## Supplementary material for "Characterization of shared and ancestry-specific signals driving complex traits using multi-ancestry fine-mapping": s1.afreq

```
#CHROM	ID	REF	ALT	ALT_FREQS	OBS_CT
5	rs10051122	T	C	0.124254	1006
5	rs10079531	A	T	0.497018	1006
5	rs75878469	A	G	0.027833	1006
5	rs2454900	A	G	0.831014	1006
5	rs145276790	A	G	0.0178926	1006
5	rs12515340	A	G	0.831014	1006
5	rs4957677	T	A	0.831014	1006
5	rs7721387	C	G	0.489066	1006
5	rs35839212	G	T	0.199801	1006
5	rs7703472	A	G	0.126243	1006
5	rs13182714	A	G	0.492048	1006
5	rs10039569	A	T	0.793241	1006
5	rs180902938	C	T	0.0228628	1006
5	rs75463546	T	C	0.026839	1006
5	rs28700143	C	T	0.00994036	1006
5	rs6880898	C	T	0.488072	1006
5	rs10053964	C	A	0.791252	1006
5	rs17159338	T	C	0.0357853	1006
5	rs111947193	A	G	0.026839	1006
5	rs4571459	T	A	0.794235	1006
5	rs72784358	G	C	0.0139165	1006
5	rs17159339	C	T	0.027833	1006
5	rs2055386	A	G	0.0357853	1006
5	rs6884030	A	G	0.83499	1006
5	rs17159340	C	T	0.0576541	1006
5	rs147064244	G	A	0.0129225	1006
5	rs1039327	C	G	0.394632	1006
5	rs115867733	C	T	0.0178926	1006
5	rs1909738	T	C	0.835984	1006
5	rs62378328	A	C	0.0139165	1006
5	rs116676122	T	C	0.026839	1006
5	rs10065925	G	A	0.301193	1006
5	rs10051333	C	T	0.300199	1006
5	rs72784360	G	A	0.0188867	1006
5	rs4449519	C	A	0.791252	1006
5	rs76921385	C	T	0.0178926	1006
5	rs6875341	T	C	0.83499	1006
5	rs6871097	A	G	0.83499	1006
5	rs140528561	T	G	0.00795229	1006
5	rs72784362	T	C	0.302187	1006
5	rs72784364	G	A	0.302187	1006
5	rs6877073	A	C	0.83499	1006
5	rs6877258	A	G	0.833996	1006
5	rs76253736	A	G	0.026839	1006
5	rs74944976	A	G	0.026839	1006
5	rs6893945	A	C	0.833996	1006
5	rs72784366	C	T	0.302187	1006
5	rs79019854	C	T	0.026839	1006
5	rs4957524	G	A	0.829026	1006
5	rs76613535	T	C	0.0298211	1006
5	rs75407621	T	G	0.026839	1006
5	rs141232129	C	T	0.0129225	1006
5	rs4632787	T	G	0.739563	1006
5	rs72784368	A	G	0.304175	1006
5	rs11742639	C	G	0.304175	1006
5	rs6866081	C	T	0.775348	1006
5	rs76926130	T	C	0.026839	1006
5	rs144379382	T	A	0.0129225	1006
5	rs6893146	A	G	0.769384	1006
5	rs112288521	A	T	0.026839	1006
5	rs80041304	G	A	0.026839	1006
5	rs72784370	C	T	0.297217	1006
5	rs72784372	G	A	0.0188867	1006
5	rs7443308	A	G	0.769384	1006
5	rs72784373	T	C	0.297217	1006
5	rs73777181	C	T	0.0347913	1006
5	rs10052471	G	A	0.769384	1006
5	rs78088967	G	A	0.122266	1006
5	rs10479391	A	T	0.769384	1006
5	rs113507390	G	A	0.026839	1006
5	rs12653426	G	A	0.769384	1006
5	rs72784375	G	C	0.297217	1006
5	rs147856157	T	C	0.0119284	1006
5	rs59078580	G	A	0.0347913	1006
5	rs6880364	A	T	0.769384	1006
5	rs115838338	G	T	0.0258449	1006
5	rs59531819	C	T	0.297217	1006
5	rs35836526	T	C	0.0626243	1006
5	rs4957679	A	C	0.766402	1006
5	rs73777182	A	G	0.0357853	1006
5	rs139455488	A	G	0.0168986	1006
5	rs9986310	A	G	0.465209	1006
5	rs13353927	T	C	0.0805169	1006
5	rs11738160	A	G	0.279324	1006
5	rs61546403	T	C	0.279324	1006
5	rs7737321	C	T	0.462227	1006
5	rs4382150	G	A	0.777336	1006
5	rs62378354	T	G	0.0149105	1006
5	rs12054932	G	A	0.77833	1006
5	rs78445518	T	C	0.0258449	1006
5	rs115225579	T	A	0.0367793	1006
5	rs13187634	G	T	0.442346	1006
5	rs4351137	C	T	0.777336	1006
5	rs4357022	T	G	0.479125	1006
5	rs4245987	T	G	0.298211	1006
5	rs72784386	G	T	0.299205	1006
5	rs62378355	A	G	0.383698	1006
5	rs113281150	T	C	0.026839	1006
5	rs4957680	C	G	0.299205	1006
5	rs116836579	C	G	0.026839	1006
5	rs111397365	A	G	0.026839	1006
5	rs4262090	G	A	0.776342	1006
5	rs144466441	C	G	0.0576541	1006
5	rs147833697	A	C	0.306163	1006
5	rs142991965	G	A	0.026839	1006
5	rs11740696	A	G	0.335984	1006
5	rs13173576	T	G	0.478131	1006
5	rs150427035	G	A	0.026839	1006
5	rs145584923	C	G	0.0129225	1006
5	rs11952311	T	A	0.449304	1006
5	rs147201565	G	A	0.298211	1006
5	rs76464482	A	T	0.298211	1006
5	rs11242616	C	G	0.446322	1006
5	rs10068963	T	C	0.779324	1006
5	rs34813715	G	A	0.446322	1006
5	rs62378961	C	A	0.446322	1006
5	rs78918310	C	A	0.026839	1006
5	rs13181242	G	A	0.446322	1006
5	rs62378962	T	C	0.446322	1006
5	rs62378963	T	C	0.439364	1006
5	rs35212391	T	C	0.446322	1006
5	rs74845473	T	C	0.0258449	1006
5	rs62378965	C	T	0.446322	1006
5	rs35418541	C	G	0.446322	1006
5	rs76804396	C	T	0.026839	1006
5	rs58378716	T	C	0.437376	1006
5	rs10477875	G	T	0.775348	1006
5	rs13165885	T	C	0.246521	1006
5	rs76605295	A	C	0.027833	1006
5	rs114742917	A	T	0.0427435	1006
5	rs28369477	T	C	0.765408	1006
5	rs79443196	G	A	0.0576541	1006
5	rs34025237	C	T	0.446322	1006
5	rs4395620	T	C	0.43837	1006
5	rs4533874	A	G	0.764414	1006
5	rs11242617	A	G	0.472167	1006
5	rs11242618	A	G	0.472167	1006
5	rs113472318	A	C	0.026839	1006
5	rs111393562	A	G	0.026839	1006
5	rs13157194	G	A	0.445328	1006
5	rs10075477	A	C	0.76839	1006
5	rs62377274	A	G	0.472167	1006
5	rs115310350	A	T	0.0119284	1006
5	rs116128133	A	G	0.026839	1006
5	rs13162085	G	A	0.446322	1006
5	rs142558190	T	C	0.026839	1006
5	rs150939976	C	T	0.026839	1006
5	rs113239865	T	C	0.291252	1006
5	rs138996469	G	A	0.286282	1006
5	rs140668011	T	C	0.0238569	1006
5	rs112230282	C	T	0.445328	1006
5	rs13155260	T	C	0.0616302	1006
5	rs145846855	G	T	0.0198807	1006
5	rs113055503	C	T	0.286282	1006
5	rs11949122	T	G	0.445328	1006
5	rs115169360	C	T	0.120278	1006
5	rs34770059	T	C	0.43837	1006
5	rs7447229	A	G	0.761431	1006
5	rs4409072	G	A	0.445328	1006
5	rs115394205	C	T	0.121272	1006
5	rs116695713	T	C	0.0576541	1006
5	rs11749947	C	A	0.286282	1006
5	rs35483020	G	A	0.445328	1006
5	rs112889158	A	G	0.026839	1006
5	rs138766059	G	C	0.0168986	1006
5	rs12522964	T	G	0.472167	1006
5	rs13162783	C	A	0.445328	1006
5	rs72784395	G	A	0.286282	1006
5	rs184151988	A	G	0.0159046	1006
5	rs112952481	C	A	0.026839	1006
5	rs13187014	A	G	0.43837	1006
5	rs111598086	C	A	0.026839	1006
5	rs62377277	T	G	0.00894632	1006
5	rs116777261	C	T	0.0159046	1006
5	rs62377278	C	T	0.0149105	1006
5	rs35338533	C	T	0.0139165	1006
5	rs149194407	C	A	0.0188867	1006
5	rs113778456	G	A	0.026839	1006
5	rs6874482	C	G	0.763419	1006
5	rs34251658	C	G	0.472167	1006
5	rs62377280	T	G	0.445328	1006
5	rs112854404	T	C	0.026839	1006
5	rs113504458	A	T	0.026839	1006
5	rs12653761	A	T	0.445328	1006
5	rs12652005	C	T	0.445328	1006
5	rs111233850	C	G	0.026839	1006
5	rs13156523	C	T	0.445328	1006
5	rs111486990	T	C	0.026839	1006
5	rs72784398	C	T	0.0576541	1006
5	rs13153633	A	G	0.446322	1006
5	rs4476284	A	G	0.771372	1006
5	rs4341867	C	T	0.769384	1006
5	rs12657963	G	A	0.446322	1006
5	rs12656079	A	T	0.446322	1006
5	rs78739635	A	T	0.026839	1006
5	rs11242619	T	C	0.424453	1006
5	rs72786403	G	A	0.0188867	1006
5	rs111498349	G	A	0.0139165	1006
5	rs9327985	A	C	0.765408	1006
5	rs72786405	C	A	0.16501	1006
5	rs4264929	A	G	0.865805	1006
5	rs62377283	C	T	0.0129225	1006
5	rs10062690	T	C	0.866799	1006
5	rs77063541	C	T	0.026839	1006
5	rs75699079	T	A	0.026839	1006
5	rs76872977	C	A	0.026839	1006
5	rs62377284	C	A	0.44334	1006
5	rs4957681	A	C	0.293241	1006
5	rs62377285	T	C	0.44334	1006
5	rs62377286	T	G	0.44334	1006
5	rs11744426	A	G	0.735586	1006
5	rs75531624	G	T	0.026839	1006
5	rs4464676	T	C	0.442346	1006
5	rs150530075	C	T	0.0188867	1006
5	rs78788363	C	T	0.026839	1006
5	rs113965813	A	G	0.026839	1006
5	rs12656884	T	A	0.442346	1006
5	rs12658333	G	A	0.442346	1006
5	rs57223507	C	T	0.293241	1006
5	rs72788517	T	C	0.297217	1006
5	rs112198867	A	G	0.026839	1006
5	rs72788518	A	G	0.293241	1006
5	rs13177006	C	A	0.435388	1006
5	rs151265740	G	T	0.026839	1006
5	rs10464034	G	A	0.435388	1006
5	rs72788519	G	A	0.0188867	1006
5	rs4957682	G	A	0.758449	1006
5	rs72788520	C	A	0.0666004	1006
5	rs7444810	G	A	0.601392	1006
5	rs35708718	C	T	0.293241	1006
5	rs72788523	A	G	0.294235	1006
5	rs9327986	A	T	0.770378	1006
5	rs4245988	A	T	0.760437	1006
5	rs149393804	G	A	0.0139165	1006
5	rs6869239	T	C	0.0298211	1006
5	rs4440344	T	C	0.293241	1006
5	rs112779493	G	A	0.026839	1006
5	rs72788527	G	A	0.0586481	1006
5	rs4260653	G	A	0.0606362	1006
5	rs72788530	C	T	0.0586481	1006
5	rs115062184	A	G	0.0109344	1006
5	rs7712577	C	T	0.437376	1006
5	rs72788534	A	G	0.294235	1006
5	rs12521220	A	G	0.465209	1006
5	rs6862175	T	C	0.761431	1006
5	rs6876240	G	A	0.761431	1006
5	rs6898563	A	G	0.0298211	1006
5	rs12521304	A	G	0.436382	1006
5	rs6866693	T	C	0.770378	1006
5	rs10044818	T	C	0.0298211	1006
5	rs11749538	T	C	0.166998	1006
5	rs28452951	T	C	0.0298211	1006
5	rs4482891	A	C	0.866799	1006
5	rs114017757	G	A	0.0417495	1006
5	rs4298243	G	A	0.466203	1006
5	rs72788538	G	C	0.166004	1006
5	rs4473758	T	C	0.0298211	1006
5	rs13169142	C	A	0.37674	1006
5	rs4305636	G	A	0.0904573	1006
5	rs75249822	G	T	0.026839	1006
5	rs6875367	A	T	0.634195	1006
5	rs28654998	G	T	0.0894632	1006
5	rs114287281	T	G	0.00695825	1006
5	rs6885273	T	C	0.770378	1006
5	rs112953026	T	C	0.026839	1006
5	rs6864852	C	T	0.461233	1006
5	rs11749034	C	A	0.0397614	1006
5	rs11740167	T	C	0.293241	1006
5	rs6886133	A	G	0.470179	1006
5	rs79025926	G	C	0.125249	1006
5	rs75535335	G	A	0.026839	1006
5	rs113039389	A	C	0.026839	1006
5	rs72788539	A	T	0.293241	1006
5	rs112609137	G	A	0.026839	1006
5	rs4073518	C	T	0.461233	1006
5	rs77427437	T	C	0.026839	1006
5	rs4073517	A	G	0.764414	1006
5	rs4264928	T	C	0.429423	1006
5	rs56997890	A	G	0.128231	1006
5	rs4308467	C	T	0.246521	1006
5	rs72788540	C	T	0.166004	1006
5	rs10079040	A	G	0.397614	1006
5	rs10071464	C	T	0.428429	1006
5	rs112518888	G	A	0.0516899	1006
5	rs4470754	G	C	0.371769	1006
5	rs6897804	G	T	0.399602	1006
5	rs11738346	A	T	0.223658	1006
5	rs34689971	C	T	0.0974155	1006
5	rs72788543	A	C	0.166004	1006
5	rs111315331	A	C	0.026839	1006
5	rs13188135	C	G	0.429423	1006
5	rs28580453	G	T	0.0974155	1006
5	rs62357009	T	C	0.135189	1006
5	rs10079549	C	T	0.0318091	1006
5	rs13189099	C	A	0.486083	1006
5	rs9327987	C	T	0.428429	1006
5	rs112883632	T	C	0.026839	1006
5	rs116466767	T	C	0.026839	1006
5	rs77426273	T	C	0.026839	1006
5	rs6596713	C	T	0.548708	1006
5	rs6596714	C	T	0.398608	1006
5	rs11739438	C	T	0.252485	1006
5	rs10054028	C	T	0.322068	1006
5	rs11242621	C	T	0.144135	1006
5	rs11242622	C	T	0.136183	1006
5	rs66548630	T	C	0.127237	1006
5	rs116114154	C	T	0.0159046	1006
5	rs10793831	C	T	0.67992	1006
5	rs11242623	G	A	0.262425	1006
5	rs80307744	A	G	0.0248509	1006
5	rs62357011	T	C	0.0487078	1006
5	rs79019287	T	C	0.0248509	1006
5	rs35727810	A	G	0.267396	1006
5	rs13165682	C	T	0.100398	1006
5	rs4382152	T	C	0.39662	1006
5	rs62357013	T	C	0.220676	1006
5	rs12656373	T	G	0.520875	1006
5	rs57059250	C	G	0.219682	1006
5	rs62357015	A	G	0.219682	1006
5	rs4400111	T	G	0.394632	1006
5	rs6871130	G	A	0.232604	1006
5	rs112111070	A	T	0.0437376	1006
5	rs13173329	A	G	0.22167	1006
5	rs60399923	G	C	0.0984095	1006
5	rs12658882	A	G	0.219682	1006
5	rs13168288	A	G	0.260437	1006
5	rs61672404	G	T	0.0974155	1006
5	rs34208221	T	C	0.220676	1006
5	rs4348203	C	T	0.026839	1006
5	rs6596715	T	A	0.521869	1006
5	rs55846330	T	C	0.0984095	1006
5	rs62357017	C	G	0.0258449	1006
5	rs75705738	T	A	0.0228628	1006
5	rs79136772	A	T	0.0367793	1006
5	rs13355762	C	T	0.128231	1006
5	rs112723176	C	T	0.0357853	1006
5	rs59338075	A	G	0.266402	1006
5	rs59810301	G	A	0.265408	1006
5	rs182558448	A	T	0.0367793	1006
5	rs4957684	T	C	0.236581	1006
5	rs67303530	G	C	0.0994036	1006
5	rs116123021	A	T	0.0139165	1006
5	rs10900894	C	A	0.678926	1006
5	rs34183855	C	T	0.212724	1006
5	rs4370260	G	A	0.661034	1006
5	rs58242009	C	T	0.0576541	1006
5	rs4635922	A	G	0.350895	1006
5	rs4640780	A	G	0.654076	1006
5	rs4309958	G	T	0.224652	1006
5	rs72788557	T	C	0.0516899	1006
5	rs80089601	C	T	0.0198807	1006
5	rs6883340	C	G	0.675944	1006
5	rs150362856	G	A	0.0139165	1006
5	rs76822350	T	C	0.0258449	1006
5	rs79809604	T	A	0.0258449	1006
5	rs11242625	T	C	0.49503	1006
5	rs143066636	T	G	0.0258449	1006
5	rs10060467	C	A	0.0646123	1006
5	rs6596716	G	A	0.0198807	1006
5	rs6864971	C	T	0.605368	1006
5	rs6889945	A	T	0.115308	1006
5	rs10042436	A	G	0.0685885	1006
5	rs4346759	C	A	0.0675944	1006
5	rs4535439	T	C	0.49503	1006
5	rs10479394	G	A	0.615308	1006
5	rs150990655	G	A	0.0258449	1006
5	rs72788564	T	C	0.0208748	1006
5	rs4957685	A	G	0.617296	1006
5	rs7720084	G	A	0.027833	1006
5	rs77072421	T	C	0.0357853	1006
5	rs7707183	T	C	0.027833	1006
5	rs147787094	T	A	0.0258449	1006
5	rs115613504	C	A	0.0258449	1006
5	rs112407651	A	G	0.0238569	1006
5	rs4413519	A	G	0.175944	1006
5	rs4413520	A	C	0.882704	1006
5	rs137897502	T	C	0.0129225	1006
5	rs79310170	G	C	0.0258449	1006
5	rs76467883	G	A	0.0238569	1006
5	rs62357046	G	A	0.313121	1006
5	rs4524495	C	A	0.491054	1006
5	rs4557390	T	C	0.615308	1006
5	rs4429838	A	G	0.615308	1006
5	rs76258755	A	G	0.027833	1006
5	rs115324435	A	G	0.0258449	1006
5	rs6870023	C	T	0.61332	1006
5	rs58196349	C	A	0.49006	1006
5	rs72788567	C	T	0.0685885	1006
5	rs72788568	T	C	0.0675944	1006
5	rs114929205	T	G	0.0258449	1006
5	rs4618413	T	C	0.61332	1006
5	rs57923368	C	A	0.0675944	1006
5	rs4245990	C	T	0.489066	1006
5	rs28773255	A	G	0.0685885	1006
5	rs72788569	A	G	0.00894632	1006
5	rs79358113	C	T	0.0854871	1006
5	rs114708803	G	C	0.028827	1006
5	rs149006992	G	A	0.0218688	1006
5	rs11950997	G	A	0.027833	1006
5	rs7702377	C	T	0.49006	1006
5	rs56096808	T	G	0.49006	1006
5	rs4245991	G	A	0.61332	1006
5	rs77869739	G	A	0.0238569	1006
5	rs4571458	C	G	0.491054	1006
5	rs4289544	A	G	0.616302	1006
5	rs142087755	A	G	0.0258449	1006
5	rs114510270	C	T	0.0238569	1006
5	rs140639146	C	A	0.0258449	1006
5	rs115416994	C	G	0.0258449	1006
5	rs10463580	A	G	0.616302	1006
5	rs116349576	A	G	0.0258449	1006
5	rs7733542	A	G	0.616302	1006
5	rs116833180	C	A	0.0258449	1006
5	rs72780127	A	G	0.0675944	1006
5	rs72780128	C	T	0.0675944	1006
5	rs142917096	G	A	0.028827	1006
5	rs147422508	G	A	0.0258449	1006
5	rs56065948	A	G	0.0258449	1006
5	rs10053249	C	A	0.0964215	1006
5	rs114747086	C	G	0.0238569	1006
5	rs4245992	C	T	0.61332	1006
5	rs57971001	G	A	0.0248509	1006
5	rs10070360	G	A	0.0705765	1006
5	rs10065093	A	G	0.615308	1006
5	rs4957686	A	G	0.492048	1006
5	rs59686748	A	C	0.0238569	1006
5	rs10039657	G	C	0.0675944	1006
5	rs4957527	G	T	0.615308	1006
5	rs116741538	T	C	0.0447316	1006
5	rs114584921	G	C	0.0258449	1006
5	rs116513228	T	C	0.0248509	1006
5	rs115965272	T	G	0.0298211	1006
5	rs144077159	A	G	0.0258449	1006
5	rs116206916	C	T	0.0248509	1006
5	rs115631745	G	A	0.0139165	1006
5	rs4452543	A	G	0.496024	1006
5	rs116596333	C	T	0.0258449	1006
5	rs4957528	A	C	0.774354	1006
5	rs56062834	T	C	0.494036	1006
5	rs55725501	C	A	0.494036	1006
5	rs72780130	A	T	0.0646123	1006
5	rs139021395	G	A	0.0228628	1006
5	rs59283462	A	G	0.0258449	1006
5	rs10900895	G	C	0.517893	1006
5	rs76328305	C	G	0.0258449	1006
5	rs10900896	C	A	0.49006	1006
5	rs6872072	C	T	0.615308	1006
5	rs6897116	A	G	0.615308	1006
5	rs150048013	G	A	0.0168986	1006
5	rs76935052	T	C	0.0974155	1006
5	rs114525701	A	G	0.0258449	1006
5	rs11959317	T	C	0.0984095	1006
5	rs115967761	G	A	0.0248509	1006
5	rs144701575	C	T	0.0258449	1006
5	rs79305999	C	T	0.0129225	1006
5	rs79747592	A	C	0.0258449	1006
5	rs113346412	C	A	0.00894632	1006
5	rs114716719	A	G	0.0258449	1006
5	rs6884722	A	G	0.0685885	1006
5	rs74944897	T	G	0.177932	1006
5	rs6884885	A	T	0.606362	1006
5	rs116685571	C	T	0.0258449	1006
5	rs6596717	C	A	0.605368	1006
5	rs147307092	T	A	0.0258449	1006
5	rs115946743	G	A	0.0258449	1006
5	rs114317797	C	T	0.0258449	1006
5	rs12658379	T	C	0.482107	1006
5	rs79651411	T	C	0.10338	1006
5	rs115463378	T	C	0.0258449	1006
5	rs4957529	C	A	0.955268	1006
5	rs4957530	T	G	0.606362	1006
5	rs116495683	A	C	0.0258449	1006
5	rs6885021	G	A	0.606362	1006
5	rs6871178	T	C	0.880716	1006
5	rs10078331	T	C	0.955268	1006
5	rs141199369	T	C	0.0168986	1006
5	rs116378050	T	C	0.0258449	1006
5	rs17384663	T	C	0.507952	1006
5	rs137884844	T	C	0.0228628	1006
5	rs79105153	C	G	0.0139165	1006
5	rs11951016	G	A	0.0298211	1006
5	rs74976909	G	T	0.0497018	1006
5	rs17159461	G	A	0.176938	1006
5	rs78288117	A	T	0.0258449	1006
5	rs115255266	A	G	0.0258449	1006
5	rs2410933	A	C	0.500994	1006
5	rs116415808	C	T	0.0914513	1006
5	rs115925377	G	A	0.0248509	1006
5	rs147508738	T	A	0.0208748	1006
5	rs2410934	T	A	0.609344	1006
5	rs2410935	C	T	0.609344	1006
5	rs59076946	A	G	0.0258449	1006
5	rs11949192	A	T	0.606362	1006
5	rs114840600	C	T	0.0258449	1006
5	rs191879701	T	G	0.0119284	1006
5	rs11749835	T	C	0.482107	1006
5	rs60494080	G	C	0.0298211	1006
5	rs55828989	T	G	0.0258449	1006
5	rs76334670	T	C	0.0258449	1006
5	rs2410938	A	C	0.581511	1006
5	rs116183934	C	T	0.0248509	1006
5	rs74404711	T	A	0.0377734	1006
5	rs149593911	T	C	0.0258449	1006
5	rs116669386	A	G	0.0258449	1006
5	rs114319613	C	G	0.0258449	1006
5	rs72780135	G	A	0.00894632	1006
5	rs73205976	T	C	0.0258449	1006
5	rs6887291	T	G	0.624254	1006
5	rs6866458	G	A	0.605368	1006
5	rs56348523	A	G	0.0258449	1006
5	rs55977696	T	C	0.0258449	1006
5	rs114926804	T	C	0.0208748	1006
5	rs76816044	C	T	0.0258449	1006
5	rs138642480	G	A	0.00795229	1006
5	rs11242626	G	C	0.606362	1006
5	rs78389155	C	T	0.102386	1006
5	rs114307667	C	A	0.0258449	1006
5	rs116360613	A	C	0.0258449	1006
5	rs55982738	T	A	0.0715706	1006
5	rs76873085	G	A	0.0258449	1006
5	rs2898604	T	C	0.473161	1006
5	rs112782498	T	G	0.0258449	1006
5	rs111608586	A	G	0.0188867	1006
5	rs114178147	G	A	0.0258449	1006
5	rs4957687	A	G	0.474155	1006
5	rs114648107	T	G	0.0258449	1006
5	rs116531659	C	T	0.0258449	1006
5	rs113481040	C	G	0.0258449	1006
5	rs2410939	T	A	0.601392	1006
5	rs114809601	C	G	0.0258449	1006
5	rs147777025	A	G	0.0258449	1006
5	rs114933313	C	T	0.0258449	1006
5	rs4512123	C	T	0.0705765	1006
5	rs77545093	A	G	0.0497018	1006
5	rs17384889	G	A	0.0417495	1006
5	rs114719507	T	A	0.0258449	1006
5	rs139457926	T	C	0.0129225	1006
5	rs115618651	G	A	0.0258449	1006
5	rs6596719	C	T	0.573559	1006
5	rs150264156	G	A	0.0258449	1006
5	rs6596720	T	G	0.600398	1006
5	rs7733536	C	G	0.0308151	1006
5	rs4631165	C	T	0.600398	1006
5	rs7736860	G	A	0.596421	1006
5	rs2410940	C	G	0.570577	1006
5	rs114320070	C	T	0.0258449	1006
5	rs111496423	A	T	0.0258449	1006
5	rs2410941	C	A	0.526839	1006
5	rs112310961	G	A	0.026839	1006
5	rs55988283	G	A	0.0258449	1006
5	rs6865431	C	T	0.468191	1006
5	rs56002931	A	G	0.0258449	1006
5	rs140515226	G	A	0.0208748	1006
5	rs11242627	A	T	0.468191	1006
5	rs114785745	G	A	0.0258449	1006
5	rs115654483	C	T	0.0258449	1006
5	rs17450801	A	G	0.197813	1006
5	rs11957625	T	A	0.100398	1006
5	rs6871532	C	T	0.596421	1006
5	rs6596721	G	T	0.570577	1006
5	rs2410942	T	A	0.469185	1006
5	rs2410943	A	G	0.570577	1006
5	rs2410944	A	T	0.469185	1006
5	rs72780138	A	T	0.0695825	1006
5	rs2410945	C	T	0.575547	1006
5	rs2410946	C	T	0.602386	1006
5	rs2410947	A	C	0.576541	1006
5	rs2410948	A	G	0.575547	1006
5	rs2410949	T	C	0.575547	1006
5	rs116514279	G	A	0.0258449	1006
5	rs115975746	T	A	0.0467197	1006
5	rs111684120	C	A	0.00994036	1006
5	rs10060196	C	A	0.575547	1006
5	rs4245993	C	T	0.601392	1006
5	rs114872464	A	T	0.0258449	1006
5	rs17159492	G	C	0.0715706	1006
5	rs114003591	A	G	0.0159046	1006
5	rs114117784	T	G	0.0258449	1006
5	rs4637535	A	C	0.576541	1006
5	rs73777963	G	A	0.055666	1006
5	rs10900898	G	T	0.474155	1006
5	rs2898605	A	G	0.109344	1006
5	rs72780142	T	A	0.0715706	1006
5	rs2410951	A	T	0.475149	1006
5	rs2410952	C	T	0.601392	1006
5	rs12188988	C	A	0.0695825	1006
5	rs12188989	C	T	0.0695825	1006
5	rs4957688	A	G	0.475149	1006
5	rs72780143	T	C	0.0705765	1006
5	rs72780145	A	T	0.0705765	1006
5	rs6895080	T	A	0.475149	1006
5	rs77665670	T	C	0.0298211	1006
5	rs76440198	A	C	0.0298211	1006
5	rs7706390	A	G	0.600398	1006
5	rs2410953	A	G	0.474155	1006
5	rs72780147	T	C	0.0715706	1006
5	rs4547915	T	C	0.499006	1006
5	rs142321796	G	A	0.0258449	1006
5	rs140879231	T	C	0.0258449	1006
5	rs6876384	A	G	0.600398	1006
5	rs2410937	C	T	0.600398	1006
5	rs56397744	G	T	0.0258449	1006
5	rs116724522	T	C	0.0258449	1006
5	rs6891732	T	C	0.474155	1006
5	rs115587771	G	C	0.0666004	1006
5	rs6865620	G	A	0.474155	1006
5	rs114861516	A	G	0.0258449	1006
5	rs12153115	G	A	0.0705765	1006
5	rs11242630	T	G	0.101392	1006
5	rs72780149	A	C	0.0715706	1006
5	rs111435732	C	T	0.027833	1006
5	rs76443382	G	C	0.0308151	1006
5	rs72780150	A	G	0.0705765	1006
5	rs6878038	G	A	0.59841	1006
5	rs74355183	A	G	0.0248509	1006
5	rs114652412	A	G	0.0168986	1006
5	rs115222232	A	T	0.0258449	1006
5	rs2410936	A	G	0.872763	1006
5	rs7720389	T	A	0.846918	1006
5	rs7716820	A	G	0.474155	1006
5	rs62358285	C	T	0.0914513	1006
5	rs56205882	C	A	0.0695825	1006
5	rs146481990	C	T	0.0139165	1006
5	rs72780154	C	T	0.12326	1006
5	rs114659627	A	G	0.0298211	1006
5	rs115768275	G	A	0.0258449	1006
5	rs1895224	A	T	0.00795229	1006
5	rs79187203	C	T	0.0258449	1006
5	rs1895225	T	G	0.474155	1006
5	rs4957689	T	G	0.5	1006
5	rs6888172	C	A	0.597416	1006
5	rs115929610	G	A	0.0258449	1006
5	rs57983741	A	T	0.0258449	1006
5	rs74593621	A	G	0.0258449	1006
5	rs6596722	A	C	0.600398	1006
5	rs116084589	C	A	0.026839	1006
5	rs140808072	G	A	0.0168986	1006
5	rs62358286	A	G	0.472167	1006
5	rs116499441	A	G	0.0258449	1006
5	rs7705553	C	T	0.473161	1006
5	rs146895575	T	A	0.0258449	1006
5	rs112536610	A	G	0.026839	1006
5	rs115649756	G	T	0.0258449	1006
5	rs6871050	C	G	0.601392	1006
5	rs6892104	A	C	0.601392	1006
5	rs4957531	T	C	0.500994	1006
5	rs72780158	C	A	0.0974155	1006
5	rs6862257	A	G	0.500994	1006
5	rs12522490	T	G	0.600398	1006
5	rs7733658	T	G	0.601392	1006
5	rs7710297	C	T	0.601392	1006
5	rs11950838	T	C	0.100398	1006
5	rs1833606	A	G	0.475149	1006
5	rs79794417	T	G	0.0258449	1006
5	rs72780159	G	A	0.0715706	1006
5	rs74956972	C	T	0.102386	1006
5	rs115550743	T	A	0.0258449	1006
5	rs72780160	G	A	0.0417495	1006
5	rs150475541	C	T	0.0168986	1006
5	rs115033891	G	A	0.0258449	1006
5	rs4957690	G	A	0.600398	1006
5	rs1030172	A	G	0.473161	1006
5	rs115651986	A	G	0.0258449	1006
5	rs72780161	C	A	0.0208748	1006
5	rs1030173	C	T	0.474155	1006
5	rs1030174	C	G	0.474155	1006
5	rs72780162	T	A	0.0695825	1006
5	rs76593793	G	A	0.0258449	1006
5	rs4957532	T	C	0.301193	1006
5	rs13357394	C	T	0.474155	1006
5	rs113590930	A	G	0.0258449	1006
5	rs74747686	T	A	0.0258449	1006
5	rs115346418	C	T	0.0258449	1006
5	rs10043242	A	C	0.476143	1006
5	rs55689542	T	C	0.602386	1006
5	rs143863759	G	A	0.0258449	1006
5	rs188108481	A	T	0.0109344	1006
5	rs57131546	T	C	0.0725646	1006
5	rs190103296	C	A	0.0119284	1006
5	rs116060896	A	G	0.00994036	1006
5	rs142871234	T	G	0.0258449	1006
5	rs140986610	T	C	0.0139165	1006
5	rs113146655	G	A	0.0705765	1006
5	rs6596723	C	T	0.600398	1006
5	rs6596724	C	T	0.601392	1006
5	rs62358290	T	C	0.474155	1006
5	rs77986995	C	T	0.600398	1006
5	rs7714719	C	G	0.128231	1006
5	rs111995261	A	G	0.0715706	1006
5	rs62358291	A	G	0.473161	1006
5	rs7718999	C	A	0.498012	1006
5	rs147881220	A	T	0.125249	1006
5	rs7719528	C	T	0.596421	1006
5	rs184441995	C	T	0.0258449	1006
5	rs7701593	A	T	0.570577	1006
5	rs191112768	G	A	0.00894632	1006
5	rs141577366	A	T	0.0258449	1006
5	rs4957691	G	A	0.595427	1006
5	rs4957533	C	G	0.474155	1006
5	rs114642394	T	A	0.0258449	1006
5	rs4957534	A	G	0.474155	1006
5	rs7728628	G	A	0.571571	1006
5	rs2410954	C	A	0.599404	1006
5	rs112054986	C	T	0.0705765	1006
5	rs17159517	C	G	0.0705765	1006
5	rs56307182	G	T	0.0954274	1006
5	rs6862498	C	A	0.472167	1006
5	rs10515368	T	C	0.474155	1006
5	rs116435126	G	A	0.0258449	1006
5	rs1990908	G	A	0.498012	1006
5	rs7710595	A	C	0.473161	1006
5	rs7714730	A	T	0.474155	1006
5	rs6596725	C	T	0.600398	1006
5	rs17386263	T	G	0.0218688	1006
5	rs10071879	C	T	0.501988	1006
5	rs1990907	G	A	0.501988	1006
5	rs114749655	G	A	0.0258449	1006
5	rs56082451	A	G	0.0994036	1006
5	rs13161419	T	G	0.116302	1006
5	rs17159524	C	T	0.0695825	1006
5	rs114038116	T	C	0.0159046	1006
5	rs114421131	A	C	0.0258449	1006
5	rs6864901	G	C	0.0994036	1006
5	rs6866170	C	A	0.599404	1006
5	rs150087338	A	G	0.0258449	1006
5	rs1833604	C	T	0.474155	1006
5	rs115172561	T	G	0.0258449	1006
5	rs17452039	T	C	0.0685885	1006
5	rs4245994	T	C	0.600398	1006
5	rs2098619	G	C	0.473161	1006
5	rs79634243	G	A	0.0974155	1006
5	rs17159528	T	G	0.0984095	1006
5	rs17452122	T	C	0.195825	1006
5	rs59794929	C	T	0.0258449	1006
5	rs1422201	C	G	0.503976	1006
5	rs59364765	G	T	0.468191	1006
5	rs114482887	G	T	0.0248509	1006
5	rs4504376	A	C	0.601392	1006
5	rs114143922	C	T	0.0258449	1006
5	rs7714446	G	A	0.570577	1006
5	rs7701358	T	G	0.600398	1006
5	rs7701788	T	A	0.600398	1006
5	rs6596726	A	G	0.570577	1006
5	rs115945962	C	T	0.0407555	1006
5	rs6880770	C	T	0.0954274	1006
5	rs6881127	C	T	0.0954274	1006
5	rs58693355	A	G	0.0258449	1006
5	rs6871670	T	C	0.474155	1006
5	rs12655410	T	G	0.476143	1006
5	rs1422200	C	T	0.473161	1006
5	rs12153210	A	G	0.100398	1006
5	rs4957692	A	G	0.474155	1006
5	rs4957693	G	A	0.474155	1006
5	rs13153844	T	C	0.114314	1006
5	rs4957694	T	C	0.475149	1006
5	rs7722215	T	C	0.501988	1006
5	rs7737135	C	T	0.59841	1006
5	rs80097100	A	C	0.0258449	1006
5	rs1820021	C	T	0.498012	1006
5	rs7703198	G	A	0.498012	1006
5	rs72780179	C	T	0.125249	1006
5	rs72780180	G	A	0.0258449	1006
5	rs4957695	T	C	0.59841	1006
5	rs55696170	T	C	0.0258449	1006
5	rs1978428	C	T	0.59841	1006
5	rs77610484	C	A	0.570577	1006
5	rs7735512	A	G	0.599404	1006
5	rs112354794	T	C	0.0258449	1006
5	rs58406335	T	C	0.502982	1006
5	rs114523442	C	A	0.0248509	1006
5	rs76422518	G	T	0.0159046	1006
5	rs56379720	G	A	0.0954274	1006
5	rs141791349	A	T	0.0188867	1006
5	rs1345636	A	C	0.502982	1006
5	rs1345637	G	A	0.599404	1006
5	rs72782143	C	T	0.0964215	1006
5	rs183121234	A	C	0.00795229	1006
5	rs59167461	A	G	0.0258449	1006
5	rs17386596	A	T	0.471173	1006
5	rs1422202	G	A	0.0695825	1006
5	rs139515753	G	A	0.0258449	1006
5	rs144433908	C	T	0.0168986	1006
5	rs2161234	G	C	0.471173	1006
5	rs7729133	G	A	0.472167	1006
5	rs140104734	C	T	0.0258449	1006
5	rs17452350	C	T	0.0208748	1006
5	rs115380549	T	G	0.0258449	1006
5	rs1549175	A	G	0.166004	1006
5	rs114634631	A	G	0.0258449	1006
5	rs143679937	C	G	0.0328032	1006
5	rs1422203	C	T	0.474155	1006
5	rs1833603	A	G	0.60338	1006
5	rs1023611	A	G	0.0149105	1006
5	rs960004	A	C	0.502982	1006
5	rs76744765	C	T	0.0159046	1006
5	rs2410956	T	G	0.17495	1006
5	rs17386819	C	G	0.0477137	1006
5	rs1023612	C	G	0.477137	1006
5	rs72782145	T	A	0.027833	1006
5	rs2112433	C	T	0.601392	1006
5	rs1422204	T	C	0.60338	1006
5	rs141559430	G	A	0.0218688	1006
5	rs114317649	A	G	0.0258449	1006
5	rs72782147	C	A	0.0954274	1006
5	rs1422205	A	G	0.60338	1006
5	rs76254222	C	T	0.0258449	1006
5	rs1820022	C	T	0.602386	1006
5	rs115367866	G	A	0.0258449	1006
5	rs2019735	G	A	0.602386	1006
5	rs9327992	A	G	0.480119	1006
5	rs6881636	G	A	0.476143	1006
5	rs6863517	A	G	0.476143	1006
5	rs79372665	T	C	0.0258449	1006
5	rs115007465	A	T	0.0258449	1006
5	rs183675926	T	G	0.028827	1006
5	rs6889313	C	A	0.576541	1006
5	rs114510810	G	A	0.0258449	1006
5	rs1895221	G	A	0.475149	1006
5	rs115038391	A	G	0.0258449	1006
5	rs1895222	G	A	0.475149	1006
5	rs9327994	G	T	0.577535	1006
5	rs7708986	G	T	0.475149	1006
5	rs115792062	G	A	0.0208748	1006
5	rs7733989	T	A	0.475149	1006
5	rs115213753	G	A	0.0477137	1006
5	rs76367897	A	C	0.104374	1006
5	rs7710651	C	T	0.503976	1006
5	rs75980684	T	C	0.0149105	1006
5	rs7734610	A	G	0.602386	1006
5	rs10059189	T	G	0.602386	1006
5	rs76194288	T	A	0.00795229	1006
5	rs114860372	T	C	0.0258449	1006
5	rs6874657	G	A	0.476143	1006
5	rs79331788	G	A	0.0159046	1006
5	rs1158574	C	T	0.564612	1006
5	rs115606396	C	T	0.0258449	1006
5	rs76246757	G	A	0.0377734	1006
5	rs4143065	T	C	0.60338	1006
5	rs114105137	C	A	0.0258449	1006
5	rs72782150	C	G	0.0994036	1006
5	rs114541666	G	T	0.0258449	1006
5	rs190653127	A	G	0.0119284	1006
5	rs1363313	C	T	0.501988	1006
5	rs6888773	T	A	0.602386	1006
5	rs35748495	C	T	0.11829	1006
5	rs7710569	C	T	0.601392	1006
5	rs10043144	T	C	0.501988	1006
5	rs35814230	A	G	0.476143	1006
5	rs1159077	T	G	0.477137	1006
5	rs2410978	C	G	0.173956	1006
5	rs1159078	A	G	0.502982	1006
5	rs72782151	G	A	0.0536779	1006
5	rs75712720	G	A	0.0258449	1006
5	rs6881511	T	C	0.596421	1006
5	rs4572985	A	G	0.594433	1006
5	rs72782152	A	T	0.0536779	1006
5	rs1363311	G	A	0.594433	1006
5	rs114630465	G	A	0.0258449	1006
5	rs2410979	G	T	0.482107	1006
5	rs6596730	A	C	0.595427	1006
5	rs74565339	C	T	0.0377734	1006
5	rs115790636	T	C	0.0248509	1006
5	rs4957696	A	C	0.121272	1006
5	rs75429924	T	G	0.0258449	1006
5	rs72782153	T	C	0.0149105	1006
5	rs72782154	G	A	0.00695825	1006
5	rs72782155	C	A	0.0238569	1006
5	rs10479395	C	T	0.530815	1006
5	rs76730173	T	G	0.0258449	1006
5	rs4957535	C	T	0.530815	1006
5	rs59102880	G	A	0.121272	1006
5	rs116602104	T	A	0.0258449	1006
5	rs2216598	A	G	0.532803	1006
5	rs2898615	G	C	0.449304	1006
5	rs7730412	C	A	0.082505	1006
5	rs78833600	A	G	0.0258449	1006
5	rs7735022	C	A	0.082505	1006
5	rs10464035	G	A	0.120278	1006
5	rs17159578	C	G	0.082505	1006
5	rs7726688	T	A	0.422465	1006
5	rs6862168	C	A	0.083499	1006
5	rs4957697	G	A	0.422465	1006
5	rs186577810	C	T	0.0129225	1006
5	rs11242632	A	G	0.532803	1006
5	rs78649997	G	A	0.0258449	1006
5	rs73780127	A	T	0.302187	1006
5	rs56120929	G	A	0.0248509	1006
5	rs56255936	G	A	0.521869	1006
5	rs115569378	C	T	0.100398	1006
5	rs7714580	T	G	0.392644	1006
5	rs76675496	G	A	0.0576541	1006
5	rs1422207	G	A	0.527833	1006
5	rs1422208	A	G	0.524851	1006
5	rs62355476	T	C	0.131213	1006
5	rs62355507	C	T	0.130219	1006
5	rs114991650	T	C	0.0248509	1006
5	rs55684782	A	G	0.0238569	1006
5	rs10455070	C	T	0.141153	1006
5	rs10455071	T	C	0.351889	1006
5	rs76296880	T	C	0.0109344	1006
5	rs1820023	A	T	0.0636183	1006
5	rs56353561	G	A	0.0238569	1006
5	rs28578925	A	G	0.0636183	1006
5	rs12186565	C	T	0.0616302	1006
5	rs68141082	G	A	0.0964215	1006
5	rs12517444	A	G	0.0139165	1006
5	rs3919573	C	G	0.026839	1006
5	rs1363315	G	A	0.703777	1006
5	rs1363316	C	T	0.703777	1006
5	rs1422209	T	A	0.703777	1006
5	rs11949808	C	T	0.0984095	1006
5	rs4957698	C	T	0.26839	1006
5	rs13154130	T	C	0.0994036	1006
5	rs1422210	C	T	0.703777	1006
5	rs13167477	G	A	0.125249	1006
5	rs11242633	C	T	0.0228628	1006
5	rs11242634	C	T	0.279324	1006
5	rs75553039	T	C	0.0258449	1006
5	rs192964794	C	T	0.0248509	1006
5	rs185233316	A	T	0.184891	1006
5	rs189395048	G	A	0.184891	1006
5	rs2112434	T	C	0.703777	1006
5	rs4957699	A	C	0.605368	1006
5	rs77840522	A	C	0.0715706	1006
5	rs1582452	C	T	0.707753	1006
5	rs2194031	G	A	0.027833	1006
5	rs2216599	G	A	0.555666	1006
5	rs2194032	C	T	0.704771	1006
5	rs145374377	T	C	0.0248509	1006
5	rs77290960	C	A	0.0258449	1006
5	rs114956469	C	T	0.0258449	1006
5	rs929765	A	G	0.149105	1006
5	rs929766	G	A	0.554672	1006
5	rs148374220	T	C	0.0109344	1006
5	rs7731634	C	T	0.554672	1006
5	rs72782164	C	T	0.0994036	1006
5	rs6878869	A	G	0.704771	1006
5	rs6898581	C	T	0.704771	1006
5	rs36179586	T	C	0.0994036	1006
5	rs2410980	C	T	0.704771	1006
5	rs6596731	C	A	0.703777	1006
5	rs75573091	A	G	0.026839	1006
5	rs13182806	C	T	0.150099	1006
5	rs6596732	G	A	0.270378	1006
5	rs6868786	C	T	0.704771	1006
5	rs34887030	T	A	0.150099	1006
5	rs75970051	T	C	0.0238569	1006
5	rs114960353	G	A	0.0238569	1006
5	rs1363312	A	T	0.150099	1006
5	rs115252714	A	G	0.0238569	1006
5	rs2898616	A	G	0.026839	1006
5	rs62355510	C	T	0.027833	1006
5	rs7734866	A	G	0.269384	1006
5	rs1862249	T	C	0.704771	1006
5	rs7719658	C	G	0.555666	1006
5	rs6596733	A	G	0.704771	1006
5	rs1422206	A	T	0.704771	1006
5	rs7707185	C	A	0.704771	1006
5	rs114156462	T	C	0.0238569	1006
5	rs141837027	T	C	0.0238569	1006
5	rs6892808	T	A	0.704771	1006
5	rs115888928	A	G	0.0238569	1006
5	rs7732995	A	G	0.704771	1006
5	rs10515369	C	T	0.150099	1006
5	rs1423336	A	G	0.704771	1006
5	rs6596735	C	T	0.554672	1006
5	rs1833833	G	C	0.704771	1006
5	rs1645610	G	A	0.704771	1006
5	rs149570980	C	T	0.0238569	1006
5	rs77520100	G	T	0.0238569	1006
5	rs116075117	T	A	0.0238569	1006
5	rs1645095	T	C	0.704771	1006
5	rs10515370	G	A	0.0974155	1006
5	rs1617942	C	T	0.704771	1006
5	rs116162589	T	C	0.0129225	1006
5	rs79606239	C	A	0.0248509	1006
5	rs78156450	G	C	0.00894632	1006
5	rs17159621	A	G	0.126243	1006
5	rs1645606	C	T	0.554672	1006
5	rs143754545	G	A	0.0238569	1006
5	rs2548755	G	C	0.554672	1006
5	rs2545714	A	G	0.554672	1006
5	rs2548110	G	A	0.554672	1006
5	rs2548112	C	T	0.554672	1006
5	rs17400404	T	A	0.0974155	1006
5	rs2545715	C	T	0.985089	1006
5	rs75034411	A	G	0.0954274	1006
5	rs2548754	A	G	0.554672	1006
5	rs2548753	A	G	0.554672	1006
5	rs2548752	T	G	0.704771	1006
5	rs2548115	T	C	0.554672	1006
5	rs34319558	C	T	0.0994036	1006
5	rs151334487	G	T	0.0238569	1006
5	rs2548116	T	A	0.704771	1006
5	rs2548751	A	G	0.704771	1006
5	rs77495740	T	A	0.0497018	1006
5	rs139397842	G	C	0.00894632	1006
5	rs1645618	G	T	0.65507	1006
5	rs60186552	A	G	0.554672	1006
5	rs2548750	G	A	0.554672	1006
5	rs2545716	C	T	0.555666	1006
5	rs2548749	C	G	0.554672	1006
5	rs2545717	C	A	0.554672	1006
5	rs150354550	G	C	0.0258449	1006
5	rs190416	C	T	0.554672	1006
5	rs116233141	G	A	0.0238569	1006
5	rs2545718	T	C	0.704771	1006
5	rs2548747	A	G	0.555666	1006
5	rs80337509	C	T	0.0238569	1006
5	rs1645628	T	C	0.445328	1006
5	rs1645630	T	C	0.554672	1006
5	rs1645631	C	G	0.554672	1006
5	rs253112	A	C	0.704771	1006
5	rs253113	C	T	0.554672	1006
5	rs253114	A	T	0.554672	1006
5	rs1645093	T	C	0.554672	1006
5	rs114151085	A	G	0.0238569	1006
5	rs253115	G	T	0.554672	1006
5	rs253116	A	G	0.555666	1006
5	rs171680	G	A	0.555666	1006
5	rs76307236	T	G	0.0258449	1006
5	rs11951446	G	A	0.124254	1006
5	rs253117	G	C	0.555666	1006
5	rs253118	G	C	0.557654	1006
5	rs148906192	T	C	0.0238569	1006
5	rs253119	G	A	0.55666	1006
5	rs253120	G	C	0.705765	1006
5	rs253121	T	C	0.705765	1006
5	rs11950865	T	C	0.0248509	1006
5	rs62355551	A	G	0.272366	1006
5	rs11950186	A	G	0.0248509	1006
5	rs17341186	T	C	0.0964215	1006
5	rs253123	C	T	0.67992	1006
5	rs253124	A	T	0.55666	1006
5	rs34561	C	T	0.704771	1006
5	rs34562	C	T	0.555666	1006
5	rs114695929	C	G	0.0238569	1006
5	rs144412736	G	T	0.0238569	1006
5	rs34563	C	G	0.285288	1006
5	rs34564	G	A	0.557654	1006
5	rs34565	C	T	0.55666	1006
5	rs34566	G	A	0.555666	1006
5	rs34567	G	C	0.557654	1006
5	rs114097515	T	A	0.0238569	1006
5	rs78740614	G	A	0.027833	1006
5	rs115017412	G	C	0.0238569	1006
5	rs73780166	C	G	0.0248509	1006
5	rs141648022	C	T	0.0238569	1006
5	rs145933336	A	G	0.0238569	1006
5	rs55993664	C	A	0.12326	1006
5	rs148737344	G	A	0.0119284	1006
5	rs116719095	A	G	0.0238569	1006
5	rs17159641	G	T	0.0994036	1006
5	rs76449492	A	G	0.0238569	1006
5	rs34568	T	C	0.557654	1006
5	rs13165897	C	T	0.0994036	1006
5	rs116744836	G	A	0.027833	1006
5	rs17401032	C	T	0.0994036	1006
5	rs13186418	A	G	0.124254	1006
5	rs55845712	A	G	0.0238569	1006
5	rs34569	A	G	0.847913	1006
5	rs7735717	G	C	0.134195	1006
5	rs34570	C	T	0.710736	1006
5	rs6862202	C	T	0.028827	1006
5	rs77779227	T	C	0.0238569	1006
5	rs66460437	C	G	0.100398	1006
5	rs75904891	T	C	0.027833	1006
5	rs40082	A	T	0.709742	1006
5	rs40083	G	A	0.557654	1006
5	rs7733288	A	G	0.028827	1006
5	rs34571	T	A	0.55666	1006
5	rs41133	C	T	0.709742	1006
5	rs42306	C	A	0.558648	1006
5	rs42435	G	C	0.557654	1006
5	rs79915383	T	C	0.027833	1006
5	rs55849939	C	T	0.0994036	1006
5	rs149947191	G	A	0.00994036	1006
5	rs143995981	C	T	0.0238569	1006
5	rs78144338	C	A	0.0626243	1006
5	rs7724815	C	G	0.028827	1006
5	rs185212	C	T	0.673956	1006
5	rs115251993	C	T	0.028827	1006
5	rs116583634	G	A	0.0298211	1006
5	rs173775	G	A	0.804175	1006
5	rs76791628	G	A	0.0357853	1006
5	rs253108	G	T	0.670974	1006
5	rs7713055	C	A	0.0298211	1006
5	rs253107	G	A	0.701789	1006
5	rs60635486	G	A	0.100398	1006
5	rs1423342	C	T	0.803181	1006
5	rs35740714	C	A	0.100398	1006
5	rs2548740	C	T	0.991054	1006
5	rs17401334	T	C	0.116302	1006
5	rs147093780	T	C	0.0198807	1006
5	rs444773	G	A	0.664016	1006
5	rs451833	T	C	0.66501	1006
5	rs40320	G	C	0.694831	1006
5	rs34545	A	C	0.803181	1006
5	rs79796301	G	A	0.0357853	1006
5	rs4957536	G	T	0.387674	1006
5	rs34544	G	A	0.659046	1006
5	rs42304	C	G	0.800199	1006
5	rs13179809	G	A	0.107356	1006
5	rs13179824	G	C	0.110338	1006
5	rs6897756	A	G	0.109344	1006
5	rs77597820	A	T	0.0616302	1006
5	rs765075	T	G	0.10835	1006
5	rs10515371	G	A	0.353877	1006
5	rs13167605	G	A	0.107356	1006
5	rs1363896	A	C	0.460239	1006
5	rs17342328	C	G	0.0238569	1006
5	rs17159693	G	A	0.109344	1006
5	rs56852743	C	T	0.109344	1006
5	rs35775035	G	A	0.107356	1006
5	rs10515372	T	G	0.107356	1006
5	rs9327996	G	A	0.109344	1006
5	rs9327997	G	A	0.109344	1006
5	rs6596736	C	A	0.109344	1006
5	rs4957537	G	A	0.124254	1006
5	rs13169680	T	C	0.107356	1006
5	rs35709847	C	G	0.107356	1006
5	rs10062445	G	A	0.109344	1006
5	rs10077806	C	T	0.109344	1006
5	rs13184636	C	T	0.107356	1006
5	rs113545969	G	A	0.0894632	1006
5	rs13184643	C	T	0.107356	1006
5	rs13184806	C	T	0.107356	1006
5	rs7730647	A	T	0.110338	1006
5	rs7711298	C	T	0.107356	1006
5	rs253109	C	T	0.696819	1006
5	rs7735115	A	G	0.111332	1006
5	rs253110	A	G	0.310139	1006
5	rs253111	G	A	0.805169	1006
5	rs34525	C	T	0.691849	1006
5	rs79351753	T	C	0.0298211	1006
5	rs40081	T	C	0.803181	1006
5	rs78204453	G	T	0.0238569	1006
5	rs143206071	C	T	0.00994036	1006
5	rs34526	A	G	0.804175	1006
5	rs55758108	C	T	0.0467197	1006
5	rs34527	C	T	0.806163	1006
5	rs17402238	T	C	0.0934394	1006
5	rs17402266	G	A	0.0188867	1006
5	rs72784111	T	C	0.0934394	1006
5	rs78939434	A	G	0.0487078	1006
5	rs17159727	T	C	0.0934394	1006
5	rs72784113	A	G	0.0934394	1006
5	rs1895462	A	G	0.0934394	1006
5	rs34590	T	C	0.808151	1006
5	rs7701101	A	T	0.0944334	1006
5	rs34589	T	C	0.712724	1006
5	rs34588	G	A	0.808151	1006
5	rs72784118	A	T	0.00695825	1006
5	rs34587	G	A	0.808151	1006
5	rs114412708	G	A	0.0168986	1006
5	rs1981851	C	T	0.348907	1006
5	rs17159745	G	C	0.0934394	1006
5	rs67878207	C	T	0.0934394	1006
5	rs17343335	A	C	0.0934394	1006
5	rs76114892	C	A	0.0328032	1006
5	rs34586	T	A	0.347913	1006
5	rs78085640	C	T	0.0357853	1006
5	rs17343418	T	G	0.368787	1006
5	rs17402929	C	T	0.0238569	1006
5	rs35423459	T	C	0.375746	1006
5	rs17343546	G	A	0.375746	1006
5	rs17159751	G	T	0.0874751	1006
5	rs253133	A	G	0.810139	1006
5	rs253132	T	A	0.441352	1006
5	rs55999115	G	A	0.0944334	1006
5	rs253131	A	G	0.810139	1006
5	rs67821433	G	A	0.0944334	1006
5	rs115596528	C	T	0.0159046	1006
5	rs253130	T	A	0.715706	1006
5	rs253129	T	C	0.311133	1006
5	rs253128	T	C	0.310139	1006
5	rs66467060	G	A	0.0944334	1006
5	rs253127	A	G	0.715706	1006
5	rs253125	T	C	0.714712	1006
5	rs13167454	T	C	0.11332	1006
5	rs252689	G	A	0.686879	1006
5	rs140608111	C	G	0.0168986	1006
5	rs79681701	T	C	0.0129225	1006
5	rs10464036	G	A	0.347913	1006
5	rs17343762	A	G	0.11332	1006
5	rs11948860	G	C	0.0944334	1006
5	rs67504033	C	T	0.0944334	1006
5	rs11749826	A	G	0.366799	1006
5	rs252696	C	A	0.284294	1006
5	rs252695	C	T	0.189861	1006
5	rs62357486	T	C	0.026839	1006
5	rs142504205	T	C	0.0198807	1006
5	rs252694	C	T	0.303181	1006
5	rs252693	T	C	0.303181	1006
5	rs252692	A	G	0.303181	1006
5	rs406986	T	C	0.189861	1006
5	rs411191	G	C	0.652087	1006
5	rs17403350	T	C	0.11332	1006
5	rs148065970	C	T	0.00497018	1006
5	rs173757	G	T	0.559642	1006
5	rs79174917	G	T	0.0506958	1006
5	rs252691	C	T	0.686879	1006
5	rs7711216	G	A	0.0934394	1006
5	rs74571533	C	T	0.026839	1006
5	rs17159786	A	G	0.0119284	1006
5	rs252690	C	A	0.683897	1006
5	rs1559253	G	A	0.354871	1006
5	rs12514961	T	C	0.354871	1006
5	rs409126	G	A	0.189861	1006
5	rs399945	G	T	0.686879	1006
5	rs56283997	G	A	0.129225	1006
5	rs441650	T	C	0.181909	1006
5	rs433084	T	C	0.694831	1006
5	rs381542	C	T	0.694831	1006
5	rs422261	A	G	0.214712	1006
5	rs375811	T	C	0.801193	1006
5	rs138056385	C	T	0.00795229	1006
5	rs1195945	G	C	0.222664	1006
5	rs56890592	T	A	0.166998	1006
5	rs17403580	C	T	0.0467197	1006
5	rs443277	G	A	0.412525	1006
5	rs1195944	A	G	0.413519	1006
5	rs67727552	A	T	0.167992	1006
5	rs114031215	T	C	0.0149105	1006
5	rs60360723	C	T	0.170974	1006
5	rs72784131	C	G	0.00695825	1006
5	rs252678	T	C	0.223658	1006
5	rs140587100	C	T	0.0198807	1006
5	rs111390210	T	C	0.0357853	1006
5	rs17403761	A	G	0.167992	1006
5	rs185211	A	G	0.224652	1006
5	rs138744755	T	C	0.0159046	1006
5	rs252677	G	T	0.411531	1006
5	rs1423341	A	G	0.341948	1006
5	rs77237937	A	T	0.0487078	1006
5	rs114986638	C	T	0.0159046	1006
5	rs252676	T	G	0.241551	1006
5	rs145962740	C	T	0.0248509	1006
5	rs146968876	A	G	0.00994036	1006
5	rs116582765	C	T	0.0487078	1006
5	rs252675	C	A	0.243539	1006
5	rs252674	G	A	0.43837	1006
5	rs173756	T	C	0.262425	1006
5	rs1212393	G	A	0.242545	1006
5	rs142283579	C	T	0.0228628	1006
5	rs115911052	G	A	0.00994036	1006
5	rs147848804	G	C	0.0139165	1006
5	rs1423340	A	G	0.0367793	1006
5	rs1423338	A	C	0.0367793	1006
5	rs412541	T	C	0.142147	1006
5	rs444702	T	C	0.242545	1006
5	rs17344660	T	C	0.186879	1006
5	rs7711379	A	C	0.186879	1006
5	rs114785974	G	A	0.0178926	1006
5	rs252682	T	C	0.244533	1006
5	rs13189743	T	C	0.508946	1006
5	rs252683	T	C	0.224652	1006
5	rs17344779	G	C	0.322068	1006
5	rs139728162	G	A	0.0178926	1006
5	rs17344856	G	A	0.167992	1006
5	rs423882	A	T	0.369781	1006
5	rs1195947	C	T	0.757455	1006
5	rs1195946	C	T	0.751491	1006
5	rs148989365	C	T	0.0328032	1006
5	rs116167612	C	T	0.0109344	1006
5	rs252679	G	A	0.343936	1006
5	rs79161016	C	G	0.00994036	1006
5	rs10076236	C	A	0.00994036	1006
5	rs252680	T	G	0.359841	1006
5	rs1423337	A	G	0.0228628	1006
5	rs115988662	G	C	0.0149105	1006
5	rs146269646	T	G	0.0139165	1006
5	rs252681	C	T	0.358847	1006
5	rs1593022	G	T	0.205765	1006
5	rs1121840	T	C	0.207753	1006
5	rs74659987	T	C	0.0337972	1006
5	rs28818231	T	C	0.190855	1006
5	rs62357489	G	T	0.0765408	1006
5	rs72784147	C	A	0.00894632	1006
5	rs62357490	A	G	0.0526839	1006
5	rs1195948	A	G	0.781312	1006
5	rs180868339	G	A	0.0178926	1006
5	rs147998546	T	C	0.0218688	1006
5	rs252698	A	T	0.357853	1006
5	rs166159	G	C	0.363817	1006
5	rs79799292	C	T	0.00795229	1006
5	rs35563722	C	T	0.224652	1006
5	rs187268	A	T	0.779324	1006
5	rs13166574	C	G	0.224652	1006
5	rs79541224	G	A	0.127237	1006
5	rs252699	T	C	0.336978	1006
5	rs6860893	G	A	0.435388	1006
5	rs10447298	T	A	0.0159046	1006
5	rs12514805	T	G	0.225646	1006
5	rs252703	C	A	0.779324	1006
5	rs115563396	A	C	0.0188867	1006
5	rs10447299	A	G	0.437376	1006
5	rs10447300	C	T	0.0159046	1006
5	rs6893449	T	G	0.43837	1006
5	rs6867180	G	A	0.437376	1006
5	rs111807014	G	A	0.0188867	1006
5	rs2042324	C	G	0.437376	1006
5	rs173758	G	C	0.361829	1006
5	rs10447245	G	A	0.0159046	1006
5	rs10447246	G	A	0.0159046	1006
5	rs10447247	C	G	0.0198807	1006
5	rs17345424	G	A	0.189861	1006
5	rs6884043	G	A	0.191849	1006
5	rs6884177	G	A	0.597416	1006
5	rs17345521	T	C	0.195825	1006
5	rs6886070	C	T	0.0437376	1006
5	rs17159828	A	T	0.594433	1006
5	rs17159829	C	T	0.594433	1006
5	rs17159830	C	T	0.591451	1006
5	rs34018413	A	G	0.392644	1006
5	rs114547506	G	A	0.0109344	1006
5	rs72783699	C	T	0.0337972	1006
5	rs66609347	C	T	0.189861	1006
5	rs17345752	A	T	0.186879	1006
5	rs6874598	T	C	0.573559	1006
5	rs12655690	T	C	0.567594	1006
5	rs12518403	A	T	0.569583	1006
5	rs72783701	G	T	0.00795229	1006
5	rs6882277	A	G	0.201789	1006
5	rs7706841	G	C	0.201789	1006
5	rs115848772	A	C	0.0159046	1006
5	rs17411832	A	C	0.193837	1006
5	rs2859	T	G	0.192843	1006
5	rs365807	A	G	0.259443	1006
5	rs14038	G	A	0.56163	1006
5	rs72785807	T	C	0.0347913	1006
5	rs143326248	C	T	0.0228628	1006
5	rs3797506	G	C	0.571571	1006
5	rs112899736	C	T	0.0109344	1006
5	rs61483329	A	G	0.0109344	1006
5	rs17159868	T	C	0.0168986	1006
5	rs252814	C	T	0.826044	1006
5	rs252815	C	T	0.827038	1006
5	rs145834886	C	T	0.00994036	1006
5	rs78458639	A	T	0.107356	1006
5	rs76945754	C	A	0.0198807	1006
5	rs252816	G	A	0.624254	1006
5	rs252817	C	T	0.62326	1006
5	rs75928884	T	C	0.0357853	1006
5	rs3797510	C	G	0.170974	1006
5	rs252818	C	T	0.811133	1006
5	rs191247830	C	G	0.00894632	1006
5	rs72785812	C	T	0.167992	1006
5	rs114457728	T	C	0.0526839	1006
5	rs116492619	C	T	0.00994036	1006
5	rs11957904	C	A	0.0139165	1006
5	rs252819	C	T	0.811133	1006
5	rs12514898	T	C	0.0407555	1006
5	rs17412225	T	C	0.101392	1006
5	rs17159888	C	T	0.0129225	1006
5	rs3797513	G	A	0.164016	1006
5	rs252820	C	G	0.627237	1006
5	rs114465845	G	C	0.0178926	1006
5	rs431982	T	C	0.811133	1006
5	rs143970478	T	C	0.0208748	1006
5	rs252813	G	A	0.631213	1006
5	rs72785818	A	G	0.16004	1006
5	rs3797514	A	T	0.162028	1006
5	rs252812	A	G	0.812127	1006
5	rs12109193	A	G	0.0129225	1006
5	rs13182611	T	C	0.0198807	1006
5	rs252811	C	T	0.811133	1006
5	rs252810	T	C	0.798211	1006
5	rs252809	C	A	0.631213	1006
5	rs252808	C	T	0.811133	1006
5	rs115091127	T	A	0.00994036	1006
5	rs3797516	G	C	0.159046	1006
5	rs3756544	A	G	0.162028	1006
5	rs252807	A	C	0.626243	1006
5	rs77713966	G	A	0.0228628	1006
5	rs17448679	T	C	0.0119284	1006
5	rs112815502	G	A	0.0616302	1006
5	rs188497610	T	G	0.0188867	1006
5	rs116717207	A	G	0.0228628	1006
5	rs682609	T	C	0.306163	1006
5	rs10075454	A	G	0.0258449	1006
5	rs461914	C	T	0.624254	1006
5	rs77984244	T	C	0.101392	1006
5	rs148566822	G	T	0.00994036	1006
5	rs17448714	C	T	0.0168986	1006
5	rs114954720	A	G	0.00994036	1006
5	rs13178242	G	A	0.205765	1006
5	rs467472	A	G	0.810139	1006
5	rs140061946	T	C	0.0159046	1006
5	rs114075773	A	G	0.00994036	1006
5	rs2562525	G	T	0.807157	1006
5	rs58696640	G	A	0.184891	1006
5	rs28683545	A	G	0.187873	1006
5	rs114924646	A	G	0.00994036	1006
5	rs115910304	C	T	0.00994036	1006
5	rs3797521	G	A	0.184891	1006
5	rs468998	C	T	0.808151	1006
5	rs141351892	C	T	0.0168986	1006
5	rs116697133	C	T	0.00994036	1006
5	rs35021422	C	A	0.180915	1006
5	rs66505151	C	A	0.180915	1006
5	rs115868726	A	G	0.00994036	1006
5	rs6868410	A	G	0.187873	1006
5	rs72785829	G	A	0.186879	1006
5	rs80034262	C	T	0.0109344	1006
5	rs7703776	G	A	0.187873	1006
5	rs10085055	G	A	0.187873	1006
5	rs252984	T	C	0.809145	1006
5	rs252983	C	T	0.807157	1006
5	rs141384229	T	C	0.0139165	1006
5	rs185221	T	C	0.624254	1006
5	rs650607	T	C	0.588469	1006
5	rs462159	A	C	0.622266	1006
5	rs77172695	T	C	0.102386	1006
5	rs75769046	A	G	0.0596421	1006
5	rs468505	T	C	0.600398	1006
5	rs468072	C	G	0.600398	1006
5	rs3797527	T	C	0.207753	1006
5	rs469572	G	A	0.588469	1006
5	rs3822565	C	T	0.186879	1006
5	rs1975009	A	C	0.209742	1006
5	rs469759	C	T	0.586481	1006
5	rs2559991	T	G	0.592445	1006
5	rs3776792	A	T	0.183897	1006
5	rs34583348	T	C	0.207753	1006
5	rs252801	G	A	0.588469	1006
5	rs34366978	T	A	0.186879	1006
5	rs13182976	C	T	0.186879	1006
5	rs181249263	T	A	0.0109344	1006
5	rs191500654	T	A	0.00994036	1006
5	rs2731839	T	C	0.807157	1006
5	rs2731840	C	T	0.786282	1006
5	rs116423601	T	C	0.00994036	1006
5	rs11956440	G	A	0.182903	1006
5	rs73194994	T	C	0.00994036	1006
5	rs252802	T	C	0.497018	1006
5	rs17533273	A	G	0.313121	1006
5	rs3873122	C	A	0.183897	1006
5	rs3873123	G	T	0.183897	1006
5	rs252803	A	G	0.811133	1006
5	rs252804	C	G	0.808151	1006
5	rs11242636	G	A	0.184891	1006
5	rs252805	T	C	0.808151	1006
5	rs74422498	G	A	0.0944334	1006
5	rs3901010	C	A	0.205765	1006
5	rs187557	C	T	0.841948	1006
5	rs252991	A	G	0.634195	1006
5	rs3843490	T	C	0.360835	1006
5	rs72785845	A	G	0.00596421	1006
5	rs154648	G	A	0.352883	1006
5	rs154647	A	C	0.360835	1006
5	rs154646	C	A	0.235586	1006
5	rs115869986	C	T	0.0178926	1006
5	rs17448944	C	T	0.314115	1006
5	rs152612	T	C	0.340954	1006
5	rs152611	A	G	0.235586	1006
5	rs152609	T	C	0.235586	1006
5	rs152608	C	T	0.235586	1006
5	rs152607	A	C	0.236581	1006
5	rs152606	C	G	0.353877	1006
5	rs80211362	C	T	0.0238569	1006
5	rs17533434	C	T	0.110338	1006
5	rs152605	T	C	0.235586	1006
5	rs149498	T	G	0.237575	1006
5	rs153114	T	C	0.279324	1006
5	rs2283	A	G	0.333002	1006
5	rs77651082	A	G	0.0337972	1006
5	rs151958	A	G	0.236581	1006
5	rs55782218	C	A	0.028827	1006
5	rs152603	A	G	0.353877	1006
5	rs152601	G	A	0.235586	1006
5	rs152600	G	T	0.900596	1006
5	rs592479	C	T	0.424453	1006
5	rs17159969	A	T	0.0318091	1006
5	rs526521	G	A	0.237575	1006
5	rs17533511	T	C	0.104374	1006
5	rs152599	G	T	0.380716	1006
5	rs148733254	G	A	0.028827	1006
5	rs17533525	C	T	0.15507	1006
5	rs152598	C	T	0.235586	1006
5	rs152597	A	T	0.361829	1006
5	rs150337017	C	A	0.0238569	1006
5	rs152596	C	T	0.236581	1006
5	rs152595	C	T	0.236581	1006
5	rs152593	T	G	0.237575	1006
5	rs153133	C	T	0.238569	1006
5	rs152592	C	T	0.236581	1006
5	rs12515656	T	G	0.0248509	1006
5	rs152591	G	A	0.234592	1006
5	rs7710211	C	T	0.104374	1006
5	rs144189027	G	C	0.00795229	1006
5	rs76076024	G	A	0.0457256	1006
5	rs151956	G	A	0.343936	1006
5	rs77039456	C	T	0.0755467	1006
5	rs152589	T	C	0.236581	1006
5	rs149444	C	T	0.235586	1006
5	rs152587	T	A	0.359841	1006
5	rs27661	G	A	0.34493	1006
5	rs152585	C	T	0.338966	1006
5	rs27443	T	C	0.482107	1006
5	rs71575441	T	C	0.0347913	1006
5	rs17533581	C	A	0.027833	1006
5	rs1835111	A	G	0.206759	1006
5	rs152584	G	A	0.343936	1006
5	rs115779	T	A	0.236581	1006
5	rs11950982	G	A	0.10338	1006
5	rs11951137	G	A	0.10338	1006
5	rs78529238	T	C	0.028827	1006
5	rs114714747	C	T	0.0238569	1006
5	rs537500	G	A	0.243539	1006
5	rs3909464	A	C	0.124254	1006
5	rs152582	T	C	0.243539	1006
5	rs3909931	A	T	0.205765	1006
5	rs12523318	T	A	0.242545	1006
5	rs3844750	T	C	0.124254	1006
5	rs152580	C	T	0.489066	1006
5	rs75029418	G	A	0.0208748	1006
5	rs152579	A	C	0.489066	1006
5	rs152578	T	C	0.489066	1006
5	rs151329141	C	T	0.00894632	1006
5	rs17159996	C	T	0.10338	1006
5	rs154642	G	A	0.191849	1006
5	rs4085251	G	A	0.125249	1006
5	rs9686459	A	G	0.10338	1006
5	rs3906411	C	A	0.102386	1006
5	rs7712393	G	A	0.102386	1006
5	rs10491390	G	A	0.101392	1006
5	rs10491396	C	T	0.10338	1006
5	rs17449298	C	T	0.0467197	1006
5	rs27355	G	A	0.0397614	1006
5	rs152577	A	T	0.358847	1006
5	rs17449339	G	A	0.0924453	1006
5	rs26245	G	A	0.144135	1006
5	rs12518253	T	C	0.0576541	1006
5	rs152576	C	T	0.0178926	1006
5	rs11954938	T	C	0.0606362	1006
5	rs26246	A	G	0.204771	1006
5	rs151957	T	C	0.311133	1006
5	rs27625	C	G	0.16004	1006
5	rs76195760	C	T	0.0586481	1006
5	rs26247	A	G	0.197813	1006
5	rs77216918	T	C	0.0596421	1006
5	rs25998	T	C	0.537773	1006
5	rs3890134	G	A	0.132207	1006
5	rs25999	T	A	0.535785	1006
5	rs115492595	G	T	0.0586481	1006
5	rs2288385	A	C	0.0596421	1006
5	rs636137	G	A	0.247515	1006
5	rs29543	A	G	0.28827	1006
5	rs78502332	G	C	0.0576541	1006
5	rs153690	C	G	0.550696	1006
5	rs115716849	T	C	0.0188867	1006
5	rs139801166	C	T	0.0357853	1006
5	rs27929	T	C	0.0447316	1006
5	rs74645910	G	A	0.0576541	1006
5	rs25740	C	T	0.0447316	1006
5	rs150022870	C	T	0.0218688	1006
5	rs25993	C	T	0.539761	1006
5	rs3852199	T	C	0.0367793	1006
5	rs25994	T	C	0.540755	1006
5	rs117311914	G	A	0.0357853	1006
5	rs28208	T	C	0.0447316	1006
5	rs11948482	G	A	0.0576541	1006
5	rs26241	T	C	0.0447316	1006
5	rs730676	T	A	0.133201	1006
5	rs10491392	C	G	0.133201	1006
5	rs712546	C	G	0.0477137	1006
5	rs27750	T	C	0.650099	1006
5	rs11949501	G	A	0.0586481	1006
5	rs76661950	T	C	0.0586481	1006
5	rs28112	C	T	0.0447316	1006
5	rs25995	T	C	0.644135	1006
5	rs77392617	A	G	0.0586481	1006
5	rs28024	C	G	0.0447316	1006
5	rs27930	G	A	0.642147	1006
5	rs25963	A	G	0.643141	1006
5	rs27445	A	G	0.647117	1006
5	rs80138931	C	G	0.0357853	1006
5	rs25964	G	T	0.0447316	1006
5	rs145535714	C	T	0.0119284	1006
5	rs25965	G	A	0.0367793	1006
5	rs79464473	A	G	0.026839	1006
5	rs26243	A	G	0.0357853	1006
5	rs27853	C	G	0.49006	1006
5	rs26244	C	T	0.0357853	1006
5	rs25996	G	C	0.477137	1006
5	rs28764	C	T	0.0377734	1006
5	rs17594593	C	G	0.0377734	1006
5	rs17594614	C	G	0.026839	1006
5	rs2898622	T	C	0.028827	1006
5	rs25966	C	T	0.477137	1006
5	rs469707	A	T	0.220676	1006
5	rs147230	A	C	0.220676	1006
5	rs17594634	T	C	0.026839	1006
5	rs25979	T	C	0.477137	1006
5	rs26235	T	C	0.0377734	1006
5	rs26236	C	T	0.439364	1006
5	rs25980	T	C	0.477137	1006
5	rs17594657	T	G	0.026839	1006
5	rs26239	G	A	0.0328032	1006
5	rs25981	G	C	0.471173	1006
5	rs25982	C	T	0.446322	1006
5	rs17594699	G	A	0.0238569	1006
5	rs26240	C	T	0.441352	1006
5	rs62355576	T	C	0.11332	1006
5	rs25969	C	T	0.474155	1006
5	rs72789626	T	A	0.131213	1006
5	rs152567	C	T	0.365805	1006
5	rs117236214	T	C	0.026839	1006
5	rs25970	C	T	0.365805	1006
5	rs72789627	C	T	0.134195	1006
5	rs25971	T	C	0.23161	1006
5	rs41493053	C	T	0.0238569	1006
5	rs111783585	G	A	0.0805169	1006
5	rs61275538	C	A	0.104374	1006
5	rs17160042	T	A	0.107356	1006
5	rs152564	G	A	0.0805169	1006
5	rs153695	G	C	0.0914513	1006
5	rs17534089	A	G	0.130219	1006
5	rs31717	A	C	0.469185	1006
5	rs152563	C	T	0.360835	1006
5	rs31718	G	C	0.360835	1006
5	rs111270337	G	C	0.127237	1006
5	rs149195	C	T	0.227634	1006
5	rs31719	G	A	0.361829	1006
5	rs25972	C	T	0.474155	1006
5	rs112265049	T	C	0.133201	1006
5	rs181522284	G	A	0.0168986	1006
5	rs76338202	C	T	0.10338	1006
5	rs31720	T	C	0.361829	1006
5	rs25973	A	C	0.370775	1006
5	rs25974	C	T	0.361829	1006
5	rs27681	G	A	0.212724	1006
5	rs142066837	C	A	0.0228628	1006
5	rs25975	G	A	0.212724	1006
5	rs72789630	A	G	0.0874751	1006
5	rs12520677	G	A	0.217694	1006
5	rs144321806	T	G	0.0149105	1006
5	rs62355577	A	G	0.104374	1006
5	rs62355578	C	T	0.0805169	1006
5	rs72789632	C	T	0.121272	1006
5	rs1196516	C	T	0.107356	1006
5	rs17160056	A	C	0.208748	1006
5	rs17594762	C	A	0.0477137	1006
5	rs25976	G	A	0.475149	1006
5	rs17449694	C	G	0.132207	1006
5	rs32013	C	T	0.503976	1006
5	rs10491393	A	G	0.0775348	1006
5	rs26251	T	G	0.367793	1006
5	rs26250	A	C	0.235586	1006
5	rs144906088	C	T	0.0139165	1006
5	rs26249	T	C	0.0596421	1006
5	rs26248	A	T	0.191849	1006
5	rs28826	T	C	0.347913	1006
5	rs25977	G	T	0.342942	1006
5	rs25978	G	A	0.342942	1006
5	rs32003	G	A	0.421471	1006
5	rs32004	T	A	0.471173	1006
5	rs17534165	G	A	0.132207	1006
5	rs32006	G	A	0.142147	1006
5	rs152562	C	T	0.482107	1006
5	rs152561	T	C	0.309145	1006
5	rs151943	A	G	0.333002	1006
5	rs152560	C	T	0.498012	1006
5	rs17534200	C	T	0.0377734	1006
5	rs72789644	C	T	0.177932	1006
5	rs41464645	C	T	0.177932	1006
5	rs10491394	T	C	0.175944	1006
5	rs712555	G	A	0.16998	1006
5	rs152559	T	C	0.336978	1006
5	rs67437152	C	T	0.180915	1006
5	rs17534228	C	T	0.17495	1006
5	rs72789654	C	T	0.17495	1006
5	rs6894788	A	G	0.183897	1006
5	rs17534235	G	C	0.17495	1006
5	rs152558	C	T	0.469185	1006
5	rs251960	C	A	0.10835	1006
5	rs152557	G	C	0.295229	1006
5	rs173458	C	A	0.0725646	1006
5	rs144545334	G	A	0.00596421	1006
5	rs153100	G	A	0.318091	1006
5	rs153117	T	C	0.331014	1006
5	rs152556	A	T	0.525845	1006
5	rs17534270	C	G	0.173956	1006
5	rs153101	C	T	0.364811	1006
5	rs79815346	A	G	0.0258449	1006
5	rs17637760	T	C	0.0258449	1006
5	rs153118	T	C	0.0705765	1006
5	rs77201114	G	A	0.0308151	1006
5	rs152555	G	A	0.871769	1006
5	rs62355603	C	T	0.054672	1006
5	rs152554	A	G	0.683897	1006
5	rs62355604	G	A	0.055666	1006
5	rs62355605	G	A	0.054672	1006
5	rs250253	T	C	0.677932	1006
5	rs115698653	A	G	0.00994036	1006
5	rs62355606	T	C	0.054672	1006
5	rs153189	A	G	0.621272	1006
5	rs17534319	T	C	0.0576541	1006
5	rs77605264	C	G	0.0298211	1006
5	rs250252	C	A	0.861829	1006
5	rs116467373	C	G	0.0397614	1006
5	rs10491395	A	G	0.162028	1006
5	rs116250886	G	A	0.027833	1006
5	rs250251	G	A	0.678926	1006
5	rs76519335	T	C	0.0258449	1006
5	rs62355608	T	C	0.0576541	1006
5	rs250250	T	A	0.855865	1006
5	rs848827	G	A	0.322068	1006
5	rs138514464	A	G	0.00695825	1006
5	rs13178589	A	G	0.159046	1006
5	rs72789665	A	C	0.0149105	1006
5	rs446774	G	A	0.326044	1006
5	rs388016	A	G	0.323062	1006
5	rs395561	A	C	0.383698	1006
5	rs62355609	C	A	0.055666	1006
5	rs186251874	T	C	0.0109344	1006
5	rs62355610	C	T	0.054672	1006
5	rs77284462	C	T	0.0427435	1006
5	rs848828	T	A	0.321074	1006
5	rs62355611	A	C	0.05666	1006
5	rs9986212	T	C	0.0149105	1006
5	rs395904	T	C	0.260437	1006
5	rs140809507	A	C	0.0337972	1006
5	rs62355612	G	A	0.054672	1006
5	rs464250	T	G	0.171968	1006
5	rs462885	C	T	0.170974	1006
5	rs458393	G	A	0.171968	1006
5	rs848829	C	T	0.175944	1006
5	rs142144219	C	A	0.0159046	1006
5	rs74450369	C	G	0.0417495	1006
5	rs113451485	C	T	0.0119284	1006
5	rs62355613	T	C	0.0656064	1006
5	rs341278	C	A	0.164016	1006
5	rs341277	T	C	0.178926	1006
5	rs341276	C	G	0.177932	1006
5	rs144703296	T	C	0.0168986	1006
5	rs163615	C	T	0.723658	1006
5	rs163764	A	G	0.0178926	1006
5	rs163614	A	G	0.201789	1006
5	rs55837064	G	A	0.117296	1006
5	rs149155	T	C	0.196819	1006
5	rs163890	T	C	0.196819	1006
5	rs163891	T	A	0.176938	1006
5	rs698372	C	G	0.176938	1006
5	rs11747979	T	C	0.0178926	1006
5	rs697623	A	G	0.027833	1006
5	rs62355615	T	C	0.202783	1006
5	rs163893	C	T	0.17495	1006
5	rs6879279	G	C	0.137177	1006
5	rs6884705	C	T	0.112326	1006
5	rs6883713	G	C	0.112326	1006
5	rs163895	T	G	0.139165	1006
5	rs10053318	G	A	0.217694	1006
5	rs75574456	T	A	0.0238569	1006
5	rs115236393	G	A	0.027833	1006
5	rs72789671	G	T	0.117296	1006
5	rs662627	A	G	0.762425	1006
5	rs849520	G	A	0.194831	1006
5	rs555989	A	G	0.750497	1006
5	rs6882355	A	G	0.120278	1006
5	rs553363	A	G	0.746521	1006
5	rs440215	C	T	0.537773	1006
5	rs7443170	C	T	0.121272	1006
5	rs342605	C	T	0.190855	1006
5	rs342604	A	G	0.729622	1006
5	rs342603	A	T	0.643141	1006
5	rs342602	A	C	0.191849	1006
5	rs459400	T	C	0.44831	1006
5	rs464950	G	A	0.44831	1006
5	rs341275	T	C	0.191849	1006
5	rs341274	A	G	0.766402	1006
5	rs341273	T	C	0.191849	1006
5	rs467089	A	G	0.432406	1006
5	rs17160159	C	T	0.115308	1006
5	rs341272	C	T	0.627237	1006
5	rs163727	C	G	0.741551	1006
5	rs17413725	C	G	0.0328032	1006
5	rs993838	A	T	0.368787	1006
5	rs2457867	T	C	0.229622	1006
5	rs2445074	C	A	0.370775	1006
5	rs352610	C	A	0.182903	1006
5	rs352609	G	C	0.583499	1006
5	rs41375	A	T	0.587475	1006
5	rs163888	C	T	0.311133	1006
5	rs11957374	C	A	0.115308	1006
5	rs11950725	G	A	0.120278	1006
5	rs72791831	C	T	0.114314	1006
5	rs352606	G	A	0.182903	1006
5	rs352605	C	T	0.298211	1006
5	rs2161514	A	G	0.285288	1006
5	rs457369	C	T	0.191849	1006
5	rs352604	C	T	0.191849	1006
5	rs115972051	C	A	0.0437376	1006
5	rs56195302	C	T	0.101392	1006
5	rs352603	C	T	0.190855	1006
5	rs72791834	T	C	0.107356	1006
5	rs459637	G	C	0.248509	1006
5	rs17414033	G	C	0.107356	1006
5	rs139389221	G	T	0.0139165	1006
5	rs445747	C	T	0.242545	1006
5	rs677797	G	A	0.369781	1006
5	rs2484103	T	C	0.287276	1006
5	rs145000129	A	G	0.0298211	1006
5	rs59130650	C	T	0.116302	1006
5	rs74328711	A	G	0.0119284	1006
5	rs164844	C	T	0.282306	1006
5	rs164699	G	A	0.55666	1006
5	rs164845	C	G	0.0487078	1006
5	rs164846	T	G	0.304175	1006
5	rs149376506	C	A	0.026839	1006
5	rs37445	A	G	0.575547	1006
5	rs164848	T	C	0.285288	1006
5	rs164849	T	C	0.028827	1006
5	rs164850	A	G	0.16501	1006
5	rs354182	G	A	0.285288	1006
5	rs164971	C	T	0.172962	1006
5	rs168501	G	A	0.285288	1006
5	rs164972	A	T	0.45825	1006
5	rs164851	C	T	0.164016	1006
5	rs37447	A	T	0.573559	1006
5	rs352613	T	G	0.17495	1006
5	rs62355626	A	T	0.11332	1006
5	rs352612	A	G	0.16501	1006
5	rs116250572	G	C	0.0139165	1006
5	rs456032	T	A	0.279324	1006
5	rs189520	C	T	0.562624	1006
5	rs168472	A	G	0.164016	1006
5	rs37444	G	T	0.597416	1006
5	rs608333	A	G	0.49006	1006
5	rs37443	T	C	0.515905	1006
5	rs112845837	C	T	0.0119284	1006
5	rs7712188	T	A	0.0934394	1006
5	rs163961	C	A	0.974155	1006
5	rs164701	G	A	0.280318	1006
5	rs1833812	T	C	0.175944	1006
5	rs164700	A	C	0.864811	1006
5	rs6881619	T	C	0.0695825	1006
5	rs10043284	G	C	0.0705765	1006
5	rs115161402	G	A	0.026839	1006
5	rs10043302	G	C	0.0705765	1006
5	rs591470	T	C	0.494036	1006
5	rs685820	T	C	0.488072	1006
5	rs6888194	T	C	0.142147	1006
5	rs12519552	A	G	0.139165	1006
5	rs35433400	C	T	0.279324	1006
5	rs12520660	T	C	0.142147	1006
5	rs10042437	A	T	0.141153	1006
5	rs10044934	G	T	0.141153	1006
5	rs79633351	C	G	0.0616302	1006
5	rs17348530	T	C	0.345924	1006
5	rs113340172	T	A	0.0328032	1006
5	rs607976	C	T	0.486083	1006
5	rs77150802	G	A	0.136183	1006
5	rs597083	G	A	0.343936	1006
5	rs111718834	G	A	0.0258449	1006
5	rs641406	A	G	0.489066	1006
5	rs145036045	T	C	0.0149105	1006
5	rs755966	C	T	0.137177	1006
5	rs103840	T	C	0.49006	1006
5	rs957662	C	T	0.139165	1006
5	rs12719573	T	C	0.349901	1006
5	rs163962	C	T	0.0377734	1006
5	rs191467625	A	G	0.00994036	1006
5	rs12522223	G	A	0.127237	1006
5	rs10061771	C	T	0.349901	1006
5	rs6888055	A	T	0.489066	1006
5	rs34052514	C	A	0.347913	1006
5	rs12153493	A	G	0.349901	1006
5	rs72791845	G	A	0.0149105	1006
5	rs72791847	T	C	0.027833	1006
5	rs2005103	G	C	0.489066	1006
5	rs6894162	A	G	0.358847	1006
5	rs4957704	A	G	0.260437	1006
5	rs872240	A	G	0.497018	1006
5	rs71575448	A	G	0.154076	1006
5	rs78281258	T	C	0.136183	1006
5	rs34950197	C	G	0.357853	1006
5	rs10479400	C	T	0.355865	1006
5	rs10479401	C	T	0.355865	1006
5	rs58882389	A	G	0.140159	1006
5	rs6895165	C	T	0.140159	1006
5	rs9328006	C	T	0.140159	1006
5	rs58880008	T	C	0.138171	1006
5	rs164974	G	C	0.175944	1006
5	rs12515248	T	C	0.140159	1006
5	rs180791	T	C	0.871769	1006
5	rs17160227	T	G	0.138171	1006
5	rs10045552	C	T	0.353877	1006
5	rs9328010	G	A	0.494036	1006
5	rs77061826	T	C	0.136183	1006
5	rs3844311	T	C	0.356859	1006
5	rs6879546	A	G	0.49503	1006
5	rs6898233	G	C	0.0347913	1006
5	rs67289942	T	A	0.0357853	1006
5	rs164853	T	G	0.177932	1006
5	rs12654557	G	A	0.318091	1006
5	rs4145099	A	C	0.355865	1006
5	rs10037733	A	C	0.0357853	1006
5	rs58391909	A	G	0.172962	1006
5	rs3864266	A	T	0.0357853	1006
5	rs3864267	C	T	0.0357853	1006
5	rs1345773	C	T	0.0357853	1006
5	rs11951213	A	G	0.0357853	1006
5	rs34644687	T	A	0.32008	1006
5	rs11948614	C	T	0.0318091	1006
5	rs11952705	T	G	0.0357853	1006
5	rs11952039	A	G	0.0357853	1006
5	rs11955029	G	A	0.0357853	1006
5	rs1990993	T	C	0.32008	1006
5	rs975690	C	G	0.493042	1006
5	rs7726649	C	T	0.137177	1006
5	rs6596741	G	A	0.493042	1006
5	rs12656960	G	A	0.491054	1006
5	rs10056406	C	T	0.0347913	1006
5	rs62355632	A	C	0.32008	1006
5	rs62355633	T	G	0.32008	1006
5	rs12656108	A	G	0.354871	1006
5	rs11957859	G	C	0.0357853	1006
5	rs7737882	C	T	0.49503	1006
5	rs9686509	A	C	0.494036	1006
5	rs7734574	A	C	0.49006	1006
5	rs2406374	C	T	0.32008	1006
5	rs13358500	G	C	0.0318091	1006
5	rs114410244	A	G	0.00994036	1006
5	rs3864269	C	T	0.32008	1006
5	rs12514540	C	A	0.492048	1006
5	rs26732	A	T	0.214712	1006
5	rs80068381	G	A	0.0318091	1006
5	rs2112912	T	C	0.333996	1006
5	rs352615	A	T	0.548708	1006
5	rs12519591	C	A	0.147117	1006
5	rs26724	G	A	0.352883	1006
5	rs26725	C	G	0.205765	1006
5	rs26726	A	G	0.352883	1006
5	rs26727	G	C	0.528827	1006
5	rs26728	C	T	0.203777	1006
5	rs26729	C	T	0.297217	1006
5	rs17160246	T	C	0.195825	1006
5	rs10515375	A	G	0.0318091	1006
5	rs352614	A	C	0.790258	1006
5	rs62355651	A	G	0.193837	1006
5	rs10079148	T	A	0.0318091	1006
5	rs75518919	G	A	0.028827	1006
5	rs17160255	G	A	0.191849	1006
5	rs42449	T	C	0.354871	1006
5	rs17350017	C	T	0.0298211	1006
5	rs60127859	T	C	0.0755467	1006
5	rs142986167	C	T	0.0238569	1006
5	rs1017223	T	C	0.0318091	1006
5	rs17160261	A	T	0.190855	1006
5	rs35532	T	C	0.0328032	1006
5	rs11242641	C	T	0.430417	1006
5	rs12656968	C	G	0.238569	1006
5	rs13163062	C	T	0.430417	1006
5	rs35533	C	A	0.323062	1006
5	rs10050687	T	A	0.0318091	1006
5	rs4090594	A	G	0.432406	1006
5	rs35534	C	T	0.323062	1006
5	rs154191	T	C	0.203777	1006
5	rs7703820	G	T	0.431412	1006
5	rs164691	C	T	0.199801	1006
5	rs164693	C	T	0.323062	1006
5	rs114166209	A	G	0.026839	1006
5	rs75873428	T	C	0.121272	1006
5	rs164694	C	T	0.201789	1006
5	rs17160272	T	G	0.407555	1006
5	rs164695	T	A	0.201789	1006
5	rs115064146	G	T	0.0258449	1006
5	rs164696	G	T	0.200795	1006
5	rs116676043	T	G	0.026839	1006
5	rs164840	C	A	0.756461	1006
5	rs164841	T	A	0.757455	1006
5	rs164842	G	A	0.757455	1006
5	rs79979380	T	A	0.0238569	1006
5	rs55754532	A	G	0.412525	1006
5	rs469425	T	A	0.758449	1006
5	rs62355655	T	C	0.0864811	1006
5	rs164685	A	G	0.863817	1006
5	rs164970	G	A	0.323062	1006
5	rs141516318	T	C	0.027833	1006
5	rs352602	A	G	0.323062	1006
5	rs78505729	A	G	0.121272	1006
5	rs77713015	G	T	0.121272	1006
5	rs12187753	A	C	0.406561	1006
5	rs115856987	A	T	0.027833	1006
5	rs17160287	A	C	0.405567	1006
5	rs27550	C	A	0.181909	1006
5	rs140813260	T	C	0.027833	1006
5	rs27551	C	A	0.180915	1006
5	rs62355658	G	A	0.0854871	1006
5	rs17160301	G	A	0.163022	1006
5	rs10077695	T	C	0.406561	1006
5	rs79465381	G	C	0.148111	1006
5	rs143157548	C	T	0.027833	1006
5	rs74537256	C	T	0.148111	1006
5	rs115690191	T	C	0.00994036	1006
5	rs164837	A	G	0.331014	1006
5	rs74498654	G	A	0.148111	1006
5	rs35419	A	G	0.331014	1006
5	rs17160302	T	C	0.16501	1006
5	rs10515374	C	T	0.148111	1006
5	rs154190	A	G	0.766402	1006
5	rs149382	T	C	0.331014	1006
5	rs164838	C	T	0.261431	1006
5	rs115316966	C	T	0.0238569	1006
5	rs114323711	T	C	0.00795229	1006
5	rs71575450	G	A	0.0675944	1006
5	rs10074258	C	T	0.407555	1006
5	rs1423214	A	G	0.0854871	1006
5	rs26731	T	C	0.262425	1006
5	rs26730	C	T	0.810139	1006
5	rs17160324	G	A	0.16004	1006
5	rs35838063	G	C	0.156064	1006
5	rs74384159	A	G	0.0417495	1006
5	rs164839	T	A	0.828032	1006
5	rs111328714	G	C	0.00596421	1006
5	rs165263	T	C	0.163022	1006
5	rs34227359	T	C	0.133201	1006
5	rs7732162	C	T	0.159046	1006
5	rs73200647	G	A	0.138171	1006
5	rs357108	C	G	0.961233	1006
5	rs12514246	T	C	0.16004	1006
5	rs357109	A	G	0.939364	1006
5	rs357110	C	G	0.158052	1006
5	rs60027737	C	A	0.138171	1006
5	rs112727653	G	C	0.0347913	1006
5	rs7725449	A	G	0.302187	1006
5	rs12110095	C	T	0.159046	1006
5	rs66947683	G	A	0.387674	1006
5	rs73200655	T	C	0.138171	1006
5	rs71575451	A	G	0.0894632	1006
5	rs10052932	A	T	0.686879	1006
5	rs114726286	A	T	0.00994036	1006
5	rs115093866	C	T	0.00695825	1006
5	rs4957705	A	G	0.387674	1006
5	rs79128769	A	G	0.16004	1006
5	rs35552	T	C	0.246521	1006
5	rs114478282	G	C	0.00994036	1006
5	rs1363870	G	A	0.135189	1006
5	rs967270	T	C	0.390656	1006
5	rs26736	C	T	0.246521	1006
5	rs17351074	T	G	0.028827	1006
5	rs13170272	G	A	0.388668	1006
5	rs77199804	C	G	0.0874751	1006
5	rs62357862	G	A	0.0874751	1006
5	rs35553	T	G	0.934394	1006
5	rs7717640	G	A	0.22167	1006
5	rs7723130	C	T	0.222664	1006
5	rs13184509	A	C	0.22167	1006
5	rs12657154	G	C	0.22167	1006
5	rs56201232	A	C	0.392644	1006
5	rs12188264	T	C	0.168986	1006
5	rs1490827	A	G	0.617296	1006
5	rs923622	G	A	0.61829	1006
5	rs62357891	T	C	0.224652	1006
5	rs6887589	A	G	0.224652	1006
5	rs13361436	G	A	0.168986	1006
5	rs6596744	A	G	0.445328	1006
5	rs11242644	C	A	0.22167	1006
5	rs10044317	T	A	0.168986	1006
5	rs7700455	A	T	0.611332	1006
5	rs1559244	A	T	0.771372	1006
5	rs7704700	A	G	0.223658	1006
5	rs1559245	C	G	0.61829	1006
5	rs1572255	A	G	0.22167	1006
5	rs17351315	A	G	0.22167	1006
5	rs116685436	T	A	0.0208748	1006
5	rs17351329	A	G	0.135189	1006
5	rs10045032	G	C	0.620278	1006
5	rs10039705	C	T	0.300199	1006
5	rs17160352	A	G	0.136183	1006
5	rs17160355	G	A	0.133201	1006
5	rs7715219	G	C	0.61829	1006
5	rs6877006	C	T	0.166998	1006
5	rs1490840	C	T	0.166998	1006
5	rs62357892	G	A	0.219682	1006
5	rs113099734	G	A	0.219682	1006
5	rs111673515	A	T	0.219682	1006
5	rs4957706	A	G	0.619284	1006
5	rs73200667	A	T	0.399602	1006
5	rs4957707	G	A	0.219682	1006
5	rs873136	T	G	0.619284	1006
5	rs116465784	A	G	0.0337972	1006
5	rs7732784	C	A	0.219682	1006
5	rs12658128	C	T	0.398608	1006
5	rs139960008	A	C	0.0109344	1006
5	rs3987979	C	T	0.16998	1006
5	rs62357893	G	A	0.133201	1006
5	rs7705512	C	T	0.219682	1006
5	rs1304902	T	C	0.399602	1006
5	rs12653196	A	C	0.171968	1006
5	rs10055714	A	G	0.219682	1006
5	rs1823993	A	G	0.619284	1006
5	rs7349825	T	C	0.619284	1006
5	rs7349802	G	A	0.619284	1006
5	rs10076353	A	T	0.219682	1006
5	rs11960012	T	C	0.400596	1006
5	rs1602386	T	A	0.619284	1006
5	rs56215442	T	C	0.219682	1006
5	rs62357894	G	A	0.397614	1006
5	rs1895414	C	T	0.61829	1006
5	rs62357895	T	C	0.135189	1006
5	rs144237942	C	G	0.0337972	1006
5	rs113899620	T	C	0.127237	1006
5	rs62357896	C	A	0.219682	1006
5	rs6596745	T	G	0.619284	1006
5	rs13171567	G	A	0.619284	1006
5	rs77762265	A	G	0.0457256	1006
5	rs62357897	A	T	0.133201	1006
5	rs34685651	T	G	0.219682	1006
5	rs75430686	G	C	0.16998	1006
5	rs7727931	T	C	0.617296	1006
5	rs114298071	C	T	0.0258449	1006
5	rs7732343	T	C	0.619284	1006
5	rs7707690	G	A	0.218688	1006
5	rs181719673	T	C	0.0139165	1006
5	rs12659199	C	T	0.619284	1006
5	rs1826239	C	T	0.619284	1006
5	rs1586728	T	C	0.619284	1006
5	rs13188836	C	T	0.619284	1006
5	rs112044708	C	T	0.0129225	1006
5	rs73200677	T	C	0.0944334	1006
5	rs17160373	A	G	0.164016	1006
5	rs72791889	A	G	0.054672	1006
5	rs13159331	G	A	0.2167	1006
5	rs13160949	C	T	0.638171	1006
5	rs7724655	G	T	0.542744	1006
5	rs17160389	C	A	0.16501	1006
5	rs4957708	G	A	0.256461	1006
5	rs1388136	T	G	0.0924453	1006
5	rs2194207	C	T	0.240557	1006
5	rs4957709	T	C	0.397614	1006
5	rs4957710	T	C	0.638171	1006
5	rs113551784	G	A	0.028827	1006
5	rs73200681	C	T	0.0934394	1006
5	rs6596746	G	C	0.638171	1006
5	rs62357900	A	G	0.238569	1006
5	rs1490839	G	A	0.637177	1006
5	rs73200683	T	C	0.101392	1006
5	rs1455527	C	T	0.636183	1006
5	rs57218926	G	A	0.141153	1006
5	rs141097818	G	C	0.0159046	1006
5	rs1352726	T	C	0.0924453	1006
5	rs1388133	C	G	0.639165	1006
5	rs7444469	A	G	0.0924453	1006
5	rs13189126	T	C	0.640159	1006
5	rs115802752	C	T	0.0119284	1006
5	rs73777709	C	T	0.164016	1006
5	rs76140593	G	A	0.153082	1006
5	rs55885500	T	C	0.164016	1006
5	rs1490838	G	A	0.164016	1006
5	rs1490837	T	G	0.164016	1006
5	rs7446408	A	G	0.637177	1006
5	rs80250095	A	G	0.0308151	1006
5	rs4957711	T	C	0.640159	1006
5	rs142762360	C	A	0.0198807	1006
5	rs12654281	C	T	0.403579	1006
5	rs62357930	A	T	0.145129	1006
5	rs75046150	G	A	0.0914513	1006
5	rs77609513	A	G	0.0337972	1006
5	rs6891467	T	A	0.640159	1006
5	rs67626930	A	G	0.142147	1006
5	rs17430751	G	A	0.640159	1006
5	rs13171805	T	C	0.640159	1006
5	rs59961335	C	G	0.236581	1006
5	rs13167862	A	G	0.239563	1006
5	rs13185104	G	A	0.403579	1006
5	rs62357932	T	G	0.236581	1006
5	rs62357933	A	G	0.145129	1006
5	rs1490836	T	A	0.236581	1006
5	rs34273179	A	G	0.112326	1006
5	rs1388132	G	C	0.403579	1006
5	rs36016556	T	A	0.402584	1006
5	rs35627284	G	A	0.238569	1006
5	rs12658772	A	T	0.619284	1006
5	rs723798	C	T	0.0924453	1006
5	rs62357936	C	A	0.142147	1006
5	rs723799	C	T	0.640159	1006
5	rs6863281	G	C	0.641153	1006
5	rs62357940	G	A	0.225646	1006
5	rs6864800	C	A	0.498012	1006
5	rs12657205	T	C	0.640159	1006
5	rs67843712	A	G	0.237575	1006
5	rs17165754	A	C	0.145129	1006
5	rs12656808	A	C	0.640159	1006
5	rs73202711	A	T	0.0924453	1006
5	rs115952066	G	A	0.0417495	1006
5	rs7709385	G	T	0.250497	1006
5	rs1835981	T	C	0.641153	1006
5	rs13170512	T	A	0.238569	1006
5	rs56851818	T	C	0.145129	1006
5	rs7735300	A	G	0.415507	1006
5	rs12659812	G	A	0.402584	1006
5	rs13175692	T	C	0.402584	1006
5	rs35818877	C	A	0.402584	1006
5	rs138556020	C	A	0.0248509	1006
5	rs56233000	G	A	0.238569	1006
5	rs114025004	C	T	0.0248509	1006
5	rs36068554	T	C	0.637177	1006
5	rs73777715	G	A	0.16501	1006
5	rs13156779	G	A	0.638171	1006
5	rs7708137	A	T	0.414513	1006
5	rs13161115	G	C	0.247515	1006
5	rs13161130	G	C	0.250497	1006
5	rs7708158	A	G	0.638171	1006
5	rs1490834	A	G	0.474155	1006
5	rs12657057	C	T	0.246521	1006
5	rs6877460	T	C	0.666998	1006
5	rs80228182	C	T	0.157058	1006
5	rs154168	A	T	0.673956	1006
5	rs11242645	G	A	0.176938	1006
5	rs154167	A	G	0.684891	1006
5	rs7736022	G	A	0.239563	1006
5	rs933066	T	C	0.237575	1006
5	rs114270143	C	T	0.0218688	1006
5	rs11242646	A	T	0.17992	1006
5	rs75808866	G	A	0.0944334	1006
5	rs12652503	T	C	0.239563	1006
5	rs13164357	T	C	0.237575	1006
5	rs4957712	G	T	0.0944334	1006
5	rs13160470	A	T	0.237575	1006
5	rs4957713	C	T	0.0964215	1006
5	rs113178277	G	A	0.0924453	1006
5	rs4957714	G	C	0.0964215	1006
5	rs13164863	T	C	0.237575	1006
5	rs13178107	G	A	0.237575	1006
5	rs192944784	A	C	0.0258449	1006
5	rs13179374	C	G	0.237575	1006
5	rs13165345	T	C	0.237575	1006
5	rs13161433	A	T	0.228628	1006
5	rs154166	C	A	0.0337972	1006
5	rs7710118	C	T	0.17992	1006
5	rs72793803	G	A	0.00596421	1006
5	rs36044695	G	A	0.237575	1006
5	rs4588579	G	A	0.0964215	1006
5	rs154165	A	G	0.685885	1006
5	rs2080942	G	C	0.236581	1006
5	rs2080941	C	T	0.135189	1006
5	rs2080940	C	T	0.466203	1006
5	rs168738	C	T	0.16998	1006
5	rs2080938	G	A	0.236581	1006
5	rs154170	C	A	0.263419	1006
5	rs154169	C	T	0.16998	1006
5	rs111362337	A	T	0.135189	1006
5	rs256493	T	C	0.171968	1006
5	rs256492	A	T	0.171968	1006
5	rs256491	A	G	0.171968	1006
5	rs6596747	A	C	0.137177	1006
5	rs78590808	A	G	0.0417495	1006
5	rs190129461	A	G	0.00994036	1006
5	rs173950	T	G	0.0347913	1006
5	rs256490	T	C	0.0347913	1006
5	rs256489	C	T	0.170974	1006
5	rs4957715	C	T	0.0815109	1006
5	rs72793808	C	T	0.135189	1006
5	rs113043109	G	A	0.135189	1006
5	rs56287843	G	A	0.00894632	1006
5	rs154172	A	G	0.0367793	1006
5	rs154171	T	C	0.416501	1006
5	rs56159505	C	T	0.242545	1006
5	rs35540	A	C	0.156064	1006
5	rs78772185	G	T	0.0487078	1006
5	rs35539	T	C	0.699801	1006
5	rs35538	A	G	0.701789	1006
5	rs35537	G	A	0.115308	1006
5	rs35536	T	C	0.489066	1006
5	rs12153436	G	A	0.245527	1006
5	rs6894244	A	G	0.136183	1006
5	rs181929	G	A	0.684891	1006
5	rs154189	A	G	0.692843	1006
5	rs154188	A	G	0.83499	1006
5	rs154186	C	A	0.681909	1006
5	rs112358055	C	T	0.0497018	1006
5	rs154185	C	T	0.503976	1006
5	rs114928940	T	G	0.0357853	1006
5	rs154184	G	T	0.50497	1006
5	rs1352725	T	A	0.144135	1006
5	rs113472466	A	C	0.026839	1006
5	rs113221870	C	A	0.026839	1006
5	rs112888383	G	C	0.027833	1006
5	rs74326922	T	C	0.0497018	1006
5	rs78588378	G	A	0.133201	1006
5	rs35551	G	A	0.90159	1006
5	rs10479409	G	C	0.124254	1006
5	rs40135	C	A	0.965209	1006
5	rs1981953	T	C	0.148111	1006
5	rs9986282	A	C	0.125249	1006
5	rs74959667	C	G	0.0497018	1006
5	rs2411044	G	A	0.194831	1006
5	rs35550	C	T	0.503976	1006
5	rs35549	C	T	0.503976	1006
5	rs35548	G	A	0.503976	1006
5	rs6897852	G	C	0.127237	1006
5	rs6897870	G	A	0.127237	1006
5	rs35547	C	G	0.50497	1006
5	rs77658339	A	C	0.0298211	1006
5	rs6898202	G	T	0.124254	1006
5	rs35546	G	A	0.503976	1006
5	rs154181	C	T	0.0188867	1006
5	rs147352878	T	G	0.0149105	1006
5	rs154180	C	T	0.503976	1006
5	rs154179	G	A	0.631213	1006
5	rs79248660	T	A	0.0298211	1006
5	rs256494	G	C	0.680915	1006
5	rs154178	A	C	0.680915	1006
5	rs140953727	G	A	0.0298211	1006
5	rs154177	G	A	0.628231	1006
5	rs154176	G	A	0.498012	1006
5	rs74731672	C	A	0.0298211	1006
5	rs154175	C	T	0.498012	1006
5	rs154174	C	T	0.499006	1006
5	rs142763256	G	C	0.0298211	1006
5	rs10075132	A	G	0.124254	1006
5	rs154173	G	A	0.979125	1006
5	rs10076688	A	G	0.124254	1006
5	rs249988	G	A	0.0188867	1006
5	rs154216	C	T	0.323062	1006
5	rs79193598	C	T	0.0248509	1006
5	rs6892045	G	A	0.132207	1006
5	rs35521	G	A	0.232604	1006
5	rs39676	C	T	0.232604	1006
5	rs154215	C	T	0.457256	1006
5	rs154214	A	G	0.45825	1006
5	rs17160499	T	C	0.131213	1006
5	rs72793814	C	T	0.131213	1006
5	rs173644	C	T	0.45825	1006
5	rs154213	G	A	0.45825	1006
5	rs1352724	C	A	0.220676	1006
5	rs154212	G	A	0.324056	1006
5	rs154211	T	C	0.45825	1006
5	rs35520	C	T	0.232604	1006
5	rs10057438	T	C	0.134195	1006
5	rs35519	C	T	0.336978	1006
5	rs770185	T	C	0.457256	1006
5	rs9328015	G	A	0.575547	1006
5	rs9328016	T	C	0.577535	1006
5	rs6862753	C	T	0.163022	1006
5	rs533704	G	T	0.991054	1006
5	rs1990918	G	A	0.572565	1006
5	rs13163524	T	A	0.33499	1006
5	rs13177927	C	T	0.33499	1006
5	rs1990917	A	G	0.573559	1006
5	rs712633	A	C	0.99006	1006
5	rs112908750	A	G	0.0228628	1006
5	rs1844706	C	T	0.237575	1006
5	rs712634	C	T	0.417495	1006
5	rs1844705	G	T	0.574553	1006
5	rs9328017	C	A	0.573559	1006
5	rs62355886	G	A	0.127237	1006
5	rs1490829	A	G	0.577535	1006
5	rs17160512	A	G	0.238569	1006
5	rs11242647	G	C	0.337972	1006
5	rs12691430	A	C	0.574553	1006
5	rs150972169	G	A	0.0159046	1006
5	rs34560568	C	A	0.33996	1006
5	rs67533472	A	G	0.576541	1006
5	rs256487	T	C	0.833996	1006
5	rs9885554	A	C	0.236581	1006
5	rs34107809	G	A	0.315109	1006
5	rs10080064	T	A	0.236581	1006
5	rs62355918	C	T	0.027833	1006
5	rs35604783	G	A	0.315109	1006
5	rs67544959	G	C	0.315109	1006
5	rs10046084	T	C	0.236581	1006
5	rs249972	C	G	0.00994036	1006
5	rs10045557	A	T	0.552684	1006
5	rs6873048	A	G	0.315109	1006
5	rs6891516	G	A	0.315109	1006
5	rs72793819	T	A	0.0149105	1006
5	rs249973	T	G	0.00894632	1006
5	rs2161304	G	A	0.236581	1006
5	rs6882236	T	C	0.331014	1006
5	rs13153930	A	C	0.205765	1006
5	rs10052705	A	G	0.235586	1006
5	rs249974	G	A	0.559642	1006
5	rs17160517	T	G	0.235586	1006
5	rs193899	C	T	0.558648	1006
5	rs116185191	T	C	0.0477137	1006
5	rs35420	C	T	0.558648	1006
5	rs56076160	A	G	0.0238569	1006
5	rs149362308	G	A	0.0238569	1006
5	rs148692580	A	G	0.0139165	1006
5	rs4272120	G	A	0.208748	1006
5	rs10463582	G	A	0.208748	1006
5	rs6877939	G	A	0.310139	1006
5	rs35544	G	A	0.831014	1006
5	rs11742384	A	T	0.310139	1006
5	rs152473	G	A	0.0387674	1006
5	rs1490831	T	C	0.209742	1006
5	rs1592907	A	G	0.536779	1006
5	rs1833664	A	T	0.209742	1006
5	rs28538673	G	A	0.209742	1006
5	rs62355920	T	C	0.0318091	1006
5	rs79896723	C	T	0.028827	1006
5	rs10072135	G	C	0.209742	1006
5	rs35543	G	C	0.0387674	1006
5	rs35542	A	G	0.560636	1006
5	rs55837388	G	A	0.311133	1006
5	rs17160527	C	T	0.312127	1006
5	rs35541	A	T	0.0397614	1006
5	rs62355921	A	G	0.153082	1006
5	rs76056659	A	C	0.0218688	1006
5	rs115445344	C	T	0.0218688	1006
5	rs249979	C	T	0.350895	1006
5	rs249980	C	A	0.0397614	1006
5	rs249981	T	C	0.579523	1006
5	rs13358604	A	G	0.210736	1006
5	rs7724018	T	C	0.327038	1006
5	rs249982	C	T	0.525845	1006
5	rs249983	A	G	0.577535	1006
5	rs7724787	T	A	0.0984095	1006
5	rs1422438	G	T	0.701789	1006
5	rs1422437	G	C	0.88668	1006
5	rs17367725	C	T	0.363817	1006
5	rs13170988	T	C	0.361829	1006
5	rs770184	T	A	0.692843	1006
5	rs1820048	A	G	0.0994036	1006
5	rs17367935	C	T	0.368787	1006
5	rs13176407	A	G	0.0447316	1006
5	rs17160542	T	C	0.204771	1006
5	rs1833662	A	G	0.370775	1006
5	rs770183	C	T	0.114314	1006
5	rs116756236	T	C	0.00795229	1006
5	rs12188369	T	G	0.366799	1006
5	rs6888455	T	G	0.370775	1006
5	rs6888775	T	C	0.370775	1006
5	rs13164192	A	G	0.197813	1006
5	rs67369129	C	G	0.369781	1006
5	rs2099328	T	C	0.204771	1006
5	rs7708590	G	A	0.367793	1006
5	rs13360165	T	A	0.204771	1006
5	rs7733958	T	C	0.364811	1006
5	rs12520844	A	G	0.203777	1006
5	rs77423217	G	C	0.028827	1006
5	rs9328019	T	C	0.203777	1006
5	rs770182	G	T	0.687873	1006
5	rs4957716	C	T	0.364811	1006
5	rs4957717	G	A	0.366799	1006
5	rs770181	G	A	0.688867	1006
5	rs770180	C	T	0.116302	1006
5	rs4957718	C	G	0.364811	1006
5	rs770179	T	C	0.116302	1006
5	rs919770	G	A	0.365805	1006
5	rs12514464	G	A	0.195825	1006
5	rs138709711	C	T	0.0397614	1006
5	rs770176	C	T	0.116302	1006
5	rs770175	C	G	0.688867	1006
5	rs1363459	A	G	0.365805	1006
5	rs4957719	T	C	0.368787	1006
5	rs770174	C	T	0.689861	1006
5	rs4957539	C	T	0.361829	1006
5	rs770172	A	G	0.322068	1006
5	rs62355924	A	G	0.172962	1006
5	rs11738855	T	C	0.0974155	1006
5	rs6862116	C	T	0.365805	1006
5	rs770170	C	T	0.908549	1006
5	rs770169	T	G	0.885686	1006
5	rs72795904	G	A	0.0964215	1006
5	rs10054700	T	C	0.195825	1006
5	rs11242649	A	G	0.663022	1006
5	rs11739869	A	G	0.464215	1006
5	rs11739903	A	G	0.0964215	1006
5	rs770168	G	A	0.22167	1006
5	rs10054885	A	C	0.0984095	1006
5	rs10036849	A	G	0.196819	1006
5	rs13159144	C	T	0.367793	1006
5	rs10068150	C	A	0.193837	1006
5	rs6883356	G	A	0.365805	1006
5	rs2412766	C	A	0.0964215	1006
5	rs1862310	G	A	0.196819	1006
5	rs13159307	G	A	0.462227	1006
5	rs184425419	G	A	0.0188867	1006
5	rs12153448	C	T	0.362823	1006
5	rs35762765	A	G	0.0964215	1006
5	rs76347798	G	A	0.185885	1006
5	rs770167	T	C	0.884692	1006
5	rs11740717	G	A	0.0964215	1006
5	rs6880058	T	C	0.372763	1006
5	rs770166	C	T	0.883698	1006
5	rs6876754	A	G	0.362823	1006
5	rs34813961	C	T	0.0964215	1006
5	rs6881288	T	C	0.360835	1006
5	rs11242650	A	G	0.197813	1006
5	rs114041369	T	C	0.0248509	1006
5	rs10515377	T	C	0.362823	1006
5	rs13179594	G	A	0.362823	1006
5	rs10515378	T	C	0.100398	1006
5	rs12522401	C	T	0.191849	1006
5	rs6888208	A	C	0.379722	1006
5	rs6888213	A	G	0.0964215	1006
5	rs6892712	T	C	0.379722	1006
5	rs6871240	G	A	0.377734	1006
5	rs62355926	T	A	0.224652	1006
5	rs62355927	C	G	0.188867	1006
5	rs36119261	G	A	0.0178926	1006
5	rs12516234	A	G	0.197813	1006
5	rs12518562	G	A	0.196819	1006
5	rs72795909	C	T	0.0964215	1006
5	rs79477964	C	T	0.2167	1006
5	rs6868417	T	A	0.890656	1006
5	rs13159249	C	T	0.362823	1006
5	rs151127750	G	A	0.0218688	1006
5	rs11742515	A	G	0.350895	1006
5	rs78666967	G	A	0.00994036	1006
5	rs1422436	A	T	0.100398	1006
5	rs143874312	G	A	0.00994036	1006
5	rs58297701	C	T	0.202783	1006
5	rs6875281	A	G	0.197813	1006
5	rs6875450	A	T	0.197813	1006
5	rs4957540	A	T	0.89165	1006
5	rs10479410	T	C	0.100398	1006
5	rs10037033	A	G	0.198807	1006
5	rs10045237	C	A	0.198807	1006
5	rs10057444	T	C	0.299205	1006
5	rs6876584	C	G	0.198807	1006
5	rs6898244	A	G	0.385686	1006
5	rs10061482	T	A	0.100398	1006
5	rs6866542	T	C	0.370775	1006
5	rs28539291	A	G	0.197813	1006
5	rs1974789	T	G	0.327038	1006
5	rs1974788	T	C	0.890656	1006
5	rs9328020	T	A	0.89165	1006
5	rs10068949	G	A	0.0387674	1006
5	rs6891749	G	A	0.0417495	1006
5	rs1559097	C	T	0.194831	1006
5	rs1559096	A	G	0.120278	1006
5	rs4348200	A	G	0.461233	1006
5	rs1363458	C	A	0.530815	1006
5	rs10464043	T	C	0.424453	1006
5	rs10515379	G	A	0.275348	1006
5	rs3910210	A	G	0.559642	1006
5	rs7736608	G	A	0.260437	1006
5	rs3843491	G	C	0.259443	1006
5	rs3846691	G	C	0.0407555	1006
5	rs3843492	G	A	0.257455	1006
5	rs3906516	T	C	0.0417495	1006
5	rs3842914	C	A	0.257455	1006
5	rs3842915	T	C	0.257455	1006
5	rs3906517	G	A	0.0417495	1006
5	rs3843493	A	T	0.589463	1006
5	rs148635239	G	A	0.0129225	1006
5	rs6864994	C	T	0.257455	1006
5	rs12520230	T	G	0.254473	1006
5	rs140212365	A	G	0.0139165	1006
5	rs11742545	C	T	0.332008	1006
5	rs2410959	G	A	0.586481	1006
5	rs62355954	T	C	0.229622	1006
5	rs2898606	G	A	0.586481	1006
5	rs2410958	T	C	0.587475	1006
5	rs6596749	G	A	0.589463	1006
5	rs6871212	C	T	0.589463	1006
5	rs6892119	A	G	0.589463	1006
5	rs6892137	A	G	0.589463	1006
5	rs2410957	G	A	0.588469	1006
5	rs6596750	C	G	0.588469	1006
5	rs6596751	C	T	0.588469	1006
5	rs17369104	A	G	0.224652	1006
5	rs6882183	T	C	0.584493	1006
5	rs55876360	T	G	0.11332	1006
5	rs35450130	G	A	0.0765408	1006
5	rs4099189	C	T	0.584493	1006
5	rs74862111	G	A	0.0198807	1006
5	rs4099188	A	G	0.584493	1006
5	rs4099187	A	G	0.584493	1006
5	rs4099186	A	T	0.585487	1006
5	rs143463072	G	A	0.026839	1006
5	rs6888461	T	C	0.584493	1006
5	rs6868088	C	T	0.584493	1006
5	rs6867170	G	A	0.583499	1006
5	rs11747409	T	C	0.584493	1006
5	rs6895001	A	G	0.585487	1006
5	rs62355956	C	T	0.224652	1006
5	rs10066422	C	T	0.584493	1006
5	rs6860214	A	G	0.584493	1006
5	rs6860370	A	G	0.584493	1006
5	rs6860400	A	G	0.584493	1006
5	rs6880537	C	G	0.584493	1006
5	rs6879536	G	A	0.584493	1006
5	rs2033479	T	C	0.584493	1006
5	rs6861427	A	G	0.584493	1006
5	rs6879852	G	C	0.584493	1006
5	rs3931057	A	G	0.584493	1006
5	rs3931058	G	A	0.584493	1006
5	rs3931059	T	G	0.584493	1006
5	rs3931060	T	G	0.584493	1006
5	rs6866321	A	T	0.584493	1006
5	rs6870561	T	C	0.584493	1006
5	rs80209870	C	T	0.105368	1006
5	rs3846692	G	C	0.584493	1006
5	rs3846693	G	A	0.584493	1006
5	rs115069100	A	G	0.0188867	1006
5	rs3931725	T	G	0.584493	1006
5	rs113089229	C	A	0.0357853	1006
5	rs75594323	T	G	0.192843	1006
5	rs62355957	C	T	0.115308	1006
5	rs4957721	C	T	0.586481	1006
5	rs4957541	G	T	0.584493	1006
5	rs4957722	C	T	0.584493	1006
5	rs6860649	G	C	0.584493	1006
5	rs4100173	A	G	0.584493	1006
5	rs114558006	T	C	0.0228628	1006
5	rs6893393	T	C	0.584493	1006
5	rs6889417	A	G	0.584493	1006
5	rs62355958	G	A	0.105368	1006
5	rs6867698	G	T	0.584493	1006
5	rs12187616	G	T	0.299205	1006
5	rs12186563	G	A	0.299205	1006
5	rs55976515	A	G	0.584493	1006
5	rs4957543	C	T	0.284294	1006
5	rs3909362	A	G	0.583499	1006
5	rs3909361	A	C	0.390656	1006
5	rs10477881	T	C	0.0636183	1006
5	rs76334751	G	T	0.193837	1006
5	rs58284357	C	T	0.105368	1006
5	rs4957544	T	G	0.390656	1006
5	rs12522889	A	G	0.299205	1006
5	rs115356417	G	C	0.0129225	1006
5	rs62358061	C	T	0.106362	1006
5	rs4957723	T	C	0.285288	1006
5	rs17435188	C	G	0.193837	1006
5	rs6880567	T	C	0.299205	1006
5	rs6876427	A	G	0.584493	1006
5	rs62358081	C	T	0.105368	1006
5	rs62358082	T	C	0.105368	1006
5	rs7700475	G	A	0.16998	1006
5	rs62358083	C	T	0.105368	1006
5	rs12513976	A	G	0.193837	1006
5	rs62358084	T	G	0.105368	1006
5	rs7702274	C	T	0.584493	1006
5	rs72795927	G	T	0.16501	1006
5	rs78170586	T	G	0.193837	1006
5	rs77964318	C	A	0.193837	1006
5	rs113779998	C	T	0.193837	1006
5	rs62358085	A	G	0.105368	1006
5	rs62358086	A	T	0.105368	1006
5	rs17160628	C	T	0.285288	1006
5	rs12514674	A	C	0.299205	1006
5	rs10515380	C	T	0.193837	1006
5	rs56185482	G	T	0.0258449	1006
5	rs34765598	C	T	0.0188867	1006
5	rs11742684	G	C	0.479125	1006
5	rs3909359	C	T	0.479125	1006
5	rs7704143	T	G	0.479125	1006
5	rs6596754	G	T	0.478131	1006
5	rs77599664	G	A	0.0417495	1006
5	rs6596755	T	A	0.479125	1006
5	rs10062935	A	G	0.109344	1006
5	rs7728277	G	A	0.715706	1006
5	rs7715103	A	T	0.109344	1006
5	rs17160630	G	C	0.198807	1006
5	rs11954123	A	G	0.245527	1006
5	rs10515381	T	C	0.246521	1006
5	rs11955015	T	C	0.0904573	1006
5	rs6895254	T	G	0.722664	1006
5	rs66825386	A	G	0.156064	1006
5	rs78170287	G	A	0.198807	1006
5	rs145446639	T	C	0.0109344	1006
5	rs68142609	G	T	0.156064	1006
5	rs7716448	C	T	0.156064	1006
5	rs3846694	G	A	0.703777	1006
5	rs7736306	A	G	0.156064	1006
5	rs17160641	A	G	0.156064	1006
5	rs115068003	T	C	0.0178926	1006
5	rs7708273	A	G	0.463221	1006
5	rs11242652	T	C	0.154076	1006
5	rs75801729	C	T	0.0208748	1006
5	rs7730902	G	A	0.0924453	1006
5	rs17160651	A	G	0.154076	1006
5	rs115781710	C	T	0.026839	1006
5	rs114544645	T	A	0.0168986	1006
5	rs55696048	G	T	0.153082	1006
5	rs868548	C	T	0.154076	1006
5	rs62358087	A	G	0.166998	1006
5	rs3843494	C	T	0.707753	1006
5	rs76471186	T	C	0.0328032	1006
5	rs79310598	C	A	0.0357853	1006
5	rs17160654	G	A	0.0924453	1006
5	rs76801032	G	A	0.0357853	1006
5	rs75372415	C	T	0.0397614	1006
5	rs17160655	A	G	0.154076	1006
5	rs12188460	A	G	0.467197	1006
5	rs3846695	C	T	0.154076	1006
5	rs12189452	G	A	0.166998	1006
5	rs34830286	T	G	0.0924453	1006
5	rs3926991	A	G	0.713718	1006
5	rs3846696	G	C	0.713718	1006
5	rs66778361	A	T	0.154076	1006
5	rs67479988	C	T	0.154076	1006
5	rs67120605	T	C	0.154076	1006
5	rs10479411	A	G	0.71173	1006
5	rs60986426	T	C	0.154076	1006
5	rs137984564	G	A	0.0318091	1006
5	rs17160662	G	T	0.198807	1006
5	rs1549925	A	C	0.833996	1006
5	rs4957724	G	A	0.55169	1006
5	rs9328022	A	T	0.84493	1006
5	rs62359629	C	T	0.0457256	1006
5	rs77946231	T	G	0.212724	1006
5	rs67994848	T	G	0.0795229	1006
5	rs12152884	G	A	0.463221	1006
5	rs12523638	T	A	0.204771	1006
5	rs58279013	T	C	0.0795229	1006
5	rs59280737	A	G	0.0795229	1006
5	rs13176239	G	C	0.748509	1006
5	rs6863049	C	T	0.105368	1006
5	rs77658370	C	T	0.203777	1006
5	rs6866484	G	A	0.460239	1006
5	rs79979728	C	T	0.207753	1006
5	rs66731334	T	G	0.0795229	1006
5	rs74734516	T	C	0.0477137	1006
5	rs11745426	A	G	0.105368	1006
5	rs6867085	C	A	0.536779	1006
5	rs115056174	A	T	0.0337972	1006
5	rs78186859	A	G	0.207753	1006
5	rs72795945	C	T	0.055666	1006
5	rs142951753	C	T	0.0129225	1006
5	rs7716800	G	T	0.207753	1006
5	rs7718258	C	T	0.207753	1006
5	rs17160676	C	G	0.207753	1006
5	rs62359630	G	A	0.462227	1006
5	rs6884480	C	T	0.640159	1006
5	rs72795949	T	C	0.104374	1006
5	rs150960110	G	A	0.0129225	1006
5	rs76586122	A	G	0.208748	1006
5	rs17160677	C	T	0.208748	1006
5	rs6875566	A	G	0.180915	1006
5	rs13155942	T	A	0.461233	1006
5	rs2163794	G	A	0.849901	1006
5	rs10051785	T	C	0.0765408	1006
5	rs78571054	G	A	0.0159046	1006
5	rs7735555	C	T	0.45825	1006
5	rs57060622	G	A	0.208748	1006
5	rs6882819	A	G	0.180915	1006
5	rs78738444	C	G	0.208748	1006
5	rs74961815	T	C	0.208748	1006
5	rs76873939	G	A	0.210736	1006
5	rs113845095	G	C	0.208748	1006
5	rs75399708	T	C	0.204771	1006
5	rs12515389	T	A	0.203777	1006
5	rs76913715	A	G	0.203777	1006
5	rs1054256	C	T	0.848907	1006
5	rs11253	G	A	0.207753	1006
5	rs12519254	C	T	0.207753	1006
5	rs1368441	C	A	0.207753	1006
5	rs1054248	C	A	0.207753	1006
5	rs12519388	C	T	0.208748	1006
5	rs12522548	T	C	0.208748	1006
5	rs12522552	T	G	0.208748	1006
5	rs12188414	C	T	0.208748	1006
5	rs1865015	G	A	0.181909	1006
5	rs12189428	A	G	0.208748	1006
5	rs35343876	A	G	0.208748	1006
5	rs61749621	G	A	0.208748	1006
5	rs34990078	G	A	0.208748	1006
5	rs78569848	G	A	0.208748	1006
5	rs57585211	T	G	0.16501	1006
5	rs35372343	C	T	0.295229	1006
5	rs79187991	A	C	0.207753	1006
5	rs80157655	T	C	0.207753	1006
5	rs139146829	A	G	0.0119284	1006
5	rs7730156	T	C	0.182903	1006
5	rs11740286	T	C	0.106362	1006
5	rs28694038	G	A	0.172962	1006
5	rs6596759	C	A	0.182903	1006
5	rs12152863	C	T	0.403579	1006
5	rs6869144	A	G	0.182903	1006
5	rs55762588	C	G	0.0198807	1006
5	rs10040850	T	C	0.182903	1006
5	rs77616990	C	T	0.0536779	1006
5	rs7708343	G	A	0.106362	1006
5	rs17160700	C	T	0.0765408	1006
5	rs2900119	T	C	0.290258	1006
5	rs17165765	C	T	0.0109344	1006
5	rs142570159	A	G	0.0119284	1006
5	rs8180457	T	C	0.848907	1006
5	rs17370371	C	T	0.0487078	1006
5	rs114641207	C	T	0.0506958	1006
5	rs72795954	C	A	0.0616302	1006
5	rs11748134	T	C	0.345924	1006
5	rs11745018	C	A	0.257455	1006
5	rs58854937	C	A	0.0387674	1006
5	rs67534664	G	T	0.0765408	1006
5	rs10067015	T	C	0.848907	1006
5	rs10065586	A	G	0.7833	1006
5	rs1549924	G	A	0.0765408	1006
5	rs10059473	C	A	0.0606362	1006
5	rs1549923	C	A	0.0765408	1006
5	rs10069370	A	G	0.848907	1006
5	rs67795753	A	G	0.0765408	1006
5	rs57994859	C	T	0.0765408	1006
5	rs10039402	C	G	0.0765408	1006
5	rs10045396	G	A	0.298211	1006
5	rs7732519	A	T	0.298211	1006
5	rs138304170	T	C	0.0129225	1006
5	rs7712414	G	C	0.0765408	1006
5	rs4957726	C	G	0.799205	1006
5	rs10073441	T	C	0.111332	1006
5	rs9784678	C	T	0.796223	1006
5	rs9784679	C	T	0.303181	1006
5	rs149934683	T	C	0.0218688	1006
5	rs147795269	A	G	0.0119284	1006
5	rs2195941	A	G	0.307157	1006
5	rs62359632	C	T	0.166998	1006
5	rs10035487	T	C	0.855865	1006
5	rs62361076	C	T	0.301193	1006
5	rs4957727	A	G	0.856859	1006
5	rs17436077	A	G	0.0347913	1006
5	rs138749658	A	G	0.026839	1006
5	rs1433051	A	G	0.72167	1006
5	rs35075830	C	T	0.0208748	1006
5	rs17436107	G	T	0.498012	1006
5	rs6880495	A	G	0.0437376	1006
5	rs17160706	A	C	0.208748	1006
5	rs10045437	C	T	0.112326	1006
5	rs13189604	C	T	0.492048	1006
5	rs13161312	G	A	0.0854871	1006
5	rs7726739	C	G	0.111332	1006
5	rs10069340	G	A	0.797217	1006
5	rs9885427	G	A	0.791252	1006
5	rs10040275	A	G	0.112326	1006
5	rs9328023	T	C	0.11332	1006
5	rs9328024	A	G	0.11332	1006
5	rs17160708	A	T	0.0188867	1006
5	rs34644295	C	T	0.483101	1006
5	rs34856940	C	G	0.0536779	1006
5	rs12656092	G	A	0.316103	1006
5	rs17160709	C	T	0.193837	1006
5	rs7705884	T	A	0.798211	1006
5	rs7720097	C	G	0.798211	1006
5	rs17160710	G	T	0.0795229	1006
5	rs114196781	C	T	0.0228628	1006
5	rs4957728	T	C	0.802187	1006
5	rs72795959	G	A	0.0188867	1006
5	rs999063	A	G	0.805169	1006
5	rs999064	C	T	0.492048	1006
5	rs10072706	G	C	0.0934394	1006
5	rs61125751	T	C	0.321074	1006
5	rs66528064	G	A	0.0795229	1006
5	rs998906	T	C	0.400596	1006
5	rs17160714	G	T	0.0944334	1006
5	rs12518124	C	T	0.182903	1006
5	rs10043226	A	C	0.0795229	1006
5	rs186073385	G	A	0.00795229	1006
5	rs142380868	G	A	0.0109344	1006
5	rs1433050	C	T	0.805169	1006
5	rs192147999	C	A	0.0328032	1006
5	rs72795963	T	C	0.319085	1006
5	rs62361079	C	T	0.315109	1006
5	rs13160145	C	A	0.802187	1006
5	rs12514884	G	A	0.187873	1006
5	rs62361080	C	A	0.12326	1006
5	rs6874672	T	C	0.804175	1006
5	rs11242654	T	G	0.802187	1006
5	rs143418033	C	T	0.0119284	1006
5	rs74721157	G	C	0.0208748	1006
5	rs919768	A	G	0.802187	1006
5	rs190629579	G	A	0.0188867	1006
5	rs12514763	A	G	0.318091	1006
5	rs12514780	A	G	0.318091	1006
5	rs12522338	T	C	0.409543	1006
5	rs78164519	T	C	0.0188867	1006
5	rs10463584	A	G	0.180915	1006
5	rs1036211	G	A	0.307157	1006
5	rs982102	G	A	0.112326	1006
5	rs12515449	G	A	0.178926	1006
5	rs1433055	A	T	0.0874751	1006
5	rs10076055	C	T	0.309145	1006
5	rs892007	C	T	0.680915	1006
5	rs6875579	C	T	0.955268	1006
5	rs1433054	T	A	0.338966	1006
5	rs186089134	T	C	0.0129225	1006
5	rs919767	A	T	0.308151	1006
5	rs11743737	T	C	0.510934	1006
5	rs1821271	T	C	0.303181	1006
5	rs1835979	C	T	0.311133	1006
5	rs10037357	C	T	0.454274	1006
5	rs114858079	T	C	0.0178926	1006
5	rs10066056	T	A	0.622266	1006
5	rs11959575	C	T	0.333996	1006
5	rs1835978	T	C	0.905567	1006
5	rs919769	C	A	0.853877	1006
5	rs10077567	C	T	0.117296	1006
```
