## Supplementary material for "Characterization of shared and ancestry-specific signals driving complex traits using multi-ancestry fine-mapping": s1_ref.bim

```
5	rs10051122	0	106266421	T	C
5	rs10079531	0	106266514	A	T
5	rs75878469	0	106266845	A	G
5	rs2454900	0	106268585	A	G
5	rs145276790	0	106269394	A	G
5	rs12515340	0	106269629	A	G
5	rs4957677	0	106270780	T	A
5	rs7721387	0	106271054	C	G
5	rs35839212	0	106271058	G	T
5	rs7703472	0	106271223	A	G
5	rs13182714	0	106272371	A	G
5	rs10039569	0	106272820	A	T
5	rs180902938	0	106274495	C	T
5	rs75463546	0	106276168	T	C
5	rs28700143	0	106276471	C	T
5	rs6880898	0	106276532	C	T
5	rs10053964	0	106277649	C	A
5	rs17159338	0	106278172	T	C
5	rs111947193	0	106278362	A	G
5	rs4571459	0	106278484	T	A
5	rs72784358	0	106279250	G	C
5	rs17159339	0	106279507	C	T
5	rs2055386	0	106280037	A	G
5	rs6884030	0	106280515	A	G
5	rs17159340	0	106281106	C	T
5	rs147064244	0	106281107	G	A
5	rs1039327	0	106282966	C	G
5	rs115867733	0	106284446	C	T
5	rs1909738	0	106284527	T	C
5	rs62378328	0	106284768	A	C
5	rs116676122	0	106286004	T	C
5	rs10065925	0	106286491	G	A
5	rs10051333	0	106286493	C	T
5	rs72784360	0	106287078	G	A
5	rs4449519	0	106287409	C	A
5	rs76921385	0	106287796	C	T
5	rs6875341	0	106288293	T	C
5	rs6871097	0	106288380	A	G
5	rs140528561	0	106288855	T	G
5	rs72784362	0	106288871	T	C
5	rs72784364	0	106288897	G	A
5	rs6877073	0	106289491	A	C
5	rs6877258	0	106289629	A	G
5	rs76253736	0	106289737	A	G
5	rs74944976	0	106289817	A	G
5	rs6893945	0	106292306	A	C
5	rs72784366	0	106292455	C	T
5	rs79019854	0	106292697	C	T
5	rs4957524	0	106293263	G	A
5	rs76613535	0	106294074	T	C
5	rs75407621	0	106294165	T	G
5	rs141232129	0	106295225	C	T
5	rs4632787	0	106296179	T	G
5	rs72784368	0	106296441	A	G
5	rs11742639	0	106296449	C	G
5	rs6866081	0	106296573	C	T
5	rs76926130	0	106296780	T	C
5	rs144379382	0	106297497	T	A
5	rs6893146	0	106297842	A	G
5	rs112288521	0	106297935	A	T
5	rs80041304	0	106298666	G	A
5	rs72784370	0	106298870	C	T
5	rs72784372	0	106299057	G	A
5	rs7443308	0	106299280	A	G
5	rs72784373	0	106299385	T	C
5	rs73777181	0	106299655	C	T
5	rs10052471	0	106299912	G	A
5	rs78088967	0	106299953	G	A
5	rs10479391	0	106300403	A	T
5	rs113507390	0	106301352	G	A
5	rs12653426	0	106301500	G	A
5	rs72784375	0	106301509	G	C
5	rs147856157	0	106301819	T	C
5	rs59078580	0	106302109	G	A
5	rs6880364	0	106302280	A	T
5	rs115838338	0	106302898	G	T
5	rs59531819	0	106303298	C	T
5	rs35836526	0	106303450	T	C
5	rs4957679	0	106303607	A	C
5	rs73777182	0	106304485	A	G
5	rs139455488	0	106305558	A	G
5	rs9986310	0	106305921	A	G
5	rs13353927	0	106306734	T	C
5	rs11738160	0	106307097	A	G
5	rs61546403	0	106307386	T	C
5	rs7737321	0	106307559	C	T
5	rs4382150	0	106308008	G	A
5	rs62378354	0	106308561	T	G
5	rs12054932	0	106309238	G	A
5	rs78445518	0	106309616	T	C
5	rs115225579	0	106309714	T	A
5	rs13187634	0	106310230	G	T
5	rs4351137	0	106311013	C	T
5	rs4357022	0	106311039	T	G
5	rs4245987	0	106311248	T	G
5	rs72784386	0	106311753	G	T
5	rs62378355	0	106311876	A	G
5	rs113281150	0	106312050	T	C
5	rs4957680	0	106312172	C	G
5	rs116836579	0	106312949	C	G
5	rs111397365	0	106313173	A	G
5	rs4262090	0	106313599	G	A
5	rs144466441	0	106314772	C	G
5	rs147833697	0	106314864	A	C
5	rs142991965	0	106315047	G	A
5	rs11740696	0	106315192	A	G
5	rs13173576	0	106315695	T	G
5	rs150427035	0	106316039	G	A
5	rs145584923	0	106316195	C	G
5	rs11952311	0	106316342	T	A
5	rs147201565	0	106316431	G	A
5	rs76464482	0	106316644	A	T
5	rs11242616	0	106319863	C	G
5	rs10068963	0	106320154	T	C
5	rs34813715	0	106320842	G	A
5	rs62378961	0	106320969	C	A
5	rs78918310	0	106321177	C	A
5	rs13181242	0	106321806	G	A
5	rs62378962	0	106322330	T	C
5	rs62378963	0	106322422	T	C
5	rs35212391	0	106322921	T	C
5	rs74845473	0	106323224	T	C
5	rs62378965	0	106323361	C	T
5	rs35418541	0	106324071	C	G
5	rs76804396	0	106324385	C	T
5	rs58378716	0	106324504	T	C
5	rs10477875	0	106324675	G	T
5	rs13165885	0	106326475	T	C
5	rs76605295	0	106327046	A	C
5	rs114742917	0	106327233	A	T
5	rs28369477	0	106327520	T	C
5	rs79443196	0	106327523	G	A
5	rs34025237	0	106328044	C	T
5	rs4395620	0	106328326	T	C
5	rs4533874	0	106328406	A	G
5	rs11242617	0	106328703	A	G
5	rs11242618	0	106328762	A	G
5	rs113472318	0	106328781	A	C
5	rs111393562	0	106328946	A	G
5	rs13157194	0	106329416	G	A
5	rs10075477	0	106329791	A	C
5	rs62377274	0	106329944	A	G
5	rs115310350	0	106330034	A	T
5	rs116128133	0	106330073	A	G
5	rs13162085	0	106330100	G	A
5	rs142558190	0	106330700	T	C
5	rs150939976	0	106330703	C	T
5	rs113239865	0	106330848	T	C
5	rs138996469	0	106331356	G	A
5	rs140668011	0	106331553	T	C
5	rs112230282	0	106331659	C	T
5	rs13155260	0	106331711	T	C
5	rs145846855	0	106331722	G	T
5	rs113055503	0	106331814	C	T
5	rs11949122	0	106332356	T	G
5	rs115169360	0	106332521	C	T
5	rs34770059	0	106333178	T	C
5	rs7447229	0	106333344	A	G
5	rs4409072	0	106333636	G	A
5	rs115394205	0	106333680	C	T
5	rs116695713	0	106333730	T	C
5	rs11749947	0	106334213	C	A
5	rs35483020	0	106334845	G	A
5	rs112889158	0	106335028	A	G
5	rs138766059	0	106335312	G	C
5	rs12522964	0	106335365	T	G
5	rs13162783	0	106335827	C	A
5	rs72784395	0	106336003	G	A
5	rs184151988	0	106336081	A	G
5	rs112952481	0	106336366	C	A
5	rs13187014	0	106336429	A	G
5	rs111598086	0	106337021	C	A
5	rs62377277	0	106337814	T	G
5	rs116777261	0	106338313	C	T
5	rs62377278	0	106338867	C	T
5	rs35338533	0	106339370	C	T
5	rs149194407	0	106339371	C	A
5	rs113778456	0	106340168	G	A
5	rs6874482	0	106340172	C	G
5	rs34251658	0	106340252	C	G
5	rs62377280	0	106340652	T	G
5	rs112854404	0	106340702	T	C
5	rs113504458	0	106340736	A	T
5	rs12653761	0	106340817	A	T
5	rs12652005	0	106341032	C	T
5	rs111233850	0	106341342	C	G
5	rs13156523	0	106341528	C	T
5	rs111486990	0	106342789	T	C
5	rs72784398	0	106343028	C	T
5	rs13153633	0	106344145	A	G
5	rs4476284	0	106344247	A	G
5	rs4341867	0	106344494	C	T
5	rs12657963	0	106344640	G	A
5	rs12656079	0	106344667	A	T
5	rs78739635	0	106345230	A	T
5	rs11242619	0	106345341	T	C
5	rs72786403	0	106345584	G	A
5	rs111498349	0	106346707	G	A
5	rs9327985	0	106346751	A	C
5	rs72786405	0	106346902	C	A
5	rs4264929	0	106346982	A	G
5	rs62377283	0	106346988	C	T
5	rs10062690	0	106347551	T	C
5	rs77063541	0	106347656	C	T
5	rs75699079	0	106347697	T	A
5	rs76872977	0	106347909	C	A
5	rs62377284	0	106348116	C	A
5	rs4957681	0	106348311	A	C
5	rs62377285	0	106348639	T	C
5	rs62377286	0	106348879	T	G
5	rs11744426	0	106349422	A	G
5	rs75531624	0	106349795	G	T
5	rs4464676	0	106349850	T	C
5	rs150530075	0	106350115	C	T
5	rs78788363	0	106350156	C	T
5	rs113965813	0	106350334	A	G
5	rs12656884	0	106350413	T	A
5	rs12658333	0	106350426	G	A
5	rs57223507	0	106350496	C	T
5	rs72788517	0	106350637	T	C
5	rs112198867	0	106350874	A	G
5	rs72788518	0	106350891	A	G
5	rs13177006	0	106350964	C	A
5	rs151265740	0	106351666	G	T
5	rs10464034	0	106351674	G	A
5	rs72788519	0	106351798	G	A
5	rs4957682	0	106351843	G	A
5	rs72788520	0	106352129	C	A
5	rs7444810	0	106352714	G	A
5	rs35708718	0	106353151	C	T
5	rs72788523	0	106353603	A	G
5	rs9327986	0	106353724	A	T
5	rs4245988	0	106354138	A	T
5	rs149393804	0	106354458	G	A
5	rs6869239	0	106354558	T	C
5	rs4440344	0	106355296	T	C
5	rs112779493	0	106355309	G	A
5	rs72788527	0	106355569	G	A
5	rs4260653	0	106355576	G	A
5	rs72788530	0	106356732	C	T
5	rs115062184	0	106357782	A	G
5	rs7712577	0	106357973	C	T
5	rs72788534	0	106358081	A	G
5	rs12521220	0	106358541	A	G
5	rs6862175	0	106358705	T	C
5	rs6876240	0	106358708	G	A
5	rs6898563	0	106358881	A	G
5	rs12521304	0	106358962	A	G
5	rs6866693	0	106359004	T	C
5	rs10044818	0	106359300	T	C
5	rs11749538	0	106359882	T	C
5	rs28452951	0	106359901	T	C
5	rs4482891	0	106360003	A	C
5	rs114017757	0	106360392	G	A
5	rs4298243	0	106360549	G	A
5	rs72788538	0	106360732	G	C
5	rs4473758	0	106361340	T	C
5	rs13169142	0	106361554	C	A
5	rs4305636	0	106361555	G	A
5	rs75249822	0	106361863	G	T
5	rs6875367	0	106361953	A	T
5	rs28654998	0	106362025	G	T
5	rs114287281	0	106362757	T	G
5	rs6885273	0	106362923	T	C
5	rs112953026	0	106363031	T	C
5	rs6864852	0	106363248	C	T
5	rs11749034	0	106363343	C	A
5	rs11740167	0	106363499	T	C
5	rs6886133	0	106363626	A	G
5	rs79025926	0	106363658	G	C
5	rs75535335	0	106364081	G	A
5	rs113039389	0	106364286	A	C
5	rs72788539	0	106364311	A	T
5	rs112609137	0	106365431	G	A
5	rs4073518	0	106365546	C	T
5	rs77427437	0	106365618	T	C
5	rs4073517	0	106365839	A	G
5	rs4264928	0	106366215	T	C
5	rs56997890	0	106366243	A	G
5	rs4308467	0	106366256	C	T
5	rs72788540	0	106366391	C	T
5	rs10079040	0	106366884	A	G
5	rs10071464	0	106366900	C	T
5	rs112518888	0	106367115	G	A
5	rs4470754	0	106367151	G	C
5	rs6897804	0	106367972	G	T
5	rs11738346	0	106367974	A	T
5	rs34689971	0	106368026	C	T
5	rs72788543	0	106368513	A	C
5	rs111315331	0	106368976	A	C
5	rs13188135	0	106370006	C	G
5	rs28580453	0	106370065	G	T
5	rs62357009	0	106370095	T	C
5	rs10079549	0	106370437	C	T
5	rs13189099	0	106370663	C	A
5	rs9327987	0	106371045	C	T
5	rs112883632	0	106371228	T	C
5	rs116466767	0	106371664	T	C
5	rs77426273	0	106371853	T	C
5	rs6596713	0	106371916	C	T
5	rs6596714	0	106372054	C	T
5	rs11739438	0	106372376	C	T
5	rs10054028	0	106372796	C	T
5	rs11242621	0	106373521	C	T
5	rs11242622	0	106373992	C	T
5	rs66548630	0	106374588	T	C
5	rs116114154	0	106374926	C	T
5	rs10793831	0	106375215	C	T
5	rs11242623	0	106375359	G	A
5	rs80307744	0	106376560	A	G
5	rs62357011	0	106377074	T	C
5	rs79019287	0	106377385	T	C
5	rs35727810	0	106377791	A	G
5	rs13165682	0	106378602	C	T
5	rs4382152	0	106379106	T	C
5	rs62357013	0	106379448	T	C
5	rs12656373	0	106379836	T	G
5	rs57059250	0	106381075	C	G
5	rs62357015	0	106381270	A	G
5	rs4400111	0	106381942	T	G
5	rs6871130	0	106382276	G	A
5	rs112111070	0	106382279	A	T
5	rs13173329	0	106383194	A	G
5	rs60399923	0	106384486	G	C
5	rs12658882	0	106384965	A	G
5	rs13168288	0	106385815	A	G
5	rs61672404	0	106385924	G	T
5	rs34208221	0	106386161	T	C
5	rs4348203	0	106386259	C	T
5	rs6596715	0	106387057	T	A
5	rs55846330	0	106387277	T	C
5	rs62357017	0	106387314	C	G
5	rs75705738	0	106387481	T	A
5	rs79136772	0	106388282	A	T
5	rs13355762	0	106389374	C	T
5	rs112723176	0	106389570	C	T
5	rs59338075	0	106389790	A	G
5	rs59810301	0	106390065	G	A
5	rs182558448	0	106390319	A	T
5	rs4957684	0	106390482	T	C
5	rs67303530	0	106391391	G	C
5	rs116123021	0	106391522	A	T
5	rs10900894	0	106391584	C	A
5	rs34183855	0	106392211	C	T
5	rs4370260	0	106393474	G	A
5	rs58242009	0	106394050	C	T
5	rs4635922	0	106394060	A	G
5	rs4640780	0	106394177	A	G
5	rs4309958	0	106394251	G	T
5	rs72788557	0	106394383	T	C
5	rs80089601	0	106394429	C	T
5	rs6883340	0	106394712	C	G
5	rs150362856	0	106395357	G	A
5	rs76822350	0	106395388	T	C
5	rs79809604	0	106395947	T	A
5	rs11242625	0	106395977	T	C
5	rs143066636	0	106396219	T	G
5	rs10060467	0	106396240	C	A
5	rs6596716	0	106396370	G	A
5	rs6864971	0	106396918	C	T
5	rs6889945	0	106397138	A	T
5	rs10042436	0	106397176	A	G
5	rs4346759	0	106397742	C	A
5	rs4535439	0	106398331	T	C
5	rs10479394	0	106399012	G	A
5	rs150990655	0	106399212	G	A
5	rs72788564	0	106399280	T	C
5	rs4957685	0	106399595	A	G
5	rs7720084	0	106399628	G	A
5	rs77072421	0	106399675	T	C
5	rs7707183	0	106399718	T	C
5	rs147787094	0	106399889	T	A
5	rs115613504	0	106399898	C	A
5	rs112407651	0	106400420	A	G
5	rs4413519	0	106400536	A	G
5	rs4413520	0	106400607	A	C
5	rs137897502	0	106400993	T	C
5	rs79310170	0	106401869	G	C
5	rs76467883	0	106402145	G	A
5	rs62357046	0	106403402	G	A
5	rs4524495	0	106403516	C	A
5	rs4557390	0	106403683	T	C
5	rs4429838	0	106403714	A	G
5	rs76258755	0	106403717	A	G
5	rs115324435	0	106404312	A	G
5	rs6870023	0	106404866	C	T
5	rs58196349	0	106404921	C	A
5	rs72788567	0	106405316	C	T
5	rs72788568	0	106405411	T	C
5	rs114929205	0	106405569	T	G
5	rs4618413	0	106405657	T	C
5	rs57923368	0	106405821	C	A
5	rs4245990	0	106406097	C	T
5	rs28773255	0	106406498	A	G
5	rs72788569	0	106407120	A	G
5	rs79358113	0	106407530	C	T
5	rs114708803	0	106407616	G	C
5	rs149006992	0	106407649	G	A
5	rs11950997	0	106407876	G	A
5	rs7702377	0	106408072	C	T
5	rs56096808	0	106408321	T	G
5	rs4245991	0	106409179	G	A
5	rs77869739	0	106409567	G	A
5	rs4571458	0	106409581	C	G
5	rs4289544	0	106409698	A	G
5	rs142087755	0	106409863	A	G
5	rs114510270	0	106409945	C	T
5	rs140639146	0	106409960	C	A
5	rs115416994	0	106409977	C	G
5	rs10463580	0	106410020	A	G
5	rs116349576	0	106410245	A	G
5	rs7733542	0	106410664	A	G
5	rs116833180	0	106411201	C	A
5	rs72780127	0	106411328	A	G
5	rs72780128	0	106411491	C	T
5	rs142917096	0	106411629	G	A
5	rs147422508	0	106411666	G	A
5	rs56065948	0	106412266	A	G
5	rs10053249	0	106412429	C	A
5	rs114747086	0	106412948	C	G
5	rs4245992	0	106413029	C	T
5	rs57971001	0	106413634	G	A
5	rs10070360	0	106413921	G	A
5	rs10065093	0	106414133	A	G
5	rs4957686	0	106414348	A	G
5	rs59686748	0	106414597	A	C
5	rs10039657	0	106415089	G	C
5	rs4957527	0	106415368	G	T
5	rs116741538	0	106415627	T	C
5	rs114584921	0	106416602	G	C
5	rs116513228	0	106416673	T	C
5	rs115965272	0	106417118	T	G
5	rs144077159	0	106417559	A	G
5	rs116206916	0	106418439	C	T
5	rs115631745	0	106419663	G	A
5	rs4452543	0	106420029	A	G
5	rs116596333	0	106420540	C	T
5	rs4957528	0	106420589	A	C
5	rs56062834	0	106420994	T	C
5	rs55725501	0	106421049	C	A
5	rs72780130	0	106421055	A	T
5	rs139021395	0	106421191	G	A
5	rs59283462	0	106422497	A	G
5	rs10900895	0	106422649	G	C
5	rs76328305	0	106422657	C	G
5	rs10900896	0	106422807	C	A
5	rs6872072	0	106422932	C	T
5	rs6897116	0	106423027	A	G
5	rs150048013	0	106423284	G	A
5	rs76935052	0	106423608	T	C
5	rs114525701	0	106423918	A	G
5	rs11959317	0	106424010	T	C
5	rs115967761	0	106424175	G	A
5	rs144701575	0	106424346	C	T
5	rs79305999	0	106425077	C	T
5	rs79747592	0	106425414	A	C
5	rs113346412	0	106426263	C	A
5	rs114716719	0	106426319	A	G
5	rs6884722	0	106426493	A	G
5	rs74944897	0	106426580	T	G
5	rs6884885	0	106426590	A	T
5	rs116685571	0	106426924	C	T
5	rs6596717	0	106427609	C	A
5	rs147307092	0	106427673	T	A
5	rs115946743	0	106427729	G	A
5	rs114317797	0	106428099	C	T
5	rs12658379	0	106428845	T	C
5	rs79651411	0	106428974	T	C
5	rs115463378	0	106429899	T	C
5	rs4957529	0	106429921	C	A
5	rs4957530	0	106429925	T	G
5	rs116495683	0	106430013	A	C
5	rs6885021	0	106430225	G	A
5	rs6871178	0	106430316	T	C
5	rs10078331	0	106430672	T	C
5	rs141199369	0	106430928	T	C
5	rs116378050	0	106431070	T	C
5	rs17384663	0	106431147	T	C
5	rs137884844	0	106431189	T	C
5	rs79105153	0	106431863	C	G
5	rs11951016	0	106432040	G	A
5	rs74976909	0	106432066	G	T
5	rs17159461	0	106432235	G	A
5	rs78288117	0	106432329	A	T
5	rs115255266	0	106432377	A	G
5	rs2410933	0	106432679	A	C
5	rs116415808	0	106432860	C	T
5	rs115925377	0	106432985	G	A
5	rs147508738	0	106433254	T	A
5	rs2410934	0	106433308	T	A
5	rs2410935	0	106433320	C	T
5	rs59076946	0	106433431	A	G
5	rs11949192	0	106433841	A	T
5	rs114840600	0	106435082	C	T
5	rs191879701	0	106435499	T	G
5	rs11749835	0	106435555	T	C
5	rs60494080	0	106435726	G	C
5	rs55828989	0	106435966	T	G
5	rs76334670	0	106436585	T	C
5	rs2410938	0	106436799	A	C
5	rs116183934	0	106437122	C	T
5	rs74404711	0	106437277	T	A
5	rs149593911	0	106437376	T	C
5	rs116669386	0	106437769	A	G
5	rs114319613	0	106438234	C	G
5	rs72780135	0	106438267	G	A
5	rs73205976	0	106438510	T	C
5	rs6887291	0	106438742	T	G
5	rs6866458	0	106439512	G	A
5	rs56348523	0	106439592	A	G
5	rs55977696	0	106439707	T	C
5	rs114926804	0	106440000	T	C
5	rs76816044	0	106440411	C	T
5	rs138642480	0	106440564	G	A
5	rs11242626	0	106440579	G	C
5	rs78389155	0	106440646	C	T
5	rs114307667	0	106440926	C	A
5	rs116360613	0	106440944	A	C
5	rs55982738	0	106441104	T	A
5	rs76873085	0	106441377	G	A
5	rs2898604	0	106441455	T	C
5	rs112782498	0	106441766	T	G
5	rs111608586	0	106441779	A	G
5	rs114178147	0	106442202	G	A
5	rs4957687	0	106443053	A	G
5	rs114648107	0	106443317	T	G
5	rs116531659	0	106443500	C	T
5	rs113481040	0	106443780	C	G
5	rs2410939	0	106444295	T	A
5	rs114809601	0	106444315	C	G
5	rs147777025	0	106444677	A	G
5	rs114933313	0	106446519	C	T
5	rs4512123	0	106446935	C	T
5	rs77545093	0	106447128	A	G
5	rs17384889	0	106447428	G	A
5	rs114719507	0	106447532	T	A
5	rs139457926	0	106448379	T	C
5	rs115618651	0	106448639	G	A
5	rs6596719	0	106448774	C	T
5	rs150264156	0	106448775	G	A
5	rs6596720	0	106448934	T	G
5	rs7733536	0	106449512	C	G
5	rs4631165	0	106449853	C	T
5	rs7736860	0	106449990	G	A
5	rs2410940	0	106450140	C	G
5	rs114320070	0	106450217	C	T
5	rs111496423	0	106450276	A	T
5	rs2410941	0	106450985	C	A
5	rs112310961	0	106451054	G	A
5	rs55988283	0	106451257	G	A
5	rs6865431	0	106451454	C	T
5	rs56002931	0	106451504	A	G
5	rs140515226	0	106451596	G	A
5	rs11242627	0	106451600	A	T
5	rs114785745	0	106451836	G	A
5	rs115654483	0	106451839	C	T
5	rs17450801	0	106452479	A	G
5	rs11957625	0	106452564	T	A
5	rs6871532	0	106452732	C	T
5	rs6596721	0	106452871	G	T
5	rs2410942	0	106453264	T	A
5	rs2410943	0	106453343	A	G
5	rs2410944	0	106453462	A	T
5	rs72780138	0	106453701	A	T
5	rs2410945	0	106454148	C	T
5	rs2410946	0	106454395	C	T
5	rs2410947	0	106454412	A	C
5	rs2410948	0	106454641	A	G
5	rs2410949	0	106454725	T	C
5	rs116514279	0	106454919	G	A
5	rs115975746	0	106454946	T	A
5	rs111684120	0	106454999	C	A
5	rs10060196	0	106455988	C	A
5	rs4245993	0	106456542	C	T
5	rs114872464	0	106456964	A	T
5	rs17159492	0	106457102	G	C
5	rs114003591	0	106457536	A	G
5	rs114117784	0	106458529	T	G
5	rs4637535	0	106459150	A	C
5	rs73777963	0	106461753	G	A
5	rs10900898	0	106461973	G	T
5	rs2898605	0	106462217	A	G
5	rs72780142	0	106462494	T	A
5	rs2410951	0	106462913	A	T
5	rs2410952	0	106463024	C	T
5	rs12188988	0	106463277	C	A
5	rs12188989	0	106463278	C	T
5	rs4957688	0	106464018	A	G
5	rs72780143	0	106464399	T	C
5	rs72780145	0	106464467	A	T
5	rs6895080	0	106464952	T	A
5	rs77665670	0	106465013	T	C
5	rs76440198	0	106465037	A	C
5	rs7706390	0	106465605	A	G
5	rs2410953	0	106465878	A	G
5	rs72780147	0	106466069	T	C
5	rs4547915	0	106466498	T	C
5	rs142321796	0	106466720	G	A
5	rs140879231	0	106467243	T	C
5	rs6876384	0	106467271	A	G
5	rs2410937	0	106467789	C	T
5	rs56397744	0	106468416	G	T
5	rs116724522	0	106468554	T	C
5	rs6891732	0	106469040	T	C
5	rs115587771	0	106469097	G	C
5	rs6865620	0	106469172	G	A
5	rs114861516	0	106469226	A	G
5	rs12153115	0	106469393	G	A
5	rs11242630	0	106470129	T	G
5	rs72780149	0	106470704	A	C
5	rs111435732	0	106471003	C	T
5	rs76443382	0	106471247	G	C
5	rs72780150	0	106471260	A	G
5	rs6878038	0	106471708	G	A
5	rs74355183	0	106473355	A	G
5	rs114652412	0	106473504	A	G
5	rs115222232	0	106473734	A	T
5	rs2410936	0	106473749	A	G
5	rs7720389	0	106474456	T	A
5	rs7716820	0	106474777	A	G
5	rs62358285	0	106475808	C	T
5	rs56205882	0	106476128	C	A
5	rs146481990	0	106476245	C	T
5	rs72780154	0	106476806	C	T
5	rs114659627	0	106477263	A	G
5	rs115768275	0	106477424	G	A
5	rs1895224	0	106477501	A	T
5	rs79187203	0	106477534	C	T
5	rs1895225	0	106477573	T	G
5	rs4957689	0	106477760	T	G
5	rs6888172	0	106478316	C	A
5	rs115929610	0	106478468	G	A
5	rs57983741	0	106478568	A	T
5	rs74593621	0	106479310	A	G
5	rs6596722	0	106479533	A	C
5	rs116084589	0	106479853	C	A
5	rs140808072	0	106479854	G	A
5	rs62358286	0	106480674	A	G
5	rs116499441	0	106480913	A	G
5	rs7705553	0	106481100	C	T
5	rs146895575	0	106481165	T	A
5	rs112536610	0	106481890	A	G
5	rs115649756	0	106482120	G	T
5	rs6871050	0	106482567	C	G
5	rs6892104	0	106482673	A	C
5	rs4957531	0	106483378	T	C
5	rs72780158	0	106483511	C	A
5	rs6862257	0	106484136	A	G
5	rs12522490	0	106484720	T	G
5	rs7733658	0	106485124	T	G
5	rs7710297	0	106485249	C	T
5	rs11950838	0	106485362	T	C
5	rs1833606	0	106485449	A	G
5	rs79794417	0	106485869	T	G
5	rs72780159	0	106486515	G	A
5	rs74956972	0	106486516	C	T
5	rs115550743	0	106488384	T	A
5	rs72780160	0	106488591	G	A
5	rs150475541	0	106488837	C	T
5	rs115033891	0	106488926	G	A
5	rs4957690	0	106489108	G	A
5	rs1030172	0	106489537	A	G
5	rs115651986	0	106489605	A	G
5	rs72780161	0	106489837	C	A
5	rs1030173	0	106489845	C	T
5	rs1030174	0	106489892	C	G
5	rs72780162	0	106489990	T	A
5	rs76593793	0	106491039	G	A
5	rs4957532	0	106491695	T	C
5	rs13357394	0	106492279	C	T
5	rs113590930	0	106492636	A	G
5	rs74747686	0	106492895	T	A
5	rs115346418	0	106493290	C	T
5	rs10043242	0	106493350	A	C
5	rs55689542	0	106493635	T	C
5	rs143863759	0	106495099	G	A
5	rs188108481	0	106495636	A	T
5	rs57131546	0	106495690	T	C
5	rs190103296	0	106495797	C	A
5	rs116060896	0	106495913	A	G
5	rs142871234	0	106496025	T	G
5	rs140986610	0	106496482	T	C
5	rs113146655	0	106496525	G	A
5	rs6596723	0	106496562	C	T
5	rs6596724	0	106496753	C	T
5	rs62358290	0	106497833	T	C
5	rs77986995	0	106498060	C	T
5	rs7714719	0	106498927	C	G
5	rs111995261	0	106499032	A	G
5	rs62358291	0	106499154	A	G
5	rs7718999	0	106499284	C	A
5	rs147881220	0	106499611	A	T
5	rs7719528	0	106499637	C	T
5	rs184441995	0	106499642	C	T
5	rs7701593	0	106499783	A	T
5	rs191112768	0	106500517	G	A
5	rs141577366	0	106500968	A	T
5	rs4957691	0	106500969	G	A
5	rs4957533	0	106501080	C	G
5	rs114642394	0	106501117	T	A
5	rs4957534	0	106501202	A	G
5	rs7728628	0	106501374	G	A
5	rs2410954	0	106502006	C	A
5	rs112054986	0	106502315	C	T
5	rs17159517	0	106502647	C	G
5	rs56307182	0	106502847	G	T
5	rs6862498	0	106503831	C	A
5	rs10515368	0	106504850	T	C
5	rs116435126	0	106505810	G	A
5	rs1990908	0	106506300	G	A
5	rs7710595	0	106506697	A	C
5	rs7714730	0	106507007	A	T
5	rs6596725	0	106507010	C	T
5	rs17386263	0	106507180	T	G
5	rs10071879	0	106507202	C	T
5	rs1990907	0	106507484	G	A
5	rs114749655	0	106508054	G	A
5	rs56082451	0	106508892	A	G
5	rs13161419	0	106508913	T	G
5	rs17159524	0	106508989	C	T
5	rs114038116	0	106509060	T	C
5	rs114421131	0	106509239	A	C
5	rs6864901	0	106509571	G	C
5	rs6866170	0	106509587	C	A
5	rs150087338	0	106509793	A	G
5	rs1833604	0	106509918	C	T
5	rs115172561	0	106511355	T	G
5	rs17452039	0	106511526	T	C
5	rs4245994	0	106512063	T	C
5	rs2098619	0	106512381	G	C
5	rs79634243	0	106512972	G	A
5	rs17159528	0	106513321	T	G
5	rs17452122	0	106513762	T	C
5	rs59794929	0	106513962	C	T
5	rs1422201	0	106514365	C	G
5	rs59364765	0	106514713	G	T
5	rs114482887	0	106514932	G	T
5	rs4504376	0	106515611	A	C
5	rs114143922	0	106515977	C	T
5	rs7714446	0	106516366	G	A
5	rs7701358	0	106516378	T	G
5	rs7701788	0	106516616	T	A
5	rs6596726	0	106516661	A	G
5	rs115945962	0	106516951	C	T
5	rs6880770	0	106517107	C	T
5	rs6881127	0	106517290	C	T
5	rs58693355	0	106518390	A	G
5	rs6871670	0	106518444	T	C
5	rs12655410	0	106518744	T	G
5	rs1422200	0	106518899	C	T
5	rs12153210	0	106519383	A	G
5	rs4957692	0	106519551	A	G
5	rs4957693	0	106519587	G	A
5	rs13153844	0	106519760	T	C
5	rs4957694	0	106519824	T	C
5	rs7722215	0	106520129	T	C
5	rs7737135	0	106520446	C	T
5	rs80097100	0	106520896	A	C
5	rs1820021	0	106520903	C	T
5	rs7703198	0	106521190	G	A
5	rs72780179	0	106521720	C	T
5	rs72780180	0	106521727	G	A
5	rs4957695	0	106522056	T	C
5	rs55696170	0	106522423	T	C
5	rs1978428	0	106522810	C	T
5	rs77610484	0	106523021	C	A
5	rs7735512	0	106523854	A	G
5	rs112354794	0	106524535	T	C
5	rs58406335	0	106524856	T	C
5	rs114523442	0	106525477	C	A
5	rs76422518	0	106525494	G	T
5	rs56379720	0	106526071	G	A
5	rs141791349	0	106526172	A	T
5	rs1345636	0	106526222	A	C
5	rs1345637	0	106526429	G	A
5	rs72782143	0	106526784	C	T
5	rs183121234	0	106527253	A	C
5	rs59167461	0	106529578	A	G
5	rs17386596	0	106530162	A	T
5	rs1422202	0	106530219	G	A
5	rs139515753	0	106530895	G	A
5	rs144433908	0	106531075	C	T
5	rs2161234	0	106531124	G	C
5	rs7729133	0	106531735	G	A
5	rs140104734	0	106531977	C	T
5	rs17452350	0	106532054	C	T
5	rs115380549	0	106532120	T	G
5	rs1549175	0	106532793	A	G
5	rs114634631	0	106532871	A	G
5	rs143679937	0	106533594	C	G
5	rs1422203	0	106533861	C	T
5	rs1833603	0	106534175	A	G
5	rs1023611	0	106534297	A	G
5	rs960004	0	106535134	A	C
5	rs76744765	0	106535543	C	T
5	rs2410956	0	106535576	T	G
5	rs17386819	0	106536046	C	G
5	rs1023612	0	106536182	C	G
5	rs72782145	0	106536657	T	A
5	rs2112433	0	106538016	C	T
5	rs1422204	0	106538449	T	C
5	rs141559430	0	106539102	G	A
5	rs114317649	0	106540473	A	G
5	rs72782147	0	106540542	C	A
5	rs1422205	0	106540645	A	G
5	rs76254222	0	106541078	C	T
5	rs1820022	0	106541177	C	T
5	rs115367866	0	106541830	G	A
5	rs2019735	0	106541842	G	A
5	rs9327992	0	106542253	A	G
5	rs6881636	0	106542461	G	A
5	rs6863517	0	106542499	A	G
5	rs79372665	0	106542694	T	C
5	rs115007465	0	106543074	A	T
5	rs183675926	0	106543343	T	G
5	rs6889313	0	106543965	C	A
5	rs114510810	0	106544012	G	A
5	rs1895221	0	106544233	G	A
5	rs115038391	0	106544323	A	G
5	rs1895222	0	106544411	G	A
5	rs9327994	0	106544624	G	T
5	rs7708986	0	106545289	G	T
5	rs115792062	0	106545459	G	A
5	rs7733989	0	106545506	T	A
5	rs115213753	0	106545541	G	A
5	rs76367897	0	106545634	A	C
5	rs7710651	0	106545662	C	T
5	rs75980684	0	106546105	T	C
5	rs7734610	0	106546135	A	G
5	rs10059189	0	106546496	T	G
5	rs76194288	0	106546628	T	A
5	rs114860372	0	106546638	T	C
5	rs6874657	0	106546680	G	A
5	rs79331788	0	106547421	G	A
5	rs1158574	0	106547771	C	T
5	rs115606396	0	106548873	C	T
5	rs76246757	0	106548910	G	A
5	rs4143065	0	106549694	T	C
5	rs114105137	0	106550376	C	A
5	rs72782150	0	106551004	C	G
5	rs114541666	0	106551176	G	T
5	rs190653127	0	106551276	A	G
5	rs1363313	0	106551448	C	T
5	rs6888773	0	106551519	T	A
5	rs35748495	0	106552411	C	T
5	rs7710569	0	106552850	C	T
5	rs10043144	0	106552910	T	C
5	rs35814230	0	106552995	A	G
5	rs1159077	0	106553374	T	G
5	rs2410978	0	106553378	C	G
5	rs1159078	0	106553396	A	G
5	rs72782151	0	106554884	G	A
5	rs75712720	0	106554928	G	A
5	rs6881511	0	106555504	T	C
5	rs4572985	0	106556246	A	G
5	rs72782152	0	106556715	A	T
5	rs1363311	0	106556850	G	A
5	rs114630465	0	106556869	G	A
5	rs2410979	0	106556984	G	T
5	rs6596730	0	106557132	A	C
5	rs74565339	0	106557196	C	T
5	rs115790636	0	106558340	T	C
5	rs4957696	0	106558682	A	C
5	rs75429924	0	106558833	T	G
5	rs72782153	0	106558842	T	C
5	rs72782154	0	106559142	G	A
5	rs72782155	0	106559395	C	A
5	rs10479395	0	106559436	C	T
5	rs76730173	0	106559756	T	G
5	rs4957535	0	106559927	C	T
5	rs59102880	0	106560336	G	A
5	rs116602104	0	106560716	T	A
5	rs2216598	0	106561136	A	G
5	rs2898615	0	106561327	G	C
5	rs7730412	0	106561903	C	A
5	rs78833600	0	106562212	A	G
5	rs7735022	0	106562419	C	A
5	rs10464035	0	106562841	G	A
5	rs17159578	0	106562917	C	G
5	rs7726688	0	106563861	T	A
5	rs6862168	0	106563875	C	A
5	rs4957697	0	106564497	G	A
5	rs186577810	0	106564999	C	T
5	rs11242632	0	106565081	A	G
5	rs78649997	0	106565122	G	A
5	rs73780127	0	106565907	A	T
5	rs56120929	0	106565951	G	A
5	rs56255936	0	106566107	G	A
5	rs115569378	0	106566800	C	T
5	rs7714580	0	106566896	T	G
5	rs76675496	0	106567318	G	A
5	rs1422207	0	106567906	G	A
5	rs1422208	0	106567923	A	G
5	rs62355476	0	106567970	T	C
5	rs62355507	0	106568266	C	T
5	rs114991650	0	106568816	T	C
5	rs55684782	0	106569330	A	G
5	rs10455070	0	106569691	C	T
5	rs10455071	0	106569809	T	C
5	rs76296880	0	106570275	T	C
5	rs1820023	0	106571509	A	T
5	rs56353561	0	106571587	G	A
5	rs28578925	0	106572181	A	G
5	rs12186565	0	106572260	C	T
5	rs68141082	0	106573093	G	A
5	rs12517444	0	106573113	A	G
5	rs3919573	0	106573225	C	G
5	rs1363315	0	106573402	G	A
5	rs1363316	0	106573576	C	T
5	rs1422209	0	106573630	T	A
5	rs11949808	0	106573644	C	T
5	rs4957698	0	106573961	C	T
5	rs13154130	0	106574132	T	C
5	rs1422210	0	106574196	C	T
5	rs13167477	0	106574219	G	A
5	rs11242633	0	106574726	C	T
5	rs11242634	0	106574876	C	T
5	rs75553039	0	106575020	T	C
5	rs192964794	0	106575146	C	T
5	rs185233316	0	106575386	A	T
5	rs189395048	0	106575387	G	A
5	rs2112434	0	106575643	T	C
5	rs4957699	0	106576043	A	C
5	rs77840522	0	106576393	A	C
5	rs1582452	0	106576411	C	T
5	rs2194031	0	106576547	G	A
5	rs2216599	0	106576748	G	A
5	rs2194032	0	106576972	C	T
5	rs145374377	0	106577026	T	C
5	rs77290960	0	106577487	C	A
5	rs114956469	0	106577978	C	T
5	rs929765	0	106578259	A	G
5	rs929766	0	106578619	G	A
5	rs148374220	0	106578810	T	C
5	rs7731634	0	106579539	C	T
5	rs72782164	0	106580587	C	T
5	rs6878869	0	106580588	A	G
5	rs6898581	0	106580752	C	T
5	rs36179586	0	106581154	T	C
5	rs2410980	0	106581222	C	T
5	rs6596731	0	106581606	C	A
5	rs75573091	0	106581960	A	G
5	rs13182806	0	106582070	C	T
5	rs6596732	0	106582126	G	A
5	rs6868786	0	106582240	C	T
5	rs34887030	0	106582405	T	A
5	rs75970051	0	106582557	T	C
5	rs114960353	0	106582564	G	A
5	rs1363312	0	106582750	A	T
5	rs115252714	0	106582940	A	G
5	rs2898616	0	106583182	A	G
5	rs62355510	0	106583273	C	T
5	rs7734866	0	106583638	A	G
5	rs1862249	0	106583665	T	C
5	rs7719658	0	106584019	C	G
5	rs6596733	0	106584494	A	G
5	rs1422206	0	106584502	A	T
5	rs7707185	0	106585208	C	A
5	rs114156462	0	106585532	T	C
5	rs141837027	0	106585786	T	C
5	rs6892808	0	106585881	T	A
5	rs115888928	0	106586409	A	G
5	rs7732995	0	106586798	A	G
5	rs10515369	0	106587515	C	T
5	rs1423336	0	106587616	A	G
5	rs6596735	0	106587861	C	T
5	rs1833833	0	106587875	G	C
5	rs1645610	0	106588171	G	A
5	rs149570980	0	106588199	C	T
5	rs77520100	0	106588583	G	T
5	rs116075117	0	106588603	T	A
5	rs1645095	0	106588790	T	C
5	rs10515370	0	106589282	G	A
5	rs1617942	0	106589499	C	T
5	rs116162589	0	106589626	T	C
5	rs79606239	0	106589638	C	A
5	rs78156450	0	106589727	G	C
5	rs17159621	0	106589749	A	G
5	rs1645606	0	106590331	C	T
5	rs143754545	0	106590483	G	A
5	rs2548755	0	106590824	G	C
5	rs2545714	0	106591240	A	G
5	rs2548110	0	106591343	G	A
5	rs2548112	0	106591498	C	T
5	rs17400404	0	106591614	T	A
5	rs2545715	0	106591660	C	T
5	rs75034411	0	106592059	A	G
5	rs2548754	0	106592310	A	G
5	rs2548753	0	106592411	A	G
5	rs2548752	0	106592445	T	G
5	rs2548115	0	106592911	T	C
5	rs34319558	0	106593515	C	T
5	rs151334487	0	106593594	G	T
5	rs2548116	0	106593727	T	A
5	rs2548751	0	106593748	A	G
5	rs77495740	0	106593866	T	A
5	rs139397842	0	106593925	G	C
5	rs1645618	0	106594254	G	T
5	rs60186552	0	106594780	A	G
5	rs2548750	0	106595075	G	A
5	rs2545716	0	106595146	C	T
5	rs2548749	0	106595149	C	G
5	rs2545717	0	106595264	C	A
5	rs150354550	0	106595364	G	C
5	rs190416	0	106595534	C	T
5	rs116233141	0	106595634	G	A
5	rs2545718	0	106595653	T	C
5	rs2548747	0	106595654	A	G
5	rs80337509	0	106595702	C	T
5	rs1645628	0	106595842	T	C
5	rs1645630	0	106595999	T	C
5	rs1645631	0	106596001	C	G
5	rs253112	0	106596099	A	C
5	rs253113	0	106596110	C	T
5	rs253114	0	106596213	A	T
5	rs1645093	0	106596330	T	C
5	rs114151085	0	106596411	A	G
5	rs253115	0	106596509	G	T
5	rs253116	0	106596811	A	G
5	rs171680	0	106596863	G	A
5	rs76307236	0	106596889	T	G
5	rs11951446	0	106596951	G	A
5	rs253117	0	106597129	G	C
5	rs253118	0	106597566	G	C
5	rs148906192	0	106597788	T	C
5	rs253119	0	106598069	G	A
5	rs253120	0	106598166	G	C
5	rs253121	0	106598222	T	C
5	rs11950865	0	106598246	T	C
5	rs62355551	0	106598260	A	G
5	rs11950186	0	106598358	A	G
5	rs17341186	0	106598465	T	C
5	rs253123	0	106598794	C	T
5	rs253124	0	106598803	A	T
5	rs34561	0	106598834	C	T
5	rs34562	0	106599131	C	T
5	rs114695929	0	106599243	C	G
5	rs144412736	0	106599288	G	T
5	rs34563	0	106599388	C	G
5	rs34564	0	106599519	G	A
5	rs34565	0	106599760	C	T
5	rs34566	0	106600215	G	A
5	rs34567	0	106600614	G	C
5	rs114097515	0	106602108	T	A
5	rs78740614	0	106602160	G	A
5	rs115017412	0	106602280	G	C
5	rs73780166	0	106602364	C	G
5	rs141648022	0	106602651	C	T
5	rs145933336	0	106602655	A	G
5	rs55993664	0	106603482	C	A
5	rs148737344	0	106603931	G	A
5	rs116719095	0	106604655	A	G
5	rs17159641	0	106604690	G	T
5	rs76449492	0	106606558	A	G
5	rs34568	0	106606937	T	C
5	rs13165897	0	106607019	C	T
5	rs116744836	0	106607080	G	A
5	rs17401032	0	106607177	C	T
5	rs13186418	0	106607644	A	G
5	rs55845712	0	106608079	A	G
5	rs34569	0	106608626	A	G
5	rs7735717	0	106608884	G	C
5	rs34570	0	106609174	C	T
5	rs6862202	0	106609190	C	T
5	rs77779227	0	106609381	T	C
5	rs66460437	0	106610018	C	G
5	rs75904891	0	106610483	T	C
5	rs40082	0	106610616	A	T
5	rs40083	0	106610781	G	A
5	rs7733288	0	106611124	A	G
5	rs34571	0	106611251	T	A
5	rs41133	0	106611263	C	T
5	rs42306	0	106611441	C	A
5	rs42435	0	106611447	G	C
5	rs79915383	0	106611520	T	C
5	rs55849939	0	106611642	C	T
5	rs149947191	0	106611890	G	A
5	rs143995981	0	106612863	C	T
5	rs78144338	0	106613143	C	A
5	rs7724815	0	106613319	C	G
5	rs185212	0	106614576	C	T
5	rs115251993	0	106614607	C	T
5	rs116583634	0	106614743	G	A
5	rs173775	0	106615506	G	A
5	rs76791628	0	106615655	G	A
5	rs253108	0	106616523	G	T
5	rs7713055	0	106616609	C	A
5	rs253107	0	106617418	G	A
5	rs60635486	0	106617804	G	A
5	rs1423342	0	106618010	C	T
5	rs35740714	0	106618022	C	A
5	rs2548740	0	106618078	C	T
5	rs17401334	0	106618244	T	C
5	rs147093780	0	106618421	T	C
5	rs444773	0	106619374	G	A
5	rs451833	0	106619509	T	C
5	rs40320	0	106619583	G	C
5	rs34545	0	106619628	A	C
5	rs79796301	0	106619941	G	A
5	rs4957536	0	106620970	G	T
5	rs34544	0	106621354	G	A
5	rs42304	0	106621868	C	G
5	rs13179809	0	106622615	G	A
5	rs13179824	0	106622648	G	C
5	rs6897756	0	106624045	A	G
5	rs77597820	0	106624097	A	T
5	rs765075	0	106625115	T	G
5	rs10515371	0	106625413	G	A
5	rs13167605	0	106625669	G	A
5	rs1363896	0	106625682	A	C
5	rs17342328	0	106625730	C	G
5	rs17159693	0	106626394	G	A
5	rs56852743	0	106626406	C	T
5	rs35775035	0	106626858	G	A
5	rs10515372	0	106626901	T	G
5	rs9327996	0	106627016	G	A
5	rs9327997	0	106627040	G	A
5	rs6596736	0	106627302	C	A
5	rs4957537	0	106627303	G	A
5	rs13169680	0	106628148	T	C
5	rs35709847	0	106628330	C	G
5	rs10062445	0	106628486	G	A
5	rs10077806	0	106628489	C	T
5	rs13184636	0	106628554	C	T
5	rs113545969	0	106628563	G	A
5	rs13184643	0	106628570	C	T
5	rs13184806	0	106628676	C	T
5	rs7730647	0	106628700	A	T
5	rs7711298	0	106628768	C	T
5	rs253109	0	106628777	C	T
5	rs7735115	0	106629179	A	G
5	rs253110	0	106629621	A	G
5	rs253111	0	106629767	G	A
5	rs34525	0	106629861	C	T
5	rs79351753	0	106630169	T	C
5	rs40081	0	106630233	T	C
5	rs78204453	0	106630271	G	T
5	rs143206071	0	106630515	C	T
5	rs34526	0	106630684	A	G
5	rs55758108	0	106630808	C	T
5	rs34527	0	106630823	C	T
5	rs17402238	0	106631692	T	C
5	rs17402266	0	106631759	G	A
5	rs72784111	0	106631814	T	C
5	rs78939434	0	106631826	A	G
5	rs17159727	0	106632458	T	C
5	rs72784113	0	106632466	A	G
5	rs1895462	0	106634547	A	G
5	rs34590	0	106634782	T	C
5	rs7701101	0	106635174	A	T
5	rs34589	0	106635452	T	C
5	rs34588	0	106635481	G	A
5	rs72784118	0	106635780	A	T
5	rs34587	0	106635911	G	A
5	rs114412708	0	106636707	G	A
5	rs1981851	0	106636791	C	T
5	rs17159745	0	106638503	G	C
5	rs67878207	0	106638642	C	T
5	rs17343335	0	106639224	A	C
5	rs76114892	0	106639482	C	A
5	rs34586	0	106639865	T	A
5	rs78085640	0	106639921	C	T
5	rs17343418	0	106639947	T	G
5	rs17402929	0	106640316	C	T
5	rs35423459	0	106640805	T	C
5	rs17343546	0	106641010	G	A
5	rs17159751	0	106641408	G	T
5	rs253133	0	106642354	A	G
5	rs253132	0	106642412	T	A
5	rs55999115	0	106642609	G	A
5	rs253131	0	106643287	A	G
5	rs67821433	0	106643403	G	A
5	rs115596528	0	106644006	C	T
5	rs253130	0	106644174	T	A
5	rs253129	0	106644404	T	C
5	rs253128	0	106644514	T	C
5	rs66467060	0	106644771	G	A
5	rs253127	0	106644878	A	G
5	rs253125	0	106645685	T	C
5	rs13167454	0	106645959	T	C
5	rs252689	0	106646472	G	A
5	rs140608111	0	106646957	C	G
5	rs79681701	0	106647920	T	C
5	rs10464036	0	106648289	G	A
5	rs17343762	0	106648315	A	G
5	rs11948860	0	106648712	G	C
5	rs67504033	0	106649044	C	T
5	rs11749826	0	106649583	A	G
5	rs252696	0	106649799	C	A
5	rs252695	0	106649834	C	T
5	rs62357486	0	106649907	T	C
5	rs142504205	0	106650498	T	C
5	rs252694	0	106650646	C	T
5	rs252693	0	106650796	T	C
5	rs252692	0	106650890	A	G
5	rs406986	0	106651866	T	C
5	rs411191	0	106651867	G	C
5	rs17403350	0	106652124	T	C
5	rs148065970	0	106652479	C	T
5	rs173757	0	106652926	G	T
5	rs79174917	0	106653230	G	T
5	rs252691	0	106653325	C	T
5	rs7711216	0	106653491	G	A
5	rs74571533	0	106654399	C	T
5	rs17159786	0	106655512	A	G
5	rs252690	0	106656612	C	A
5	rs1559253	0	106657015	G	A
5	rs12514961	0	106657285	T	C
5	rs409126	0	106657430	G	A
5	rs399945	0	106658409	G	T
5	rs56283997	0	106658698	G	A
5	rs441650	0	106660089	T	C
5	rs433084	0	106660124	T	C
5	rs381542	0	106660342	C	T
5	rs422261	0	106660530	A	G
5	rs375811	0	106660582	T	C
5	rs138056385	0	106660721	C	T
5	rs1195945	0	106661072	G	C
5	rs56890592	0	106662212	T	A
5	rs17403580	0	106662434	C	T
5	rs443277	0	106662978	G	A
5	rs1195944	0	106663352	A	G
5	rs67727552	0	106663500	A	T
5	rs114031215	0	106663928	T	C
5	rs60360723	0	106663948	C	T
5	rs72784131	0	106664048	C	G
5	rs252678	0	106664091	T	C
5	rs140587100	0	106664110	C	T
5	rs111390210	0	106664404	T	C
5	rs17403761	0	106664634	A	G
5	rs185211	0	106664983	A	G
5	rs138744755	0	106665234	T	C
5	rs252677	0	106665664	G	T
5	rs1423341	0	106665710	A	G
5	rs77237937	0	106665865	A	T
5	rs114986638	0	106666776	C	T
5	rs252676	0	106667248	T	G
5	rs145962740	0	106668499	C	T
5	rs146968876	0	106669012	A	G
5	rs116582765	0	106669046	C	T
5	rs252675	0	106669524	C	A
5	rs252674	0	106669552	G	A
5	rs173756	0	106669946	T	C
5	rs1212393	0	106671281	G	A
5	rs142283579	0	106671403	C	T
5	rs115911052	0	106672029	G	A
5	rs147848804	0	106672179	G	C
5	rs1423340	0	106672554	A	G
5	rs1423338	0	106672726	A	C
5	rs412541	0	106673261	T	C
5	rs444702	0	106673386	T	C
5	rs17344660	0	106673729	T	C
5	rs7711379	0	106674243	A	C
5	rs114785974	0	106674454	G	A
5	rs252682	0	106674516	T	C
5	rs13189743	0	106674599	T	C
5	rs252683	0	106675084	T	C
5	rs17344779	0	106675142	G	C
5	rs139728162	0	106675543	G	A
5	rs17344856	0	106677407	G	A
5	rs423882	0	106678759	A	T
5	rs1195947	0	106678794	C	T
5	rs1195946	0	106680487	C	T
5	rs148989365	0	106680676	C	T
5	rs116167612	0	106681370	C	T
5	rs252679	0	106681669	G	A
5	rs79161016	0	106681686	C	G
5	rs10076236	0	106682508	C	A
5	rs252680	0	106683271	T	G
5	rs1423337	0	106683412	A	G
5	rs115988662	0	106685037	G	C
5	rs146269646	0	106685081	T	G
5	rs252681	0	106685258	C	T
5	rs1593022	0	106685563	G	T
5	rs1121840	0	106685840	T	C
5	rs74659987	0	106686567	T	C
5	rs28818231	0	106687782	T	C
5	rs62357489	0	106688996	G	T
5	rs72784147	0	106689292	C	A
5	rs62357490	0	106689389	A	G
5	rs1195948	0	106690481	A	G
5	rs180868339	0	106691540	G	A
5	rs147998546	0	106692143	T	C
5	rs252698	0	106692995	A	T
5	rs166159	0	106693429	G	C
5	rs79799292	0	106694018	C	T
5	rs35563722	0	106694020	C	T
5	rs187268	0	106694621	A	T
5	rs13166574	0	106695274	C	G
5	rs79541224	0	106695742	G	A
5	rs252699	0	106696541	T	C
5	rs6860893	0	106697023	G	A
5	rs10447298	0	106697317	T	A
5	rs12514805	0	106697485	T	G
5	rs252703	0	106697509	C	A
5	rs115563396	0	106697771	A	C
5	rs10447299	0	106697851	A	G
5	rs10447300	0	106697904	C	T
5	rs6893449	0	106698219	T	G
5	rs6867180	0	106698359	G	A
5	rs111807014	0	106698616	G	A
5	rs2042324	0	106699274	C	G
5	rs173758	0	106699548	G	C
5	rs10447245	0	106699557	G	A
5	rs10447246	0	106699560	G	A
5	rs10447247	0	106699782	C	G
5	rs17345424	0	106700940	G	A
5	rs6884043	0	106701215	G	A
5	rs6884177	0	106701295	G	A
5	rs17345521	0	106701494	T	C
5	rs6886070	0	106701686	C	T
5	rs17159828	0	106702473	A	T
5	rs17159829	0	106702508	C	T
5	rs17159830	0	106702539	C	T
5	rs34018413	0	106702658	A	G
5	rs114547506	0	106703099	G	A
5	rs72783699	0	106703567	C	T
5	rs66609347	0	106706336	C	T
5	rs17345752	0	106707310	A	T
5	rs6874598	0	106707518	T	C
5	rs12655690	0	106707825	T	C
5	rs12518403	0	106708440	A	T
5	rs72783701	0	106709733	G	T
5	rs6882277	0	106709800	A	G
5	rs7706841	0	106710884	G	C
5	rs115848772	0	106711746	A	C
5	rs17411832	0	106711749	A	C
5	rs2859	0	106712699	T	G
5	rs365807	0	106713618	A	G
5	rs14038	0	106714490	G	A
5	rs72785807	0	106714686	T	C
5	rs143326248	0	106717374	C	T
5	rs3797506	0	106717438	G	C
5	rs112899736	0	106719284	C	T
5	rs61483329	0	106720657	A	G
5	rs17159868	0	106720912	T	C
5	rs252814	0	106721195	C	T
5	rs252815	0	106721683	C	T
5	rs145834886	0	106722269	C	T
5	rs78458639	0	106723326	A	T
5	rs76945754	0	106724057	C	A
5	rs252816	0	106724411	G	A
5	rs252817	0	106724588	C	T
5	rs75928884	0	106725153	T	C
5	rs3797510	0	106725331	C	G
5	rs252818	0	106725691	C	T
5	rs191247830	0	106726423	C	G
5	rs72785812	0	106726448	C	T
5	rs114457728	0	106726498	T	C
5	rs116492619	0	106726558	C	T
5	rs11957904	0	106726950	C	A
5	rs252819	0	106727006	C	T
5	rs12514898	0	106727920	T	C
5	rs17412225	0	106728586	T	C
5	rs17159888	0	106729889	C	T
5	rs3797513	0	106729992	G	A
5	rs252820	0	106730344	C	G
5	rs114465845	0	106731116	G	C
5	rs431982	0	106732144	T	C
5	rs143970478	0	106733298	T	C
5	rs252813	0	106734026	G	A
5	rs72785818	0	106734729	A	G
5	rs3797514	0	106735087	A	T
5	rs252812	0	106735490	A	G
5	rs12109193	0	106736009	A	G
5	rs13182611	0	106736235	T	C
5	rs252811	0	106736357	C	T
5	rs252810	0	106736417	T	C
5	rs252809	0	106736696	C	A
5	rs252808	0	106736946	C	T
5	rs115091127	0	106737687	T	A
5	rs3797516	0	106737848	G	C
5	rs3756544	0	106738045	A	G
5	rs252807	0	106739110	A	C
5	rs77713966	0	106739198	G	A
5	rs17448679	0	106739481	T	C
5	rs112815502	0	106740388	G	A
5	rs188497610	0	106741845	T	G
5	rs116717207	0	106742021	A	G
5	rs682609	0	106742153	T	C
5	rs10075454	0	106743461	A	G
5	rs461914	0	106743643	C	T
5	rs77984244	0	106744519	T	C
5	rs148566822	0	106745249	G	T
5	rs17448714	0	106745348	C	T
5	rs114954720	0	106745488	A	G
5	rs13178242	0	106745522	G	A
5	rs467472	0	106745585	A	G
5	rs140061946	0	106746577	T	C
5	rs114075773	0	106746628	A	G
5	rs2562525	0	106746654	G	T
5	rs58696640	0	106747390	G	A
5	rs28683545	0	106747486	A	G
5	rs114924646	0	106747636	A	G
5	rs115910304	0	106747880	C	T
5	rs3797521	0	106747928	G	A
5	rs468998	0	106748274	C	T
5	rs141351892	0	106748322	C	T
5	rs116697133	0	106748374	C	T
5	rs35021422	0	106748807	C	A
5	rs66505151	0	106749044	C	A
5	rs115868726	0	106749257	A	G
5	rs6868410	0	106749690	A	G
5	rs72785829	0	106749940	G	A
5	rs80034262	0	106751029	C	T
5	rs7703776	0	106752314	G	A
5	rs10085055	0	106752322	G	A
5	rs252984	0	106752337	T	C
5	rs252983	0	106753301	C	T
5	rs141384229	0	106753582	T	C
5	rs185221	0	106753705	T	C
5	rs650607	0	106754179	T	C
5	rs462159	0	106754271	A	C
5	rs77172695	0	106754385	T	C
5	rs75769046	0	106754610	A	G
5	rs468505	0	106754654	T	C
5	rs468072	0	106754739	C	G
5	rs3797527	0	106754755	T	C
5	rs469572	0	106754781	G	A
5	rs3822565	0	106754817	C	T
5	rs1975009	0	106755145	A	C
5	rs469759	0	106755332	C	T
5	rs2559991	0	106756023	T	G
5	rs3776792	0	106756166	A	T
5	rs34583348	0	106757368	T	C
5	rs252801	0	106757399	G	A
5	rs34366978	0	106758558	T	A
5	rs13182976	0	106758684	C	T
5	rs181249263	0	106759059	T	A
5	rs191500654	0	106759170	T	A
5	rs2731839	0	106760541	T	C
5	rs2731840	0	106761136	C	T
5	rs116423601	0	106761458	T	C
5	rs11956440	0	106762175	G	A
5	rs73194994	0	106762400	T	C
5	rs252802	0	106762584	T	C
5	rs17533273	0	106763639	A	G
5	rs3873122	0	106763697	C	A
5	rs3873123	0	106763707	G	T
5	rs252803	0	106763932	A	G
5	rs252804	0	106764106	C	G
5	rs11242636	0	106764292	G	A
5	rs252805	0	106764460	T	C
5	rs74422498	0	106764524	G	A
5	rs3901010	0	106765839	C	A
5	rs187557	0	106766340	C	T
5	rs252991	0	106767346	A	G
5	rs3843490	0	106767522	T	C
5	rs72785845	0	106767672	A	G
5	rs154648	0	106767937	G	A
5	rs154647	0	106768103	A	C
5	rs154646	0	106768342	C	A
5	rs115869986	0	106769067	C	T
5	rs17448944	0	106769123	C	T
5	rs152612	0	106769952	T	C
5	rs152611	0	106770307	A	G
5	rs152609	0	106770638	T	C
5	rs152608	0	106771209	C	T
5	rs152607	0	106771514	A	C
5	rs152606	0	106771847	C	G
5	rs80211362	0	106772261	C	T
5	rs17533434	0	106772606	C	T
5	rs152605	0	106772631	T	C
5	rs149498	0	106772918	T	G
5	rs153114	0	106773195	T	C
5	rs2283	0	106773623	A	G
5	rs77651082	0	106773654	A	G
5	rs151958	0	106774823	A	G
5	rs55782218	0	106774875	C	A
5	rs152603	0	106774922	A	G
5	rs152601	0	106777432	G	A
5	rs152600	0	106777494	G	T
5	rs592479	0	106777891	C	T
5	rs17159969	0	106778125	A	T
5	rs526521	0	106778844	G	A
5	rs17533511	0	106779036	T	C
5	rs152599	0	106779305	G	T
5	rs148733254	0	106779381	G	A
5	rs17533525	0	106779692	C	T
5	rs152598	0	106779754	C	T
5	rs152597	0	106780529	A	T
5	rs150337017	0	106781022	C	A
5	rs152596	0	106781232	C	T
5	rs152595	0	106781376	C	T
5	rs152593	0	106782106	T	G
5	rs153133	0	106782271	C	T
5	rs152592	0	106782662	C	T
5	rs12515656	0	106783105	T	G
5	rs152591	0	106783294	G	A
5	rs7710211	0	106783359	C	T
5	rs144189027	0	106783463	G	C
5	rs76076024	0	106783834	G	A
5	rs151956	0	106784227	G	A
5	rs77039456	0	106785213	C	T
5	rs152589	0	106786281	T	C
5	rs149444	0	106786616	C	T
5	rs152587	0	106786754	T	A
5	rs27661	0	106787245	G	A
5	rs152585	0	106787266	C	T
5	rs27443	0	106788039	T	C
5	rs71575441	0	106788817	T	C
5	rs17533581	0	106789092	C	A
5	rs1835111	0	106789764	A	G
5	rs152584	0	106790327	G	A
5	rs115779	0	106790512	T	A
5	rs11950982	0	106791359	G	A
5	rs11951137	0	106791963	G	A
5	rs78529238	0	106792201	T	C
5	rs114714747	0	106792953	C	T
5	rs537500	0	106793591	G	A
5	rs3909464	0	106793773	A	C
5	rs152582	0	106793799	T	C
5	rs3909931	0	106793983	A	T
5	rs12523318	0	106795143	T	A
5	rs3844750	0	106795192	T	C
5	rs152580	0	106795862	C	T
5	rs75029418	0	106796026	G	A
5	rs152579	0	106796200	A	C
5	rs152578	0	106796207	T	C
5	rs151329141	0	106797052	C	T
5	rs17159996	0	106797835	C	T
5	rs154642	0	106798189	G	A
5	rs4085251	0	106798196	G	A
5	rs9686459	0	106799239	A	G
5	rs3906411	0	106799461	C	A
5	rs7712393	0	106799788	G	A
5	rs10491390	0	106800148	G	A
5	rs10491396	0	106800282	C	T
5	rs17449298	0	106800582	C	T
5	rs27355	0	106801970	G	A
5	rs152577	0	106802297	A	T
5	rs17449339	0	106802534	G	A
5	rs26245	0	106802595	G	A
5	rs12518253	0	106802777	T	C
5	rs152576	0	106802925	C	T
5	rs11954938	0	106803446	T	C
5	rs26246	0	106803663	A	G
5	rs151957	0	106803918	T	C
5	rs27625	0	106803985	C	G
5	rs76195760	0	106804010	C	T
5	rs26247	0	106804363	A	G
5	rs77216918	0	106804779	T	C
5	rs25998	0	106804832	T	C
5	rs3890134	0	106804928	G	A
5	rs25999	0	106805007	T	A
5	rs115492595	0	106805378	G	T
5	rs2288385	0	106806051	A	C
5	rs636137	0	106806224	G	A
5	rs29543	0	106806438	A	G
5	rs78502332	0	106808575	G	C
5	rs153690	0	106808933	C	G
5	rs115716849	0	106809106	T	C
5	rs139801166	0	106809518	C	T
5	rs27929	0	106809852	T	C
5	rs74645910	0	106810324	G	A
5	rs25740	0	106810412	C	T
5	rs150022870	0	106810879	C	T
5	rs25993	0	106810888	C	T
5	rs3852199	0	106810945	T	C
5	rs25994	0	106811645	T	C
5	rs117311914	0	106811729	G	A
5	rs28208	0	106813191	T	C
5	rs11948482	0	106813272	G	A
5	rs26241	0	106813415	T	C
5	rs730676	0	106813693	T	A
5	rs10491392	0	106813852	C	G
5	rs712546	0	106813991	C	G
5	rs27750	0	106814090	T	C
5	rs11949501	0	106814731	G	A
5	rs76661950	0	106815642	T	C
5	rs28112	0	106815980	C	T
5	rs25995	0	106815995	T	C
5	rs77392617	0	106816311	A	G
5	rs28024	0	106816389	C	G
5	rs27930	0	106816453	G	A
5	rs25963	0	106816595	A	G
5	rs27445	0	106816967	A	G
5	rs80138931	0	106817160	C	G
5	rs25964	0	106817325	G	T
5	rs145535714	0	106817475	C	T
5	rs25965	0	106817477	G	A
5	rs79464473	0	106817641	A	G
5	rs26243	0	106817922	A	G
5	rs27853	0	106818087	C	G
5	rs26244	0	106818343	C	T
5	rs25996	0	106818802	G	C
5	rs28764	0	106820022	C	T
5	rs17594593	0	106820111	C	G
5	rs17594614	0	106820225	C	G
5	rs2898622	0	106820247	T	C
5	rs25966	0	106820480	C	T
5	rs469707	0	106820607	A	T
5	rs147230	0	106820610	A	C
5	rs17594634	0	106821062	T	C
5	rs25979	0	106821321	T	C
5	rs26235	0	106821354	T	C
5	rs26236	0	106821656	C	T
5	rs25980	0	106821777	T	C
5	rs17594657	0	106821940	T	G
5	rs26239	0	106822267	G	A
5	rs25981	0	106822908	G	C
5	rs25982	0	106823329	C	T
5	rs17594699	0	106824097	G	A
5	rs26240	0	106824382	C	T
5	rs62355576	0	106824613	T	C
5	rs25969	0	106824701	C	T
5	rs72789626	0	106825618	T	A
5	rs152567	0	106825944	C	T
5	rs117236214	0	106826386	T	C
5	rs25970	0	106826413	C	T
5	rs72789627	0	106826477	C	T
5	rs25971	0	106826483	T	C
5	rs41493053	0	106826885	C	T
5	rs111783585	0	106827231	G	A
5	rs61275538	0	106827976	C	A
5	rs17160042	0	106828166	T	A
5	rs152564	0	106828471	G	A
5	rs153695	0	106829096	G	C
5	rs17534089	0	106829219	A	G
5	rs31717	0	106829539	A	C
5	rs152563	0	106829950	C	T
5	rs31718	0	106829966	G	C
5	rs111270337	0	106829999	G	C
5	rs149195	0	106830063	C	T
5	rs31719	0	106830108	G	A
5	rs25972	0	106830127	C	T
5	rs112265049	0	106830138	T	C
5	rs181522284	0	106830279	G	A
5	rs76338202	0	106830323	C	T
5	rs31720	0	106830417	T	C
5	rs25973	0	106830575	A	C
5	rs25974	0	106830682	C	T
5	rs27681	0	106831574	G	A
5	rs142066837	0	106831779	C	A
5	rs25975	0	106832444	G	A
5	rs72789630	0	106832450	A	G
5	rs12520677	0	106833151	G	A
5	rs144321806	0	106833626	T	G
5	rs62355577	0	106833797	A	G
5	rs62355578	0	106833906	C	T
5	rs72789632	0	106834363	C	T
5	rs1196516	0	106834567	C	T
5	rs17160056	0	106834843	A	C
5	rs17594762	0	106834945	C	A
5	rs25976	0	106835010	G	A
5	rs17449694	0	106836310	C	G
5	rs32013	0	106836319	C	T
5	rs10491393	0	106836774	A	G
5	rs26251	0	106837450	T	G
5	rs26250	0	106837552	A	C
5	rs144906088	0	106837835	C	T
5	rs26249	0	106838407	T	C
5	rs26248	0	106839280	A	T
5	rs28826	0	106839365	T	C
5	rs25977	0	106839803	G	T
5	rs25978	0	106839841	G	A
5	rs32003	0	106840145	G	A
5	rs32004	0	106840156	T	A
5	rs17534165	0	106840431	G	A
5	rs32006	0	106840779	G	A
5	rs152562	0	106841783	C	T
5	rs152561	0	106841937	T	C
5	rs151943	0	106842228	A	G
5	rs152560	0	106842650	C	T
5	rs17534200	0	106842674	C	T
5	rs72789644	0	106843635	C	T
5	rs41464645	0	106843852	C	T
5	rs10491394	0	106844951	T	C
5	rs712555	0	106845275	G	A
5	rs152559	0	106845955	T	C
5	rs67437152	0	106846232	C	T
5	rs17534228	0	106846342	C	T
5	rs72789654	0	106846542	C	T
5	rs6894788	0	106847274	A	G
5	rs17534235	0	106847605	G	C
5	rs152558	0	106847662	C	T
5	rs251960	0	106848164	C	A
5	rs152557	0	106848206	G	C
5	rs173458	0	106848482	C	A
5	rs144545334	0	106848726	G	A
5	rs153100	0	106848827	G	A
5	rs153117	0	106848982	T	C
5	rs152556	0	106848995	A	T
5	rs17534270	0	106849240	C	G
5	rs153101	0	106849306	C	T
5	rs79815346	0	106849308	A	G
5	rs17637760	0	106849437	T	C
5	rs153118	0	106849455	T	C
5	rs77201114	0	106849546	G	A
5	rs152555	0	106849674	G	A
5	rs62355603	0	106851023	C	T
5	rs152554	0	106851359	A	G
5	rs62355604	0	106851745	G	A
5	rs62355605	0	106852756	G	A
5	rs250253	0	106852966	T	C
5	rs115698653	0	106853004	A	G
5	rs62355606	0	106853005	T	C
5	rs153189	0	106853046	A	G
5	rs17534319	0	106854252	T	C
5	rs77605264	0	106854391	C	G
5	rs250252	0	106855830	C	A
5	rs116467373	0	106855953	C	G
5	rs10491395	0	106856406	A	G
5	rs116250886	0	106856827	G	A
5	rs250251	0	106857049	G	A
5	rs76519335	0	106857225	T	C
5	rs62355608	0	106857771	T	C
5	rs250250	0	106859212	T	A
5	rs848827	0	106859484	G	A
5	rs138514464	0	106860977	A	G
5	rs13178589	0	106861387	A	G
5	rs72789665	0	106861533	A	C
5	rs446774	0	106861796	G	A
5	rs388016	0	106861892	A	G
5	rs395561	0	106861975	A	C
5	rs62355609	0	106862010	C	A
5	rs186251874	0	106862378	T	C
5	rs62355610	0	106862502	C	T
5	rs77284462	0	106862524	C	T
5	rs848828	0	106862778	T	A
5	rs62355611	0	106862779	A	C
5	rs9986212	0	106862885	T	C
5	rs395904	0	106863073	T	C
5	rs140809507	0	106863135	A	C
5	rs62355612	0	106863582	G	A
5	rs464250	0	106863715	T	G
5	rs462885	0	106863787	C	T
5	rs458393	0	106863806	G	A
5	rs848829	0	106864303	C	T
5	rs142144219	0	106866318	C	A
5	rs74450369	0	106866451	C	G
5	rs113451485	0	106867813	C	T
5	rs62355613	0	106868949	T	C
5	rs341278	0	106869034	C	A
5	rs341277	0	106869642	T	C
5	rs341276	0	106870238	C	G
5	rs144703296	0	106871960	T	C
5	rs163615	0	106872674	C	T
5	rs163764	0	106874991	A	G
5	rs163614	0	106875465	A	G
5	rs55837064	0	106876105	G	A
5	rs149155	0	106876253	T	C
5	rs163890	0	106876402	T	C
5	rs163891	0	106876425	T	A
5	rs698372	0	106876570	C	G
5	rs11747979	0	106877019	T	C
5	rs697623	0	106877021	A	G
5	rs62355615	0	106877108	T	C
5	rs163893	0	106877574	C	T
5	rs6879279	0	106878792	G	C
5	rs6884705	0	106879064	C	T
5	rs6883713	0	106879150	G	C
5	rs163895	0	106879502	T	G
5	rs10053318	0	106879813	G	A
5	rs75574456	0	106879930	T	A
5	rs115236393	0	106880837	G	A
5	rs72789671	0	106881051	G	T
5	rs662627	0	106881333	A	G
5	rs849520	0	106881547	G	A
5	rs555989	0	106881723	A	G
5	rs6882355	0	106881987	A	G
5	rs553363	0	106882006	A	G
5	rs440215	0	106882394	C	T
5	rs7443170	0	106882503	C	T
5	rs342605	0	106882812	C	T
5	rs342604	0	106882919	A	G
5	rs342603	0	106883678	A	T
5	rs342602	0	106883689	A	C
5	rs459400	0	106884096	T	C
5	rs464950	0	106884480	G	A
5	rs341275	0	106885063	T	C
5	rs341274	0	106885442	A	G
5	rs341273	0	106885810	T	C
5	rs467089	0	106885914	A	G
5	rs17160159	0	106886168	C	T
5	rs341272	0	106887068	C	T
5	rs163727	0	106887175	C	G
5	rs17413725	0	106887339	C	G
5	rs993838	0	106887608	A	T
5	rs2457867	0	106887713	T	C
5	rs2445074	0	106887798	C	A
5	rs352610	0	106888783	C	A
5	rs352609	0	106889160	G	C
5	rs41375	0	106889879	A	T
5	rs163888	0	106889936	C	T
5	rs11957374	0	106891022	C	A
5	rs11950725	0	106891408	G	A
5	rs72791831	0	106892016	C	T
5	rs352606	0	106892857	G	A
5	rs352605	0	106893142	C	T
5	rs2161514	0	106893233	A	G
5	rs457369	0	106893481	C	T
5	rs352604	0	106893495	C	T
5	rs115972051	0	106893778	C	A
5	rs56195302	0	106893846	C	T
5	rs352603	0	106894003	C	T
5	rs72791834	0	106895347	T	C
5	rs459637	0	106895460	G	C
5	rs17414033	0	106896083	G	C
5	rs139389221	0	106896086	G	T
5	rs445747	0	106896363	C	T
5	rs677797	0	106896484	G	A
5	rs2484103	0	106896617	T	C
5	rs145000129	0	106897106	A	G
5	rs59130650	0	106897433	C	T
5	rs74328711	0	106897753	A	G
5	rs164844	0	106897919	C	T
5	rs164699	0	106897977	G	A
5	rs164845	0	106898103	C	G
5	rs164846	0	106898120	T	G
5	rs149376506	0	106899671	C	A
5	rs37445	0	106899684	A	G
5	rs164848	0	106900492	T	C
5	rs164849	0	106900735	T	C
5	rs164850	0	106901053	A	G
5	rs354182	0	106901554	G	A
5	rs164971	0	106901590	C	T
5	rs168501	0	106901610	G	A
5	rs164972	0	106901629	A	T
5	rs164851	0	106901857	C	T
5	rs37447	0	106901882	A	T
5	rs352613	0	106902711	T	G
5	rs62355626	0	106902744	A	T
5	rs352612	0	106903466	A	G
5	rs116250572	0	106903533	G	C
5	rs456032	0	106904743	T	A
5	rs189520	0	106905065	C	T
5	rs168472	0	106905132	A	G
5	rs37444	0	106906533	G	T
5	rs608333	0	106907109	A	G
5	rs37443	0	106907339	T	C
5	rs112845837	0	106907724	C	T
5	rs7712188	0	106907961	T	A
5	rs163961	0	106908138	C	A
5	rs164701	0	106908278	G	A
5	rs1833812	0	106908512	T	C
5	rs164700	0	106908733	A	C
5	rs6881619	0	106909060	T	C
5	rs10043284	0	106909441	G	C
5	rs115161402	0	106909486	G	A
5	rs10043302	0	106909498	G	C
5	rs591470	0	106909839	T	C
5	rs685820	0	106910429	T	C
5	rs6888194	0	106910657	T	C
5	rs12519552	0	106910910	A	G
5	rs35433400	0	106911087	C	T
5	rs12520660	0	106911197	T	C
5	rs10042437	0	106911878	A	T
5	rs10044934	0	106911881	G	T
5	rs79633351	0	106912654	C	G
5	rs17348530	0	106912995	T	C
5	rs113340172	0	106913437	T	A
5	rs607976	0	106913484	C	T
5	rs77150802	0	106913584	G	A
5	rs597083	0	106913589	G	A
5	rs111718834	0	106913887	G	A
5	rs641406	0	106914027	A	G
5	rs145036045	0	106914538	T	C
5	rs755966	0	106914655	C	T
5	rs103840	0	106914733	T	C
5	rs957662	0	106915274	C	T
5	rs12719573	0	106916252	T	C
5	rs163962	0	106916306	C	T
5	rs191467625	0	106916317	A	G
5	rs12522223	0	106916319	G	A
5	rs10061771	0	106916625	C	T
5	rs6888055	0	106916719	A	T
5	rs34052514	0	106917021	C	A
5	rs12153493	0	106917475	A	G
5	rs72791845	0	106917523	G	A
5	rs72791847	0	106917592	T	C
5	rs2005103	0	106917636	G	C
5	rs6894162	0	106917868	A	G
5	rs4957704	0	106918112	A	G
5	rs872240	0	106918212	A	G
5	rs71575448	0	106918329	A	G
5	rs78281258	0	106918701	T	C
5	rs34950197	0	106918756	C	G
5	rs10479400	0	106919234	C	T
5	rs10479401	0	106919379	C	T
5	rs58882389	0	106919425	A	G
5	rs6895165	0	106921244	C	T
5	rs9328006	0	106922261	C	T
5	rs58880008	0	106922963	T	C
5	rs164974	0	106923251	G	C
5	rs12515248	0	106923342	T	C
5	rs180791	0	106923569	T	C
5	rs17160227	0	106924113	T	G
5	rs10045552	0	106924597	C	T
5	rs9328010	0	106924829	G	A
5	rs77061826	0	106925176	T	C
5	rs3844311	0	106925966	T	C
5	rs6879546	0	106927252	A	G
5	rs6898233	0	106927464	G	C
5	rs67289942	0	106928155	T	A
5	rs164853	0	106928448	T	G
5	rs12654557	0	106928572	G	A
5	rs4145099	0	106929842	A	C
5	rs10037733	0	106930016	A	C
5	rs58391909	0	106930176	A	G
5	rs3864266	0	106930493	A	T
5	rs3864267	0	106930589	C	T
5	rs1345773	0	106930610	C	T
5	rs11951213	0	106930743	A	G
5	rs34644687	0	106931013	T	A
5	rs11948614	0	106931037	C	T
5	rs11952705	0	106931090	T	G
5	rs11952039	0	106931318	A	G
5	rs11955029	0	106931365	G	A
5	rs1990993	0	106931599	T	C
5	rs975690	0	106931806	C	G
5	rs7726649	0	106932237	C	T
5	rs6596741	0	106932413	G	A
5	rs12656960	0	106932972	G	A
5	rs10056406	0	106933485	C	T
5	rs62355632	0	106933661	A	C
5	rs62355633	0	106933677	T	G
5	rs12656108	0	106934147	A	G
5	rs11957859	0	106934499	G	C
5	rs7737882	0	106934579	C	T
5	rs9686509	0	106935029	A	C
5	rs7734574	0	106935614	A	C
5	rs2406374	0	106936435	C	T
5	rs13358500	0	106936573	G	C
5	rs114410244	0	106936868	A	G
5	rs3864269	0	106936965	C	T
5	rs12514540	0	106937477	C	A
5	rs26732	0	106939365	A	T
5	rs80068381	0	106940006	G	A
5	rs2112912	0	106940519	T	C
5	rs352615	0	106940695	A	T
5	rs12519591	0	106944011	C	A
5	rs26724	0	106944273	G	A
5	rs26725	0	106944359	C	G
5	rs26726	0	106944541	A	G
5	rs26727	0	106945691	G	C
5	rs26728	0	106946056	C	T
5	rs26729	0	106946290	C	T
5	rs17160246	0	106946476	T	C
5	rs10515375	0	106949074	A	G
5	rs352614	0	106949181	A	C
5	rs62355651	0	106950102	A	G
5	rs10079148	0	106950185	T	A
5	rs75518919	0	106950585	G	A
5	rs17160255	0	106951357	G	A
5	rs42449	0	106951508	T	C
5	rs17350017	0	106951578	C	T
5	rs60127859	0	106951860	T	C
5	rs142986167	0	106951916	C	T
5	rs1017223	0	106951925	T	C
5	rs17160261	0	106954545	A	T
5	rs35532	0	106954708	T	C
5	rs11242641	0	106954711	C	T
5	rs12656968	0	106955126	C	G
5	rs13163062	0	106955451	C	T
5	rs35533	0	106955783	C	A
5	rs10050687	0	106956111	T	A
5	rs4090594	0	106956443	A	G
5	rs35534	0	106956488	C	T
5	rs154191	0	106957027	T	C
5	rs7703820	0	106958108	G	T
5	rs164691	0	106958958	C	T
5	rs164693	0	106959467	C	T
5	rs114166209	0	106959512	A	G
5	rs75873428	0	106960780	T	C
5	rs164694	0	106960824	C	T
5	rs17160272	0	106961669	T	G
5	rs164695	0	106961897	T	A
5	rs115064146	0	106961902	G	T
5	rs164696	0	106961905	G	T
5	rs116676043	0	106962282	T	G
5	rs164840	0	106962349	C	A
5	rs164841	0	106962545	T	A
5	rs164842	0	106962704	G	A
5	rs79979380	0	106963904	T	A
5	rs55754532	0	106965313	A	G
5	rs469425	0	106965369	T	A
5	rs62355655	0	106965468	T	C
5	rs164685	0	106965527	A	G
5	rs164970	0	106965690	G	A
5	rs141516318	0	106965830	T	C
5	rs352602	0	106966332	A	G
5	rs78505729	0	106966640	A	G
5	rs77713015	0	106966681	G	T
5	rs12187753	0	106968202	A	C
5	rs115856987	0	106969099	A	T
5	rs17160287	0	106971103	A	C
5	rs27550	0	106971568	C	A
5	rs140813260	0	106971576	T	C
5	rs27551	0	106971668	C	A
5	rs62355658	0	106973660	G	A
5	rs17160301	0	106973905	G	A
5	rs10077695	0	106974411	T	C
5	rs79465381	0	106974898	G	C
5	rs143157548	0	106974909	C	T
5	rs74537256	0	106975451	C	T
5	rs115690191	0	106976024	T	C
5	rs164837	0	106976125	A	G
5	rs74498654	0	106977287	G	A
5	rs35419	0	106979252	A	G
5	rs17160302	0	106979745	T	C
5	rs10515374	0	106980183	C	T
5	rs154190	0	106980466	A	G
5	rs149382	0	106980835	T	C
5	rs164838	0	106980968	C	T
5	rs115316966	0	106981200	C	T
5	rs114323711	0	106981354	T	C
5	rs71575450	0	106981618	G	A
5	rs10074258	0	106982560	C	T
5	rs1423214	0	106982721	A	G
5	rs26731	0	106984168	T	C
5	rs26730	0	106984650	C	T
5	rs17160324	0	106984808	G	A
5	rs35838063	0	106985611	G	C
5	rs74384159	0	106985791	A	G
5	rs164839	0	106988605	T	A
5	rs111328714	0	106989191	G	C
5	rs165263	0	106989475	T	C
5	rs34227359	0	106990241	T	C
5	rs7732162	0	106991031	C	T
5	rs73200647	0	106991255	G	A
5	rs357108	0	106991491	C	G
5	rs12514246	0	106992143	T	C
5	rs357109	0	106992662	A	G
5	rs357110	0	106992684	C	G
5	rs60027737	0	106992687	C	A
5	rs112727653	0	106993081	G	C
5	rs7725449	0	106993678	A	G
5	rs12110095	0	106993916	C	T
5	rs66947683	0	106994788	G	A
5	rs73200655	0	106997054	T	C
5	rs71575451	0	106998058	A	G
5	rs10052932	0	106998423	A	T
5	rs114726286	0	106998574	A	T
5	rs115093866	0	106999593	C	T
5	rs4957705	0	106999818	A	G
5	rs79128769	0	106999851	A	G
5	rs35552	0	107000504	T	C
5	rs114478282	0	107001230	G	C
5	rs1363870	0	107001914	G	A
5	rs967270	0	107002676	T	C
5	rs26736	0	107002938	C	T
5	rs17351074	0	107003156	T	G
5	rs13170272	0	107004049	G	A
5	rs77199804	0	107005665	C	G
5	rs62357862	0	107005910	G	A
5	rs35553	0	107006446	T	G
5	rs7717640	0	107006644	G	A
5	rs7723130	0	107007001	C	T
5	rs13184509	0	107008378	A	C
5	rs12657154	0	107008740	G	C
5	rs56201232	0	107008941	A	C
5	rs12188264	0	107010064	T	C
5	rs1490827	0	107010201	A	G
5	rs923622	0	107010832	G	A
5	rs62357891	0	107010916	T	C
5	rs6887589	0	107011559	A	G
5	rs13361436	0	107011712	G	A
5	rs6596744	0	107011958	A	G
5	rs11242644	0	107012127	C	A
5	rs10044317	0	107013706	T	A
5	rs7700455	0	107013780	A	T
5	rs1559244	0	107014121	A	T
5	rs7704700	0	107014175	A	G
5	rs1559245	0	107014409	C	G
5	rs1572255	0	107014713	A	G
5	rs17351315	0	107015661	A	G
5	rs116685436	0	107015819	T	A
5	rs17351329	0	107016120	A	G
5	rs10045032	0	107017068	G	C
5	rs10039705	0	107017174	C	T
5	rs17160352	0	107017339	A	G
5	rs17160355	0	107017601	G	A
5	rs7715219	0	107018359	G	C
5	rs6877006	0	107018778	C	T
5	rs1490840	0	107019271	C	T
5	rs62357892	0	107019572	G	A
5	rs113099734	0	107019986	G	A
5	rs111673515	0	107019987	A	T
5	rs4957706	0	107020702	A	G
5	rs73200667	0	107020715	A	T
5	rs4957707	0	107020790	G	A
5	rs873136	0	107020854	T	G
5	rs116465784	0	107021451	A	G
5	rs7732784	0	107021498	C	A
5	rs12658128	0	107022017	C	T
5	rs139960008	0	107023162	A	C
5	rs3987979	0	107023180	C	T
5	rs62357893	0	107023215	G	A
5	rs7705512	0	107023460	C	T
5	rs1304902	0	107023656	T	C
5	rs12653196	0	107024378	A	C
5	rs10055714	0	107024658	A	G
5	rs1823993	0	107024777	A	G
5	rs7349825	0	107024939	T	C
5	rs7349802	0	107025243	G	A
5	rs10076353	0	107025248	A	T
5	rs11960012	0	107025529	T	C
5	rs1602386	0	107025702	T	A
5	rs56215442	0	107025734	T	C
5	rs62357894	0	107026232	G	A
5	rs1895414	0	107026404	C	T
5	rs62357895	0	107026713	T	C
5	rs144237942	0	107026943	C	G
5	rs113899620	0	107027036	T	C
5	rs62357896	0	107027131	C	A
5	rs6596745	0	107027227	T	G
5	rs13171567	0	107027774	G	A
5	rs77762265	0	107027810	A	G
5	rs62357897	0	107027983	A	T
5	rs34685651	0	107028270	T	G
5	rs75430686	0	107028325	G	C
5	rs7727931	0	107028743	T	C
5	rs114298071	0	107029029	C	T
5	rs7732343	0	107029127	T	C
5	rs7707690	0	107029176	G	A
5	rs181719673	0	107029252	T	C
5	rs12659199	0	107029412	C	T
5	rs1826239	0	107029542	C	T
5	rs1586728	0	107030053	T	C
5	rs13188836	0	107030759	C	T
5	rs112044708	0	107030776	C	T
5	rs73200677	0	107030903	T	C
5	rs17160373	0	107031230	A	G
5	rs72791889	0	107031359	A	G
5	rs13159331	0	107032061	G	A
5	rs13160949	0	107032339	C	T
5	rs7724655	0	107032708	G	T
5	rs17160389	0	107032877	C	A
5	rs4957708	0	107032887	G	A
5	rs1388136	0	107033531	T	G
5	rs2194207	0	107033576	C	T
5	rs4957709	0	107033906	T	C
5	rs4957710	0	107034157	T	C
5	rs113551784	0	107034333	G	A
5	rs73200681	0	107034746	C	T
5	rs6596746	0	107035512	G	C
5	rs62357900	0	107035727	A	G
5	rs1490839	0	107036027	G	A
5	rs73200683	0	107036278	T	C
5	rs1455527	0	107036309	C	T
5	rs57218926	0	107036868	G	A
5	rs141097818	0	107037406	G	C
5	rs1352726	0	107038060	T	C
5	rs1388133	0	107038334	C	G
5	rs7444469	0	107038351	A	G
5	rs13189126	0	107038814	T	C
5	rs115802752	0	107039172	C	T
5	rs73777709	0	107039286	C	T
5	rs76140593	0	107039341	G	A
5	rs55885500	0	107039435	T	C
5	rs1490838	0	107039550	G	A
5	rs1490837	0	107039706	T	G
5	rs7446408	0	107040259	A	G
5	rs80250095	0	107040329	A	G
5	rs4957711	0	107040395	T	C
5	rs142762360	0	107040435	C	A
5	rs12654281	0	107040442	C	T
5	rs62357930	0	107041043	A	T
5	rs75046150	0	107041095	G	A
5	rs77609513	0	107041295	A	G
5	rs6891467	0	107041350	T	A
5	rs67626930	0	107041730	A	G
5	rs17430751	0	107042173	G	A
5	rs13171805	0	107042301	T	C
5	rs59961335	0	107042328	C	G
5	rs13167862	0	107042337	A	G
5	rs13185104	0	107042352	G	A
5	rs62357932	0	107042662	T	G
5	rs62357933	0	107042913	A	G
5	rs1490836	0	107043063	T	A
5	rs34273179	0	107043068	A	G
5	rs1388132	0	107043434	G	C
5	rs36016556	0	107044031	T	A
5	rs35627284	0	107044561	G	A
5	rs12658772	0	107044617	A	T
5	rs723798	0	107044974	C	T
5	rs62357936	0	107044985	C	A
5	rs723799	0	107044991	C	T
5	rs6863281	0	107046174	G	C
5	rs62357940	0	107046218	G	A
5	rs6864800	0	107046317	C	A
5	rs12657205	0	107046372	T	C
5	rs67843712	0	107046429	A	G
5	rs17165754	0	107046548	A	C
5	rs12656808	0	107046588	A	C
5	rs73202711	0	107046798	A	T
5	rs115952066	0	107046896	G	A
5	rs7709385	0	107047072	G	T
5	rs1835981	0	107047091	T	C
5	rs13170512	0	107047461	T	A
5	rs56851818	0	107047655	T	C
5	rs7735300	0	107048074	A	G
5	rs12659812	0	107048168	G	A
5	rs13175692	0	107048391	T	C
5	rs35818877	0	107048511	C	A
5	rs138556020	0	107048607	C	A
5	rs56233000	0	107048683	G	A
5	rs114025004	0	107048984	C	T
5	rs36068554	0	107049266	T	C
5	rs73777715	0	107049493	G	A
5	rs13156779	0	107049663	G	A
5	rs7708137	0	107049989	A	T
5	rs13161115	0	107050002	G	C
5	rs13161130	0	107050023	G	C
5	rs7708158	0	107050033	A	G
5	rs1490834	0	107050463	A	G
5	rs12657057	0	107050754	C	T
5	rs6877460	0	107050995	T	C
5	rs80228182	0	107051002	C	T
5	rs154168	0	107051082	A	T
5	rs11242645	0	107051338	G	A
5	rs154167	0	107051942	A	G
5	rs7736022	0	107051983	G	A
5	rs933066	0	107052000	T	C
5	rs114270143	0	107052287	C	T
5	rs11242646	0	107052662	A	T
5	rs75808866	0	107052807	G	A
5	rs12652503	0	107052969	T	C
5	rs13164357	0	107053199	T	C
5	rs4957712	0	107053347	G	T
5	rs13160470	0	107053349	A	T
5	rs4957713	0	107053380	C	T
5	rs113178277	0	107053394	G	A
5	rs4957714	0	107053400	G	C
5	rs13164863	0	107053550	T	C
5	rs13178107	0	107053552	G	A
5	rs192944784	0	107053637	A	C
5	rs13179374	0	107053676	C	G
5	rs13165345	0	107053841	T	C
5	rs13161433	0	107053888	A	T
5	rs154166	0	107053950	C	A
5	rs7710118	0	107054057	C	T
5	rs72793803	0	107054193	G	A
5	rs36044695	0	107054550	G	A
5	rs4588579	0	107054562	G	A
5	rs154165	0	107054842	A	G
5	rs2080942	0	107055429	G	C
5	rs2080941	0	107055437	C	T
5	rs2080940	0	107055537	C	T
5	rs168738	0	107055571	C	T
5	rs2080938	0	107055609	G	A
5	rs154170	0	107055846	C	A
5	rs154169	0	107056159	C	T
5	rs111362337	0	107056758	A	T
5	rs256493	0	107057205	T	C
5	rs256492	0	107057515	A	T
5	rs256491	0	107057650	A	G
5	rs6596747	0	107057707	A	C
5	rs78590808	0	107058415	A	G
5	rs190129461	0	107058597	A	G
5	rs173950	0	107058792	T	G
5	rs256490	0	107058990	T	C
5	rs256489	0	107059140	C	T
5	rs4957715	0	107059502	C	T
5	rs72793808	0	107059545	C	T
5	rs113043109	0	107059628	G	A
5	rs56287843	0	107059705	G	A
5	rs154172	0	107060178	A	G
5	rs154171	0	107060245	T	C
5	rs56159505	0	107060400	C	T
5	rs35540	0	107060750	A	C
5	rs78772185	0	107061243	G	T
5	rs35539	0	107061262	T	C
5	rs35538	0	107061983	A	G
5	rs35537	0	107062269	G	A
5	rs35536	0	107062354	T	C
5	rs12153436	0	107063029	G	A
5	rs6894244	0	107065898	A	G
5	rs181929	0	107066167	G	A
5	rs154189	0	107066305	A	G
5	rs154188	0	107066531	A	G
5	rs154186	0	107068578	C	A
5	rs112358055	0	107068862	C	T
5	rs154185	0	107069589	C	T
5	rs114928940	0	107069872	T	G
5	rs154184	0	107070342	G	T
5	rs1352725	0	107070461	T	A
5	rs113472466	0	107071217	A	C
5	rs113221870	0	107071224	C	A
5	rs112888383	0	107071268	G	C
5	rs74326922	0	107071333	T	C
5	rs78588378	0	107071467	G	A
5	rs35551	0	107071505	G	A
5	rs10479409	0	107071959	G	C
5	rs40135	0	107072325	C	A
5	rs1981953	0	107072556	T	C
5	rs9986282	0	107073150	A	C
5	rs74959667	0	107073298	C	G
5	rs2411044	0	107073493	G	A
5	rs35550	0	107073806	C	T
5	rs35549	0	107074970	C	T
5	rs35548	0	107075033	G	A
5	rs6897852	0	107075216	G	C
5	rs6897870	0	107075241	G	A
5	rs35547	0	107075249	C	G
5	rs77658339	0	107075296	A	C
5	rs6898202	0	107075462	G	T
5	rs35546	0	107075501	G	A
5	rs154181	0	107075588	C	T
5	rs147352878	0	107075793	T	G
5	rs154180	0	107076078	C	T
5	rs154179	0	107076248	G	A
5	rs79248660	0	107076905	T	A
5	rs256494	0	107077361	G	C
5	rs154178	0	107077876	A	C
5	rs140953727	0	107078662	G	A
5	rs154177	0	107078678	G	A
5	rs154176	0	107079153	G	A
5	rs74731672	0	107079248	C	A
5	rs154175	0	107079249	C	T
5	rs154174	0	107079325	C	T
5	rs142763256	0	107079373	G	C
5	rs10075132	0	107079827	A	G
5	rs154173	0	107079998	G	A
5	rs10076688	0	107080041	A	G
5	rs249988	0	107080180	G	A
5	rs154216	0	107080538	C	T
5	rs79193598	0	107081066	C	T
5	rs6892045	0	107081424	G	A
5	rs35521	0	107081478	G	A
5	rs39676	0	107081840	C	T
5	rs154215	0	107082108	C	T
5	rs154214	0	107082800	A	G
5	rs17160499	0	107083050	T	C
5	rs72793814	0	107083064	C	T
5	rs173644	0	107083339	C	T
5	rs154213	0	107083431	G	A
5	rs1352724	0	107083487	C	A
5	rs154212	0	107083644	G	A
5	rs154211	0	107083727	T	C
5	rs35520	0	107084359	C	T
5	rs10057438	0	107084911	T	C
5	rs35519	0	107084997	C	T
5	rs770185	0	107085345	T	C
5	rs9328015	0	107085864	G	A
5	rs9328016	0	107085963	T	C
5	rs6862753	0	107086060	C	T
5	rs533704	0	107086063	G	T
5	rs1990918	0	107086262	G	A
5	rs13163524	0	107086352	T	A
5	rs13177927	0	107086383	C	T
5	rs1990917	0	107086481	A	G
5	rs712633	0	107086512	A	C
5	rs112908750	0	107086567	A	G
5	rs1844706	0	107086598	C	T
5	rs712634	0	107086600	C	T
5	rs1844705	0	107086791	G	T
5	rs9328017	0	107087350	C	A
5	rs62355886	0	107087608	G	A
5	rs1490829	0	107087613	A	G
5	rs17160512	0	107087726	A	G
5	rs11242647	0	107088307	G	C
5	rs12691430	0	107088710	A	C
5	rs150972169	0	107088839	G	A
5	rs34560568	0	107089001	C	A
5	rs67533472	0	107090005	A	G
5	rs256487	0	107090492	T	C
5	rs9885554	0	107091099	A	C
5	rs34107809	0	107091178	G	A
5	rs10080064	0	107091237	T	A
5	rs62355918	0	107091258	C	T
5	rs35604783	0	107091259	G	A
5	rs67544959	0	107091402	G	C
5	rs10046084	0	107091469	T	C
5	rs249972	0	107091504	C	G
5	rs10045557	0	107091522	A	T
5	rs6873048	0	107091863	A	G
5	rs6891516	0	107091889	G	A
5	rs72793819	0	107092021	T	A
5	rs249973	0	107092029	T	G
5	rs2161304	0	107092194	G	A
5	rs6882236	0	107092298	T	C
5	rs13153930	0	107092422	A	C
5	rs10052705	0	107093148	A	G
5	rs249974	0	107093162	G	A
5	rs17160517	0	107093490	T	G
5	rs193899	0	107096319	C	T
5	rs116185191	0	107096898	T	C
5	rs35420	0	107097912	C	T
5	rs56076160	0	107098999	A	G
5	rs149362308	0	107100059	G	A
5	rs148692580	0	107100656	A	G
5	rs4272120	0	107101004	G	A
5	rs10463582	0	107101545	G	A
5	rs6877939	0	107101879	G	A
5	rs35544	0	107102159	G	A
5	rs11742384	0	107102301	A	T
5	rs152473	0	107102882	G	A
5	rs1490831	0	107103326	T	C
5	rs1592907	0	107103563	A	G
5	rs1833664	0	107103777	A	T
5	rs28538673	0	107104081	G	A
5	rs62355920	0	107104175	T	C
5	rs79896723	0	107104859	C	T
5	rs10072135	0	107104933	G	C
5	rs35543	0	107105472	G	C
5	rs35542	0	107105482	A	G
5	rs55837388	0	107105673	G	A
5	rs17160527	0	107105880	C	T
5	rs35541	0	107106463	A	T
5	rs62355921	0	107108006	A	G
5	rs76056659	0	107108075	A	C
5	rs115445344	0	107108134	C	T
5	rs249979	0	107108477	C	T
5	rs249980	0	107108533	C	A
5	rs249981	0	107110109	T	C
5	rs13358604	0	107110446	A	G
5	rs7724018	0	107110506	T	C
5	rs249982	0	107110672	C	T
5	rs249983	0	107110731	A	G
5	rs7724787	0	107110976	T	A
5	rs1422438	0	107111176	G	T
5	rs1422437	0	107111358	G	C
5	rs17367725	0	107112116	C	T
5	rs13170988	0	107112774	T	C
5	rs770184	0	107113333	T	A
5	rs1820048	0	107113395	A	G
5	rs17367935	0	107113735	C	T
5	rs13176407	0	107114018	A	G
5	rs17160542	0	107114506	T	C
5	rs1833662	0	107114515	A	G
5	rs770183	0	107115667	C	T
5	rs116756236	0	107116121	T	C
5	rs12188369	0	107116464	T	G
5	rs6888455	0	107116572	T	G
5	rs6888775	0	107116709	T	C
5	rs13164192	0	107117017	A	G
5	rs67369129	0	107117085	C	G
5	rs2099328	0	107117283	T	C
5	rs7708590	0	107117501	G	A
5	rs13360165	0	107117680	T	A
5	rs7733958	0	107117975	T	C
5	rs12520844	0	107117993	A	G
5	rs77423217	0	107118033	G	C
5	rs9328019	0	107118121	T	C
5	rs770182	0	107118140	G	T
5	rs4957716	0	107118260	C	T
5	rs4957717	0	107118388	G	A
5	rs770181	0	107118443	G	A
5	rs770180	0	107118722	C	T
5	rs4957718	0	107118805	C	G
5	rs770179	0	107119491	T	C
5	rs919770	0	107120133	G	A
5	rs12514464	0	107120759	G	A
5	rs138709711	0	107120817	C	T
5	rs770176	0	107120945	C	T
5	rs770175	0	107121023	C	G
5	rs1363459	0	107121207	A	G
5	rs4957719	0	107121326	T	C
5	rs770174	0	107121344	C	T
5	rs4957539	0	107121383	C	T
5	rs770172	0	107121419	A	G
5	rs62355924	0	107121496	A	G
5	rs11738855	0	107122516	T	C
5	rs6862116	0	107123064	C	T
5	rs770170	0	107123447	C	T
5	rs770169	0	107123595	T	G
5	rs72795904	0	107123803	G	A
5	rs10054700	0	107123925	T	C
5	rs11242649	0	107123947	A	G
5	rs11739869	0	107124000	A	G
5	rs11739903	0	107124088	A	G
5	rs770168	0	107124377	G	A
5	rs10054885	0	107124437	A	C
5	rs10036849	0	107124611	A	G
5	rs13159144	0	107125042	C	T
5	rs10068150	0	107125305	C	A
5	rs6883356	0	107125573	G	A
5	rs2412766	0	107125726	C	A
5	rs1862310	0	107125801	G	A
5	rs13159307	0	107125858	G	A
5	rs184425419	0	107125934	G	A
5	rs12153448	0	107126581	C	T
5	rs35762765	0	107126639	A	G
5	rs76347798	0	107126896	G	A
5	rs770167	0	107126918	T	C
5	rs11740717	0	107127116	G	A
5	rs6880058	0	107127124	T	C
5	rs770166	0	107127227	C	T
5	rs6876754	0	107127757	A	G
5	rs34813961	0	107127811	C	T
5	rs6881288	0	107127859	T	C
5	rs11242650	0	107128111	A	G
5	rs114041369	0	107128156	T	C
5	rs10515377	0	107129003	T	C
5	rs13179594	0	107129101	G	A
5	rs10515378	0	107129158	T	C
5	rs12522401	0	107129479	C	T
5	rs6888208	0	107129823	A	C
5	rs6888213	0	107129838	A	G
5	rs6892712	0	107129849	T	C
5	rs6871240	0	107130419	G	A
5	rs62355926	0	107130542	T	A
5	rs62355927	0	107130873	C	G
5	rs36119261	0	107131308	G	A
5	rs12516234	0	107131481	A	G
5	rs12518562	0	107131544	G	A
5	rs72795909	0	107131607	C	T
5	rs79477964	0	107131806	C	T
5	rs6868417	0	107132270	T	A
5	rs13159249	0	107132384	C	T
5	rs151127750	0	107132727	G	A
5	rs11742515	0	107132802	A	G
5	rs78666967	0	107132963	G	A
5	rs1422436	0	107133199	A	T
5	rs143874312	0	107133847	G	A
5	rs58297701	0	107134100	C	T
5	rs6875281	0	107134120	A	G
5	rs6875450	0	107134240	A	T
5	rs4957540	0	107134317	A	T
5	rs10479410	0	107134514	T	C
5	rs10037033	0	107134987	A	G
5	rs10045237	0	107134994	C	A
5	rs10057444	0	107135430	T	C
5	rs6876584	0	107136444	C	G
5	rs6898244	0	107136952	A	G
5	rs10061482	0	107137117	T	A
5	rs6866542	0	107137158	T	C
5	rs28539291	0	107137271	A	G
5	rs1974789	0	107137416	T	G
5	rs1974788	0	107137464	T	C
5	rs9328020	0	107138123	T	A
5	rs10068949	0	107138125	G	A
5	rs6891749	0	107138981	G	A
5	rs1559097	0	107139080	C	T
5	rs1559096	0	107139167	A	G
5	rs4348200	0	107139260	A	G
5	rs1363458	0	107139388	C	A
5	rs10464043	0	107139503	T	C
5	rs10515379	0	107139663	G	A
5	rs3910210	0	107140068	A	G
5	rs7736608	0	107140267	G	A
5	rs3843491	0	107140447	G	C
5	rs3846691	0	107140498	G	C
5	rs3843492	0	107140556	G	A
5	rs3906516	0	107141104	T	C
5	rs3842914	0	107141165	C	A
5	rs3842915	0	107141190	T	C
5	rs3906517	0	107141253	G	A
5	rs3843493	0	107141308	A	T
5	rs148635239	0	107141328	G	A
5	rs6864994	0	107141527	C	T
5	rs12520230	0	107141575	T	G
5	rs140212365	0	107141703	A	G
5	rs11742545	0	107141733	C	T
5	rs2410959	0	107142556	G	A
5	rs62355954	0	107142576	T	C
5	rs2898606	0	107142591	G	A
5	rs2410958	0	107142758	T	C
5	rs6596749	0	107142868	G	A
5	rs6871212	0	107142894	C	T
5	rs6892119	0	107142920	A	G
5	rs6892137	0	107142948	A	G
5	rs2410957	0	107143588	G	A
5	rs6596750	0	107143856	C	G
5	rs6596751	0	107143969	C	T
5	rs17369104	0	107144755	A	G
5	rs6882183	0	107145253	T	C
5	rs55876360	0	107145324	T	G
5	rs35450130	0	107145771	G	A
5	rs4099189	0	107145885	C	T
5	rs74862111	0	107146016	G	A
5	rs4099188	0	107146022	A	G
5	rs4099187	0	107146126	A	G
5	rs4099186	0	107146272	A	T
5	rs143463072	0	107146652	G	A
5	rs6888461	0	107146674	T	C
5	rs6868088	0	107147035	C	T
5	rs6867170	0	107147184	G	A
5	rs11747409	0	107147769	T	C
5	rs6895001	0	107148207	A	G
5	rs62355956	0	107148301	C	T
5	rs10066422	0	107149038	C	T
5	rs6860214	0	107149251	A	G
5	rs6860370	0	107149304	A	G
5	rs6860400	0	107149367	A	G
5	rs6880537	0	107149604	C	G
5	rs6879536	0	107149768	G	A
5	rs2033479	0	107149846	T	C
5	rs6861427	0	107149904	A	G
5	rs6879852	0	107149908	G	C
5	rs3931057	0	107150034	A	G
5	rs3931058	0	107150035	G	A
5	rs3931059	0	107150143	T	G
5	rs3931060	0	107150161	T	G
5	rs6866321	0	107150386	A	T
5	rs6870561	0	107150403	T	C
5	rs80209870	0	107151086	C	T
5	rs3846692	0	107151100	G	C
5	rs3846693	0	107151158	G	A
5	rs115069100	0	107151179	A	G
5	rs3931725	0	107151283	T	G
5	rs113089229	0	107151332	C	A
5	rs75594323	0	107151509	T	G
5	rs62355957	0	107152079	C	T
5	rs4957721	0	107152336	C	T
5	rs4957541	0	107152375	G	T
5	rs4957722	0	107152698	C	T
5	rs6860649	0	107152986	G	C
5	rs4100173	0	107153682	A	G
5	rs114558006	0	107154028	T	C
5	rs6893393	0	107154314	T	C
5	rs6889417	0	107154586	A	G
5	rs62355958	0	107154647	G	A
5	rs6867698	0	107154771	G	T
5	rs12187616	0	107154947	G	T
5	rs12186563	0	107154995	G	A
5	rs55976515	0	107155173	A	G
5	rs4957543	0	107155393	C	T
5	rs3909362	0	107155394	A	G
5	rs3909361	0	107155638	A	C
5	rs10477881	0	107155899	T	C
5	rs76334751	0	107155995	G	T
5	rs58284357	0	107156259	C	T
5	rs4957544	0	107156330	T	G
5	rs12522889	0	107156755	A	G
5	rs115356417	0	107156798	G	C
5	rs62358061	0	107156931	C	T
5	rs4957723	0	107157011	T	C
5	rs17435188	0	107157175	C	G
5	rs6880567	0	107157525	T	C
5	rs6876427	0	107157666	A	G
5	rs62358081	0	107157994	C	T
5	rs62358082	0	107158033	T	C
5	rs7700475	0	107158158	G	A
5	rs62358083	0	107158198	C	T
5	rs12513976	0	107158208	A	G
5	rs62358084	0	107158459	T	G
5	rs7702274	0	107158573	C	T
5	rs72795927	0	107158761	G	T
5	rs78170586	0	107158765	T	G
5	rs77964318	0	107158766	C	A
5	rs113779998	0	107158804	C	T
5	rs62358085	0	107158815	A	G
5	rs62358086	0	107158969	A	T
5	rs17160628	0	107159013	C	T
5	rs12514674	0	107159087	A	C
5	rs10515380	0	107159235	C	T
5	rs56185482	0	107159341	G	T
5	rs34765598	0	107159354	C	T
5	rs11742684	0	107159796	G	C
5	rs3909359	0	107160117	C	T
5	rs7704143	0	107161659	T	G
5	rs6596754	0	107161663	G	T
5	rs77599664	0	107161898	G	A
5	rs6596755	0	107162685	T	A
5	rs10062935	0	107163605	A	G
5	rs7728277	0	107163842	G	A
5	rs7715103	0	107164059	A	T
5	rs17160630	0	107164100	G	C
5	rs11954123	0	107164126	A	G
5	rs10515381	0	107164541	T	C
5	rs11955015	0	107164703	T	C
5	rs6895254	0	107165073	T	G
5	rs66825386	0	107165248	A	G
5	rs78170287	0	107165508	G	A
5	rs145446639	0	107165641	T	C
5	rs68142609	0	107166263	G	T
5	rs7716448	0	107166423	C	T
5	rs3846694	0	107166502	G	A
5	rs7736306	0	107166586	A	G
5	rs17160641	0	107167046	A	G
5	rs115068003	0	107167155	T	C
5	rs7708273	0	107168049	A	G
5	rs11242652	0	107168621	T	C
5	rs75801729	0	107169094	C	T
5	rs7730902	0	107169101	G	A
5	rs17160651	0	107169228	A	G
5	rs115781710	0	107169354	C	T
5	rs114544645	0	107169857	T	A
5	rs55696048	0	107170051	G	T
5	rs868548	0	107170088	C	T
5	rs62358087	0	107170148	A	G
5	rs3843494	0	107170408	C	T
5	rs76471186	0	107170754	T	C
5	rs79310598	0	107171197	C	A
5	rs17160654	0	107171319	G	A
5	rs76801032	0	107172025	G	A
5	rs75372415	0	107172153	C	T
5	rs17160655	0	107172245	A	G
5	rs12188460	0	107172269	A	G
5	rs3846695	0	107172975	C	T
5	rs12189452	0	107173193	G	A
5	rs34830286	0	107173762	T	G
5	rs3926991	0	107174236	A	G
5	rs3846696	0	107174392	G	C
5	rs66778361	0	107174427	A	T
5	rs67479988	0	107175465	C	T
5	rs67120605	0	107175513	T	C
5	rs10479411	0	107175771	A	G
5	rs60986426	0	107175778	T	C
5	rs137984564	0	107175908	G	A
5	rs17160662	0	107176451	G	T
5	rs1549925	0	107176593	A	C
5	rs4957724	0	107177381	G	A
5	rs9328022	0	107177639	A	T
5	rs62359629	0	107178604	C	T
5	rs77946231	0	107179705	T	G
5	rs67994848	0	107180913	T	G
5	rs12152884	0	107181184	G	A
5	rs12523638	0	107181690	T	A
5	rs58279013	0	107182865	T	C
5	rs59280737	0	107183123	A	G
5	rs13176239	0	107183602	G	C
5	rs6863049	0	107183681	C	T
5	rs77658370	0	107183767	C	T
5	rs6866484	0	107184154	G	A
5	rs79979728	0	107184736	C	T
5	rs66731334	0	107185326	T	G
5	rs74734516	0	107186583	T	C
5	rs11745426	0	107186734	A	G
5	rs6867085	0	107187307	C	A
5	rs115056174	0	107187752	A	T
5	rs78186859	0	107187915	A	G
5	rs72795945	0	107188615	C	T
5	rs142951753	0	107188868	C	T
5	rs7716800	0	107189051	G	T
5	rs7718258	0	107189264	C	T
5	rs17160676	0	107189631	C	G
5	rs62359630	0	107189972	G	A
5	rs6884480	0	107190518	C	T
5	rs72795949	0	107190632	T	C
5	rs150960110	0	107190951	G	A
5	rs76586122	0	107191078	A	G
5	rs17160677	0	107191287	C	T
5	rs6875566	0	107192055	A	G
5	rs13155942	0	107192210	T	A
5	rs2163794	0	107192272	G	A
5	rs10051785	0	107192499	T	C
5	rs78571054	0	107192843	G	A
5	rs7735555	0	107192926	C	T
5	rs57060622	0	107193801	G	A
5	rs6882819	0	107193946	A	G
5	rs78738444	0	107193989	C	G
5	rs74961815	0	107194056	T	C
5	rs76873939	0	107194061	G	A
5	rs113845095	0	107194259	G	C
5	rs75399708	0	107194689	T	C
5	rs12515389	0	107194698	T	A
5	rs76913715	0	107194704	A	G
5	rs1054256	0	107194762	C	T
5	rs11253	0	107194782	G	A
5	rs12519254	0	107195155	C	T
5	rs1368441	0	107195257	C	A
5	rs1054248	0	107195262	C	A
5	rs12519388	0	107195737	C	T
5	rs12522548	0	107195824	T	C
5	rs12522552	0	107195846	T	G
5	rs12188414	0	107196959	C	T
5	rs1865015	0	107196976	G	A
5	rs12189428	0	107196998	A	G
5	rs35343876	0	107197108	A	G
5	rs61749621	0	107197420	G	A
5	rs34990078	0	107197502	G	A
5	rs78569848	0	107197710	G	A
5	rs57585211	0	107197725	T	G
5	rs35372343	0	107198124	C	T
5	rs79187991	0	107198256	A	C
5	rs80157655	0	107198257	T	C
5	rs139146829	0	107199375	A	G
5	rs7730156	0	107199820	T	C
5	rs11740286	0	107199977	T	C
5	rs28694038	0	107201226	G	A
5	rs6596759	0	107202929	C	A
5	rs12152863	0	107203628	C	T
5	rs6869144	0	107203855	A	G
5	rs55762588	0	107204287	C	G
5	rs10040850	0	107204485	T	C
5	rs77616990	0	107204904	C	T
5	rs7708343	0	107205182	G	A
5	rs17160700	0	107205309	C	T
5	rs2900119	0	107205967	T	C
5	rs17165765	0	107206623	C	T
5	rs142570159	0	107207519	A	G
5	rs8180457	0	107209814	T	C
5	rs17370371	0	107211650	C	T
5	rs114641207	0	107212302	C	T
5	rs72795954	0	107213224	C	A
5	rs11748134	0	107213361	T	C
5	rs11745018	0	107214510	C	A
5	rs58854937	0	107215084	C	A
5	rs67534664	0	107215282	G	T
5	rs10067015	0	107215630	T	C
5	rs10065586	0	107215934	A	G
5	rs1549924	0	107216209	G	A
5	rs10059473	0	107216275	C	A
5	rs1549923	0	107216405	C	A
5	rs10069370	0	107217102	A	G
5	rs67795753	0	107217153	A	G
5	rs57994859	0	107217550	C	T
5	rs10039402	0	107217938	C	G
5	rs10045396	0	107218278	G	A
5	rs7732519	0	107218296	A	T
5	rs138304170	0	107218415	T	C
5	rs7712414	0	107218583	G	C
5	rs4957726	0	107218728	C	G
5	rs10073441	0	107218799	T	C
5	rs9784678	0	107220255	C	T
5	rs9784679	0	107220280	C	T
5	rs149934683	0	107220323	T	C
5	rs147795269	0	107220552	A	G
5	rs2195941	0	107220780	A	G
5	rs62359632	0	107222069	C	T
5	rs10035487	0	107222076	T	C
5	rs62361076	0	107223098	C	T
5	rs4957727	0	107223376	A	G
5	rs17436077	0	107223597	A	G
5	rs138749658	0	107225547	A	G
5	rs1433051	0	107227755	A	G
5	rs35075830	0	107228444	C	T
5	rs17436107	0	107228660	G	T
5	rs6880495	0	107228663	A	G
5	rs17160706	0	107228762	A	C
5	rs10045437	0	107230976	C	T
5	rs13189604	0	107231002	C	T
5	rs13161312	0	107233082	G	A
5	rs7726739	0	107233155	C	G
5	rs10069340	0	107233791	G	A
5	rs9885427	0	107234502	G	A
5	rs10040275	0	107234699	A	G
5	rs9328023	0	107234977	T	C
5	rs9328024	0	107235201	A	G
5	rs17160708	0	107236049	A	T
5	rs34644295	0	107236230	C	T
5	rs34856940	0	107236565	C	G
5	rs12656092	0	107237147	G	A
5	rs17160709	0	107237203	C	T
5	rs7705884	0	107237331	T	A
5	rs7720097	0	107237349	C	G
5	rs17160710	0	107238102	G	T
5	rs114196781	0	107238234	C	T
5	rs4957728	0	107238294	T	C
5	rs72795959	0	107238511	G	A
5	rs999063	0	107240149	A	G
5	rs999064	0	107240167	C	T
5	rs10072706	0	107240626	G	C
5	rs61125751	0	107240649	T	C
5	rs66528064	0	107241214	G	A
5	rs998906	0	107241363	T	C
5	rs17160714	0	107241795	G	T
5	rs12518124	0	107243126	C	T
5	rs10043226	0	107243859	A	C
5	rs186073385	0	107244569	G	A
5	rs142380868	0	107248419	G	A
5	rs1433050	0	107248608	C	T
5	rs192147999	0	107249964	C	A
5	rs72795963	0	107250435	T	C
5	rs62361079	0	107250613	C	T
5	rs13160145	0	107250802	C	A
5	rs12514884	0	107251440	G	A
5	rs62361080	0	107251468	C	A
5	rs6874672	0	107251524	T	C
5	rs11242654	0	107251611	T	G
5	rs143418033	0	107251905	C	T
5	rs74721157	0	107252679	G	C
5	rs919768	0	107253072	A	G
5	rs190629579	0	107253541	G	A
5	rs12514763	0	107254677	A	G
5	rs12514780	0	107254739	A	G
5	rs12522338	0	107255077	T	C
5	rs78164519	0	107255634	T	C
5	rs10463584	0	107255869	A	G
5	rs1036211	0	107256237	G	A
5	rs982102	0	107256585	G	A
5	rs12515449	0	107257602	G	A
5	rs1433055	0	107258976	A	T
5	rs10076055	0	107259881	C	T
5	rs892007	0	107260244	C	T
5	rs6875579	0	107261017	C	T
5	rs1433054	0	107261714	T	A
5	rs186089134	0	107262107	T	C
5	rs919767	0	107262251	A	T
5	rs11743737	0	107263580	T	C
5	rs1821271	0	107263596	T	C
5	rs1835979	0	107263834	C	T
5	rs10037357	0	107264340	C	T
5	rs114858079	0	107264669	T	C
5	rs10066056	0	107264705	T	A
5	rs11959575	0	107265024	C	T
5	rs1835978	0	107265051	T	C
5	rs919769	0	107265792	C	A
5	rs10077567	0	107265976	C	T
```
