## Supplementary material for "Characterization of shared and ancestry-specific signals driving complex traits using multi-ancestry fine-mapping": s2.afreq

```
#CHROM	ID	REF	ALT	ALT_FREQS	OBS_CT
5	rs10079531	A	T	0.564484	1008
5	rs117568269	G	A	0.0228175	1008
5	rs77694550	A	G	0.0228175	1008
5	rs2454900	A	G	0.871032	1008
5	rs112650735	A	G	0.0228175	1008
5	rs12515340	A	G	0.87004	1008
5	rs4957677	T	A	0.868056	1008
5	rs145146727	C	G	0.0267857	1008
5	rs7721387	C	G	0.573413	1008
5	rs35839212	G	T	0.463294	1008
5	rs13182714	A	G	0.579365	1008
5	rs10039569	A	T	0.864087	1008
5	rs191975969	G	A	0.0605159	1008
5	rs10060981	T	C	0.0228175	1008
5	rs117462142	G	A	0.0376984	1008
5	rs6880898	C	T	0.574405	1008
5	rs192678354	A	G	0.015873	1008
5	rs10053964	C	A	0.863095	1008
5	rs4571459	T	A	0.863095	1008
5	rs6884030	A	G	0.872024	1008
5	rs111325974	G	A	0.0228175	1008
5	rs74623396	G	A	0.0515873	1008
5	rs150791921	C	A	0.0376984	1008
5	rs80334897	C	A	0.0337302	1008
5	rs1039327	C	G	0.393849	1008
5	rs1909738	T	C	0.872024	1008
5	rs145269221	T	A	0.00793651	1008
5	rs10065925	G	A	0.282738	1008
5	rs10051333	C	T	0.282738	1008
5	rs143845935	T	C	0.0406746	1008
5	rs4449519	C	A	0.860119	1008
5	rs6875341	T	C	0.872024	1008
5	rs6871097	A	G	0.871032	1008
5	rs72784362	T	C	0.260913	1008
5	rs72784364	G	A	0.260913	1008
5	rs6877073	A	C	0.872024	1008
5	rs6877258	A	G	0.872024	1008
5	rs6893945	A	C	0.87004	1008
5	rs72784366	C	T	0.259921	1008
5	rs80079133	A	G	0.12004	1008
5	rs4957524	G	A	0.869048	1008
5	rs4632787	T	G	0.87996	1008
5	rs72784368	A	G	0.271825	1008
5	rs11742639	C	G	0.295635	1008
5	rs6866081	C	T	0.882937	1008
5	rs6893146	A	G	0.87996	1008
5	rs78875558	T	C	0.0238095	1008
5	rs72784370	C	T	0.272817	1008
5	rs7443308	A	G	0.87996	1008
5	rs72784373	T	C	0.272817	1008
5	rs74464472	G	A	0.0615079	1008
5	rs10052471	G	A	0.878968	1008
5	rs78088967	G	A	0.109127	1008
5	rs10479391	A	T	0.87996	1008
5	rs117484289	C	T	0.015873	1008
5	rs12653426	G	A	0.880952	1008
5	rs72784375	G	C	0.27381	1008
5	rs10037448	G	A	0.0238095	1008
5	rs6880364	A	T	0.880952	1008
5	rs13361306	C	T	0.0238095	1008
5	rs59531819	C	T	0.27877	1008
5	rs4957679	A	C	0.881944	1008
5	rs9986310	A	G	0.599206	1008
5	rs11738160	A	G	0.276786	1008
5	rs61546403	T	C	0.276786	1008
5	rs7737321	C	T	0.595238	1008
5	rs4382150	G	A	0.880952	1008
5	rs12054932	G	A	0.880952	1008
5	rs13187634	G	T	0.597222	1008
5	rs4351137	C	T	0.881944	1008
5	rs4357022	T	G	0.607143	1008
5	rs117617785	A	G	0.0446429	1008
5	rs79494626	C	T	0.0615079	1008
5	rs4245987	T	G	0.274802	1008
5	rs72784386	G	T	0.274802	1008
5	rs62378355	A	G	0.576389	1008
5	rs4957680	C	G	0.277778	1008
5	rs4262090	G	A	0.881944	1008
5	rs147833697	A	C	0.281746	1008
5	rs11740696	A	G	0.282738	1008
5	rs13173576	T	G	0.580357	1008
5	rs11952311	T	A	0.604167	1008
5	rs138664593	C	T	0.0238095	1008
5	rs147201565	G	A	0.277778	1008
5	rs150740445	T	C	0.0615079	1008
5	rs76464482	A	T	0.277778	1008
5	rs375172983	G	A	0.0238095	1008
5	rs190053039	C	T	0.0287698	1008
5	rs191755295	C	T	0.0248016	1008
5	rs11242616	C	G	0.605159	1008
5	rs117863439	A	T	0.0228175	1008
5	rs10068963	T	C	0.882937	1008
5	rs190092301	G	T	0.0228175	1008
5	rs34813715	G	A	0.606151	1008
5	rs62378961	C	A	0.606151	1008
5	rs13181242	G	A	0.609127	1008
5	rs62378962	T	C	0.609127	1008
5	rs62378963	T	C	0.580357	1008
5	rs35212391	T	C	0.610119	1008
5	rs62378965	C	T	0.609127	1008
5	rs139536039	G	A	0.0228175	1008
5	rs35418541	C	G	0.609127	1008
5	rs58378716	T	C	0.577381	1008
5	rs10477875	G	T	0.883929	1008
5	rs13165885	T	C	0.467262	1008
5	rs28369477	T	C	0.883929	1008
5	rs79443196	G	A	0.0357143	1008
5	rs149650779	C	G	0.0228175	1008
5	rs34025237	C	T	0.607143	1008
5	rs4395620	T	C	0.602183	1008
5	rs4533874	A	G	0.881944	1008
5	rs11242617	A	G	0.609127	1008
5	rs11242618	A	G	0.607143	1008
5	rs13157194	G	A	0.607143	1008
5	rs10075477	A	C	0.882937	1008
5	rs62377274	A	G	0.607143	1008
5	rs149965271	T	A	0.00892857	1008
5	rs13162085	G	A	0.607143	1008
5	rs113239865	T	C	0.274802	1008
5	rs138996469	G	A	0.274802	1008
5	rs112230282	C	T	0.608135	1008
5	rs113055503	C	T	0.274802	1008
5	rs11949122	T	G	0.607143	1008
5	rs115169360	C	T	0.108135	1008
5	rs34770059	T	C	0.579365	1008
5	rs7447229	A	G	0.882937	1008
5	rs4409072	G	A	0.608135	1008
5	rs115394205	C	T	0.108135	1008
5	rs11749947	C	A	0.272817	1008
5	rs149036768	G	A	0.0228175	1008
5	rs35483020	G	A	0.608135	1008
5	rs12522964	T	G	0.610119	1008
5	rs13162783	C	A	0.607143	1008
5	rs72784395	G	A	0.27381	1008
5	rs369687790	C	T	0.0178571	1008
5	rs13187014	A	G	0.579365	1008
5	rs76535730	G	A	0.0327381	1008
5	rs62377278	C	T	0.0267857	1008
5	rs6874482	C	G	0.888889	1008
5	rs34251658	C	G	0.608135	1008
5	rs79852888	C	G	0.015873	1008
5	rs62377280	T	G	0.610119	1008
5	rs12653761	A	T	0.608135	1008
5	rs12652005	C	T	0.605159	1008
5	rs13156523	C	T	0.603175	1008
5	rs118055254	T	C	0.0734127	1008
5	rs78454099	G	C	0.0902778	1008
5	rs13153633	A	G	0.585317	1008
5	rs4476284	A	G	0.882937	1008
5	rs117171585	A	G	0.0138889	1008
5	rs4341867	C	T	0.882937	1008
5	rs12657963	G	A	0.608135	1008
5	rs12656079	A	T	0.608135	1008
5	rs11242619	T	C	0.575397	1008
5	rs9327985	A	C	0.882937	1008
5	rs117312772	C	G	0.0228175	1008
5	rs4264929	A	G	0.883929	1008
5	rs74529944	C	G	0.0228175	1008
5	rs10062690	T	C	0.883929	1008
5	rs148607422	A	G	0.0119048	1008
5	rs62377284	C	A	0.608135	1008
5	rs4957681	A	C	0.274802	1008
5	rs147693646	C	G	0.0218254	1008
5	rs62377285	T	C	0.608135	1008
5	rs62377286	T	G	0.608135	1008
5	rs117351286	A	C	0.0178571	1008
5	rs11744426	A	G	0.882937	1008
5	rs4464676	T	C	0.608135	1008
5	rs117521744	T	G	0.0267857	1008
5	rs12656884	T	A	0.607143	1008
5	rs12658333	G	A	0.602183	1008
5	rs57223507	C	T	0.274802	1008
5	rs72788517	T	C	0.282738	1008
5	rs72788518	A	G	0.294643	1008
5	rs13177006	C	A	0.574405	1008
5	rs10464034	G	A	0.574405	1008
5	rs4957682	G	A	0.876984	1008
5	rs117630828	G	T	0.0228175	1008
5	rs72788520	C	A	0.0327381	1008
5	rs7444810	G	A	0.581349	1008
5	rs35708718	C	T	0.275794	1008
5	rs72788523	A	G	0.279762	1008
5	rs9327986	A	T	0.883929	1008
5	rs118172983	A	G	0.0218254	1008
5	rs4245988	A	T	0.876984	1008
5	rs77786262	G	A	0.0625	1008
5	rs4440344	T	C	0.300595	1008
5	rs117628043	C	T	0.0208333	1008
5	rs7712577	C	T	0.573413	1008
5	rs72788534	A	G	0.303571	1008
5	rs12521220	A	G	0.556548	1008
5	rs6862175	T	C	0.883929	1008
5	rs6876240	G	A	0.882937	1008
5	rs191175216	T	C	0.015873	1008
5	rs12521304	A	G	0.580357	1008
5	rs6866693	T	C	0.883929	1008
5	rs4482891	A	C	0.884921	1008
5	rs4298243	G	A	0.580357	1008
5	rs13169142	C	A	0.548611	1008
5	rs4305636	G	A	0.0238095	1008
5	rs78235398	G	T	0.0208333	1008
5	rs182630686	C	T	0.0228175	1008
5	rs6875367	A	T	0.566468	1008
5	rs28654998	G	T	0.0248016	1008
5	rs117799642	T	C	0.0208333	1008
5	rs117199337	G	A	0.0208333	1008
5	rs6885273	T	C	0.882937	1008
5	rs6864852	C	T	0.569444	1008
5	rs11740167	T	C	0.302579	1008
5	rs6886133	A	G	0.55754	1008
5	rs79025926	G	C	0.108135	1008
5	rs77891376	C	T	0.0882937	1008
5	rs117481088	C	T	0.0208333	1008
5	rs72788539	A	T	0.296627	1008
5	rs4073518	C	T	0.571429	1008
5	rs4073517	A	G	0.871032	1008
5	rs4264928	T	C	0.595238	1008
5	rs56997890	A	G	0.295635	1008
5	rs4308467	C	T	0.462302	1008
5	rs10079040	A	G	0.28373	1008
5	rs10071464	C	T	0.282738	1008
5	rs4470754	G	C	0.575397	1008
5	rs6897804	G	T	0.323413	1008
5	rs11738346	A	T	0.296627	1008
5	rs13188135	C	G	0.30754	1008
5	rs62357009	T	C	0.108135	1008
5	rs117174575	C	T	0.0208333	1008
5	rs13189099	C	A	0.305556	1008
5	rs9327987	C	T	0.302579	1008
5	rs75029711	T	A	0.0287698	1008
5	rs117597458	C	T	0.0208333	1008
5	rs6596713	C	T	0.40873	1008
5	rs6596714	C	T	0.302579	1008
5	rs11739438	C	T	0.246032	1008
5	rs10054028	C	T	0.47123	1008
5	rs11242621	C	T	0.303571	1008
5	rs11242622	C	T	0.290675	1008
5	rs10793831	C	T	0.857143	1008
5	rs11242623	G	A	0.374008	1008
5	rs62357011	T	C	0.0208333	1008
5	rs35727810	A	G	0.445437	1008
5	rs4382152	T	C	0.809524	1008
5	rs62357013	T	C	0.426587	1008
5	rs12656373	T	G	0.826389	1008
5	rs57059250	C	G	0.429563	1008
5	rs62357015	A	G	0.425595	1008
5	rs4400111	T	G	0.809524	1008
5	rs6871130	G	A	0.359127	1008
5	rs13173329	A	G	0.427579	1008
5	rs12658882	A	G	0.428571	1008
5	rs13168288	A	G	0.447421	1008
5	rs34208221	T	C	0.427579	1008
5	rs6596715	T	A	0.824405	1008
5	rs79338474	T	C	0.0357143	1008
5	rs79136772	A	T	0.0188492	1008
5	rs147518656	A	G	0.0337302	1008
5	rs145471123	T	C	0.0267857	1008
5	rs13355762	C	T	0.015873	1008
5	rs112723176	C	T	0.0178571	1008
5	rs59338075	A	G	0.306548	1008
5	rs59810301	G	A	0.308532	1008
5	rs182558448	A	T	0.0178571	1008
5	rs4957684	T	C	0.293651	1008
5	rs10900894	C	A	0.828373	1008
5	rs34183855	C	T	0.464286	1008
5	rs148755897	C	T	0.0347222	1008
5	rs4370260	G	A	0.758929	1008
5	rs75752843	G	A	0.0178571	1008
5	rs4635922	A	G	0.50496	1008
5	rs4640780	A	G	0.757937	1008
5	rs4309958	G	T	0.482143	1008
5	rs6883340	C	G	0.819444	1008
5	rs73780234	G	A	0.0277778	1008
5	rs150362856	G	A	0.00198413	1008
5	rs11242625	T	C	0.712302	1008
5	rs10060467	C	A	0.0119048	1008
5	rs76682760	G	A	0.0436508	1008
5	rs150676332	G	C	0.0446429	1008
5	rs6864971	C	T	0.750992	1008
5	rs6889945	A	T	0.0138889	1008
5	rs10042436	A	G	0.0128968	1008
5	rs4346759	C	A	0.0386905	1008
5	rs4535439	T	C	0.738095	1008
5	rs117897311	T	C	0.0287698	1008
5	rs10479394	G	A	0.752976	1008
5	rs72788564	T	C	0.0168651	1008
5	rs4957685	A	G	0.752976	1008
5	rs4413519	A	G	0.484127	1008
5	rs186205829	T	C	0.00992063	1008
5	rs62357046	G	A	0.183532	1008
5	rs4524495	C	A	0.740079	1008
5	rs4557390	T	C	0.75496	1008
5	rs4429838	A	G	0.75496	1008
5	rs75663982	T	C	0.306548	1008
5	rs6870023	C	T	0.751984	1008
5	rs58196349	C	A	0.737103	1008
5	rs72788567	C	T	0.0119048	1008
5	rs72788568	T	C	0.0119048	1008
5	rs4618413	T	C	0.751984	1008
5	rs57923368	C	A	0.0119048	1008
5	rs4245990	C	T	0.712302	1008
5	rs58620343	T	A	0.0267857	1008
5	rs28773255	A	G	0.0128968	1008
5	rs79358113	C	T	0.00198413	1008
5	rs7702377	C	T	0.710317	1008
5	rs56096808	T	G	0.710317	1008
5	rs4245991	G	A	0.750992	1008
5	rs73780237	T	A	0.0267857	1008
5	rs4571458	C	G	0.71131	1008
5	rs4289544	A	G	0.751984	1008
5	rs10463580	A	G	0.751984	1008
5	rs7733542	A	G	0.752976	1008
5	rs73780238	C	T	0.0267857	1008
5	rs72780127	A	G	0.0128968	1008
5	rs72780128	C	T	0.0119048	1008
5	rs139673990	C	T	0.0178571	1008
5	rs10053249	C	A	0.0406746	1008
5	rs78190803	T	C	0.0267857	1008
5	rs4245992	C	T	0.75	1008
5	rs10070360	G	A	0.0119048	1008
5	rs10065093	A	G	0.751984	1008
5	rs4957686	A	G	0.71131	1008
5	rs10039657	G	C	0.0138889	1008
5	rs4957527	G	T	0.749008	1008
5	rs115965272	T	G	0.00198413	1008
5	rs4529177	A	G	0.0267857	1008
5	rs150735495	G	T	0.015873	1008
5	rs117425366	A	G	0.0267857	1008
5	rs4452543	A	G	0.738095	1008
5	rs4957528	A	C	0.99504	1008
5	rs56062834	T	C	0.712302	1008
5	rs55725501	C	A	0.710317	1008
5	rs72780130	A	T	0.0138889	1008
5	rs10900895	G	C	0.710317	1008
5	rs118095081	T	G	0.0267857	1008
5	rs10900896	C	A	0.710317	1008
5	rs6872072	C	T	0.750992	1008
5	rs6897116	A	G	0.750992	1008
5	rs76935052	T	C	0.485119	1008
5	rs11959317	T	C	0.014881	1008
5	rs6884722	A	G	0.014881	1008
5	rs74944897	T	G	0.490079	1008
5	rs6884885	A	T	0.752976	1008
5	rs6596717	C	A	0.750992	1008
5	rs12658379	T	C	0.709325	1008
5	rs4957530	T	G	0.750992	1008
5	rs6885021	G	A	0.750992	1008
5	rs17384663	T	C	0.709325	1008
5	rs79105153	C	G	0.00297619	1008
5	rs17159461	G	A	0.463294	1008
5	rs2410933	A	C	0.708333	1008
5	rs140933009	T	G	0.0277778	1008
5	rs116415808	C	T	0.00694444	1008
5	rs2410934	T	A	0.75	1008
5	rs2410935	C	T	0.75	1008
5	rs11949192	A	T	0.75	1008
5	rs80248850	C	T	0.0456349	1008
5	rs117237216	T	C	0.0287698	1008
5	rs11749835	T	C	0.709325	1008
5	rs2410938	A	C	0.750992	1008
5	rs77243870	A	C	0.0882937	1008
5	rs6887291	T	G	0.750992	1008
5	rs188836826	A	G	0.0119048	1008
5	rs6866458	G	A	0.750992	1008
5	rs79787739	T	C	0.134921	1008
5	rs77857670	G	A	0.15377	1008
5	rs11242626	G	C	0.750992	1008
5	rs115149429	T	C	0.0257937	1008
5	rs55982738	T	A	0.014881	1008
5	rs148144044	G	A	0.0257937	1008
5	rs2898604	T	C	0.710317	1008
5	rs190214690	T	C	0.0109127	1008
5	rs4957687	A	G	0.710317	1008
5	rs2410939	T	A	0.75	1008
5	rs4512123	C	T	0.014881	1008
5	rs79555093	A	T	0.0386905	1008
5	rs6596719	C	T	0.749008	1008
5	rs6596720	T	G	0.75	1008
5	rs4631165	C	T	0.75	1008
5	rs7736860	G	A	0.749008	1008
5	rs2410940	C	G	0.75	1008
5	rs184422687	T	C	0.0119048	1008
5	rs2410941	C	A	0.736111	1008
5	rs6865431	C	T	0.703373	1008
5	rs11242627	A	T	0.704365	1008
5	rs17450801	A	G	0.200397	1008
5	rs11957625	T	A	0.0456349	1008
5	rs6871532	C	T	0.75	1008
5	rs6596721	G	T	0.75	1008
5	rs113761152	A	G	0.031746	1008
5	rs2410942	T	A	0.704365	1008
5	rs2410943	A	G	0.75	1008
5	rs2410944	A	T	0.704365	1008
5	rs72780138	A	T	0.0138889	1008
5	rs2410945	C	T	0.75	1008
5	rs2410946	C	T	0.75	1008
5	rs2410947	A	C	0.75	1008
5	rs2410948	A	G	0.75	1008
5	rs2410949	T	C	0.75	1008
5	rs10060196	C	A	0.75	1008
5	rs113213932	C	T	0.031746	1008
5	rs4245993	C	T	0.75	1008
5	rs17159492	G	C	0.0138889	1008
5	rs112326452	G	A	0.031746	1008
5	rs4637535	A	C	0.75	1008
5	rs117249737	C	A	0.031746	1008
5	rs60199362	T	C	0.031746	1008
5	rs73777963	G	A	0.031746	1008
5	rs10900898	G	T	0.702381	1008
5	rs2898605	A	G	0.176587	1008
5	rs72780142	T	A	0.014881	1008
5	rs147046767	T	C	0.015873	1008
5	rs2410951	A	T	0.703373	1008
5	rs2410952	C	T	0.749008	1008
5	rs12188988	C	A	0.0138889	1008
5	rs12188989	C	T	0.0138889	1008
5	rs4957688	A	G	0.703373	1008
5	rs72780143	T	C	0.014881	1008
5	rs72780145	A	T	0.014881	1008
5	rs6895080	T	A	0.702381	1008
5	rs7706390	A	G	0.75	1008
5	rs2410953	A	G	0.704365	1008
5	rs72780147	T	C	0.014881	1008
5	rs4547915	T	C	0.736111	1008
5	rs117490710	T	C	0.031746	1008
5	rs6876384	A	G	0.752976	1008
5	rs78009050	T	C	0.305556	1008
5	rs2410937	C	T	0.752976	1008
5	rs6891732	T	C	0.707341	1008
5	rs6865620	G	A	0.706349	1008
5	rs11242630	T	G	0.014881	1008
5	rs60590544	C	T	0.031746	1008
5	rs111435732	C	T	0.0138889	1008
5	rs56951207	C	T	0.031746	1008
5	rs6878038	G	A	0.72123	1008
5	rs117855197	G	A	0.0267857	1008
5	rs7720389	T	A	0.986111	1008
5	rs7716820	A	G	0.704365	1008
5	rs62358285	C	T	0.00595238	1008
5	rs58982461	T	C	0.031746	1008
5	rs72780154	C	T	0.0138889	1008
5	rs115768275	G	A	0.0138889	1008
5	rs1895225	T	G	0.707341	1008
5	rs4957689	T	G	0.707341	1008
5	rs116008714	C	A	0.031746	1008
5	rs117723218	C	T	0.031746	1008
5	rs6888172	C	A	0.720238	1008
5	rs6596722	A	C	0.752976	1008
5	rs62358286	A	G	0.705357	1008
5	rs7705553	C	T	0.705357	1008
5	rs141497691	T	C	0.0525794	1008
5	rs112536610	A	G	0.014881	1008
5	rs74631684	T	C	0.126984	1008
5	rs115649756	G	T	0.0138889	1008
5	rs6871050	C	G	0.751984	1008
5	rs6892104	A	C	0.751984	1008
5	rs4957531	T	C	0.706349	1008
5	rs72780158	C	A	0.0456349	1008
5	rs111245906	G	A	0.031746	1008
5	rs115472742	T	A	0.031746	1008
5	rs6862257	A	G	0.706349	1008
5	rs12522490	T	G	0.751984	1008
5	rs7733658	T	G	0.752976	1008
5	rs7710297	C	T	0.751984	1008
5	rs143784087	T	C	0.0327381	1008
5	rs11950838	T	C	0.0456349	1008
5	rs1833606	A	G	0.706349	1008
5	rs79794417	T	G	0.0138889	1008
5	rs74956972	C	T	0.00595238	1008
5	rs116159603	T	C	0.031746	1008
5	rs115033891	G	A	0.0138889	1008
5	rs4957690	G	A	0.752976	1008
5	rs1030172	A	G	0.707341	1008
5	rs1030173	C	T	0.707341	1008
5	rs1030174	C	G	0.707341	1008
5	rs4957532	T	C	0.33631	1008
5	rs13357394	C	T	0.706349	1008
5	rs113590930	A	G	0.014881	1008
5	rs10043242	A	C	0.707341	1008
5	rs55689542	T	C	0.752976	1008
5	rs6596723	C	T	0.752976	1008
5	rs6596724	C	T	0.752976	1008
5	rs150202527	T	A	0.0257937	1008
5	rs62358290	T	C	0.707341	1008
5	rs145945887	C	T	0.031746	1008
5	rs77986995	C	T	0.752976	1008
5	rs7714719	C	G	0.0456349	1008
5	rs62358291	A	G	0.706349	1008
5	rs7718999	C	A	0.706349	1008
5	rs7719528	C	T	0.72123	1008
5	rs189328702	C	T	0.031746	1008
5	rs7701593	A	T	0.72123	1008
5	rs150356946	A	G	0.031746	1008
5	rs116431472	C	T	0.031746	1008
5	rs77526470	T	G	0.00992063	1008
5	rs4957691	G	A	0.720238	1008
5	rs4957533	C	G	0.705357	1008
5	rs4957534	A	G	0.705357	1008
5	rs7728628	G	A	0.720238	1008
5	rs2410954	C	A	0.749008	1008
5	rs75072922	C	T	0.0436508	1008
5	rs147891072	T	C	0.0119048	1008
5	rs56307182	G	T	0.014881	1008
5	rs6862498	C	A	0.706349	1008
5	rs10515368	T	C	0.706349	1008
5	rs75961425	C	G	0.015873	1008
5	rs116435126	G	A	0.0138889	1008
5	rs1990908	G	A	0.706349	1008
5	rs7710595	A	C	0.706349	1008
5	rs7714730	A	T	0.706349	1008
5	rs6596725	C	T	0.751984	1008
5	rs10071879	C	T	0.737103	1008
5	rs1990907	G	A	0.707341	1008
5	rs116842848	C	A	0.030754	1008
5	rs56082451	A	G	0.0456349	1008
5	rs13161419	T	G	0.00198413	1008
5	rs6864901	G	C	0.0446429	1008
5	rs6866170	C	A	0.751984	1008
5	rs1833604	C	T	0.706349	1008
5	rs188375877	G	T	0.0138889	1008
5	rs182400835	T	C	0.030754	1008
5	rs4245994	T	C	0.751984	1008
5	rs2098619	G	C	0.704365	1008
5	rs79634243	G	A	0.0138889	1008
5	rs115013515	T	C	0.030754	1008
5	rs17159528	T	G	0.0138889	1008
5	rs17452122	T	C	0.181548	1008
5	rs1422201	C	G	0.739087	1008
5	rs59364765	G	T	0.708333	1008
5	rs114482887	G	T	0.0138889	1008
5	rs4504376	A	C	0.752976	1008
5	rs114143922	C	T	0.0138889	1008
5	rs7714446	G	A	0.752976	1008
5	rs7701358	T	G	0.752976	1008
5	rs7701788	T	A	0.752976	1008
5	rs6596726	A	G	0.752976	1008
5	rs6880770	C	T	0.0138889	1008
5	rs146259062	G	C	0.135913	1008
5	rs6881127	C	T	0.0138889	1008
5	rs6871670	T	C	0.708333	1008
5	rs12655410	T	G	0.708333	1008
5	rs1422200	C	T	0.708333	1008
5	rs143355640	A	C	0.030754	1008
5	rs12153210	A	G	0.0138889	1008
5	rs4957692	A	G	0.708333	1008
5	rs4957693	G	A	0.708333	1008
5	rs4957694	T	C	0.708333	1008
5	rs117995977	T	A	0.030754	1008
5	rs7722215	T	C	0.739087	1008
5	rs7737135	C	T	0.752976	1008
5	rs142115443	T	C	0.030754	1008
5	rs80097100	A	C	0.030754	1008
5	rs1820021	C	T	0.739087	1008
5	rs61377767	C	T	0.030754	1008
5	rs7703198	G	A	0.739087	1008
5	rs75870487	G	T	0.12004	1008
5	rs1833602	T	C	0.030754	1008
5	rs72780179	C	T	0.0138889	1008
5	rs145061399	A	G	0.014881	1008
5	rs4957695	T	C	0.722222	1008
5	rs1978428	C	T	0.722222	1008
5	rs77610484	C	A	0.72123	1008
5	rs7735512	A	G	0.752976	1008
5	rs112354794	T	C	0.0138889	1008
5	rs58406335	T	C	0.739087	1008
5	rs11955236	C	T	0.030754	1008
5	rs56379720	G	A	0.0138889	1008
5	rs1345636	A	C	0.739087	1008
5	rs1345637	G	A	0.752976	1008
5	rs72782143	C	T	0.0138889	1008
5	rs186721126	G	A	0.0119048	1008
5	rs17386596	A	T	0.71627	1008
5	rs4087770	T	G	0.0992063	1008
5	rs2161234	G	C	0.71627	1008
5	rs7729133	G	A	0.705357	1008
5	rs115380549	T	G	0.014881	1008
5	rs1549175	A	G	0.243056	1008
5	rs114634631	A	G	0.014881	1008
5	rs1422203	C	T	0.706349	1008
5	rs1833603	A	G	0.751984	1008
5	rs79350481	A	C	0.110119	1008
5	rs960004	A	C	0.75	1008
5	rs2410956	T	G	0.512897	1008
5	rs1023612	C	G	0.719246	1008
5	rs2112433	C	T	0.752976	1008
5	rs75316280	C	T	0.031746	1008
5	rs1422204	T	C	0.753968	1008
5	rs73780113	G	C	0.031746	1008
5	rs192379269	G	C	0.0138889	1008
5	rs1422205	A	G	0.753968	1008
5	rs1820022	C	T	0.706349	1008
5	rs2019735	G	A	0.722222	1008
5	rs9327992	A	G	0.707341	1008
5	rs6881636	G	A	0.707341	1008
5	rs6863517	A	G	0.707341	1008
5	rs6889313	C	A	0.69246	1008
5	rs1895221	G	A	0.707341	1008
5	rs1895222	G	A	0.706349	1008
5	rs9327994	G	T	0.738095	1008
5	rs7708986	G	T	0.706349	1008
5	rs7733989	T	A	0.706349	1008
5	rs76367897	A	C	0.00595238	1008
5	rs7710651	C	T	0.706349	1008
5	rs7734610	A	G	0.738095	1008
5	rs10059189	T	G	0.739087	1008
5	rs6874657	G	A	0.706349	1008
5	rs1158574	C	T	0.690476	1008
5	rs4143065	T	C	0.738095	1008
5	rs1363313	C	T	0.706349	1008
5	rs6888773	T	A	0.738095	1008
5	rs7710569	C	T	0.739087	1008
5	rs10043144	T	C	0.707341	1008
5	rs35814230	A	G	0.707341	1008
5	rs1159077	T	G	0.707341	1008
5	rs2410978	C	G	0.469246	1008
5	rs1159078	A	G	0.707341	1008
5	rs75302161	T	G	0.0753968	1008
5	rs6881511	T	C	0.731151	1008
5	rs4572985	A	G	0.731151	1008
5	rs1363311	G	A	0.71627	1008
5	rs2410979	G	T	0.684524	1008
5	rs6596730	A	C	0.732143	1008
5	rs77909848	A	C	0.031746	1008
5	rs115790636	T	C	0.014881	1008
5	rs4957696	A	C	0.493056	1008
5	rs10479395	C	T	0.733135	1008
5	rs76730173	T	G	0.014881	1008
5	rs4957535	C	T	0.732143	1008
5	rs59102880	G	A	0.465278	1008
5	rs77868249	A	T	0.031746	1008
5	rs2216598	A	G	0.719246	1008
5	rs80331828	G	A	0.047619	1008
5	rs2898615	G	C	0.718254	1008
5	rs117684304	G	T	0.031746	1008
5	rs10464035	G	A	0.46627	1008
5	rs7726688	T	A	0.685516	1008
5	rs6862168	C	A	0.0138889	1008
5	rs4957697	G	A	0.685516	1008
5	rs11242632	A	G	0.734127	1008
5	rs149518809	A	G	0.031746	1008
5	rs73780127	A	T	0.194444	1008
5	rs56255936	G	A	0.694444	1008
5	rs115569378	C	T	0.00595238	1008
5	rs7714580	T	G	0.233135	1008
5	rs1422207	G	A	0.714286	1008
5	rs1422208	A	G	0.714286	1008
5	rs62355476	T	C	0.47619	1008
5	rs62355507	C	T	0.469246	1008
5	rs114991650	T	C	0.0178571	1008
5	rs76949955	G	A	0.114087	1008
5	rs10455070	C	T	0.434524	1008
5	rs10455071	T	C	0.458333	1008
5	rs117189717	A	G	0.0218254	1008
5	rs79014687	T	C	0.0277778	1008
5	rs117970334	T	C	0.0238095	1008
5	rs1363315	G	A	0.727183	1008
5	rs1363316	C	T	0.727183	1008
5	rs1422209	T	A	0.727183	1008
5	rs184952520	C	A	0.28373	1008
5	rs4957698	C	T	0.488095	1008
5	rs1422210	C	T	0.727183	1008
5	rs11242634	C	T	0.210317	1008
5	rs185233316	A	T	0.177579	1008
5	rs189395048	G	A	0.177579	1008
5	rs2112434	T	C	0.727183	1008
5	rs76447761	G	A	0.0257937	1008
5	rs4957699	A	C	0.723214	1008
5	rs183627273	C	G	0.014881	1008
5	rs146178536	G	A	0.0238095	1008
5	rs1582452	C	T	0.728175	1008
5	rs2194031	G	A	0.0416667	1008
5	rs2216599	G	A	0.722222	1008
5	rs144754591	A	G	0.014881	1008
5	rs2194032	C	T	0.727183	1008
5	rs929766	G	A	0.722222	1008
5	rs117132372	G	A	0.0178571	1008
5	rs7731634	C	T	0.72123	1008
5	rs72782164	C	T	0.0277778	1008
5	rs6878869	A	G	0.728175	1008
5	rs6898581	C	T	0.728175	1008
5	rs36179586	T	C	0.0277778	1008
5	rs2410980	C	T	0.725198	1008
5	rs6596731	C	A	0.725198	1008
5	rs13182806	C	T	0.0287698	1008
5	rs6596732	G	A	0.463294	1008
5	rs6868786	C	T	0.725198	1008
5	rs34887030	T	A	0.0287698	1008
5	rs1363312	A	T	0.0287698	1008
5	rs7734866	A	G	0.486111	1008
5	rs1862249	T	C	0.732143	1008
5	rs7719658	C	G	0.703373	1008
5	rs6596733	A	G	0.733135	1008
5	rs1422206	A	T	0.733135	1008
5	rs7707185	C	A	0.732143	1008
5	rs6892808	T	A	0.733135	1008
5	rs7732995	A	G	0.732143	1008
5	rs74491108	C	T	0.0238095	1008
5	rs76201707	G	A	0.0535714	1008
5	rs78863834	A	G	0.0238095	1008
5	rs10515369	C	T	0.0297619	1008
5	rs1423336	A	G	0.732143	1008
5	rs6596735	C	T	0.703373	1008
5	rs1833833	G	C	0.732143	1008
5	rs1645610	G	A	0.732143	1008
5	rs1645095	T	C	0.732143	1008
5	rs1617942	C	T	0.732143	1008
5	rs79139527	A	C	0.0406746	1008
5	rs17159621	A	G	0.0287698	1008
5	rs1645606	C	T	0.703373	1008
5	rs2548755	G	C	0.703373	1008
5	rs2545714	A	G	0.703373	1008
5	rs2548110	G	A	0.703373	1008
5	rs2548112	C	T	0.703373	1008
5	rs75034411	A	G	0.00496032	1008
5	rs2548754	A	G	0.704365	1008
5	rs2548753	A	G	0.704365	1008
5	rs2548752	T	G	0.736111	1008
5	rs2548115	T	C	0.703373	1008
5	rs34319558	C	T	0.0277778	1008
5	rs2548116	T	A	0.733135	1008
5	rs2548751	A	G	0.733135	1008
5	rs1645618	G	T	0.732143	1008
5	rs60186552	A	G	0.703373	1008
5	rs2548750	G	A	0.703373	1008
5	rs2545716	C	T	0.703373	1008
5	rs2548749	C	G	0.703373	1008
5	rs2545717	C	A	0.702381	1008
5	rs117355261	C	T	0.0238095	1008
5	rs190416	C	T	0.703373	1008
5	rs2545718	T	C	0.734127	1008
5	rs2548747	A	G	0.705357	1008
5	rs1645628	T	C	0.296627	1008
5	rs1645630	T	C	0.703373	1008
5	rs1645631	C	G	0.703373	1008
5	rs253112	A	C	0.732143	1008
5	rs253113	C	T	0.703373	1008
5	rs253114	A	T	0.703373	1008
5	rs1645093	T	C	0.703373	1008
5	rs253115	G	T	0.703373	1008
5	rs253116	A	G	0.703373	1008
5	rs171680	G	A	0.703373	1008
5	rs11951446	G	A	0.0287698	1008
5	rs253117	G	C	0.703373	1008
5	rs253118	G	C	0.703373	1008
5	rs253119	G	A	0.703373	1008
5	rs253120	G	C	0.732143	1008
5	rs253121	T	C	0.732143	1008
5	rs62355551	A	G	0.477183	1008
5	rs253123	C	T	0.732143	1008
5	rs253124	A	T	0.703373	1008
5	rs34561	C	T	0.732143	1008
5	rs34562	C	T	0.704365	1008
5	rs34563	C	G	0.206349	1008
5	rs34564	G	A	0.706349	1008
5	rs34565	C	T	0.706349	1008
5	rs34566	G	A	0.699405	1008
5	rs34567	G	C	0.707341	1008
5	rs79469587	T	C	0.0287698	1008
5	rs34568	T	C	0.715278	1008
5	rs185148521	T	A	0.0277778	1008
5	rs118034739	T	C	0.0228175	1008
5	rs34569	A	G	0.749008	1008
5	rs34570	C	T	0.746032	1008
5	rs40082	A	T	0.737103	1008
5	rs40083	G	A	0.725198	1008
5	rs34571	T	A	0.710317	1008
5	rs41133	C	T	0.729167	1008
5	rs42306	C	A	0.725198	1008
5	rs42435	G	C	0.701389	1008
5	rs185212	C	T	0.722222	1008
5	rs144239318	G	A	0.0168651	1008
5	rs173775	G	A	0.72123	1008
5	rs78880954	A	C	0.0267857	1008
5	rs117635457	T	C	0.0267857	1008
5	rs253108	G	T	0.693452	1008
5	rs7713055	C	A	0.0238095	1008
5	rs118149499	T	C	0.0119048	1008
5	rs253107	G	A	0.71627	1008
5	rs78236289	A	G	0.0297619	1008
5	rs1423342	C	T	0.720238	1008
5	rs17401334	T	C	0.00396825	1008
5	rs138441049	G	C	0.0287698	1008
5	rs117240969	G	A	0.0287698	1008
5	rs444773	G	A	0.693452	1008
5	rs451833	T	C	0.693452	1008
5	rs40320	G	C	0.717262	1008
5	rs34545	A	C	0.72123	1008
5	rs78697292	T	C	0.0267857	1008
5	rs4957536	G	T	0.195437	1008
5	rs34544	G	A	0.69246	1008
5	rs42304	C	G	0.723214	1008
5	rs13179824	G	C	0.0277778	1008
5	rs78273527	G	A	0.0238095	1008
5	rs10515371	G	A	0.247024	1008
5	rs139496814	G	A	0.015873	1008
5	rs1363896	A	C	0.253968	1008
5	rs111477663	A	G	0.0238095	1008
5	rs73212446	G	A	0.0238095	1008
5	rs17159693	G	A	0.0287698	1008
5	rs73777805	G	T	0.0238095	1008
5	rs56852743	C	T	0.0277778	1008
5	rs9327996	G	A	0.0277778	1008
5	rs9327997	G	A	0.0277778	1008
5	rs6596736	C	A	0.0277778	1008
5	rs4957537	G	A	0.00396825	1008
5	rs10062445	G	A	0.0248016	1008
5	rs10077806	C	T	0.0248016	1008
5	rs7730647	A	T	0.0257937	1008
5	rs7711298	C	T	0.0248016	1008
5	rs253109	C	T	0.713294	1008
5	rs7735115	A	G	0.0257937	1008
5	rs7735258	A	G	0.0585317	1008
5	rs253110	A	G	0.511905	1008
5	rs253111	G	A	0.72619	1008
5	rs34525	C	T	0.714286	1008
5	rs40081	T	C	0.718254	1008
5	rs34526	A	G	0.747024	1008
5	rs34527	C	T	0.734127	1008
5	rs34590	T	C	0.728175	1008
5	rs34589	T	C	0.72619	1008
5	rs34588	G	A	0.729167	1008
5	rs34587	G	A	0.731151	1008
5	rs187073900	T	A	0.0406746	1008
5	rs1981851	C	T	0.1875	1008
5	rs77996071	G	A	0.0376984	1008
5	rs34586	T	A	0.493056	1008
5	rs17343418	T	G	0.233135	1008
5	rs35423459	T	C	0.223214	1008
5	rs17343546	G	A	0.21131	1008
5	rs253133	A	G	0.725198	1008
5	rs253132	T	A	0.510913	1008
5	rs253131	A	G	0.725198	1008
5	rs253130	T	A	0.72619	1008
5	rs253129	T	C	0.510913	1008
5	rs253128	T	C	0.509921	1008
5	rs253127	A	G	0.72619	1008
5	rs253125	T	C	0.72619	1008
5	rs252689	G	A	0.489087	1008
5	rs10464036	G	A	0.15873	1008
5	rs11749826	A	G	0.208333	1008
5	rs252696	C	A	0.300595	1008
5	rs252695	C	T	0.276786	1008
5	rs252694	C	T	0.303571	1008
5	rs252693	T	C	0.303571	1008
5	rs252692	A	G	0.303571	1008
5	rs406986	T	C	0.301587	1008
5	rs411191	G	C	0.497024	1008
5	rs173757	G	T	0.493056	1008
5	rs252691	C	T	0.500992	1008
5	rs57801723	C	A	0.0228175	1008
5	rs252690	C	A	0.484127	1008
5	rs1559253	G	A	0.195437	1008
5	rs12514961	T	C	0.200397	1008
5	rs409126	G	A	0.264881	1008
5	rs399945	G	T	0.468254	1008
5	rs441650	T	C	0.275794	1008
5	rs433084	T	C	0.488095	1008
5	rs381542	C	T	0.475198	1008
5	rs422261	A	G	0.377976	1008
5	rs375811	T	C	0.515873	1008
5	rs1195945	G	C	0.354167	1008
5	rs443277	G	A	0.374008	1008
5	rs1195944	A	G	0.374008	1008
5	rs60360723	C	T	0.0228175	1008
5	rs252678	T	C	0.354167	1008
5	rs185211	A	G	0.353175	1008
5	rs252677	G	T	0.365079	1008
5	rs1423341	A	G	0.145833	1008
5	rs142726853	T	C	0.0178571	1008
5	rs139708063	G	A	0.0128968	1008
5	rs252676	T	G	0.34127	1008
5	rs117451380	G	T	0.0138889	1008
5	rs252675	C	A	0.362103	1008
5	rs252674	G	A	0.377976	1008
5	rs173756	T	C	0.365079	1008
5	rs148734901	T	C	0.0198413	1008
5	rs1212393	G	A	0.356151	1008
5	rs412541	T	C	0.356151	1008
5	rs444702	T	C	0.355159	1008
5	rs252682	T	C	0.364087	1008
5	rs13189743	T	C	0.144841	1008
5	rs80015052	C	A	0.0128968	1008
5	rs252683	T	C	0.366071	1008
5	rs17344779	G	C	0.130952	1008
5	rs423882	A	T	0.382937	1008
5	rs1195947	C	T	0.511905	1008
5	rs1195946	C	T	0.512897	1008
5	rs252679	G	A	0.355159	1008
5	rs184043132	T	C	0.014881	1008
5	rs252680	T	G	0.367063	1008
5	rs117765815	C	T	0.0267857	1008
5	rs150456420	C	T	0.014881	1008
5	rs252681	C	T	0.358135	1008
5	rs1593022	G	T	0.12996	1008
5	rs1121840	T	C	0.12996	1008
5	rs28818231	T	C	0.0238095	1008
5	rs1195948	A	G	0.530754	1008
5	rs189351429	C	T	0.014881	1008
5	rs252698	A	T	0.359127	1008
5	rs166159	G	C	0.358135	1008
5	rs35563722	C	T	0.126984	1008
5	rs187268	A	T	0.516865	1008
5	rs13166574	C	G	0.136905	1008
5	rs252699	T	C	0.361111	1008
5	rs6860893	G	A	0.157738	1008
5	rs12514805	T	G	0.137897	1008
5	rs252703	C	A	0.509921	1008
5	rs10447299	A	G	0.160714	1008
5	rs6893449	T	G	0.159722	1008
5	rs6867180	G	A	0.14881	1008
5	rs144856961	C	T	0.00694444	1008
5	rs2042324	C	G	0.149802	1008
5	rs173758	G	C	0.359127	1008
5	rs10447247	C	G	0.0198413	1008
5	rs79794083	A	G	0.0178571	1008
5	rs6884177	G	A	0.171627	1008
5	rs17159828	A	T	0.125992	1008
5	rs17159829	C	T	0.124008	1008
5	rs142705076	C	T	0.0138889	1008
5	rs17159830	C	T	0.125	1008
5	rs34018413	A	G	0.133929	1008
5	rs142128388	C	T	0.0188492	1008
5	rs74453099	G	A	0.0267857	1008
5	rs147802848	A	G	0.014881	1008
5	rs10053294	C	T	0.0267857	1008
5	rs6874598	T	C	0.149802	1008
5	rs12655690	T	C	0.124008	1008
5	rs138998231	G	A	0.0218254	1008
5	rs12518403	A	T	0.160714	1008
5	rs6882277	A	G	0.030754	1008
5	rs7706841	G	C	0.0505952	1008
5	rs73777837	G	A	0.0218254	1008
5	rs365807	A	G	0.488095	1008
5	rs14038	G	A	0.0952381	1008
5	rs601033	T	C	0.0446429	1008
5	rs146678218	C	T	0.00297619	1008
5	rs3797506	G	C	0.094246	1008
5	rs117691514	C	G	0.0208333	1008
5	rs252814	C	T	0.511905	1008
5	rs252815	C	T	0.524802	1008
5	rs78458639	A	T	0.0198413	1008
5	rs117651371	T	C	0.0982143	1008
5	rs252816	G	A	0.172619	1008
5	rs252817	C	T	0.165675	1008
5	rs3797510	C	G	0.319444	1008
5	rs252818	C	T	0.498016	1008
5	rs72785812	C	T	0.318452	1008
5	rs252819	C	T	0.490079	1008
5	rs12514898	T	C	0.00198413	1008
5	rs17412225	T	C	0.00694444	1008
5	rs3797512	A	T	0.0178571	1008
5	rs3797513	G	A	0.316468	1008
5	rs252820	C	G	0.177579	1008
5	rs431982	T	C	0.500992	1008
5	rs252813	G	A	0.175595	1008
5	rs72785818	A	G	0.308532	1008
5	rs3797514	A	T	0.306548	1008
5	rs252812	A	G	0.500992	1008
5	rs252811	C	T	0.487103	1008
5	rs252810	T	C	0.488095	1008
5	rs252809	C	A	0.175595	1008
5	rs252808	C	T	0.487103	1008
5	rs3797516	G	C	0.301587	1008
5	rs3756544	A	G	0.302579	1008
5	rs252807	A	C	0.195437	1008
5	rs141524993	T	C	0.0138889	1008
5	rs188497610	T	G	0.00297619	1008
5	rs682609	T	C	0.00297619	1008
5	rs461914	C	T	0.176587	1008
5	rs77984244	T	C	0.00694444	1008
5	rs13178242	G	A	0.294643	1008
5	rs467472	A	G	0.47619	1008
5	rs2562525	G	T	0.470238	1008
5	rs58696640	G	A	0.304563	1008
5	rs28683545	A	G	0.304563	1008
5	rs3797521	G	A	0.304563	1008
5	rs149753137	A	T	0.014881	1008
5	rs468998	C	T	0.474206	1008
5	rs35021422	C	A	0.298611	1008
5	rs66505151	C	A	0.298611	1008
5	rs6868410	A	G	0.305556	1008
5	rs72785829	G	A	0.299603	1008
5	rs7703776	G	A	0.296627	1008
5	rs10085055	G	A	0.296627	1008
5	rs252984	T	C	0.474206	1008
5	rs252983	C	T	0.473214	1008
5	rs185221	T	C	0.177579	1008
5	rs650607	T	C	0.177579	1008
5	rs462159	A	C	0.177579	1008
5	rs190458263	C	T	0.0168651	1008
5	rs77172695	T	C	0.031746	1008
5	rs468505	T	C	0.177579	1008
5	rs468072	C	G	0.177579	1008
5	rs3797527	T	C	0.291667	1008
5	rs469572	G	A	0.177579	1008
5	rs3822565	C	T	0.291667	1008
5	rs1975009	A	C	0.303571	1008
5	rs469759	C	T	0.170635	1008
5	rs2559991	T	G	0.178571	1008
5	rs3776792	A	T	0.299603	1008
5	rs34583348	T	C	0.308532	1008
5	rs252801	G	A	0.169643	1008
5	rs34366978	T	A	0.296627	1008
5	rs13182976	C	T	0.292659	1008
5	rs2731839	T	C	0.479167	1008
5	rs146552123	T	C	0.0277778	1008
5	rs2731840	C	T	0.46627	1008
5	rs25962	A	G	0.047619	1008
5	rs11956440	G	A	0.295635	1008
5	rs252802	T	C	0.147817	1008
5	rs17533273	A	G	0.00297619	1008
5	rs3873122	C	A	0.28869	1008
5	rs3873123	G	T	0.287698	1008
5	rs252803	A	G	0.484127	1008
5	rs252804	C	G	0.480159	1008
5	rs11242636	G	A	0.292659	1008
5	rs252805	T	C	0.480159	1008
5	rs74422498	G	A	0.0109127	1008
5	rs3901010	C	A	0.248016	1008
5	rs187557	C	T	0.324405	1008
5	rs252991	A	G	0.361111	1008
5	rs3843490	T	C	0.53869	1008
5	rs154648	G	A	0.53373	1008
5	rs154647	A	C	0.545635	1008
5	rs154646	C	A	0.531746	1008
5	rs17448944	C	T	0.206349	1008
5	rs152612	T	C	0.541667	1008
5	rs152611	A	G	0.540675	1008
5	rs152609	T	C	0.540675	1008
5	rs152608	C	T	0.535714	1008
5	rs152607	A	C	0.546627	1008
5	rs152606	C	G	0.536706	1008
5	rs17533434	C	T	0.00496032	1008
5	rs152605	T	C	0.535714	1008
5	rs79760829	G	T	0.0327381	1008
5	rs149498	T	G	0.542659	1008
5	rs153114	T	C	0.155754	1008
5	rs79503694	G	A	0.00992063	1008
5	rs2283	A	G	0.543651	1008
5	rs151958	A	G	0.546627	1008
5	rs152603	A	G	0.547619	1008
5	rs152601	G	A	0.534722	1008
5	rs152600	G	T	0.748016	1008
5	rs592479	C	T	0.256944	1008
5	rs526521	G	A	0.15377	1008
5	rs152599	G	T	0.539683	1008
5	rs17533525	C	T	0.145833	1008
5	rs152598	C	T	0.53869	1008
5	rs152597	A	T	0.539683	1008
5	rs152596	C	T	0.53869	1008
5	rs152595	C	T	0.545635	1008
5	rs152593	T	G	0.549603	1008
5	rs153133	C	T	0.14881	1008
5	rs152592	C	T	0.53869	1008
5	rs152591	G	A	0.53869	1008
5	rs151956	G	A	0.544643	1008
5	rs152589	T	C	0.551587	1008
5	rs149444	C	T	0.550595	1008
5	rs152587	T	A	0.551587	1008
5	rs27661	G	A	0.547619	1008
5	rs152585	C	T	0.547619	1008
5	rs27443	T	C	0.703373	1008
5	rs25953	A	T	0.014881	1008
5	rs1835111	A	G	0.145833	1008
5	rs152584	G	A	0.540675	1008
5	rs115779	T	A	0.539683	1008
5	rs146956081	C	A	0.0198413	1008
5	rs12659194	C	T	0.0436508	1008
5	rs537500	G	A	0.149802	1008
5	rs152582	T	C	0.552579	1008
5	rs3909931	A	T	0.145833	1008
5	rs12523318	T	A	0.152778	1008
5	rs144506258	T	C	0.0128968	1008
5	rs152580	C	T	0.703373	1008
5	rs152579	A	C	0.704365	1008
5	rs152578	T	C	0.705357	1008
5	rs154642	G	A	0.455357	1008
5	rs27355	G	A	0.0406746	1008
5	rs152577	A	T	0.427579	1008
5	rs17449339	G	A	0.125	1008
5	rs12518253	T	C	0.150794	1008
5	rs11954938	T	C	0.15377	1008
5	rs151957	T	C	0.511905	1008
5	rs76195760	C	T	0.152778	1008
5	rs26247	A	G	0.659722	1008
5	rs77216918	T	C	0.178571	1008
5	rs25998	T	C	0.821429	1008
5	rs25999	T	A	0.819444	1008
5	rs115492595	G	T	0.174603	1008
5	rs2288385	A	C	0.156746	1008
5	rs636137	G	A	0.156746	1008
5	rs29543	A	G	0.662698	1008
5	rs29542	G	C	0.179563	1008
5	rs78502332	G	C	0.143849	1008
5	rs153690	C	G	0.402778	1008
5	rs139801166	C	T	0.0912698	1008
5	rs27929	T	C	0.301587	1008
5	rs74645910	G	A	0.144841	1008
5	rs25740	C	T	0.268849	1008
5	rs25993	C	T	0.397817	1008
5	rs3852199	T	C	0.0902778	1008
5	rs25994	T	C	0.397817	1008
5	rs117311914	G	A	0.0902778	1008
5	rs143193831	A	G	0.0128968	1008
5	rs28208	T	C	0.272817	1008
5	rs11948482	G	A	0.139881	1008
5	rs26241	T	C	0.272817	1008
5	rs27750	T	C	0.824405	1008
5	rs11949501	G	A	0.141865	1008
5	rs76661950	T	C	0.146825	1008
5	rs28112	C	T	0.272817	1008
5	rs25995	T	C	0.816468	1008
5	rs77392617	A	G	0.145833	1008
5	rs28024	C	G	0.272817	1008
5	rs27930	G	A	0.8125	1008
5	rs25963	A	G	0.815476	1008
5	rs27445	A	G	0.826389	1008
5	rs80138931	C	G	0.0922619	1008
5	rs25964	G	T	0.267857	1008
5	rs25965	G	A	0.259921	1008
5	rs79464473	A	G	0.0902778	1008
5	rs26243	A	G	0.252976	1008
5	rs27853	C	G	0.81746	1008
5	rs26244	C	T	0.252976	1008
5	rs25996	G	C	0.821429	1008
5	rs28764	C	T	0.231151	1008
5	rs17594593	C	G	0.00892857	1008
5	rs17594614	C	G	0.0912698	1008
5	rs2898622	T	C	0.0912698	1008
5	rs25966	C	T	0.819444	1008
5	rs469707	A	T	0.310516	1008
5	rs147230	A	C	0.310516	1008
5	rs17594634	T	C	0.102183	1008
5	rs25967	C	G	0.143849	1008
5	rs25979	T	C	0.832341	1008
5	rs26235	T	C	0.25496	1008
5	rs26236	C	T	0.578373	1008
5	rs25980	T	C	0.835317	1008
5	rs17594657	T	G	0.105159	1008
5	rs26237	T	C	0.151786	1008
5	rs26238	A	C	0.151786	1008
5	rs26239	G	A	0.246032	1008
5	rs25981	G	C	0.832341	1008
5	rs25982	C	T	0.72619	1008
5	rs17594699	G	A	0.0922619	1008
5	rs26240	C	T	0.581349	1008
5	rs25968	G	A	0.142857	1008
5	rs62355576	T	C	0.22619	1008
5	rs25969	C	T	0.759921	1008
5	rs152567	C	T	0.395833	1008
5	rs117236214	T	C	0.0456349	1008
5	rs25970	C	T	0.395833	1008
5	rs25971	T	C	0.395833	1008
5	rs74553761	T	C	0.0684524	1008
5	rs41493053	C	T	0.0456349	1008
5	rs111783585	G	A	0.164683	1008
5	rs61275538	C	A	0.202381	1008
5	rs17160042	T	A	0.202381	1008
5	rs152564	G	A	0.404762	1008
5	rs153695	G	C	0.40377	1008
5	rs31717	A	C	0.628968	1008
5	rs152563	C	T	0.402778	1008
5	rs31718	G	C	0.402778	1008
5	rs149195	C	T	0.402778	1008
5	rs31719	G	A	0.402778	1008
5	rs25972	C	T	0.72619	1008
5	rs76338202	C	T	0.183532	1008
5	rs31720	T	C	0.40377	1008
5	rs25973	A	C	0.545635	1008
5	rs25974	C	T	0.395833	1008
5	rs27681	G	A	0.401786	1008
5	rs142066837	C	A	0.0367063	1008
5	rs25975	G	A	0.399802	1008
5	rs12520677	G	A	0.147817	1008
5	rs62355577	A	G	0.179563	1008
5	rs62355578	C	T	0.142857	1008
5	rs1196516	C	T	0.183532	1008
5	rs17160056	A	C	0.109127	1008
5	rs17594762	C	A	0.0367063	1008
5	rs25976	G	A	0.732143	1008
5	rs32013	C	T	0.752976	1008
5	rs10491393	A	G	0.107143	1008
5	rs26252	T	C	0.154762	1008
5	rs26251	T	G	0.452381	1008
5	rs26250	A	C	0.445437	1008
5	rs27362	G	A	0.15377	1008
5	rs26249	T	C	0.202381	1008
5	rs26248	A	T	0.184524	1008
5	rs28826	T	C	0.593254	1008
5	rs25977	G	T	0.588294	1008
5	rs25978	G	A	0.590278	1008
5	rs32003	G	A	0.696429	1008
5	rs32004	T	A	0.75	1008
5	rs32005	T	C	0.152778	1008
5	rs32006	G	A	0.14881	1008
5	rs152562	C	T	0.758929	1008
5	rs152561	T	C	0.708333	1008
5	rs151943	A	G	0.705357	1008
5	rs152560	C	T	0.74504	1008
5	rs72789644	C	T	0.0436508	1008
5	rs41464645	C	T	0.0436508	1008
5	rs10491394	T	C	0.0555556	1008
5	rs152559	T	C	0.707341	1008
5	rs67437152	C	T	0.0575397	1008
5	rs17534228	C	T	0.0555556	1008
5	rs72789654	C	T	0.0545635	1008
5	rs10464038	T	A	0.149802	1008
5	rs6894788	A	G	0.0575397	1008
5	rs17534235	G	C	0.0545635	1008
5	rs152558	C	T	0.752976	1008
5	rs152557	G	C	0.703373	1008
5	rs173458	C	A	0.127976	1008
5	rs13358660	C	T	0.138889	1008
5	rs153100	G	A	0.0406746	1008
5	rs153117	T	C	0.0486111	1008
5	rs152556	A	T	0.749008	1008
5	rs139884276	A	G	0.0337302	1008
5	rs17534270	C	G	0.0525794	1008
5	rs153101	C	T	0.316468	1008
5	rs17637760	T	C	0.199405	1008
5	rs152555	G	A	0.781746	1008
5	rs152554	A	G	0.956349	1008
5	rs250253	T	C	0.946429	1008
5	rs153189	A	G	0.944444	1008
5	rs250252	C	A	0.959325	1008
5	rs250251	G	A	0.945437	1008
5	rs250250	T	A	0.957341	1008
5	rs848827	G	A	0.0605159	1008
5	rs13178589	A	G	0.0426587	1008
5	rs446774	G	A	0.0575397	1008
5	rs388016	A	G	0.0575397	1008
5	rs395561	A	C	0.0585317	1008
5	rs848828	T	A	0.0357143	1008
5	rs395904	T	C	0.0178571	1008
5	rs146942056	A	G	0.0327381	1008
5	rs17160104	A	G	0.0634921	1008
5	rs76695011	G	A	0.0297619	1008
5	rs163615	C	T	0.660714	1008
5	rs189427925	T	A	0.0128968	1008
5	rs163614	A	G	0.0138889	1008
5	rs55837064	G	A	0.0704365	1008
5	rs149155	T	C	0.0138889	1008
5	rs163890	T	C	0.0138889	1008
5	rs11747979	T	C	0.00496032	1008
5	rs62355615	T	C	0.0525794	1008
5	rs6879279	G	C	0.0803571	1008
5	rs6884705	C	T	0.0714286	1008
5	rs6883713	G	C	0.0714286	1008
5	rs163895	T	G	0.0892857	1008
5	rs10053318	G	A	0.111111	1008
5	rs77613404	T	C	0.0198413	1008
5	rs72789671	G	T	0.0714286	1008
5	rs662627	A	G	0.707341	1008
5	rs849520	G	A	0.0119048	1008
5	rs555989	A	G	0.715278	1008
5	rs6882355	A	G	0.0714286	1008
5	rs553363	A	G	0.705357	1008
5	rs193056489	G	T	0.0376984	1008
5	rs440215	C	T	0.702381	1008
5	rs7443170	C	T	0.0803571	1008
5	rs342604	A	G	0.715278	1008
5	rs76487596	T	C	0.031746	1008
5	rs342603	A	T	0.633929	1008
5	rs459400	T	C	0.632937	1008
5	rs464950	G	A	0.630952	1008
5	rs79885482	C	T	0.104167	1008
5	rs341274	A	G	0.717262	1008
5	rs467089	A	G	0.633929	1008
5	rs17160159	C	T	0.0714286	1008
5	rs341272	C	T	0.647817	1008
5	rs163727	C	G	0.707341	1008
5	rs993838	A	T	0.345238	1008
5	rs2457867	T	C	0.28373	1008
5	rs2445074	C	A	0.352183	1008
5	rs148596902	C	T	0.0138889	1008
5	rs352609	G	C	0.365079	1008
5	rs41375	A	T	0.363095	1008
5	rs163888	C	T	0.0714286	1008
5	rs11957374	C	A	0.0674603	1008
5	rs11950725	G	A	0.0684524	1008
5	rs72791831	C	T	0.0684524	1008
5	rs352605	C	T	0.0813492	1008
5	rs2161514	A	G	0.286706	1008
5	rs56195302	C	T	0.0684524	1008
5	rs72791834	T	C	0.0753968	1008
5	rs459637	G	C	0.276786	1008
5	rs147986595	T	C	0.0248016	1008
5	rs17414033	G	C	0.0753968	1008
5	rs445747	C	T	0.265873	1008
5	rs677797	G	A	0.322421	1008
5	rs2484103	T	C	0.276786	1008
5	rs59130650	C	T	0.0426587	1008
5	rs164844	C	T	0.264881	1008
5	rs164699	G	A	0.324405	1008
5	rs164846	T	G	0.272817	1008
5	rs37445	A	G	0.327381	1008
5	rs164848	T	C	0.265873	1008
5	rs146747934	G	A	0.0257937	1008
5	rs164850	A	G	0.0109127	1008
5	rs354182	G	A	0.263889	1008
5	rs164971	C	T	0.0109127	1008
5	rs168501	G	A	0.263889	1008
5	rs164972	A	T	0.274802	1008
5	rs164851	C	T	0.0109127	1008
5	rs37447	A	T	0.324405	1008
5	rs352613	T	G	0.0109127	1008
5	rs62355626	A	T	0.0496032	1008
5	rs352612	A	G	0.0109127	1008
5	rs141488343	C	T	0.0168651	1008
5	rs456032	T	A	0.0595238	1008
5	rs189520	C	T	0.323413	1008
5	rs168472	A	G	0.00892857	1008
5	rs37444	G	T	0.313492	1008
5	rs608333	A	G	0.35119	1008
5	rs37443	T	C	0.287698	1008
5	rs7712188	T	A	0.00297619	1008
5	rs163961	C	A	0.410714	1008
5	rs164701	G	A	0.144841	1008
5	rs1833812	T	C	0.294643	1008
5	rs164700	A	C	0.546627	1008
5	rs591470	T	C	0.106151	1008
5	rs685820	T	C	0.0753968	1008
5	rs35433400	C	T	0.0615079	1008
5	rs17348530	T	C	0.0674603	1008
5	rs607976	C	T	0.108135	1008
5	rs597083	G	A	0.0674603	1008
5	rs641406	A	G	0.0446429	1008
5	rs191894498	A	G	0.014881	1008
5	rs103840	T	C	0.0734127	1008
5	rs12719573	T	C	0.0367063	1008
5	rs10061771	C	T	0.0327381	1008
5	rs6888055	A	T	0.0446429	1008
5	rs34052514	C	A	0.0327381	1008
5	rs72660773	C	T	0.031746	1008
5	rs12153493	A	G	0.0367063	1008
5	rs2005103	G	C	0.0406746	1008
5	rs6894162	A	G	0.0327381	1008
5	rs4957704	A	G	0.0277778	1008
5	rs872240	A	G	0.0416667	1008
5	rs34950197	C	G	0.0327381	1008
5	rs10479400	C	T	0.0327381	1008
5	rs10479401	C	T	0.031746	1008
5	rs58882389	A	G	0.0406746	1008
5	rs6895165	C	T	0.0406746	1008
5	rs72660774	G	C	0.031746	1008
5	rs9328005	T	C	0.0327381	1008
5	rs9328006	C	T	0.0406746	1008
5	rs9328007	A	T	0.0327381	1008
5	rs9328008	A	T	0.0327381	1008
5	rs9328009	T	C	0.0327381	1008
5	rs72660775	C	T	0.031746	1008
5	rs164974	G	C	0.143849	1008
5	rs12515248	T	C	0.0406746	1008
5	rs180791	T	C	0.555556	1008
5	rs35697211	C	T	0.0327381	1008
5	rs10045552	C	T	0.0327381	1008
5	rs9328010	G	A	0.0734127	1008
5	rs118137326	T	C	0.0327381	1008
5	rs3844311	T	C	0.0327381	1008
5	rs144662515	C	T	0.0654762	1008
5	rs6878320	T	C	0.0327381	1008
5	rs6892545	G	C	0.0327381	1008
5	rs72660776	G	A	0.0327381	1008
5	rs6879546	A	G	0.0734127	1008
5	rs6898233	G	C	0.0327381	1008
5	rs67289942	T	A	0.0327381	1008
5	rs164853	T	G	0.161706	1008
5	rs12654557	G	A	0.031746	1008
5	rs4145099	A	C	0.0644841	1008
5	rs10037733	A	C	0.031746	1008
5	rs58391909	A	G	0.0396825	1008
5	rs3864266	A	T	0.031746	1008
5	rs3864267	C	T	0.031746	1008
5	rs1345773	C	T	0.031746	1008
5	rs11951213	A	G	0.031746	1008
5	rs34644687	T	A	0.0327381	1008
5	rs11948614	C	T	0.031746	1008
5	rs11952705	T	G	0.031746	1008
5	rs11952039	A	G	0.031746	1008
5	rs11955029	G	A	0.031746	1008
5	rs1990993	T	C	0.0337302	1008
5	rs975690	C	G	0.0734127	1008
5	rs141127462	T	C	0.0208333	1008
5	rs6596741	G	A	0.0734127	1008
5	rs12656960	G	A	0.0734127	1008
5	rs10056406	C	T	0.031746	1008
5	rs62355632	A	C	0.0337302	1008
5	rs62355633	T	G	0.0327381	1008
5	rs12656108	A	G	0.0654762	1008
5	rs11957859	G	C	0.031746	1008
5	rs7737882	C	T	0.0734127	1008
5	rs9686509	A	C	0.0734127	1008
5	rs7734574	A	C	0.0734127	1008
5	rs2406374	C	T	0.0327381	1008
5	rs13358500	G	C	0.0327381	1008
5	rs3864269	C	T	0.0337302	1008
5	rs12514540	C	A	0.0734127	1008
5	rs26732	A	T	0.159722	1008
5	rs2112912	T	C	0.354167	1008
5	rs352615	A	T	0.514881	1008
5	rs72660778	G	A	0.0386905	1008
5	rs26724	G	A	0.168651	1008
5	rs26725	C	G	0.161706	1008
5	rs26726	A	G	0.169643	1008
5	rs26727	G	C	0.534722	1008
5	rs26728	C	T	0.131944	1008
5	rs26729	C	T	0.139881	1008
5	rs17160246	T	C	0.390873	1008
5	rs72660779	G	T	0.0704365	1008
5	rs352614	A	C	0.540675	1008
5	rs62355651	A	G	0.384921	1008
5	rs17160255	G	A	0.382937	1008
5	rs42449	T	C	0.138889	1008
5	rs143230556	G	A	0.0248016	1008
5	rs141786186	T	C	0.0248016	1008
5	rs17160261	A	T	0.391865	1008
5	rs11242641	C	T	0.402778	1008
5	rs12656968	C	G	0.0109127	1008
5	rs13163062	C	T	0.402778	1008
5	rs35533	C	A	0.135913	1008
5	rs4090594	A	G	0.40377	1008
5	rs74909085	A	G	0.0198413	1008
5	rs35534	C	T	0.136905	1008
5	rs154191	T	C	0.128968	1008
5	rs7703820	G	T	0.415675	1008
5	rs149539188	C	T	0.015873	1008
5	rs164691	C	T	0.127976	1008
5	rs164693	C	T	0.136905	1008
5	rs164694	C	T	0.12996	1008
5	rs17160272	T	G	0.414683	1008
5	rs164695	T	A	0.128968	1008
5	rs164696	G	T	0.128968	1008
5	rs164840	C	A	0.551587	1008
5	rs164841	T	A	0.551587	1008
5	rs164842	G	A	0.551587	1008
5	rs55754532	A	G	0.412698	1008
5	rs469425	T	A	0.551587	1008
5	rs164685	A	G	0.554563	1008
5	rs164970	G	A	0.136905	1008
5	rs352602	A	G	0.136905	1008
5	rs12187753	A	C	0.417659	1008
5	rs17160287	A	C	0.414683	1008
5	rs27550	C	A	0.126984	1008
5	rs27551	C	A	0.126984	1008
5	rs78241929	A	G	0.0486111	1008
5	rs26723	G	A	0.920635	1008
5	rs17160301	G	A	0.404762	1008
5	rs10077695	T	C	0.417659	1008
5	rs146723918	T	C	0.0248016	1008
5	rs164837	A	G	0.133929	1008
5	rs141611473	G	A	0.0287698	1008
5	rs35419	A	G	0.133929	1008
5	rs17160302	T	C	0.337302	1008
5	rs154190	A	G	0.554563	1008
5	rs149382	T	C	0.136905	1008
5	rs164838	C	T	0.445437	1008
5	rs10074258	C	T	0.417659	1008
5	rs72660780	T	C	0.0724206	1008
5	rs26731	T	C	0.446429	1008
5	rs26730	C	T	0.871032	1008
5	rs17160324	G	A	0.333333	1008
5	rs164839	T	A	0.87996	1008
5	rs27916	G	A	0.0257937	1008
5	rs165263	T	C	0.546627	1008
5	rs73200647	G	A	0.115079	1008
5	rs357110	C	G	0.546627	1008
5	rs60027737	C	A	0.118056	1008
5	rs7725449	A	G	0.131944	1008
5	rs139604338	A	G	0.0664683	1008
5	rs140270655	C	T	0.046627	1008
5	rs66947683	G	A	0.322421	1008
5	rs73200655	T	C	0.121032	1008
5	rs10052932	A	T	0.453373	1008
5	rs4957705	A	G	0.321429	1008
5	rs78844890	G	T	0.0218254	1008
5	rs35552	T	C	0.546627	1008
5	rs1363870	G	A	0.119048	1008
5	rs141334767	T	C	0.014881	1008
5	rs145061725	G	A	0.0277778	1008
5	rs967270	T	C	0.321429	1008
5	rs26736	C	T	0.547619	1008
5	rs17351074	T	G	0.0138889	1008
5	rs140590895	T	C	0.0277778	1008
5	rs13170272	G	A	0.322421	1008
5	rs117246436	C	A	0.0198413	1008
5	rs7717640	G	A	0.00496032	1008
5	rs7723130	C	T	0.0119048	1008
5	rs13184509	A	C	0.0128968	1008
5	rs12657154	G	C	0.0119048	1008
5	rs56201232	A	C	0.46131	1008
5	rs12188264	T	C	0.332341	1008
5	rs1490827	A	G	0.474206	1008
5	rs923622	G	A	0.47619	1008
5	rs62357891	T	C	0.128968	1008
5	rs6887589	A	G	0.128968	1008
5	rs13361436	G	A	0.334325	1008
5	rs6596744	A	G	0.140873	1008
5	rs11242644	C	A	0.0138889	1008
5	rs10044317	T	A	0.33631	1008
5	rs26734	T	C	0.0248016	1008
5	rs7700455	A	T	0.477183	1008
5	rs1559244	A	T	0.488095	1008
5	rs7704700	A	G	0.128968	1008
5	rs1559245	C	G	0.478175	1008
5	rs1572255	A	G	0.0128968	1008
5	rs17351315	A	G	0.0119048	1008
5	rs17351329	A	G	0.122024	1008
5	rs10045032	G	C	0.478175	1008
5	rs10039705	C	T	0.344246	1008
5	rs17160354	A	T	0.333333	1008
5	rs78052247	C	T	0.0198413	1008
5	rs7715219	G	C	0.506944	1008
5	rs6877006	C	T	0.342262	1008
5	rs150666173	G	A	0.030754	1008
5	rs1490840	C	T	0.342262	1008
5	rs62357892	G	A	0.0267857	1008
5	rs113099734	G	A	0.0277778	1008
5	rs111673515	A	T	0.0277778	1008
5	rs4957706	A	G	0.505952	1008
5	rs73200667	A	T	0.479167	1008
5	rs4957707	G	A	0.0267857	1008
5	rs873136	T	G	0.50496	1008
5	rs7732784	C	A	0.0267857	1008
5	rs138353275	A	G	0.0109127	1008
5	rs12658128	C	T	0.478175	1008
5	rs3987979	C	T	0.339286	1008
5	rs7705512	C	T	0.0267857	1008
5	rs1304902	T	C	0.477183	1008
5	rs12653196	A	C	0.339286	1008
5	rs10055714	A	G	0.0277778	1008
5	rs1823993	A	G	0.503968	1008
5	rs7349825	T	C	0.503968	1008
5	rs7349802	G	A	0.503968	1008
5	rs10076353	A	T	0.0267857	1008
5	rs75365681	G	A	0.0238095	1008
5	rs11960012	T	C	0.477183	1008
5	rs1602386	T	A	0.503968	1008
5	rs56215442	T	C	0.0267857	1008
5	rs62357894	G	A	0.477183	1008
5	rs1895414	C	T	0.503968	1008
5	rs62357896	C	A	0.0267857	1008
5	rs6596745	T	G	0.503968	1008
5	rs13171567	G	A	0.503968	1008
5	rs34685651	T	G	0.0267857	1008
5	rs75430686	G	C	0.338294	1008
5	rs7727931	T	C	0.502976	1008
5	rs7732343	T	C	0.502976	1008
5	rs7707690	G	A	0.0267857	1008
5	rs12659199	C	T	0.502976	1008
5	rs1826239	C	T	0.502976	1008
5	rs1586728	T	C	0.502976	1008
5	rs13188836	C	T	0.501984	1008
5	rs73200677	T	C	0.130952	1008
5	rs17160373	A	G	0.344246	1008
5	rs13159331	G	A	0.0297619	1008
5	rs13160949	C	T	0.502976	1008
5	rs147101456	G	A	0.0208333	1008
5	rs7724655	G	T	0.37996	1008
5	rs72660781	G	T	0.0644841	1008
5	rs17160389	C	A	0.342262	1008
5	rs4957708	G	A	0.465278	1008
5	rs1388136	T	G	0.123016	1008
5	rs2194207	C	T	0.030754	1008
5	rs4957709	T	C	0.479167	1008
5	rs4957710	T	C	0.508929	1008
5	rs73200681	C	T	0.123016	1008
5	rs6596746	G	C	0.509921	1008
5	rs62357900	A	G	0.0297619	1008
5	rs1490839	G	A	0.502976	1008
5	rs73200683	T	C	0.124008	1008
5	rs1455527	C	T	0.502976	1008
5	rs12516963	A	G	0.00992063	1008
5	rs1352726	T	C	0.123016	1008
5	rs1388133	C	G	0.502976	1008
5	rs7444469	A	G	0.123016	1008
5	rs77164749	A	G	0.0297619	1008
5	rs13189126	T	C	0.502976	1008
5	rs73777709	C	T	0.343254	1008
5	rs76140593	G	A	0.343254	1008
5	rs55885500	T	C	0.343254	1008
5	rs1490838	G	A	0.343254	1008
5	rs1490837	T	G	0.349206	1008
5	rs7446408	A	G	0.502976	1008
5	rs77520824	T	G	0.0208333	1008
5	rs4957711	T	C	0.502976	1008
5	rs12654281	C	T	0.374008	1008
5	rs139537111	C	T	0.0277778	1008
5	rs75046150	G	A	0.123016	1008
5	rs6891467	T	A	0.502976	1008
5	rs17430751	G	A	0.502976	1008
5	rs13171805	T	C	0.502976	1008
5	rs59961335	C	G	0.128968	1008
5	rs13167862	A	G	0.0297619	1008
5	rs13185104	G	A	0.374008	1008
5	rs62357932	T	G	0.143849	1008
5	rs1490836	T	A	0.128968	1008
5	rs1388132	G	C	0.375	1008
5	rs36016556	T	A	0.374008	1008
5	rs35627284	G	A	0.0297619	1008
5	rs12658772	A	T	0.473214	1008
5	rs723798	C	T	0.123016	1008
5	rs723799	C	T	0.502976	1008
5	rs6863281	G	C	0.517857	1008
5	rs62357940	G	A	0.128968	1008
5	rs6864800	C	A	0.511905	1008
5	rs12657205	T	C	0.517857	1008
5	rs67843712	A	G	0.143849	1008
5	rs12656808	A	C	0.517857	1008
5	rs73202711	A	T	0.137897	1008
5	rs7709385	G	T	0.0297619	1008
5	rs1835981	T	C	0.517857	1008
5	rs13170512	T	A	0.0297619	1008
5	rs147657194	G	C	0.0486111	1008
5	rs7735300	A	G	0.374008	1008
5	rs12659812	G	A	0.374008	1008
5	rs80209558	T	A	0.0496032	1008
5	rs13175692	T	C	0.373016	1008
5	rs35818877	C	A	0.374008	1008
5	rs56233000	G	A	0.0297619	1008
5	rs143449139	A	G	0.00892857	1008
5	rs36068554	T	C	0.517857	1008
5	rs73777715	G	A	0.342262	1008
5	rs13156779	G	A	0.502976	1008
5	rs7708137	A	T	0.373016	1008
5	rs13161115	G	C	0.0119048	1008
5	rs13161130	G	C	0.0297619	1008
5	rs7708158	A	G	0.502976	1008
5	rs1490834	A	G	0.159722	1008
5	rs12657057	C	T	0.0119048	1008
5	rs6877460	T	C	0.535714	1008
5	rs154168	A	T	0.831349	1008
5	rs147673173	G	A	0.0297619	1008
5	rs11242645	G	A	0.279762	1008
5	rs154167	A	G	0.859127	1008
5	rs7736022	G	A	0.0962302	1008
5	rs933066	T	C	0.0962302	1008
5	rs11242646	A	T	0.281746	1008
5	rs75808866	G	A	0.116071	1008
5	rs12652503	T	C	0.0912698	1008
5	rs13164357	T	C	0.0912698	1008
5	rs4957712	G	T	0.116071	1008
5	rs13160470	A	T	0.0912698	1008
5	rs4957713	C	T	0.117063	1008
5	rs113178277	G	A	0.117063	1008
5	rs4957714	G	C	0.117063	1008
5	rs13164863	T	C	0.0912698	1008
5	rs13178107	G	A	0.0912698	1008
5	rs13179374	C	G	0.0912698	1008
5	rs13165345	T	C	0.0912698	1008
5	rs13161433	A	T	0.0912698	1008
5	rs154166	C	A	0.34127	1008
5	rs7710118	C	T	0.285714	1008
5	rs36044695	G	A	0.0912698	1008
5	rs4588579	G	A	0.115079	1008
5	rs145575183	A	T	0.0297619	1008
5	rs154165	A	G	0.859127	1008
5	rs76699291	C	T	0.0228175	1008
5	rs2080942	G	C	0.0912698	1008
5	rs2080941	C	T	0.00892857	1008
5	rs2080940	C	T	0.230159	1008
5	rs168738	C	T	0.35119	1008
5	rs2080938	G	A	0.0912698	1008
5	rs154170	C	A	0.480159	1008
5	rs154169	C	T	0.35119	1008
5	rs111362337	A	T	0.00892857	1008
5	rs256493	T	C	0.352183	1008
5	rs256492	A	T	0.366071	1008
5	rs256491	A	G	0.366071	1008
5	rs6596747	A	C	0.00892857	1008
5	rs173950	T	G	0.348214	1008
5	rs256490	T	C	0.334325	1008
5	rs256489	C	T	0.343254	1008
5	rs4957715	C	T	0.130952	1008
5	rs72793808	C	T	0.00892857	1008
5	rs113043109	G	A	0.00892857	1008
5	rs146777536	C	T	0.0714286	1008
5	rs78809290	T	C	0.0357143	1008
5	rs154172	A	G	0.344246	1008
5	rs154171	T	C	0.450397	1008
5	rs56159505	C	T	0.0912698	1008
5	rs35540	A	C	0.371032	1008
5	rs75178999	A	G	0.105159	1008
5	rs35539	T	C	0.755952	1008
5	rs75595384	G	T	0.0168651	1008
5	rs35538	A	G	0.755952	1008
5	rs7724840	C	T	0.0386905	1008
5	rs35537	G	A	0.355159	1008
5	rs35536	T	C	0.665675	1008
5	rs151177499	G	A	0.0178571	1008
5	rs12153436	G	A	0.0912698	1008
5	rs6894244	A	G	0.306548	1008
5	rs181929	G	A	0.749008	1008
5	rs154189	A	G	0.75	1008
5	rs154188	A	G	0.90873	1008
5	rs77371647	A	G	0.0297619	1008
5	rs154186	C	A	0.749008	1008
5	rs154185	C	T	0.738095	1008
5	rs154184	G	T	0.738095	1008
5	rs1352725	T	A	0.139881	1008
5	rs154182	C	T	0.0694444	1008
5	rs78588378	G	A	0.308532	1008
5	rs1981953	T	C	0.15873	1008
5	rs2411044	G	A	0.0724206	1008
5	rs35550	C	T	0.737103	1008
5	rs35549	C	T	0.736111	1008
5	rs35548	G	A	0.736111	1008
5	rs35547	C	G	0.736111	1008
5	rs35546	G	A	0.736111	1008
5	rs154181	C	T	0.338294	1008
5	rs154180	C	T	0.736111	1008
5	rs154179	G	A	0.749008	1008
5	rs139001828	G	A	0.0257937	1008
5	rs256494	G	C	0.749008	1008
5	rs154178	A	C	0.75	1008
5	rs154177	G	A	0.75	1008
5	rs80081261	G	C	0.0664683	1008
5	rs154176	G	A	0.737103	1008
5	rs154175	C	T	0.737103	1008
5	rs154174	C	T	0.737103	1008
5	rs76332801	G	A	0.0248016	1008
5	rs249988	G	A	0.344246	1008
5	rs154216	C	T	0.252976	1008
5	rs6892045	G	A	0.316468	1008
5	rs35521	G	A	0.412698	1008
5	rs39676	C	T	0.412698	1008
5	rs154215	C	T	0.570437	1008
5	rs154214	A	G	0.570437	1008
5	rs173644	C	T	0.570437	1008
5	rs154213	G	A	0.570437	1008
5	rs1352724	C	A	0.0704365	1008
5	rs154212	G	A	0.24504	1008
5	rs154211	T	C	0.570437	1008
5	rs35520	C	T	0.411706	1008
5	rs10057438	T	C	0.329365	1008
5	rs35519	C	T	0.393849	1008
5	rs770185	T	C	0.274802	1008
5	rs9328015	G	A	0.364087	1008
5	rs9328016	T	C	0.427579	1008
5	rs6862753	C	T	0.165675	1008
5	rs533704	G	T	0.734127	1008
5	rs1990918	G	A	0.426587	1008
5	rs13163524	T	A	0.114087	1008
5	rs13177927	C	T	0.114087	1008
5	rs145720751	T	C	0.0277778	1008
5	rs1990917	A	G	0.427579	1008
5	rs712633	A	C	0.735119	1008
5	rs1844706	C	T	0.314484	1008
5	rs712634	C	T	0.304563	1008
5	rs1844705	G	T	0.426587	1008
5	rs9328017	C	A	0.420635	1008
5	rs1490829	A	G	0.426587	1008
5	rs17160512	A	G	0.3125	1008
5	rs78299502	G	T	0.0287698	1008
5	rs11242647	G	C	0.117063	1008
5	rs12691430	A	C	0.369048	1008
5	rs34560568	C	A	0.109127	1008
5	rs67533472	A	G	0.374008	1008
5	rs154163	G	A	0.269841	1008
5	rs154164	G	A	0.269841	1008
5	rs256487	T	C	0.78373	1008
5	rs78608725	C	T	0.0238095	1008
5	rs9885554	A	C	0.259921	1008
5	rs34107809	G	A	0.115079	1008
5	rs10080064	T	A	0.259921	1008
5	rs35604783	G	A	0.115079	1008
5	rs67544959	G	C	0.115079	1008
5	rs10046084	T	C	0.259921	1008
5	rs249972	C	G	0.270833	1008
5	rs10045557	A	T	0.375	1008
5	rs6873048	A	G	0.115079	1008
5	rs6891516	G	A	0.115079	1008
5	rs249973	T	G	0.276786	1008
5	rs2161304	G	A	0.258929	1008
5	rs6882236	T	C	0.117063	1008
5	rs13153930	A	C	0.105159	1008
5	rs10052705	A	G	0.260913	1008
5	rs249974	G	A	0.643849	1008
5	rs17160517	T	G	0.260913	1008
5	rs193899	C	T	0.640873	1008
5	rs35420	C	T	0.642857	1008
5	rs77959685	G	A	0.0218254	1008
5	rs147089256	G	A	0.0168651	1008
5	rs4272120	G	A	0.259921	1008
5	rs10463582	G	A	0.259921	1008
5	rs35545	C	T	0.0208333	1008
5	rs6877939	G	A	0.106151	1008
5	rs35544	G	A	0.782738	1008
5	rs11742384	A	T	0.106151	1008
5	rs1490831	T	C	0.261905	1008
5	rs1592907	A	G	0.367063	1008
5	rs1833664	A	T	0.260913	1008
5	rs28538673	G	A	0.260913	1008
5	rs10072135	G	C	0.260913	1008
5	rs35543	G	C	0.28373	1008
5	rs35542	A	G	0.650794	1008
5	rs55837388	G	A	0.106151	1008
5	rs17160527	C	T	0.106151	1008
5	rs35541	A	T	0.284722	1008
5	rs62355921	A	G	0.00595238	1008
5	rs249979	C	T	0.389881	1008
5	rs249980	C	A	0.280754	1008
5	rs249981	T	C	0.652778	1008
5	rs13358604	A	G	0.260913	1008
5	rs7724018	T	C	0.106151	1008
5	rs249982	C	T	0.861111	1008
5	rs249983	A	G	0.657738	1008
5	rs7724787	T	A	0.00992063	1008
5	rs1422438	G	T	0.542659	1008
5	rs1422437	G	C	0.593254	1008
5	rs17367725	C	T	0.175595	1008
5	rs13170988	T	C	0.1875	1008
5	rs770184	T	A	0.814484	1008
5	rs1820048	A	G	0.00992063	1008
5	rs17367935	C	T	0.191468	1008
5	rs17160542	T	C	0.286706	1008
5	rs1833662	A	G	0.195437	1008
5	rs770183	C	T	0.331349	1008
5	rs12188369	T	G	0.18254	1008
5	rs6888455	T	G	0.195437	1008
5	rs6888775	T	C	0.195437	1008
5	rs13164192	A	G	0.00793651	1008
5	rs67369129	C	G	0.194444	1008
5	rs2099328	T	C	0.286706	1008
5	rs140260719	C	G	0.0208333	1008
5	rs7708590	G	A	0.194444	1008
5	rs13360165	T	A	0.286706	1008
5	rs7733958	T	C	0.177579	1008
5	rs12520844	A	G	0.290675	1008
5	rs9328019	T	C	0.291667	1008
5	rs770182	G	T	0.813492	1008
5	rs4957716	C	T	0.177579	1008
5	rs4957717	G	A	0.190476	1008
5	rs770181	G	A	0.813492	1008
5	rs770180	C	T	0.332341	1008
5	rs4957718	C	G	0.177579	1008
5	rs770179	T	C	0.332341	1008
5	rs919770	G	A	0.177579	1008
5	rs12659439	T	C	0.0396825	1008
5	rs12514464	G	A	0.00793651	1008
5	rs12656883	C	T	0.0138889	1008
5	rs796381	A	G	0.323413	1008
5	rs770176	C	T	0.331349	1008
5	rs770175	C	G	0.813492	1008
5	rs1363459	A	G	0.178571	1008
5	rs4957719	T	C	0.190476	1008
5	rs770174	C	T	0.814484	1008
5	rs4957539	C	T	0.190476	1008
5	rs770172	A	G	0.623016	1008
5	rs62355924	A	G	0.00694444	1008
5	rs117899495	G	A	0.0198413	1008
5	rs6862116	C	T	0.134921	1008
5	rs770170	C	T	0.764881	1008
5	rs770169	T	G	0.765873	1008
5	rs150367790	T	G	0.0257937	1008
5	rs10054700	T	C	0.280754	1008
5	rs11242649	A	G	0.436508	1008
5	rs11739869	A	G	0.147817	1008
5	rs770168	G	A	0.318452	1008
5	rs10036849	A	G	0.281746	1008
5	rs13159144	C	T	0.137897	1008
5	rs10068150	C	A	0.277778	1008
5	rs6883356	G	A	0.138889	1008
5	rs1862310	G	A	0.27877	1008
5	rs13159307	G	A	0.14881	1008
5	rs12153448	C	T	0.138889	1008
5	rs76347798	G	A	0.0109127	1008
5	rs770167	T	C	0.764881	1008
5	rs6880058	T	C	0.138889	1008
5	rs770166	C	T	0.761905	1008
5	rs6876754	A	G	0.138889	1008
5	rs6881288	T	C	0.138889	1008
5	rs11242650	A	G	0.280754	1008
5	rs930219	G	A	0.264881	1008
5	rs10515377	T	C	0.138889	1008
5	rs13179594	G	A	0.138889	1008
5	rs10515378	T	C	0.0198413	1008
5	rs12522401	C	T	0.274802	1008
5	rs6888208	A	C	0.138889	1008
5	rs6892712	T	C	0.138889	1008
5	rs6871240	G	A	0.139881	1008
5	rs62355926	T	A	0.333333	1008
5	rs62355927	C	G	0.0178571	1008
5	rs12516234	A	G	0.287698	1008
5	rs12518562	G	A	0.284722	1008
5	rs79477964	C	T	0.333333	1008
5	rs6868417	T	A	0.771825	1008
5	rs13159249	C	T	0.133929	1008
5	rs11742515	A	G	0.133929	1008
5	rs58297701	C	T	0.331349	1008
5	rs6875281	A	G	0.287698	1008
5	rs6875450	A	T	0.287698	1008
5	rs4957540	A	T	0.771825	1008
5	rs76638449	C	T	0.0873016	1008
5	rs10037033	A	G	0.285714	1008
5	rs10045237	C	A	0.284722	1008
5	rs10057444	T	C	0.296627	1008
5	rs6876584	C	G	0.285714	1008
5	rs141799707	G	A	0.00892857	1008
5	rs6898244	A	G	0.139881	1008
5	rs6866542	T	C	0.165675	1008
5	rs28539291	A	G	0.28373	1008
5	rs1974789	T	G	0.30754	1008
5	rs1974788	T	C	0.781746	1008
5	rs9328020	T	A	0.781746	1008
5	rs10068949	G	A	0.00992063	1008
5	rs6891749	G	A	0.0168651	1008
5	rs1559097	C	T	0.0505952	1008
5	rs1559096	A	G	0.0178571	1008
5	rs4348200	A	G	0.0456349	1008
5	rs1363458	C	A	0.138889	1008
5	rs10464043	T	C	0.34127	1008
5	rs10515379	G	A	0.093254	1008
5	rs117793864	G	A	0.0228175	1008
5	rs3910210	A	G	0.141865	1008
5	rs7736608	G	A	0.031746	1008
5	rs140472376	G	A	0.0228175	1008
5	rs3843491	G	C	0.031746	1008
5	rs3843492	G	A	0.031746	1008
5	rs3842914	C	A	0.031746	1008
5	rs3842915	T	C	0.031746	1008
5	rs57789262	T	C	0.0486111	1008
5	rs3843493	A	T	0.147817	1008
5	rs142065487	A	G	0.0277778	1008
5	rs6864994	C	T	0.031746	1008
5	rs12520230	T	G	0.031746	1008
5	rs11742545	C	T	0.104167	1008
5	rs2410959	G	A	0.132937	1008
5	rs62355954	T	C	0.0297619	1008
5	rs2898606	G	A	0.132937	1008
5	rs2410958	T	C	0.146825	1008
5	rs6596749	G	A	0.139881	1008
5	rs6871212	C	T	0.132937	1008
5	rs6892119	A	G	0.132937	1008
5	rs6892137	A	G	0.132937	1008
5	rs2410957	G	A	0.139881	1008
5	rs6596750	C	G	0.132937	1008
5	rs6596751	C	T	0.132937	1008
5	rs17369104	A	G	0.0297619	1008
5	rs6882183	T	C	0.161706	1008
5	rs55876360	T	G	0.030754	1008
5	rs4099189	C	T	0.160714	1008
5	rs4099188	A	G	0.15377	1008
5	rs4099187	A	G	0.160714	1008
5	rs4099186	A	T	0.15377	1008
5	rs6888461	T	C	0.165675	1008
5	rs6868088	C	T	0.15377	1008
5	rs6867170	G	A	0.160714	1008
5	rs11747409	T	C	0.161706	1008
5	rs6895001	A	G	0.161706	1008
5	rs62355956	C	T	0.0277778	1008
5	rs76351645	G	A	0.0208333	1008
5	rs10066422	C	T	0.161706	1008
5	rs6860214	A	G	0.161706	1008
5	rs6860370	A	G	0.161706	1008
5	rs6860400	A	G	0.161706	1008
5	rs6880537	C	G	0.161706	1008
5	rs6879536	G	A	0.161706	1008
5	rs2033479	T	C	0.161706	1008
5	rs6861427	A	G	0.161706	1008
5	rs6879852	G	C	0.161706	1008
5	rs3931057	A	G	0.161706	1008
5	rs3931058	G	A	0.161706	1008
5	rs3931059	T	G	0.161706	1008
5	rs3931060	T	G	0.161706	1008
5	rs6866321	A	T	0.161706	1008
5	rs6870561	T	C	0.161706	1008
5	rs3846692	G	C	0.161706	1008
5	rs3846693	G	A	0.161706	1008
5	rs3931725	T	G	0.161706	1008
5	rs75594323	T	G	0.0297619	1008
5	rs116986351	G	A	0.0267857	1008
5	rs62355957	C	T	0.0277778	1008
5	rs4957721	C	T	0.162698	1008
5	rs4957541	G	T	0.161706	1008
5	rs4957722	C	T	0.161706	1008
5	rs6860649	G	C	0.161706	1008
5	rs4100173	A	G	0.16369	1008
5	rs144723055	T	A	0.0208333	1008
5	rs6893393	T	C	0.16369	1008
5	rs3909363	C	G	0.223214	1008
5	rs75024692	C	T	0.00694444	1008
5	rs6889417	A	G	0.165675	1008
5	rs6867698	G	T	0.16369	1008
5	rs12187616	G	T	0.031746	1008
5	rs12186563	G	A	0.031746	1008
5	rs55976515	A	G	0.16369	1008
5	rs4957543	C	T	0.125	1008
5	rs3909362	A	G	0.15873	1008
5	rs3909361	A	C	0.133929	1008
5	rs76334751	G	T	0.0277778	1008
5	rs4957544	T	G	0.137897	1008
5	rs12522889	A	G	0.0386905	1008
5	rs62358061	C	T	0.0109127	1008
5	rs4957723	T	C	0.126984	1008
5	rs17435188	C	G	0.0277778	1008
5	rs6880567	T	C	0.0386905	1008
5	rs6876427	A	G	0.171627	1008
5	rs62358082	T	C	0.0109127	1008
5	rs7700475	G	A	0.0962302	1008
5	rs62358083	C	T	0.0109127	1008
5	rs12513976	A	G	0.0277778	1008
5	rs7702274	C	T	0.16369	1008
5	rs72795927	G	T	0.0962302	1008
5	rs78170586	T	G	0.0277778	1008
5	rs77964318	C	A	0.0277778	1008
5	rs113779998	C	T	0.0277778	1008
5	rs62358085	A	G	0.0109127	1008
5	rs62358086	A	T	0.0109127	1008
5	rs17160628	C	T	0.125	1008
5	rs12514674	A	C	0.0386905	1008
5	rs10515380	C	T	0.0277778	1008
5	rs11742684	G	C	0.15377	1008
5	rs3909359	C	T	0.15377	1008
5	rs77292065	G	T	0.0228175	1008
5	rs7704143	T	G	0.155754	1008
5	rs6596754	G	T	0.162698	1008
5	rs6596755	T	A	0.15377	1008
5	rs10062935	A	G	0.0912698	1008
5	rs7728277	G	A	0.677579	1008
5	rs7715103	A	T	0.0684524	1008
5	rs17160630	G	C	0.0267857	1008
5	rs11954123	A	G	0.555556	1008
5	rs10515381	T	C	0.555556	1008
5	rs11955015	T	C	0.151786	1008
5	rs6895254	T	G	0.676587	1008
5	rs66825386	A	G	0.402778	1008
5	rs78170287	G	A	0.0267857	1008
5	rs76371211	A	C	0.0267857	1008
5	rs68142609	G	T	0.401786	1008
5	rs7716448	C	T	0.401786	1008
5	rs3846694	G	A	0.676587	1008
5	rs7736306	A	G	0.394841	1008
5	rs17160641	A	G	0.404762	1008
5	rs7708273	A	G	0.244048	1008
5	rs11242652	T	C	0.396825	1008
5	rs7730902	G	A	0.0287698	1008
5	rs17160651	A	G	0.397817	1008
5	rs55696048	G	T	0.145833	1008
5	rs868548	C	T	0.393849	1008
5	rs62358087	A	G	0.031746	1008
5	rs3843494	C	T	0.676587	1008
5	rs57821298	C	A	0.0505952	1008
5	rs17160654	G	A	0.0287698	1008
5	rs17160655	A	G	0.395833	1008
5	rs12188460	A	G	0.249008	1008
5	rs150181868	A	G	0.0198413	1008
5	rs3846695	C	T	0.393849	1008
5	rs12189452	G	A	0.0287698	1008
5	rs34830286	T	G	0.0287698	1008
5	rs3926991	A	G	0.680556	1008
5	rs3846696	G	C	0.678571	1008
5	rs66778361	A	T	0.394841	1008
5	rs67479988	C	T	0.402778	1008
5	rs67120605	T	C	0.395833	1008
5	rs144915572	C	T	0.0198413	1008
5	rs10479411	A	G	0.681548	1008
5	rs60986426	T	C	0.395833	1008
5	rs17160662	G	T	0.154762	1008
5	rs1549925	A	C	0.72619	1008
5	rs4957724	G	A	0.534722	1008
5	rs9328022	A	T	0.727183	1008
5	rs77946231	T	G	0.164683	1008
5	rs67994848	T	G	0.030754	1008
5	rs12152884	G	A	0.484127	1008
5	rs12523638	T	A	0.154762	1008
5	rs138723064	C	T	0.0198413	1008
5	rs58279013	T	C	0.030754	1008
5	rs59280737	A	G	0.030754	1008
5	rs13176239	G	C	0.669643	1008
5	rs6863049	C	T	0.0545635	1008
5	rs77658370	C	T	0.15377	1008
5	rs6866484	G	A	0.484127	1008
5	rs79979728	C	T	0.15377	1008
5	rs66731334	T	G	0.030754	1008
5	rs117428677	C	A	0.00992063	1008
5	rs11745426	A	G	0.0555556	1008
5	rs6867085	C	A	0.515873	1008
5	rs78186859	A	G	0.14881	1008
5	rs117379188	A	G	0.0277778	1008
5	rs138442711	G	T	0.0208333	1008
5	rs79731747	T	G	0.0178571	1008
5	rs7716800	G	T	0.15377	1008
5	rs7718258	C	T	0.15377	1008
5	rs17160676	C	G	0.15377	1008
5	rs62359630	G	A	0.460317	1008
5	rs6884480	C	T	0.569444	1008
5	rs72795949	T	C	0.078373	1008
5	rs76586122	A	G	0.155754	1008
5	rs17160677	C	T	0.145833	1008
5	rs6875566	A	G	0.110119	1008
5	rs13155942	T	A	0.463294	1008
5	rs2163794	G	A	0.728175	1008
5	rs10051785	T	C	0.030754	1008
5	rs7735555	C	T	0.46131	1008
5	rs57060622	G	A	0.156746	1008
5	rs6882819	A	G	0.111111	1008
5	rs78738444	C	G	0.156746	1008
5	rs74961815	T	C	0.156746	1008
5	rs76873939	G	A	0.155754	1008
5	rs113845095	G	C	0.149802	1008
5	rs75399708	T	C	0.149802	1008
5	rs12515389	T	A	0.156746	1008
5	rs76913715	A	G	0.154762	1008
5	rs1054256	C	T	0.727183	1008
5	rs11253	G	A	0.147817	1008
5	rs12519254	C	T	0.147817	1008
5	rs1368441	C	A	0.155754	1008
5	rs1054248	C	A	0.154762	1008
5	rs75321120	T	C	0.0386905	1008
5	rs12519388	C	T	0.146825	1008
5	rs12522548	T	C	0.156746	1008
5	rs12522552	T	G	0.149802	1008
5	rs12188414	C	T	0.144841	1008
5	rs1865015	G	A	0.111111	1008
5	rs12189428	A	G	0.151786	1008
5	rs35343876	A	G	0.144841	1008
5	rs61749621	G	A	0.144841	1008
5	rs34990078	G	A	0.144841	1008
5	rs78569848	G	A	0.144841	1008
5	rs57585211	T	G	0.323413	1008
5	rs35372343	C	T	0.141865	1008
5	rs79187991	A	C	0.144841	1008
5	rs80157655	T	C	0.144841	1008
5	rs7730156	T	C	0.112103	1008
5	rs142471939	C	A	0.0218254	1008
5	rs11740286	T	C	0.0803571	1008
5	rs117243686	T	C	0.0515873	1008
5	rs28694038	G	A	0.0803571	1008
5	rs6596759	C	A	0.0803571	1008
5	rs12152863	C	T	0.486111	1008
5	rs6869144	A	G	0.094246	1008
5	rs147711385	A	G	0.0277778	1008
5	rs10040850	T	C	0.094246	1008
5	rs7708343	G	A	0.31746	1008
5	rs17160700	C	T	0.030754	1008
5	rs2900119	T	C	0.415675	1008
5	rs8180457	T	C	0.732143	1008
5	rs11748134	T	C	0.212302	1008
5	rs150336737	G	A	0.0188492	1008
5	rs11745018	C	A	0.167659	1008
5	rs58854937	C	A	0.0456349	1008
5	rs67534664	G	T	0.0376984	1008
5	rs10067015	T	C	0.738095	1008
5	rs10065586	A	G	0.691468	1008
5	rs1549924	G	A	0.0376984	1008
5	rs1549923	C	A	0.0376984	1008
5	rs10069370	A	G	0.737103	1008
5	rs67795753	A	G	0.0376984	1008
5	rs57994859	C	T	0.0376984	1008
5	rs10039402	C	G	0.0386905	1008
5	rs10045396	G	A	0.366071	1008
5	rs7732519	A	T	0.373016	1008
5	rs7712414	G	C	0.0456349	1008
5	rs4957726	C	G	0.737103	1008
5	rs10073441	T	C	0.0496032	1008
5	rs9784678	C	T	0.727183	1008
5	rs9784679	C	T	0.21131	1008
5	rs2195941	A	G	0.164683	1008
5	rs62359632	C	T	0.306548	1008
5	rs10035487	T	C	0.733135	1008
5	rs62361076	C	T	0.161706	1008
5	rs4957727	A	G	0.734127	1008
5	rs1433051	A	G	0.638889	1008
5	rs117178130	A	G	0.0257937	1008
5	rs17436107	G	T	0.326389	1008
5	rs6880495	A	G	0.0486111	1008
5	rs17160706	A	C	0.171627	1008
5	rs10045437	C	T	0.0486111	1008
5	rs13189604	C	T	0.329365	1008
5	rs13161312	G	A	0.0436508	1008
5	rs7726739	C	G	0.0446429	1008
5	rs10069340	G	A	0.460317	1008
5	rs9885427	G	A	0.459325	1008
5	rs10040275	A	G	0.0565476	1008
5	rs9328023	T	C	0.0496032	1008
5	rs9328024	A	G	0.0565476	1008
5	rs17160708	A	T	0.0367063	1008
5	rs34644295	C	T	0.330357	1008
5	rs74862673	T	C	0.0287698	1008
5	rs12656092	G	A	0.161706	1008
5	rs17160709	C	T	0.0704365	1008
5	rs7705884	T	A	0.459325	1008
5	rs7720097	C	G	0.459325	1008
5	rs17160710	G	T	0.0436508	1008
5	rs4957728	T	C	0.481151	1008
5	rs72795959	G	A	0.0109127	1008
5	rs999063	A	G	0.487103	1008
5	rs999064	C	T	0.320437	1008
5	rs147956208	C	T	0.00396825	1008
5	rs10072706	G	C	0.0109127	1008
5	rs61125751	T	C	0.257937	1008
5	rs66528064	G	A	0.0446429	1008
5	rs147694695	T	C	0.015873	1008
5	rs998906	T	C	0.303571	1008
5	rs17160714	G	T	0.00992063	1008
5	rs12518124	C	T	0.222222	1008
5	rs10043226	A	C	0.0535714	1008
5	rs140828152	C	T	0.0178571	1008
5	rs74649773	G	T	0.0734127	1008
5	rs1433050	C	T	0.479167	1008
5	rs72795963	T	C	0.167659	1008
5	rs62361079	C	T	0.166667	1008
5	rs13160145	C	A	0.478175	1008
5	rs12514884	G	A	0.227183	1008
5	rs62361080	C	A	0.0267857	1008
5	rs6874672	T	C	0.488095	1008
5	rs11242654	T	G	0.486111	1008
5	rs78864031	G	A	0.0496032	1008
5	rs919768	A	G	0.486111	1008
5	rs74480934	C	G	0.015873	1008
5	rs12514763	A	G	0.175595	1008
5	rs12514780	A	G	0.168651	1008
5	rs76324674	C	T	0.0188492	1008
5	rs12522338	T	C	0.180556	1008
5	rs10463584	A	G	0.225198	1008
5	rs1036211	G	A	0.166667	1008
5	rs982102	G	A	0.0267857	1008
5	rs12515449	G	A	0.220238	1008
5	rs142025802	C	T	0.015873	1008
5	rs1433055	A	T	0.0446429	1008
5	rs10076055	C	T	0.15873	1008
5	rs892007	C	T	0.521825	1008
5	rs6875579	C	T	0.68254	1008
5	rs1433054	T	A	0.170635	1008
5	rs919767	A	T	0.161706	1008
5	rs1835980	T	A	0.979167	1008
5	rs11743737	T	C	0.358135	1008
5	rs1821271	T	C	0.154762	1008
5	rs1835979	C	T	0.10119	1008
5	rs10037357	C	T	0.19246	1008
5	rs10066056	T	A	0.630952	1008
5	rs11959575	C	T	0.0605159	1008
5	rs1835978	T	C	0.713294	1008
5	rs919769	C	A	0.694444	1008
5	rs10077567	C	T	0.0446429	1008
```
