## Supplementary material for "Characterization of shared and ancestry-specific signals driving complex traits using multi-ancestry fine-mapping": s2_ref.bim

```
5	rs10079531	0	106266514	A	T
5	rs117568269	0	106266666	G	A
5	rs77694550	0	106266972	A	G
5	rs2454900	0	106268585	A	G
5	rs112650735	0	106269558	A	G
5	rs12515340	0	106269629	A	G
5	rs4957677	0	106270780	T	A
5	rs145146727	0	106270808	C	G
5	rs7721387	0	106271054	C	G
5	rs35839212	0	106271058	G	T
5	rs13182714	0	106272371	A	G
5	rs10039569	0	106272820	A	T
5	rs191975969	0	106275492	G	A
5	rs10060981	0	106276198	T	C
5	rs117462142	0	106276281	G	A
5	rs6880898	0	106276532	C	T
5	rs192678354	0	106277645	A	G
5	rs10053964	0	106277649	C	A
5	rs4571459	0	106278484	T	A
5	rs6884030	0	106280515	A	G
5	rs111325974	0	106280835	G	A
5	rs74623396	0	106282089	G	A
5	rs150791921	0	106282106	C	A
5	rs80334897	0	106282454	C	A
5	rs1039327	0	106282966	C	G
5	rs1909738	0	106284527	T	C
5	rs145269221	0	106285196	T	A
5	rs10065925	0	106286491	G	A
5	rs10051333	0	106286493	C	T
5	rs143845935	0	106287312	T	C
5	rs4449519	0	106287409	C	A
5	rs6875341	0	106288293	T	C
5	rs6871097	0	106288380	A	G
5	rs72784362	0	106288871	T	C
5	rs72784364	0	106288897	G	A
5	rs6877073	0	106289491	A	C
5	rs6877258	0	106289629	A	G
5	rs6893945	0	106292306	A	C
5	rs72784366	0	106292455	C	T
5	rs80079133	0	106293046	A	G
5	rs4957524	0	106293263	G	A
5	rs4632787	0	106296179	T	G
5	rs72784368	0	106296441	A	G
5	rs11742639	0	106296449	C	G
5	rs6866081	0	106296573	C	T
5	rs6893146	0	106297842	A	G
5	rs78875558	0	106298692	T	C
5	rs72784370	0	106298870	C	T
5	rs7443308	0	106299280	A	G
5	rs72784373	0	106299385	T	C
5	rs74464472	0	106299619	G	A
5	rs10052471	0	106299912	G	A
5	rs78088967	0	106299953	G	A
5	rs10479391	0	106300403	A	T
5	rs117484289	0	106301224	C	T
5	rs12653426	0	106301500	G	A
5	rs72784375	0	106301509	G	C
5	rs10037448	0	106301877	G	A
5	rs6880364	0	106302280	A	T
5	rs13361306	0	106303030	C	T
5	rs59531819	0	106303298	C	T
5	rs4957679	0	106303607	A	C
5	rs9986310	0	106305921	A	G
5	rs11738160	0	106307097	A	G
5	rs61546403	0	106307386	T	C
5	rs7737321	0	106307559	C	T
5	rs4382150	0	106308008	G	A
5	rs12054932	0	106309238	G	A
5	rs13187634	0	106310230	G	T
5	rs4351137	0	106311013	C	T
5	rs4357022	0	106311039	T	G
5	rs117617785	0	106311176	A	G
5	rs79494626	0	106311203	C	T
5	rs4245987	0	106311248	T	G
5	rs72784386	0	106311753	G	T
5	rs62378355	0	106311876	A	G
5	rs4957680	0	106312172	C	G
5	rs4262090	0	106313599	G	A
5	rs147833697	0	106314864	A	C
5	rs11740696	0	106315192	A	G
5	rs13173576	0	106315695	T	G
5	rs11952311	0	106316342	T	A
5	rs138664593	0	106316430	C	T
5	rs147201565	0	106316431	G	A
5	rs150740445	0	106316636	T	C
5	rs76464482	0	106316644	A	T
5	rs375172983	0	106317498	G	A
5	rs190053039	0	106319178	C	T
5	rs191755295	0	106319293	C	T
5	rs11242616	0	106319863	C	G
5	rs117863439	0	106320139	A	T
5	rs10068963	0	106320154	T	C
5	rs190092301	0	106320418	G	T
5	rs34813715	0	106320842	G	A
5	rs62378961	0	106320969	C	A
5	rs13181242	0	106321806	G	A
5	rs62378962	0	106322330	T	C
5	rs62378963	0	106322422	T	C
5	rs35212391	0	106322921	T	C
5	rs62378965	0	106323361	C	T
5	rs139536039	0	106323504	G	A
5	rs35418541	0	106324071	C	G
5	rs58378716	0	106324504	T	C
5	rs10477875	0	106324675	G	T
5	rs13165885	0	106326475	T	C
5	rs28369477	0	106327520	T	C
5	rs79443196	0	106327523	G	A
5	rs149650779	0	106327792	C	G
5	rs34025237	0	106328044	C	T
5	rs4395620	0	106328326	T	C
5	rs4533874	0	106328406	A	G
5	rs11242617	0	106328703	A	G
5	rs11242618	0	106328762	A	G
5	rs13157194	0	106329416	G	A
5	rs10075477	0	106329791	A	C
5	rs62377274	0	106329944	A	G
5	rs149965271	0	106329990	T	A
5	rs13162085	0	106330100	G	A
5	rs113239865	0	106330848	T	C
5	rs138996469	0	106331356	G	A
5	rs112230282	0	106331659	C	T
5	rs113055503	0	106331814	C	T
5	rs11949122	0	106332356	T	G
5	rs115169360	0	106332521	C	T
5	rs34770059	0	106333178	T	C
5	rs7447229	0	106333344	A	G
5	rs4409072	0	106333636	G	A
5	rs115394205	0	106333680	C	T
5	rs11749947	0	106334213	C	A
5	rs149036768	0	106334424	G	A
5	rs35483020	0	106334845	G	A
5	rs12522964	0	106335365	T	G
5	rs13162783	0	106335827	C	A
5	rs72784395	0	106336003	G	A
5	rs369687790	0	106336297	C	T
5	rs13187014	0	106336429	A	G
5	rs76535730	0	106338242	G	A
5	rs62377278	0	106338867	C	T
5	rs6874482	0	106340172	C	G
5	rs34251658	0	106340252	C	G
5	rs79852888	0	106340361	C	G
5	rs62377280	0	106340652	T	G
5	rs12653761	0	106340817	A	T
5	rs12652005	0	106341032	C	T
5	rs13156523	0	106341528	C	T
5	rs118055254	0	106343251	T	C
5	rs78454099	0	106343732	G	C
5	rs13153633	0	106344145	A	G
5	rs4476284	0	106344247	A	G
5	rs117171585	0	106344341	A	G
5	rs4341867	0	106344494	C	T
5	rs12657963	0	106344640	G	A
5	rs12656079	0	106344667	A	T
5	rs11242619	0	106345341	T	C
5	rs9327985	0	106346751	A	C
5	rs117312772	0	106346936	C	G
5	rs4264929	0	106346982	A	G
5	rs74529944	0	106346985	C	G
5	rs10062690	0	106347551	T	C
5	rs148607422	0	106347969	A	G
5	rs62377284	0	106348116	C	A
5	rs4957681	0	106348311	A	C
5	rs147693646	0	106348312	C	G
5	rs62377285	0	106348639	T	C
5	rs62377286	0	106348879	T	G
5	rs117351286	0	106349164	A	C
5	rs11744426	0	106349422	A	G
5	rs4464676	0	106349850	T	C
5	rs117521744	0	106350178	T	G
5	rs12656884	0	106350413	T	A
5	rs12658333	0	106350426	G	A
5	rs57223507	0	106350496	C	T
5	rs72788517	0	106350637	T	C
5	rs72788518	0	106350891	A	G
5	rs13177006	0	106350964	C	A
5	rs10464034	0	106351674	G	A
5	rs4957682	0	106351843	G	A
5	rs117630828	0	106351915	G	T
5	rs72788520	0	106352129	C	A
5	rs7444810	0	106352714	G	A
5	rs35708718	0	106353151	C	T
5	rs72788523	0	106353603	A	G
5	rs9327986	0	106353724	A	T
5	rs118172983	0	106354012	A	G
5	rs4245988	0	106354138	A	T
5	rs77786262	0	106354624	G	A
5	rs4440344	0	106355296	T	C
5	rs117628043	0	106355574	C	T
5	rs7712577	0	106357973	C	T
5	rs72788534	0	106358081	A	G
5	rs12521220	0	106358541	A	G
5	rs6862175	0	106358705	T	C
5	rs6876240	0	106358708	G	A
5	rs191175216	0	106358776	T	C
5	rs12521304	0	106358962	A	G
5	rs6866693	0	106359004	T	C
5	rs4482891	0	106360003	A	C
5	rs4298243	0	106360549	G	A
5	rs13169142	0	106361554	C	A
5	rs4305636	0	106361555	G	A
5	rs78235398	0	106361627	G	T
5	rs182630686	0	106361884	C	T
5	rs6875367	0	106361953	A	T
5	rs28654998	0	106362025	G	T
5	rs117799642	0	106362443	T	C
5	rs117199337	0	106362735	G	A
5	rs6885273	0	106362923	T	C
5	rs6864852	0	106363248	C	T
5	rs11740167	0	106363499	T	C
5	rs6886133	0	106363626	A	G
5	rs79025926	0	106363658	G	C
5	rs77891376	0	106363983	C	T
5	rs117481088	0	106364037	C	T
5	rs72788539	0	106364311	A	T
5	rs4073518	0	106365546	C	T
5	rs4073517	0	106365839	A	G
5	rs4264928	0	106366215	T	C
5	rs56997890	0	106366243	A	G
5	rs4308467	0	106366256	C	T
5	rs10079040	0	106366884	A	G
5	rs10071464	0	106366900	C	T
5	rs4470754	0	106367151	G	C
5	rs6897804	0	106367972	G	T
5	rs11738346	0	106367974	A	T
5	rs13188135	0	106370006	C	G
5	rs62357009	0	106370095	T	C
5	rs117174575	0	106370444	C	T
5	rs13189099	0	106370663	C	A
5	rs9327987	0	106371045	C	T
5	rs75029711	0	106371205	T	A
5	rs117597458	0	106371779	C	T
5	rs6596713	0	106371916	C	T
5	rs6596714	0	106372054	C	T
5	rs11739438	0	106372376	C	T
5	rs10054028	0	106372796	C	T
5	rs11242621	0	106373521	C	T
5	rs11242622	0	106373992	C	T
5	rs10793831	0	106375215	C	T
5	rs11242623	0	106375359	G	A
5	rs62357011	0	106377074	T	C
5	rs35727810	0	106377791	A	G
5	rs4382152	0	106379106	T	C
5	rs62357013	0	106379448	T	C
5	rs12656373	0	106379836	T	G
5	rs57059250	0	106381075	C	G
5	rs62357015	0	106381270	A	G
5	rs4400111	0	106381942	T	G
5	rs6871130	0	106382276	G	A
5	rs13173329	0	106383194	A	G
5	rs12658882	0	106384965	A	G
5	rs13168288	0	106385815	A	G
5	rs34208221	0	106386161	T	C
5	rs6596715	0	106387057	T	A
5	rs79338474	0	106387807	T	C
5	rs79136772	0	106388282	A	T
5	rs147518656	0	106388316	A	G
5	rs145471123	0	106389203	T	C
5	rs13355762	0	106389374	C	T
5	rs112723176	0	106389570	C	T
5	rs59338075	0	106389790	A	G
5	rs59810301	0	106390065	G	A
5	rs182558448	0	106390319	A	T
5	rs4957684	0	106390482	T	C
5	rs10900894	0	106391584	C	A
5	rs34183855	0	106392211	C	T
5	rs148755897	0	106393414	C	T
5	rs4370260	0	106393474	G	A
5	rs75752843	0	106393894	G	A
5	rs4635922	0	106394060	A	G
5	rs4640780	0	106394177	A	G
5	rs4309958	0	106394251	G	T
5	rs6883340	0	106394712	C	G
5	rs73780234	0	106394923	G	A
5	rs150362856	0	106395357	G	A
5	rs11242625	0	106395977	T	C
5	rs10060467	0	106396240	C	A
5	rs76682760	0	106396432	G	A
5	rs150676332	0	106396818	G	C
5	rs6864971	0	106396918	C	T
5	rs6889945	0	106397138	A	T
5	rs10042436	0	106397176	A	G
5	rs4346759	0	106397742	C	A
5	rs4535439	0	106398331	T	C
5	rs117897311	0	106398933	T	C
5	rs10479394	0	106399012	G	A
5	rs72788564	0	106399280	T	C
5	rs4957685	0	106399595	A	G
5	rs4413519	0	106400536	A	G
5	rs186205829	0	106400934	T	C
5	rs62357046	0	106403402	G	A
5	rs4524495	0	106403516	C	A
5	rs4557390	0	106403683	T	C
5	rs4429838	0	106403714	A	G
5	rs75663982	0	106403755	T	C
5	rs6870023	0	106404866	C	T
5	rs58196349	0	106404921	C	A
5	rs72788567	0	106405316	C	T
5	rs72788568	0	106405411	T	C
5	rs4618413	0	106405657	T	C
5	rs57923368	0	106405821	C	A
5	rs4245990	0	106406097	C	T
5	rs58620343	0	106406308	T	A
5	rs28773255	0	106406498	A	G
5	rs79358113	0	106407530	C	T
5	rs7702377	0	106408072	C	T
5	rs56096808	0	106408321	T	G
5	rs4245991	0	106409179	G	A
5	rs73780237	0	106409218	T	A
5	rs4571458	0	106409581	C	G
5	rs4289544	0	106409698	A	G
5	rs10463580	0	106410020	A	G
5	rs7733542	0	106410664	A	G
5	rs73780238	0	106411221	C	T
5	rs72780127	0	106411328	A	G
5	rs72780128	0	106411491	C	T
5	rs139673990	0	106411748	C	T
5	rs10053249	0	106412429	C	A
5	rs78190803	0	106412681	T	C
5	rs4245992	0	106413029	C	T
5	rs10070360	0	106413921	G	A
5	rs10065093	0	106414133	A	G
5	rs4957686	0	106414348	A	G
5	rs10039657	0	106415089	G	C
5	rs4957527	0	106415368	G	T
5	rs115965272	0	106417118	T	G
5	rs4529177	0	106417434	A	G
5	rs150735495	0	106418498	G	T
5	rs117425366	0	106419789	A	G
5	rs4452543	0	106420029	A	G
5	rs4957528	0	106420589	A	C
5	rs56062834	0	106420994	T	C
5	rs55725501	0	106421049	C	A
5	rs72780130	0	106421055	A	T
5	rs10900895	0	106422649	G	C
5	rs118095081	0	106422732	T	G
5	rs10900896	0	106422807	C	A
5	rs6872072	0	106422932	C	T
5	rs6897116	0	106423027	A	G
5	rs76935052	0	106423608	T	C
5	rs11959317	0	106424010	T	C
5	rs6884722	0	106426493	A	G
5	rs74944897	0	106426580	T	G
5	rs6884885	0	106426590	A	T
5	rs6596717	0	106427609	C	A
5	rs12658379	0	106428845	T	C
5	rs4957530	0	106429925	T	G
5	rs6885021	0	106430225	G	A
5	rs17384663	0	106431147	T	C
5	rs79105153	0	106431863	C	G
5	rs17159461	0	106432235	G	A
5	rs2410933	0	106432679	A	C
5	rs140933009	0	106432767	T	G
5	rs116415808	0	106432860	C	T
5	rs2410934	0	106433308	T	A
5	rs2410935	0	106433320	C	T
5	rs11949192	0	106433841	A	T
5	rs80248850	0	106434049	C	T
5	rs117237216	0	106434474	T	C
5	rs11749835	0	106435555	T	C
5	rs2410938	0	106436799	A	C
5	rs77243870	0	106437245	A	C
5	rs6887291	0	106438742	T	G
5	rs188836826	0	106439356	A	G
5	rs6866458	0	106439512	G	A
5	rs79787739	0	106439805	T	C
5	rs77857670	0	106440163	G	A
5	rs11242626	0	106440579	G	C
5	rs115149429	0	106440930	T	C
5	rs55982738	0	106441104	T	A
5	rs148144044	0	106441253	G	A
5	rs2898604	0	106441455	T	C
5	rs190214690	0	106442856	T	C
5	rs4957687	0	106443053	A	G
5	rs2410939	0	106444295	T	A
5	rs4512123	0	106446935	C	T
5	rs79555093	0	106448733	A	T
5	rs6596719	0	106448774	C	T
5	rs6596720	0	106448934	T	G
5	rs4631165	0	106449853	C	T
5	rs7736860	0	106449990	G	A
5	rs2410940	0	106450140	C	G
5	rs184422687	0	106450755	T	C
5	rs2410941	0	106450985	C	A
5	rs6865431	0	106451454	C	T
5	rs11242627	0	106451600	A	T
5	rs17450801	0	106452479	A	G
5	rs11957625	0	106452564	T	A
5	rs6871532	0	106452732	C	T
5	rs6596721	0	106452871	G	T
5	rs113761152	0	106452983	A	G
5	rs2410942	0	106453264	T	A
5	rs2410943	0	106453343	A	G
5	rs2410944	0	106453462	A	T
5	rs72780138	0	106453701	A	T
5	rs2410945	0	106454148	C	T
5	rs2410946	0	106454395	C	T
5	rs2410947	0	106454412	A	C
5	rs2410948	0	106454641	A	G
5	rs2410949	0	106454725	T	C
5	rs10060196	0	106455988	C	A
5	rs113213932	0	106456404	C	T
5	rs4245993	0	106456542	C	T
5	rs17159492	0	106457102	G	C
5	rs112326452	0	106457331	G	A
5	rs4637535	0	106459150	A	C
5	rs117249737	0	106460088	C	A
5	rs60199362	0	106461607	T	C
5	rs73777963	0	106461753	G	A
5	rs10900898	0	106461973	G	T
5	rs2898605	0	106462217	A	G
5	rs72780142	0	106462494	T	A
5	rs147046767	0	106462671	T	C
5	rs2410951	0	106462913	A	T
5	rs2410952	0	106463024	C	T
5	rs12188988	0	106463277	C	A
5	rs12188989	0	106463278	C	T
5	rs4957688	0	106464018	A	G
5	rs72780143	0	106464399	T	C
5	rs72780145	0	106464467	A	T
5	rs6895080	0	106464952	T	A
5	rs7706390	0	106465605	A	G
5	rs2410953	0	106465878	A	G
5	rs72780147	0	106466069	T	C
5	rs4547915	0	106466498	T	C
5	rs117490710	0	106466750	T	C
5	rs6876384	0	106467271	A	G
5	rs78009050	0	106467690	T	C
5	rs2410937	0	106467789	C	T
5	rs6891732	0	106469040	T	C
5	rs6865620	0	106469172	G	A
5	rs11242630	0	106470129	T	G
5	rs60590544	0	106470961	C	T
5	rs111435732	0	106471003	C	T
5	rs56951207	0	106471258	C	T
5	rs6878038	0	106471708	G	A
5	rs117855197	0	106472263	G	A
5	rs7720389	0	106474456	T	A
5	rs7716820	0	106474777	A	G
5	rs62358285	0	106475808	C	T
5	rs58982461	0	106476168	T	C
5	rs72780154	0	106476806	C	T
5	rs115768275	0	106477424	G	A
5	rs1895225	0	106477573	T	G
5	rs4957689	0	106477760	T	G
5	rs116008714	0	106477958	C	A
5	rs117723218	0	106478200	C	T
5	rs6888172	0	106478316	C	A
5	rs6596722	0	106479533	A	C
5	rs62358286	0	106480674	A	G
5	rs7705553	0	106481100	C	T
5	rs141497691	0	106481302	T	C
5	rs112536610	0	106481890	A	G
5	rs74631684	0	106481912	T	C
5	rs115649756	0	106482120	G	T
5	rs6871050	0	106482567	C	G
5	rs6892104	0	106482673	A	C
5	rs4957531	0	106483378	T	C
5	rs72780158	0	106483511	C	A
5	rs111245906	0	106483591	G	A
5	rs115472742	0	106483741	T	A
5	rs6862257	0	106484136	A	G
5	rs12522490	0	106484720	T	G
5	rs7733658	0	106485124	T	G
5	rs7710297	0	106485249	C	T
5	rs143784087	0	106485261	T	C
5	rs11950838	0	106485362	T	C
5	rs1833606	0	106485449	A	G
5	rs79794417	0	106485869	T	G
5	rs74956972	0	106486516	C	T
5	rs116159603	0	106487963	T	C
5	rs115033891	0	106488926	G	A
5	rs4957690	0	106489108	G	A
5	rs1030172	0	106489537	A	G
5	rs1030173	0	106489845	C	T
5	rs1030174	0	106489892	C	G
5	rs4957532	0	106491695	T	C
5	rs13357394	0	106492279	C	T
5	rs113590930	0	106492636	A	G
5	rs10043242	0	106493350	A	C
5	rs55689542	0	106493635	T	C
5	rs6596723	0	106496562	C	T
5	rs6596724	0	106496753	C	T
5	rs150202527	0	106496853	T	A
5	rs62358290	0	106497833	T	C
5	rs145945887	0	106497969	C	T
5	rs77986995	0	106498060	C	T
5	rs7714719	0	106498927	C	G
5	rs62358291	0	106499154	A	G
5	rs7718999	0	106499284	C	A
5	rs7719528	0	106499637	C	T
5	rs189328702	0	106499670	C	T
5	rs7701593	0	106499783	A	T
5	rs150356946	0	106500292	A	G
5	rs116431472	0	106500817	C	T
5	rs77526470	0	106500930	T	G
5	rs4957691	0	106500969	G	A
5	rs4957533	0	106501080	C	G
5	rs4957534	0	106501202	A	G
5	rs7728628	0	106501374	G	A
5	rs2410954	0	106502006	C	A
5	rs75072922	0	106502140	C	T
5	rs147891072	0	106502280	T	C
5	rs56307182	0	106502847	G	T
5	rs6862498	0	106503831	C	A
5	rs10515368	0	106504850	T	C
5	rs75961425	0	106505184	C	G
5	rs116435126	0	106505810	G	A
5	rs1990908	0	106506300	G	A
5	rs7710595	0	106506697	A	C
5	rs7714730	0	106507007	A	T
5	rs6596725	0	106507010	C	T
5	rs10071879	0	106507202	C	T
5	rs1990907	0	106507484	G	A
5	rs116842848	0	106508661	C	A
5	rs56082451	0	106508892	A	G
5	rs13161419	0	106508913	T	G
5	rs6864901	0	106509571	G	C
5	rs6866170	0	106509587	C	A
5	rs1833604	0	106509918	C	T
5	rs188375877	0	106510924	G	T
5	rs182400835	0	106511269	T	C
5	rs4245994	0	106512063	T	C
5	rs2098619	0	106512381	G	C
5	rs79634243	0	106512972	G	A
5	rs115013515	0	106512982	T	C
5	rs17159528	0	106513321	T	G
5	rs17452122	0	106513762	T	C
5	rs1422201	0	106514365	C	G
5	rs59364765	0	106514713	G	T
5	rs114482887	0	106514932	G	T
5	rs4504376	0	106515611	A	C
5	rs114143922	0	106515977	C	T
5	rs7714446	0	106516366	G	A
5	rs7701358	0	106516378	T	G
5	rs7701788	0	106516616	T	A
5	rs6596726	0	106516661	A	G
5	rs6880770	0	106517107	C	T
5	rs146259062	0	106517241	G	C
5	rs6881127	0	106517290	C	T
5	rs6871670	0	106518444	T	C
5	rs12655410	0	106518744	T	G
5	rs1422200	0	106518899	C	T
5	rs143355640	0	106519073	A	C
5	rs12153210	0	106519383	A	G
5	rs4957692	0	106519551	A	G
5	rs4957693	0	106519587	G	A
5	rs4957694	0	106519824	T	C
5	rs117995977	0	106520111	T	A
5	rs7722215	0	106520129	T	C
5	rs7737135	0	106520446	C	T
5	rs142115443	0	106520792	T	C
5	rs80097100	0	106520896	A	C
5	rs1820021	0	106520903	C	T
5	rs61377767	0	106521023	C	T
5	rs7703198	0	106521190	G	A
5	rs75870487	0	106521378	G	T
5	rs1833602	0	106521644	T	C
5	rs72780179	0	106521720	C	T
5	rs145061399	0	106521721	A	G
5	rs4957695	0	106522056	T	C
5	rs1978428	0	106522810	C	T
5	rs77610484	0	106523021	C	A
5	rs7735512	0	106523854	A	G
5	rs112354794	0	106524535	T	C
5	rs58406335	0	106524856	T	C
5	rs11955236	0	106524946	C	T
5	rs56379720	0	106526071	G	A
5	rs1345636	0	106526222	A	C
5	rs1345637	0	106526429	G	A
5	rs72782143	0	106526784	C	T
5	rs186721126	0	106528708	G	A
5	rs17386596	0	106530162	A	T
5	rs4087770	0	106530678	T	G
5	rs2161234	0	106531124	G	C
5	rs7729133	0	106531735	G	A
5	rs115380549	0	106532120	T	G
5	rs1549175	0	106532793	A	G
5	rs114634631	0	106532871	A	G
5	rs1422203	0	106533861	C	T
5	rs1833603	0	106534175	A	G
5	rs79350481	0	106534844	A	C
5	rs960004	0	106535134	A	C
5	rs2410956	0	106535576	T	G
5	rs1023612	0	106536182	C	G
5	rs2112433	0	106538016	C	T
5	rs75316280	0	106538174	C	T
5	rs1422204	0	106538449	T	C
5	rs73780113	0	106538960	G	C
5	rs192379269	0	106539411	G	C
5	rs1422205	0	106540645	A	G
5	rs1820022	0	106541177	C	T
5	rs2019735	0	106541842	G	A
5	rs9327992	0	106542253	A	G
5	rs6881636	0	106542461	G	A
5	rs6863517	0	106542499	A	G
5	rs6889313	0	106543965	C	A
5	rs1895221	0	106544233	G	A
5	rs1895222	0	106544411	G	A
5	rs9327994	0	106544624	G	T
5	rs7708986	0	106545289	G	T
5	rs7733989	0	106545506	T	A
5	rs76367897	0	106545634	A	C
5	rs7710651	0	106545662	C	T
5	rs7734610	0	106546135	A	G
5	rs10059189	0	106546496	T	G
5	rs6874657	0	106546680	G	A
5	rs1158574	0	106547771	C	T
5	rs4143065	0	106549694	T	C
5	rs1363313	0	106551448	C	T
5	rs6888773	0	106551519	T	A
5	rs7710569	0	106552850	C	T
5	rs10043144	0	106552910	T	C
5	rs35814230	0	106552995	A	G
5	rs1159077	0	106553374	T	G
5	rs2410978	0	106553378	C	G
5	rs1159078	0	106553396	A	G
5	rs75302161	0	106553684	T	G
5	rs6881511	0	106555504	T	C
5	rs4572985	0	106556246	A	G
5	rs1363311	0	106556850	G	A
5	rs2410979	0	106556984	G	T
5	rs6596730	0	106557132	A	C
5	rs77909848	0	106557738	A	C
5	rs115790636	0	106558340	T	C
5	rs4957696	0	106558682	A	C
5	rs10479395	0	106559436	C	T
5	rs76730173	0	106559756	T	G
5	rs4957535	0	106559927	C	T
5	rs59102880	0	106560336	G	A
5	rs77868249	0	106560586	A	T
5	rs2216598	0	106561136	A	G
5	rs80331828	0	106561306	G	A
5	rs2898615	0	106561327	G	C
5	rs117684304	0	106562620	G	T
5	rs10464035	0	106562841	G	A
5	rs7726688	0	106563861	T	A
5	rs6862168	0	106563875	C	A
5	rs4957697	0	106564497	G	A
5	rs11242632	0	106565081	A	G
5	rs149518809	0	106565349	A	G
5	rs73780127	0	106565907	A	T
5	rs56255936	0	106566107	G	A
5	rs115569378	0	106566800	C	T
5	rs7714580	0	106566896	T	G
5	rs1422207	0	106567906	G	A
5	rs1422208	0	106567923	A	G
5	rs62355476	0	106567970	T	C
5	rs62355507	0	106568266	C	T
5	rs114991650	0	106568816	T	C
5	rs76949955	0	106569172	G	A
5	rs10455070	0	106569691	C	T
5	rs10455071	0	106569809	T	C
5	rs117189717	0	106570417	A	G
5	rs79014687	0	106571355	T	C
5	rs117970334	0	106573114	T	C
5	rs1363315	0	106573402	G	A
5	rs1363316	0	106573576	C	T
5	rs1422209	0	106573630	T	A
5	rs184952520	0	106573672	C	A
5	rs4957698	0	106573961	C	T
5	rs1422210	0	106574196	C	T
5	rs11242634	0	106574876	C	T
5	rs185233316	0	106575386	A	T
5	rs189395048	0	106575387	G	A
5	rs2112434	0	106575643	T	C
5	rs76447761	0	106575706	G	A
5	rs4957699	0	106576043	A	C
5	rs183627273	0	106576089	C	G
5	rs146178536	0	106576352	G	A
5	rs1582452	0	106576411	C	T
5	rs2194031	0	106576547	G	A
5	rs2216599	0	106576748	G	A
5	rs144754591	0	106576897	A	G
5	rs2194032	0	106576972	C	T
5	rs929766	0	106578619	G	A
5	rs117132372	0	106578972	G	A
5	rs7731634	0	106579539	C	T
5	rs72782164	0	106580587	C	T
5	rs6878869	0	106580588	A	G
5	rs6898581	0	106580752	C	T
5	rs36179586	0	106581154	T	C
5	rs2410980	0	106581222	C	T
5	rs6596731	0	106581606	C	A
5	rs13182806	0	106582070	C	T
5	rs6596732	0	106582126	G	A
5	rs6868786	0	106582240	C	T
5	rs34887030	0	106582405	T	A
5	rs1363312	0	106582750	A	T
5	rs7734866	0	106583638	A	G
5	rs1862249	0	106583665	T	C
5	rs7719658	0	106584019	C	G
5	rs6596733	0	106584494	A	G
5	rs1422206	0	106584502	A	T
5	rs7707185	0	106585208	C	A
5	rs6892808	0	106585881	T	A
5	rs7732995	0	106586798	A	G
5	rs74491108	0	106587049	C	T
5	rs76201707	0	106587056	G	A
5	rs78863834	0	106587498	A	G
5	rs10515369	0	106587515	C	T
5	rs1423336	0	106587616	A	G
5	rs6596735	0	106587861	C	T
5	rs1833833	0	106587875	G	C
5	rs1645610	0	106588171	G	A
5	rs1645095	0	106588790	T	C
5	rs1617942	0	106589499	C	T
5	rs79139527	0	106589726	A	C
5	rs17159621	0	106589749	A	G
5	rs1645606	0	106590331	C	T
5	rs2548755	0	106590824	G	C
5	rs2545714	0	106591240	A	G
5	rs2548110	0	106591343	G	A
5	rs2548112	0	106591498	C	T
5	rs75034411	0	106592059	A	G
5	rs2548754	0	106592310	A	G
5	rs2548753	0	106592411	A	G
5	rs2548752	0	106592445	T	G
5	rs2548115	0	106592911	T	C
5	rs34319558	0	106593515	C	T
5	rs2548116	0	106593727	T	A
5	rs2548751	0	106593748	A	G
5	rs1645618	0	106594254	G	T
5	rs60186552	0	106594780	A	G
5	rs2548750	0	106595075	G	A
5	rs2545716	0	106595146	C	T
5	rs2548749	0	106595149	C	G
5	rs2545717	0	106595264	C	A
5	rs117355261	0	106595522	C	T
5	rs190416	0	106595534	C	T
5	rs2545718	0	106595653	T	C
5	rs2548747	0	106595654	A	G
5	rs1645628	0	106595842	T	C
5	rs1645630	0	106595999	T	C
5	rs1645631	0	106596001	C	G
5	rs253112	0	106596099	A	C
5	rs253113	0	106596110	C	T
5	rs253114	0	106596213	A	T
5	rs1645093	0	106596330	T	C
5	rs253115	0	106596509	G	T
5	rs253116	0	106596811	A	G
5	rs171680	0	106596863	G	A
5	rs11951446	0	106596951	G	A
5	rs253117	0	106597129	G	C
5	rs253118	0	106597566	G	C
5	rs253119	0	106598069	G	A
5	rs253120	0	106598166	G	C
5	rs253121	0	106598222	T	C
5	rs62355551	0	106598260	A	G
5	rs253123	0	106598794	C	T
5	rs253124	0	106598803	A	T
5	rs34561	0	106598834	C	T
5	rs34562	0	106599131	C	T
5	rs34563	0	106599388	C	G
5	rs34564	0	106599519	G	A
5	rs34565	0	106599760	C	T
5	rs34566	0	106600215	G	A
5	rs34567	0	106600614	G	C
5	rs79469587	0	106601947	T	C
5	rs34568	0	106606937	T	C
5	rs185148521	0	106607039	T	A
5	rs118034739	0	106608126	T	C
5	rs34569	0	106608626	A	G
5	rs34570	0	106609174	C	T
5	rs40082	0	106610616	A	T
5	rs40083	0	106610781	G	A
5	rs34571	0	106611251	T	A
5	rs41133	0	106611263	C	T
5	rs42306	0	106611441	C	A
5	rs42435	0	106611447	G	C
5	rs185212	0	106614576	C	T
5	rs144239318	0	106614608	G	A
5	rs173775	0	106615506	G	A
5	rs78880954	0	106615631	A	C
5	rs117635457	0	106616364	T	C
5	rs253108	0	106616523	G	T
5	rs7713055	0	106616609	C	A
5	rs118149499	0	106617278	T	C
5	rs253107	0	106617418	G	A
5	rs78236289	0	106617913	A	G
5	rs1423342	0	106618010	C	T
5	rs17401334	0	106618244	T	C
5	rs138441049	0	106618958	G	C
5	rs117240969	0	106619057	G	A
5	rs444773	0	106619374	G	A
5	rs451833	0	106619509	T	C
5	rs40320	0	106619583	G	C
5	rs34545	0	106619628	A	C
5	rs78697292	0	106620047	T	C
5	rs4957536	0	106620970	G	T
5	rs34544	0	106621354	G	A
5	rs42304	0	106621868	C	G
5	rs13179824	0	106622648	G	C
5	rs78273527	0	106623104	G	A
5	rs10515371	0	106625413	G	A
5	rs139496814	0	106625656	G	A
5	rs1363896	0	106625682	A	C
5	rs111477663	0	106625914	A	G
5	rs73212446	0	106626127	G	A
5	rs17159693	0	106626394	G	A
5	rs73777805	0	106626404	G	T
5	rs56852743	0	106626406	C	T
5	rs9327996	0	106627016	G	A
5	rs9327997	0	106627040	G	A
5	rs6596736	0	106627302	C	A
5	rs4957537	0	106627303	G	A
5	rs10062445	0	106628486	G	A
5	rs10077806	0	106628489	C	T
5	rs7730647	0	106628700	A	T
5	rs7711298	0	106628768	C	T
5	rs253109	0	106628777	C	T
5	rs7735115	0	106629179	A	G
5	rs7735258	0	106629224	A	G
5	rs253110	0	106629621	A	G
5	rs253111	0	106629767	G	A
5	rs34525	0	106629861	C	T
5	rs40081	0	106630233	T	C
5	rs34526	0	106630684	A	G
5	rs34527	0	106630823	C	T
5	rs34590	0	106634782	T	C
5	rs34589	0	106635452	T	C
5	rs34588	0	106635481	G	A
5	rs34587	0	106635911	G	A
5	rs187073900	0	106635948	T	A
5	rs1981851	0	106636791	C	T
5	rs77996071	0	106639732	G	A
5	rs34586	0	106639865	T	A
5	rs17343418	0	106639947	T	G
5	rs35423459	0	106640805	T	C
5	rs17343546	0	106641010	G	A
5	rs253133	0	106642354	A	G
5	rs253132	0	106642412	T	A
5	rs253131	0	106643287	A	G
5	rs253130	0	106644174	T	A
5	rs253129	0	106644404	T	C
5	rs253128	0	106644514	T	C
5	rs253127	0	106644878	A	G
5	rs253125	0	106645685	T	C
5	rs252689	0	106646472	G	A
5	rs10464036	0	106648289	G	A
5	rs11749826	0	106649583	A	G
5	rs252696	0	106649799	C	A
5	rs252695	0	106649834	C	T
5	rs252694	0	106650646	C	T
5	rs252693	0	106650796	T	C
5	rs252692	0	106650890	A	G
5	rs406986	0	106651866	T	C
5	rs411191	0	106651867	G	C
5	rs173757	0	106652926	G	T
5	rs252691	0	106653325	C	T
5	rs57801723	0	106654316	C	A
5	rs252690	0	106656612	C	A
5	rs1559253	0	106657015	G	A
5	rs12514961	0	106657285	T	C
5	rs409126	0	106657430	G	A
5	rs399945	0	106658409	G	T
5	rs441650	0	106660089	T	C
5	rs433084	0	106660124	T	C
5	rs381542	0	106660342	C	T
5	rs422261	0	106660530	A	G
5	rs375811	0	106660582	T	C
5	rs1195945	0	106661072	G	C
5	rs443277	0	106662978	G	A
5	rs1195944	0	106663352	A	G
5	rs60360723	0	106663948	C	T
5	rs252678	0	106664091	T	C
5	rs185211	0	106664983	A	G
5	rs252677	0	106665664	G	T
5	rs1423341	0	106665710	A	G
5	rs142726853	0	106665921	T	C
5	rs139708063	0	106667225	G	A
5	rs252676	0	106667248	T	G
5	rs117451380	0	106668371	G	T
5	rs252675	0	106669524	C	A
5	rs252674	0	106669552	G	A
5	rs173756	0	106669946	T	C
5	rs148734901	0	106671276	T	C
5	rs1212393	0	106671281	G	A
5	rs412541	0	106673261	T	C
5	rs444702	0	106673386	T	C
5	rs252682	0	106674516	T	C
5	rs13189743	0	106674599	T	C
5	rs80015052	0	106674701	C	A
5	rs252683	0	106675084	T	C
5	rs17344779	0	106675142	G	C
5	rs423882	0	106678759	A	T
5	rs1195947	0	106678794	C	T
5	rs1195946	0	106680487	C	T
5	rs252679	0	106681669	G	A
5	rs184043132	0	106682270	T	C
5	rs252680	0	106683271	T	G
5	rs117765815	0	106683872	C	T
5	rs150456420	0	106683915	C	T
5	rs252681	0	106685258	C	T
5	rs1593022	0	106685563	G	T
5	rs1121840	0	106685840	T	C
5	rs28818231	0	106687782	T	C
5	rs1195948	0	106690481	A	G
5	rs189351429	0	106691241	C	T
5	rs252698	0	106692995	A	T
5	rs166159	0	106693429	G	C
5	rs35563722	0	106694020	C	T
5	rs187268	0	106694621	A	T
5	rs13166574	0	106695274	C	G
5	rs252699	0	106696541	T	C
5	rs6860893	0	106697023	G	A
5	rs12514805	0	106697485	T	G
5	rs252703	0	106697509	C	A
5	rs10447299	0	106697851	A	G
5	rs6893449	0	106698219	T	G
5	rs6867180	0	106698359	G	A
5	rs144856961	0	106698397	C	T
5	rs2042324	0	106699274	C	G
5	rs173758	0	106699548	G	C
5	rs10447247	0	106699782	C	G
5	rs79794083	0	106700226	A	G
5	rs6884177	0	106701295	G	A
5	rs17159828	0	106702473	A	T
5	rs17159829	0	106702508	C	T
5	rs142705076	0	106702538	C	T
5	rs17159830	0	106702539	C	T
5	rs34018413	0	106702658	A	G
5	rs142128388	0	106703390	C	T
5	rs74453099	0	106705913	G	A
5	rs147802848	0	106706032	A	G
5	rs10053294	0	106706957	C	T
5	rs6874598	0	106707518	T	C
5	rs12655690	0	106707825	T	C
5	rs138998231	0	106708056	G	A
5	rs12518403	0	106708440	A	T
5	rs6882277	0	106709800	A	G
5	rs7706841	0	106710884	G	C
5	rs73777837	0	106713137	G	A
5	rs365807	0	106713618	A	G
5	rs14038	0	106714490	G	A
5	rs601033	0	106715984	T	C
5	rs146678218	0	106716014	C	T
5	rs3797506	0	106717438	G	C
5	rs117691514	0	106719693	C	G
5	rs252814	0	106721195	C	T
5	rs252815	0	106721683	C	T
5	rs78458639	0	106723326	A	T
5	rs117651371	0	106723903	T	C
5	rs252816	0	106724411	G	A
5	rs252817	0	106724588	C	T
5	rs3797510	0	106725331	C	G
5	rs252818	0	106725691	C	T
5	rs72785812	0	106726448	C	T
5	rs252819	0	106727006	C	T
5	rs12514898	0	106727920	T	C
5	rs17412225	0	106728586	T	C
5	rs3797512	0	106729642	A	T
5	rs3797513	0	106729992	G	A
5	rs252820	0	106730344	C	G
5	rs431982	0	106732144	T	C
5	rs252813	0	106734026	G	A
5	rs72785818	0	106734729	A	G
5	rs3797514	0	106735087	A	T
5	rs252812	0	106735490	A	G
5	rs252811	0	106736357	C	T
5	rs252810	0	106736417	T	C
5	rs252809	0	106736696	C	A
5	rs252808	0	106736946	C	T
5	rs3797516	0	106737848	G	C
5	rs3756544	0	106738045	A	G
5	rs252807	0	106739110	A	C
5	rs141524993	0	106740852	T	C
5	rs188497610	0	106741845	T	G
5	rs682609	0	106742153	T	C
5	rs461914	0	106743643	C	T
5	rs77984244	0	106744519	T	C
5	rs13178242	0	106745522	G	A
5	rs467472	0	106745585	A	G
5	rs2562525	0	106746654	G	T
5	rs58696640	0	106747390	G	A
5	rs28683545	0	106747486	A	G
5	rs3797521	0	106747928	G	A
5	rs149753137	0	106748035	A	T
5	rs468998	0	106748274	C	T
5	rs35021422	0	106748807	C	A
5	rs66505151	0	106749044	C	A
5	rs6868410	0	106749690	A	G
5	rs72785829	0	106749940	G	A
5	rs7703776	0	106752314	G	A
5	rs10085055	0	106752322	G	A
5	rs252984	0	106752337	T	C
5	rs252983	0	106753301	C	T
5	rs185221	0	106753705	T	C
5	rs650607	0	106754179	T	C
5	rs462159	0	106754271	A	C
5	rs190458263	0	106754349	C	T
5	rs77172695	0	106754385	T	C
5	rs468505	0	106754654	T	C
5	rs468072	0	106754739	C	G
5	rs3797527	0	106754755	T	C
5	rs469572	0	106754781	G	A
5	rs3822565	0	106754817	C	T
5	rs1975009	0	106755145	A	C
5	rs469759	0	106755332	C	T
5	rs2559991	0	106756023	T	G
5	rs3776792	0	106756166	A	T
5	rs34583348	0	106757368	T	C
5	rs252801	0	106757399	G	A
5	rs34366978	0	106758558	T	A
5	rs13182976	0	106758684	C	T
5	rs2731839	0	106760541	T	C
5	rs146552123	0	106760609	T	C
5	rs2731840	0	106761136	C	T
5	rs25962	0	106761533	A	G
5	rs11956440	0	106762175	G	A
5	rs252802	0	106762584	T	C
5	rs17533273	0	106763639	A	G
5	rs3873122	0	106763697	C	A
5	rs3873123	0	106763707	G	T
5	rs252803	0	106763932	A	G
5	rs252804	0	106764106	C	G
5	rs11242636	0	106764292	G	A
5	rs252805	0	106764460	T	C
5	rs74422498	0	106764524	G	A
5	rs3901010	0	106765839	C	A
5	rs187557	0	106766340	C	T
5	rs252991	0	106767346	A	G
5	rs3843490	0	106767522	T	C
5	rs154648	0	106767937	G	A
5	rs154647	0	106768103	A	C
5	rs154646	0	106768342	C	A
5	rs17448944	0	106769123	C	T
5	rs152612	0	106769952	T	C
5	rs152611	0	106770307	A	G
5	rs152609	0	106770638	T	C
5	rs152608	0	106771209	C	T
5	rs152607	0	106771514	A	C
5	rs152606	0	106771847	C	G
5	rs17533434	0	106772606	C	T
5	rs152605	0	106772631	T	C
5	rs79760829	0	106772864	G	T
5	rs149498	0	106772918	T	G
5	rs153114	0	106773195	T	C
5	rs79503694	0	106773230	G	A
5	rs2283	0	106773623	A	G
5	rs151958	0	106774823	A	G
5	rs152603	0	106774922	A	G
5	rs152601	0	106777432	G	A
5	rs152600	0	106777494	G	T
5	rs592479	0	106777891	C	T
5	rs526521	0	106778844	G	A
5	rs152599	0	106779305	G	T
5	rs17533525	0	106779692	C	T
5	rs152598	0	106779754	C	T
5	rs152597	0	106780529	A	T
5	rs152596	0	106781232	C	T
5	rs152595	0	106781376	C	T
5	rs152593	0	106782106	T	G
5	rs153133	0	106782271	C	T
5	rs152592	0	106782662	C	T
5	rs152591	0	106783294	G	A
5	rs151956	0	106784227	G	A
5	rs152589	0	106786281	T	C
5	rs149444	0	106786616	C	T
5	rs152587	0	106786754	T	A
5	rs27661	0	106787245	G	A
5	rs152585	0	106787266	C	T
5	rs27443	0	106788039	T	C
5	rs25953	0	106789718	A	T
5	rs1835111	0	106789764	A	G
5	rs152584	0	106790327	G	A
5	rs115779	0	106790512	T	A
5	rs146956081	0	106790768	C	A
5	rs12659194	0	106793558	C	T
5	rs537500	0	106793591	G	A
5	rs152582	0	106793799	T	C
5	rs3909931	0	106793983	A	T
5	rs12523318	0	106795143	T	A
5	rs144506258	0	106795187	T	C
5	rs152580	0	106795862	C	T
5	rs152579	0	106796200	A	C
5	rs152578	0	106796207	T	C
5	rs154642	0	106798189	G	A
5	rs27355	0	106801970	G	A
5	rs152577	0	106802297	A	T
5	rs17449339	0	106802534	G	A
5	rs12518253	0	106802777	T	C
5	rs11954938	0	106803446	T	C
5	rs151957	0	106803918	T	C
5	rs76195760	0	106804010	C	T
5	rs26247	0	106804363	A	G
5	rs77216918	0	106804779	T	C
5	rs25998	0	106804832	T	C
5	rs25999	0	106805007	T	A
5	rs115492595	0	106805378	G	T
5	rs2288385	0	106806051	A	C
5	rs636137	0	106806224	G	A
5	rs29543	0	106806438	A	G
5	rs29542	0	106807261	G	C
5	rs78502332	0	106808575	G	C
5	rs153690	0	106808933	C	G
5	rs139801166	0	106809518	C	T
5	rs27929	0	106809852	T	C
5	rs74645910	0	106810324	G	A
5	rs25740	0	106810412	C	T
5	rs25993	0	106810888	C	T
5	rs3852199	0	106810945	T	C
5	rs25994	0	106811645	T	C
5	rs117311914	0	106811729	G	A
5	rs143193831	0	106813032	A	G
5	rs28208	0	106813191	T	C
5	rs11948482	0	106813272	G	A
5	rs26241	0	106813415	T	C
5	rs27750	0	106814090	T	C
5	rs11949501	0	106814731	G	A
5	rs76661950	0	106815642	T	C
5	rs28112	0	106815980	C	T
5	rs25995	0	106815995	T	C
5	rs77392617	0	106816311	A	G
5	rs28024	0	106816389	C	G
5	rs27930	0	106816453	G	A
5	rs25963	0	106816595	A	G
5	rs27445	0	106816967	A	G
5	rs80138931	0	106817160	C	G
5	rs25964	0	106817325	G	T
5	rs25965	0	106817477	G	A
5	rs79464473	0	106817641	A	G
5	rs26243	0	106817922	A	G
5	rs27853	0	106818087	C	G
5	rs26244	0	106818343	C	T
5	rs25996	0	106818802	G	C
5	rs28764	0	106820022	C	T
5	rs17594593	0	106820111	C	G
5	rs17594614	0	106820225	C	G
5	rs2898622	0	106820247	T	C
5	rs25966	0	106820480	C	T
5	rs469707	0	106820607	A	T
5	rs147230	0	106820610	A	C
5	rs17594634	0	106821062	T	C
5	rs25967	0	106821107	C	G
5	rs25979	0	106821321	T	C
5	rs26235	0	106821354	T	C
5	rs26236	0	106821656	C	T
5	rs25980	0	106821777	T	C
5	rs17594657	0	106821940	T	G
5	rs26237	0	106822126	T	C
5	rs26238	0	106822140	A	C
5	rs26239	0	106822267	G	A
5	rs25981	0	106822908	G	C
5	rs25982	0	106823329	C	T
5	rs17594699	0	106824097	G	A
5	rs26240	0	106824382	C	T
5	rs25968	0	106824505	G	A
5	rs62355576	0	106824613	T	C
5	rs25969	0	106824701	C	T
5	rs152567	0	106825944	C	T
5	rs117236214	0	106826386	T	C
5	rs25970	0	106826413	C	T
5	rs25971	0	106826483	T	C
5	rs74553761	0	106826614	T	C
5	rs41493053	0	106826885	C	T
5	rs111783585	0	106827231	G	A
5	rs61275538	0	106827976	C	A
5	rs17160042	0	106828166	T	A
5	rs152564	0	106828471	G	A
5	rs153695	0	106829096	G	C
5	rs31717	0	106829539	A	C
5	rs152563	0	106829950	C	T
5	rs31718	0	106829966	G	C
5	rs149195	0	106830063	C	T
5	rs31719	0	106830108	G	A
5	rs25972	0	106830127	C	T
5	rs76338202	0	106830323	C	T
5	rs31720	0	106830417	T	C
5	rs25973	0	106830575	A	C
5	rs25974	0	106830682	C	T
5	rs27681	0	106831574	G	A
5	rs142066837	0	106831779	C	A
5	rs25975	0	106832444	G	A
5	rs12520677	0	106833151	G	A
5	rs62355577	0	106833797	A	G
5	rs62355578	0	106833906	C	T
5	rs1196516	0	106834567	C	T
5	rs17160056	0	106834843	A	C
5	rs17594762	0	106834945	C	A
5	rs25976	0	106835010	G	A
5	rs32013	0	106836319	C	T
5	rs10491393	0	106836774	A	G
5	rs26252	0	106837249	T	C
5	rs26251	0	106837450	T	G
5	rs26250	0	106837552	A	C
5	rs27362	0	106837754	G	A
5	rs26249	0	106838407	T	C
5	rs26248	0	106839280	A	T
5	rs28826	0	106839365	T	C
5	rs25977	0	106839803	G	T
5	rs25978	0	106839841	G	A
5	rs32003	0	106840145	G	A
5	rs32004	0	106840156	T	A
5	rs32005	0	106840328	T	C
5	rs32006	0	106840779	G	A
5	rs152562	0	106841783	C	T
5	rs152561	0	106841937	T	C
5	rs151943	0	106842228	A	G
5	rs152560	0	106842650	C	T
5	rs72789644	0	106843635	C	T
5	rs41464645	0	106843852	C	T
5	rs10491394	0	106844951	T	C
5	rs152559	0	106845955	T	C
5	rs67437152	0	106846232	C	T
5	rs17534228	0	106846342	C	T
5	rs72789654	0	106846542	C	T
5	rs10464038	0	106847234	T	A
5	rs6894788	0	106847274	A	G
5	rs17534235	0	106847605	G	C
5	rs152558	0	106847662	C	T
5	rs152557	0	106848206	G	C
5	rs173458	0	106848482	C	A
5	rs13358660	0	106848778	C	T
5	rs153100	0	106848827	G	A
5	rs153117	0	106848982	T	C
5	rs152556	0	106848995	A	T
5	rs139884276	0	106849037	A	G
5	rs17534270	0	106849240	C	G
5	rs153101	0	106849306	C	T
5	rs17637760	0	106849437	T	C
5	rs152555	0	106849674	G	A
5	rs152554	0	106851359	A	G
5	rs250253	0	106852966	T	C
5	rs153189	0	106853046	A	G
5	rs250252	0	106855830	C	A
5	rs250251	0	106857049	G	A
5	rs250250	0	106859212	T	A
5	rs848827	0	106859484	G	A
5	rs13178589	0	106861387	A	G
5	rs446774	0	106861796	G	A
5	rs388016	0	106861892	A	G
5	rs395561	0	106861975	A	C
5	rs848828	0	106862778	T	A
5	rs395904	0	106863073	T	C
5	rs146942056	0	106863816	A	G
5	rs17160104	0	106863919	A	G
5	rs76695011	0	106870851	G	A
5	rs163615	0	106872674	C	T
5	rs189427925	0	106873176	T	A
5	rs163614	0	106875465	A	G
5	rs55837064	0	106876105	G	A
5	rs149155	0	106876253	T	C
5	rs163890	0	106876402	T	C
5	rs11747979	0	106877019	T	C
5	rs62355615	0	106877108	T	C
5	rs6879279	0	106878792	G	C
5	rs6884705	0	106879064	C	T
5	rs6883713	0	106879150	G	C
5	rs163895	0	106879502	T	G
5	rs10053318	0	106879813	G	A
5	rs77613404	0	106879895	T	C
5	rs72789671	0	106881051	G	T
5	rs662627	0	106881333	A	G
5	rs849520	0	106881547	G	A
5	rs555989	0	106881723	A	G
5	rs6882355	0	106881987	A	G
5	rs553363	0	106882006	A	G
5	rs193056489	0	106882008	G	T
5	rs440215	0	106882394	C	T
5	rs7443170	0	106882503	C	T
5	rs342604	0	106882919	A	G
5	rs76487596	0	106883293	T	C
5	rs342603	0	106883678	A	T
5	rs459400	0	106884096	T	C
5	rs464950	0	106884480	G	A
5	rs79885482	0	106884917	C	T
5	rs341274	0	106885442	A	G
5	rs467089	0	106885914	A	G
5	rs17160159	0	106886168	C	T
5	rs341272	0	106887068	C	T
5	rs163727	0	106887175	C	G
5	rs993838	0	106887608	A	T
5	rs2457867	0	106887713	T	C
5	rs2445074	0	106887798	C	A
5	rs148596902	0	106888949	C	T
5	rs352609	0	106889160	G	C
5	rs41375	0	106889879	A	T
5	rs163888	0	106889936	C	T
5	rs11957374	0	106891022	C	A
5	rs11950725	0	106891408	G	A
5	rs72791831	0	106892016	C	T
5	rs352605	0	106893142	C	T
5	rs2161514	0	106893233	A	G
5	rs56195302	0	106893846	C	T
5	rs72791834	0	106895347	T	C
5	rs459637	0	106895460	G	C
5	rs147986595	0	106895561	T	C
5	rs17414033	0	106896083	G	C
5	rs445747	0	106896363	C	T
5	rs677797	0	106896484	G	A
5	rs2484103	0	106896617	T	C
5	rs59130650	0	106897433	C	T
5	rs164844	0	106897919	C	T
5	rs164699	0	106897977	G	A
5	rs164846	0	106898120	T	G
5	rs37445	0	106899684	A	G
5	rs164848	0	106900492	T	C
5	rs146747934	0	106900773	G	A
5	rs164850	0	106901053	A	G
5	rs354182	0	106901554	G	A
5	rs164971	0	106901590	C	T
5	rs168501	0	106901610	G	A
5	rs164972	0	106901629	A	T
5	rs164851	0	106901857	C	T
5	rs37447	0	106901882	A	T
5	rs352613	0	106902711	T	G
5	rs62355626	0	106902744	A	T
5	rs352612	0	106903466	A	G
5	rs141488343	0	106903847	C	T
5	rs456032	0	106904743	T	A
5	rs189520	0	106905065	C	T
5	rs168472	0	106905132	A	G
5	rs37444	0	106906533	G	T
5	rs608333	0	106907109	A	G
5	rs37443	0	106907339	T	C
5	rs7712188	0	106907961	T	A
5	rs163961	0	106908138	C	A
5	rs164701	0	106908278	G	A
5	rs1833812	0	106908512	T	C
5	rs164700	0	106908733	A	C
5	rs591470	0	106909839	T	C
5	rs685820	0	106910429	T	C
5	rs35433400	0	106911087	C	T
5	rs17348530	0	106912995	T	C
5	rs607976	0	106913484	C	T
5	rs597083	0	106913589	G	A
5	rs641406	0	106914027	A	G
5	rs191894498	0	106914646	A	G
5	rs103840	0	106914733	T	C
5	rs12719573	0	106916252	T	C
5	rs10061771	0	106916625	C	T
5	rs6888055	0	106916719	A	T
5	rs34052514	0	106917021	C	A
5	rs72660773	0	106917286	C	T
5	rs12153493	0	106917475	A	G
5	rs2005103	0	106917636	G	C
5	rs6894162	0	106917868	A	G
5	rs4957704	0	106918112	A	G
5	rs872240	0	106918212	A	G
5	rs34950197	0	106918756	C	G
5	rs10479400	0	106919234	C	T
5	rs10479401	0	106919379	C	T
5	rs58882389	0	106919425	A	G
5	rs6895165	0	106921244	C	T
5	rs72660774	0	106921533	G	C
5	rs9328005	0	106922189	T	C
5	rs9328006	0	106922261	C	T
5	rs9328007	0	106922313	A	T
5	rs9328008	0	106922715	A	T
5	rs9328009	0	106922782	T	C
5	rs72660775	0	106922905	C	T
5	rs164974	0	106923251	G	C
5	rs12515248	0	106923342	T	C
5	rs180791	0	106923569	T	C
5	rs35697211	0	106923666	C	T
5	rs10045552	0	106924597	C	T
5	rs9328010	0	106924829	G	A
5	rs118137326	0	106925755	T	C
5	rs3844311	0	106925966	T	C
5	rs144662515	0	106926203	C	T
5	rs6878320	0	106926290	T	C
5	rs6892545	0	106926418	G	C
5	rs72660776	0	106927000	G	A
5	rs6879546	0	106927252	A	G
5	rs6898233	0	106927464	G	C
5	rs67289942	0	106928155	T	A
5	rs164853	0	106928448	T	G
5	rs12654557	0	106928572	G	A
5	rs4145099	0	106929842	A	C
5	rs10037733	0	106930016	A	C
5	rs58391909	0	106930176	A	G
5	rs3864266	0	106930493	A	T
5	rs3864267	0	106930589	C	T
5	rs1345773	0	106930610	C	T
5	rs11951213	0	106930743	A	G
5	rs34644687	0	106931013	T	A
5	rs11948614	0	106931037	C	T
5	rs11952705	0	106931090	T	G
5	rs11952039	0	106931318	A	G
5	rs11955029	0	106931365	G	A
5	rs1990993	0	106931599	T	C
5	rs975690	0	106931806	C	G
5	rs141127462	0	106931877	T	C
5	rs6596741	0	106932413	G	A
5	rs12656960	0	106932972	G	A
5	rs10056406	0	106933485	C	T
5	rs62355632	0	106933661	A	C
5	rs62355633	0	106933677	T	G
5	rs12656108	0	106934147	A	G
5	rs11957859	0	106934499	G	C
5	rs7737882	0	106934579	C	T
5	rs9686509	0	106935029	A	C
5	rs7734574	0	106935614	A	C
5	rs2406374	0	106936435	C	T
5	rs13358500	0	106936573	G	C
5	rs3864269	0	106936965	C	T
5	rs12514540	0	106937477	C	A
5	rs26732	0	106939365	A	T
5	rs2112912	0	106940519	T	C
5	rs352615	0	106940695	A	T
5	rs72660778	0	106944080	G	A
5	rs26724	0	106944273	G	A
5	rs26725	0	106944359	C	G
5	rs26726	0	106944541	A	G
5	rs26727	0	106945691	G	C
5	rs26728	0	106946056	C	T
5	rs26729	0	106946290	C	T
5	rs17160246	0	106946476	T	C
5	rs72660779	0	106947653	G	T
5	rs352614	0	106949181	A	C
5	rs62355651	0	106950102	A	G
5	rs17160255	0	106951357	G	A
5	rs42449	0	106951508	T	C
5	rs143230556	0	106953912	G	A
5	rs141786186	0	106954387	T	C
5	rs17160261	0	106954545	A	T
5	rs11242641	0	106954711	C	T
5	rs12656968	0	106955126	C	G
5	rs13163062	0	106955451	C	T
5	rs35533	0	106955783	C	A
5	rs4090594	0	106956443	A	G
5	rs74909085	0	106956481	A	G
5	rs35534	0	106956488	C	T
5	rs154191	0	106957027	T	C
5	rs7703820	0	106958108	G	T
5	rs149539188	0	106958311	C	T
5	rs164691	0	106958958	C	T
5	rs164693	0	106959467	C	T
5	rs164694	0	106960824	C	T
5	rs17160272	0	106961669	T	G
5	rs164695	0	106961897	T	A
5	rs164696	0	106961905	G	T
5	rs164840	0	106962349	C	A
5	rs164841	0	106962545	T	A
5	rs164842	0	106962704	G	A
5	rs55754532	0	106965313	A	G
5	rs469425	0	106965369	T	A
5	rs164685	0	106965527	A	G
5	rs164970	0	106965690	G	A
5	rs352602	0	106966332	A	G
5	rs12187753	0	106968202	A	C
5	rs17160287	0	106971103	A	C
5	rs27550	0	106971568	C	A
5	rs27551	0	106971668	C	A
5	rs78241929	0	106971924	A	G
5	rs26723	0	106972280	G	A
5	rs17160301	0	106973905	G	A
5	rs10077695	0	106974411	T	C
5	rs146723918	0	106975599	T	C
5	rs164837	0	106976125	A	G
5	rs141611473	0	106976279	G	A
5	rs35419	0	106979252	A	G
5	rs17160302	0	106979745	T	C
5	rs154190	0	106980466	A	G
5	rs149382	0	106980835	T	C
5	rs164838	0	106980968	C	T
5	rs10074258	0	106982560	C	T
5	rs72660780	0	106984035	T	C
5	rs26731	0	106984168	T	C
5	rs26730	0	106984650	C	T
5	rs17160324	0	106984808	G	A
5	rs164839	0	106988605	T	A
5	rs27916	0	106989457	G	A
5	rs165263	0	106989475	T	C
5	rs73200647	0	106991255	G	A
5	rs357110	0	106992684	C	G
5	rs60027737	0	106992687	C	A
5	rs7725449	0	106993678	A	G
5	rs139604338	0	106993892	A	G
5	rs140270655	0	106994640	C	T
5	rs66947683	0	106994788	G	A
5	rs73200655	0	106997054	T	C
5	rs10052932	0	106998423	A	T
5	rs4957705	0	106999818	A	G
5	rs78844890	0	107000175	G	T
5	rs35552	0	107000504	T	C
5	rs1363870	0	107001914	G	A
5	rs141334767	0	107002640	T	C
5	rs145061725	0	107002673	G	A
5	rs967270	0	107002676	T	C
5	rs26736	0	107002938	C	T
5	rs17351074	0	107003156	T	G
5	rs140590895	0	107003796	T	C
5	rs13170272	0	107004049	G	A
5	rs117246436	0	107004489	C	A
5	rs7717640	0	107006644	G	A
5	rs7723130	0	107007001	C	T
5	rs13184509	0	107008378	A	C
5	rs12657154	0	107008740	G	C
5	rs56201232	0	107008941	A	C
5	rs12188264	0	107010064	T	C
5	rs1490827	0	107010201	A	G
5	rs923622	0	107010832	G	A
5	rs62357891	0	107010916	T	C
5	rs6887589	0	107011559	A	G
5	rs13361436	0	107011712	G	A
5	rs6596744	0	107011958	A	G
5	rs11242644	0	107012127	C	A
5	rs10044317	0	107013706	T	A
5	rs26734	0	107013712	T	C
5	rs7700455	0	107013780	A	T
5	rs1559244	0	107014121	A	T
5	rs7704700	0	107014175	A	G
5	rs1559245	0	107014409	C	G
5	rs1572255	0	107014713	A	G
5	rs17351315	0	107015661	A	G
5	rs17351329	0	107016120	A	G
5	rs10045032	0	107017068	G	C
5	rs10039705	0	107017174	C	T
5	rs17160354	0	107017438	A	T
5	rs78052247	0	107017861	C	T
5	rs7715219	0	107018359	G	C
5	rs6877006	0	107018778	C	T
5	rs150666173	0	107018794	G	A
5	rs1490840	0	107019271	C	T
5	rs62357892	0	107019572	G	A
5	rs113099734	0	107019986	G	A
5	rs111673515	0	107019987	A	T
5	rs4957706	0	107020702	A	G
5	rs73200667	0	107020715	A	T
5	rs4957707	0	107020790	G	A
5	rs873136	0	107020854	T	G
5	rs7732784	0	107021498	C	A
5	rs138353275	0	107021972	A	G
5	rs12658128	0	107022017	C	T
5	rs3987979	0	107023180	C	T
5	rs7705512	0	107023460	C	T
5	rs1304902	0	107023656	T	C
5	rs12653196	0	107024378	A	C
5	rs10055714	0	107024658	A	G
5	rs1823993	0	107024777	A	G
5	rs7349825	0	107024939	T	C
5	rs7349802	0	107025243	G	A
5	rs10076353	0	107025248	A	T
5	rs75365681	0	107025411	G	A
5	rs11960012	0	107025529	T	C
5	rs1602386	0	107025702	T	A
5	rs56215442	0	107025734	T	C
5	rs62357894	0	107026232	G	A
5	rs1895414	0	107026404	C	T
5	rs62357896	0	107027131	C	A
5	rs6596745	0	107027227	T	G
5	rs13171567	0	107027774	G	A
5	rs34685651	0	107028270	T	G
5	rs75430686	0	107028325	G	C
5	rs7727931	0	107028743	T	C
5	rs7732343	0	107029127	T	C
5	rs7707690	0	107029176	G	A
5	rs12659199	0	107029412	C	T
5	rs1826239	0	107029542	C	T
5	rs1586728	0	107030053	T	C
5	rs13188836	0	107030759	C	T
5	rs73200677	0	107030903	T	C
5	rs17160373	0	107031230	A	G
5	rs13159331	0	107032061	G	A
5	rs13160949	0	107032339	C	T
5	rs147101456	0	107032640	G	A
5	rs7724655	0	107032708	G	T
5	rs72660781	0	107032716	G	T
5	rs17160389	0	107032877	C	A
5	rs4957708	0	107032887	G	A
5	rs1388136	0	107033531	T	G
5	rs2194207	0	107033576	C	T
5	rs4957709	0	107033906	T	C
5	rs4957710	0	107034157	T	C
5	rs73200681	0	107034746	C	T
5	rs6596746	0	107035512	G	C
5	rs62357900	0	107035727	A	G
5	rs1490839	0	107036027	G	A
5	rs73200683	0	107036278	T	C
5	rs1455527	0	107036309	C	T
5	rs12516963	0	107037263	A	G
5	rs1352726	0	107038060	T	C
5	rs1388133	0	107038334	C	G
5	rs7444469	0	107038351	A	G
5	rs77164749	0	107038645	A	G
5	rs13189126	0	107038814	T	C
5	rs73777709	0	107039286	C	T
5	rs76140593	0	107039341	G	A
5	rs55885500	0	107039435	T	C
5	rs1490838	0	107039550	G	A
5	rs1490837	0	107039706	T	G
5	rs7446408	0	107040259	A	G
5	rs77520824	0	107040386	T	G
5	rs4957711	0	107040395	T	C
5	rs12654281	0	107040442	C	T
5	rs139537111	0	107040853	C	T
5	rs75046150	0	107041095	G	A
5	rs6891467	0	107041350	T	A
5	rs17430751	0	107042173	G	A
5	rs13171805	0	107042301	T	C
5	rs59961335	0	107042328	C	G
5	rs13167862	0	107042337	A	G
5	rs13185104	0	107042352	G	A
5	rs62357932	0	107042662	T	G
5	rs1490836	0	107043063	T	A
5	rs1388132	0	107043434	G	C
5	rs36016556	0	107044031	T	A
5	rs35627284	0	107044561	G	A
5	rs12658772	0	107044617	A	T
5	rs723798	0	107044974	C	T
5	rs723799	0	107044991	C	T
5	rs6863281	0	107046174	G	C
5	rs62357940	0	107046218	G	A
5	rs6864800	0	107046317	C	A
5	rs12657205	0	107046372	T	C
5	rs67843712	0	107046429	A	G
5	rs12656808	0	107046588	A	C
5	rs73202711	0	107046798	A	T
5	rs7709385	0	107047072	G	T
5	rs1835981	0	107047091	T	C
5	rs13170512	0	107047461	T	A
5	rs147657194	0	107047619	G	C
5	rs7735300	0	107048074	A	G
5	rs12659812	0	107048168	G	A
5	rs80209558	0	107048277	T	A
5	rs13175692	0	107048391	T	C
5	rs35818877	0	107048511	C	A
5	rs56233000	0	107048683	G	A
5	rs143449139	0	107048806	A	G
5	rs36068554	0	107049266	T	C
5	rs73777715	0	107049493	G	A
5	rs13156779	0	107049663	G	A
5	rs7708137	0	107049989	A	T
5	rs13161115	0	107050002	G	C
5	rs13161130	0	107050023	G	C
5	rs7708158	0	107050033	A	G
5	rs1490834	0	107050463	A	G
5	rs12657057	0	107050754	C	T
5	rs6877460	0	107050995	T	C
5	rs154168	0	107051082	A	T
5	rs147673173	0	107051326	G	A
5	rs11242645	0	107051338	G	A
5	rs154167	0	107051942	A	G
5	rs7736022	0	107051983	G	A
5	rs933066	0	107052000	T	C
5	rs11242646	0	107052662	A	T
5	rs75808866	0	107052807	G	A
5	rs12652503	0	107052969	T	C
5	rs13164357	0	107053199	T	C
5	rs4957712	0	107053347	G	T
5	rs13160470	0	107053349	A	T
5	rs4957713	0	107053380	C	T
5	rs113178277	0	107053394	G	A
5	rs4957714	0	107053400	G	C
5	rs13164863	0	107053550	T	C
5	rs13178107	0	107053552	G	A
5	rs13179374	0	107053676	C	G
5	rs13165345	0	107053841	T	C
5	rs13161433	0	107053888	A	T
5	rs154166	0	107053950	C	A
5	rs7710118	0	107054057	C	T
5	rs36044695	0	107054550	G	A
5	rs4588579	0	107054562	G	A
5	rs145575183	0	107054788	A	T
5	rs154165	0	107054842	A	G
5	rs76699291	0	107055408	C	T
5	rs2080942	0	107055429	G	C
5	rs2080941	0	107055437	C	T
5	rs2080940	0	107055537	C	T
5	rs168738	0	107055571	C	T
5	rs2080938	0	107055609	G	A
5	rs154170	0	107055846	C	A
5	rs154169	0	107056159	C	T
5	rs111362337	0	107056758	A	T
5	rs256493	0	107057205	T	C
5	rs256492	0	107057515	A	T
5	rs256491	0	107057650	A	G
5	rs6596747	0	107057707	A	C
5	rs173950	0	107058792	T	G
5	rs256490	0	107058990	T	C
5	rs256489	0	107059140	C	T
5	rs4957715	0	107059502	C	T
5	rs72793808	0	107059545	C	T
5	rs113043109	0	107059628	G	A
5	rs146777536	0	107059704	C	T
5	rs78809290	0	107060134	T	C
5	rs154172	0	107060178	A	G
5	rs154171	0	107060245	T	C
5	rs56159505	0	107060400	C	T
5	rs35540	0	107060750	A	C
5	rs75178999	0	107060999	A	G
5	rs35539	0	107061262	T	C
5	rs75595384	0	107061471	G	T
5	rs35538	0	107061983	A	G
5	rs7724840	0	107062190	C	T
5	rs35537	0	107062269	G	A
5	rs35536	0	107062354	T	C
5	rs151177499	0	107062631	G	A
5	rs12153436	0	107063029	G	A
5	rs6894244	0	107065898	A	G
5	rs181929	0	107066167	G	A
5	rs154189	0	107066305	A	G
5	rs154188	0	107066531	A	G
5	rs77371647	0	107068353	A	G
5	rs154186	0	107068578	C	A
5	rs154185	0	107069589	C	T
5	rs154184	0	107070342	G	T
5	rs1352725	0	107070461	T	A
5	rs154182	0	107070636	C	T
5	rs78588378	0	107071467	G	A
5	rs1981953	0	107072556	T	C
5	rs2411044	0	107073493	G	A
5	rs35550	0	107073806	C	T
5	rs35549	0	107074970	C	T
5	rs35548	0	107075033	G	A
5	rs35547	0	107075249	C	G
5	rs35546	0	107075501	G	A
5	rs154181	0	107075588	C	T
5	rs154180	0	107076078	C	T
5	rs154179	0	107076248	G	A
5	rs139001828	0	107076269	G	A
5	rs256494	0	107077361	G	C
5	rs154178	0	107077876	A	C
5	rs154177	0	107078678	G	A
5	rs80081261	0	107079001	G	C
5	rs154176	0	107079153	G	A
5	rs154175	0	107079249	C	T
5	rs154174	0	107079325	C	T
5	rs76332801	0	107080069	G	A
5	rs249988	0	107080180	G	A
5	rs154216	0	107080538	C	T
5	rs6892045	0	107081424	G	A
5	rs35521	0	107081478	G	A
5	rs39676	0	107081840	C	T
5	rs154215	0	107082108	C	T
5	rs154214	0	107082800	A	G
5	rs173644	0	107083339	C	T
5	rs154213	0	107083431	G	A
5	rs1352724	0	107083487	C	A
5	rs154212	0	107083644	G	A
5	rs154211	0	107083727	T	C
5	rs35520	0	107084359	C	T
5	rs10057438	0	107084911	T	C
5	rs35519	0	107084997	C	T
5	rs770185	0	107085345	T	C
5	rs9328015	0	107085864	G	A
5	rs9328016	0	107085963	T	C
5	rs6862753	0	107086060	C	T
5	rs533704	0	107086063	G	T
5	rs1990918	0	107086262	G	A
5	rs13163524	0	107086352	T	A
5	rs13177927	0	107086383	C	T
5	rs145720751	0	107086442	T	C
5	rs1990917	0	107086481	A	G
5	rs712633	0	107086512	A	C
5	rs1844706	0	107086598	C	T
5	rs712634	0	107086600	C	T
5	rs1844705	0	107086791	G	T
5	rs9328017	0	107087350	C	A
5	rs1490829	0	107087613	A	G
5	rs17160512	0	107087726	A	G
5	rs78299502	0	107087819	G	T
5	rs11242647	0	107088307	G	C
5	rs12691430	0	107088710	A	C
5	rs34560568	0	107089001	C	A
5	rs67533472	0	107090005	A	G
5	rs154163	0	107090178	G	A
5	rs154164	0	107090384	G	A
5	rs256487	0	107090492	T	C
5	rs78608725	0	107091007	C	T
5	rs9885554	0	107091099	A	C
5	rs34107809	0	107091178	G	A
5	rs10080064	0	107091237	T	A
5	rs35604783	0	107091259	G	A
5	rs67544959	0	107091402	G	C
5	rs10046084	0	107091469	T	C
5	rs249972	0	107091504	C	G
5	rs10045557	0	107091522	A	T
5	rs6873048	0	107091863	A	G
5	rs6891516	0	107091889	G	A
5	rs249973	0	107092029	T	G
5	rs2161304	0	107092194	G	A
5	rs6882236	0	107092298	T	C
5	rs13153930	0	107092422	A	C
5	rs10052705	0	107093148	A	G
5	rs249974	0	107093162	G	A
5	rs17160517	0	107093490	T	G
5	rs193899	0	107096319	C	T
5	rs35420	0	107097912	C	T
5	rs77959685	0	107098302	G	A
5	rs147089256	0	107099630	G	A
5	rs4272120	0	107101004	G	A
5	rs10463582	0	107101545	G	A
5	rs35545	0	107101687	C	T
5	rs6877939	0	107101879	G	A
5	rs35544	0	107102159	G	A
5	rs11742384	0	107102301	A	T
5	rs1490831	0	107103326	T	C
5	rs1592907	0	107103563	A	G
5	rs1833664	0	107103777	A	T
5	rs28538673	0	107104081	G	A
5	rs10072135	0	107104933	G	C
5	rs35543	0	107105472	G	C
5	rs35542	0	107105482	A	G
5	rs55837388	0	107105673	G	A
5	rs17160527	0	107105880	C	T
5	rs35541	0	107106463	A	T
5	rs62355921	0	107108006	A	G
5	rs249979	0	107108477	C	T
5	rs249980	0	107108533	C	A
5	rs249981	0	107110109	T	C
5	rs13358604	0	107110446	A	G
5	rs7724018	0	107110506	T	C
5	rs249982	0	107110672	C	T
5	rs249983	0	107110731	A	G
5	rs7724787	0	107110976	T	A
5	rs1422438	0	107111176	G	T
5	rs1422437	0	107111358	G	C
5	rs17367725	0	107112116	C	T
5	rs13170988	0	107112774	T	C
5	rs770184	0	107113333	T	A
5	rs1820048	0	107113395	A	G
5	rs17367935	0	107113735	C	T
5	rs17160542	0	107114506	T	C
5	rs1833662	0	107114515	A	G
5	rs770183	0	107115667	C	T
5	rs12188369	0	107116464	T	G
5	rs6888455	0	107116572	T	G
5	rs6888775	0	107116709	T	C
5	rs13164192	0	107117017	A	G
5	rs67369129	0	107117085	C	G
5	rs2099328	0	107117283	T	C
5	rs140260719	0	107117452	C	G
5	rs7708590	0	107117501	G	A
5	rs13360165	0	107117680	T	A
5	rs7733958	0	107117975	T	C
5	rs12520844	0	107117993	A	G
5	rs9328019	0	107118121	T	C
5	rs770182	0	107118140	G	T
5	rs4957716	0	107118260	C	T
5	rs4957717	0	107118388	G	A
5	rs770181	0	107118443	G	A
5	rs770180	0	107118722	C	T
5	rs4957718	0	107118805	C	G
5	rs770179	0	107119491	T	C
5	rs919770	0	107120133	G	A
5	rs12659439	0	107120531	T	C
5	rs12514464	0	107120759	G	A
5	rs12656883	0	107120776	C	T
5	rs796381	0	107120853	A	G
5	rs770176	0	107120945	C	T
5	rs770175	0	107121023	C	G
5	rs1363459	0	107121207	A	G
5	rs4957719	0	107121326	T	C
5	rs770174	0	107121344	C	T
5	rs4957539	0	107121383	C	T
5	rs770172	0	107121419	A	G
5	rs62355924	0	107121496	A	G
5	rs117899495	0	107121817	G	A
5	rs6862116	0	107123064	C	T
5	rs770170	0	107123447	C	T
5	rs770169	0	107123595	T	G
5	rs150367790	0	107123729	T	G
5	rs10054700	0	107123925	T	C
5	rs11242649	0	107123947	A	G
5	rs11739869	0	107124000	A	G
5	rs770168	0	107124377	G	A
5	rs10036849	0	107124611	A	G
5	rs13159144	0	107125042	C	T
5	rs10068150	0	107125305	C	A
5	rs6883356	0	107125573	G	A
5	rs1862310	0	107125801	G	A
5	rs13159307	0	107125858	G	A
5	rs12153448	0	107126581	C	T
5	rs76347798	0	107126896	G	A
5	rs770167	0	107126918	T	C
5	rs6880058	0	107127124	T	C
5	rs770166	0	107127227	C	T
5	rs6876754	0	107127757	A	G
5	rs6881288	0	107127859	T	C
5	rs11242650	0	107128111	A	G
5	rs930219	0	107128877	G	A
5	rs10515377	0	107129003	T	C
5	rs13179594	0	107129101	G	A
5	rs10515378	0	107129158	T	C
5	rs12522401	0	107129479	C	T
5	rs6888208	0	107129823	A	C
5	rs6892712	0	107129849	T	C
5	rs6871240	0	107130419	G	A
5	rs62355926	0	107130542	T	A
5	rs62355927	0	107130873	C	G
5	rs12516234	0	107131481	A	G
5	rs12518562	0	107131544	G	A
5	rs79477964	0	107131806	C	T
5	rs6868417	0	107132270	T	A
5	rs13159249	0	107132384	C	T
5	rs11742515	0	107132802	A	G
5	rs58297701	0	107134100	C	T
5	rs6875281	0	107134120	A	G
5	rs6875450	0	107134240	A	T
5	rs4957540	0	107134317	A	T
5	rs76638449	0	107134700	C	T
5	rs10037033	0	107134987	A	G
5	rs10045237	0	107134994	C	A
5	rs10057444	0	107135430	T	C
5	rs6876584	0	107136444	C	G
5	rs141799707	0	107136544	G	A
5	rs6898244	0	107136952	A	G
5	rs6866542	0	107137158	T	C
5	rs28539291	0	107137271	A	G
5	rs1974789	0	107137416	T	G
5	rs1974788	0	107137464	T	C
5	rs9328020	0	107138123	T	A
5	rs10068949	0	107138125	G	A
5	rs6891749	0	107138981	G	A
5	rs1559097	0	107139080	C	T
5	rs1559096	0	107139167	A	G
5	rs4348200	0	107139260	A	G
5	rs1363458	0	107139388	C	A
5	rs10464043	0	107139503	T	C
5	rs10515379	0	107139663	G	A
5	rs117793864	0	107140042	G	A
5	rs3910210	0	107140068	A	G
5	rs7736608	0	107140267	G	A
5	rs140472376	0	107140427	G	A
5	rs3843491	0	107140447	G	C
5	rs3843492	0	107140556	G	A
5	rs3842914	0	107141165	C	A
5	rs3842915	0	107141190	T	C
5	rs57789262	0	107141232	T	C
5	rs3843493	0	107141308	A	T
5	rs142065487	0	107141352	A	G
5	rs6864994	0	107141527	C	T
5	rs12520230	0	107141575	T	G
5	rs11742545	0	107141733	C	T
5	rs2410959	0	107142556	G	A
5	rs62355954	0	107142576	T	C
5	rs2898606	0	107142591	G	A
5	rs2410958	0	107142758	T	C
5	rs6596749	0	107142868	G	A
5	rs6871212	0	107142894	C	T
5	rs6892119	0	107142920	A	G
5	rs6892137	0	107142948	A	G
5	rs2410957	0	107143588	G	A
5	rs6596750	0	107143856	C	G
5	rs6596751	0	107143969	C	T
5	rs17369104	0	107144755	A	G
5	rs6882183	0	107145253	T	C
5	rs55876360	0	107145324	T	G
5	rs4099189	0	107145885	C	T
5	rs4099188	0	107146022	A	G
5	rs4099187	0	107146126	A	G
5	rs4099186	0	107146272	A	T
5	rs6888461	0	107146674	T	C
5	rs6868088	0	107147035	C	T
5	rs6867170	0	107147184	G	A
5	rs11747409	0	107147769	T	C
5	rs6895001	0	107148207	A	G
5	rs62355956	0	107148301	C	T
5	rs76351645	0	107148729	G	A
5	rs10066422	0	107149038	C	T
5	rs6860214	0	107149251	A	G
5	rs6860370	0	107149304	A	G
5	rs6860400	0	107149367	A	G
5	rs6880537	0	107149604	C	G
5	rs6879536	0	107149768	G	A
5	rs2033479	0	107149846	T	C
5	rs6861427	0	107149904	A	G
5	rs6879852	0	107149908	G	C
5	rs3931057	0	107150034	A	G
5	rs3931058	0	107150035	G	A
5	rs3931059	0	107150143	T	G
5	rs3931060	0	107150161	T	G
5	rs6866321	0	107150386	A	T
5	rs6870561	0	107150403	T	C
5	rs3846692	0	107151100	G	C
5	rs3846693	0	107151158	G	A
5	rs3931725	0	107151283	T	G
5	rs75594323	0	107151509	T	G
5	rs116986351	0	107151587	G	A
5	rs62355957	0	107152079	C	T
5	rs4957721	0	107152336	C	T
5	rs4957541	0	107152375	G	T
5	rs4957722	0	107152698	C	T
5	rs6860649	0	107152986	G	C
5	rs4100173	0	107153682	A	G
5	rs144723055	0	107154135	T	A
5	rs6893393	0	107154314	T	C
5	rs3909363	0	107154476	C	G
5	rs75024692	0	107154579	C	T
5	rs6889417	0	107154586	A	G
5	rs6867698	0	107154771	G	T
5	rs12187616	0	107154947	G	T
5	rs12186563	0	107154995	G	A
5	rs55976515	0	107155173	A	G
5	rs4957543	0	107155393	C	T
5	rs3909362	0	107155394	A	G
5	rs3909361	0	107155638	A	C
5	rs76334751	0	107155995	G	T
5	rs4957544	0	107156330	T	G
5	rs12522889	0	107156755	A	G
5	rs62358061	0	107156931	C	T
5	rs4957723	0	107157011	T	C
5	rs17435188	0	107157175	C	G
5	rs6880567	0	107157525	T	C
5	rs6876427	0	107157666	A	G
5	rs62358082	0	107158033	T	C
5	rs7700475	0	107158158	G	A
5	rs62358083	0	107158198	C	T
5	rs12513976	0	107158208	A	G
5	rs7702274	0	107158573	C	T
5	rs72795927	0	107158761	G	T
5	rs78170586	0	107158765	T	G
5	rs77964318	0	107158766	C	A
5	rs113779998	0	107158804	C	T
5	rs62358085	0	107158815	A	G
5	rs62358086	0	107158969	A	T
5	rs17160628	0	107159013	C	T
5	rs12514674	0	107159087	A	C
5	rs10515380	0	107159235	C	T
5	rs11742684	0	107159796	G	C
5	rs3909359	0	107160117	C	T
5	rs77292065	0	107160197	G	T
5	rs7704143	0	107161659	T	G
5	rs6596754	0	107161663	G	T
5	rs6596755	0	107162685	T	A
5	rs10062935	0	107163605	A	G
5	rs7728277	0	107163842	G	A
5	rs7715103	0	107164059	A	T
5	rs17160630	0	107164100	G	C
5	rs11954123	0	107164126	A	G
5	rs10515381	0	107164541	T	C
5	rs11955015	0	107164703	T	C
5	rs6895254	0	107165073	T	G
5	rs66825386	0	107165248	A	G
5	rs78170287	0	107165508	G	A
5	rs76371211	0	107165963	A	C
5	rs68142609	0	107166263	G	T
5	rs7716448	0	107166423	C	T
5	rs3846694	0	107166502	G	A
5	rs7736306	0	107166586	A	G
5	rs17160641	0	107167046	A	G
5	rs7708273	0	107168049	A	G
5	rs11242652	0	107168621	T	C
5	rs7730902	0	107169101	G	A
5	rs17160651	0	107169228	A	G
5	rs55696048	0	107170051	G	T
5	rs868548	0	107170088	C	T
5	rs62358087	0	107170148	A	G
5	rs3843494	0	107170408	C	T
5	rs57821298	0	107170573	C	A
5	rs17160654	0	107171319	G	A
5	rs17160655	0	107172245	A	G
5	rs12188460	0	107172269	A	G
5	rs150181868	0	107172822	A	G
5	rs3846695	0	107172975	C	T
5	rs12189452	0	107173193	G	A
5	rs34830286	0	107173762	T	G
5	rs3926991	0	107174236	A	G
5	rs3846696	0	107174392	G	C
5	rs66778361	0	107174427	A	T
5	rs67479988	0	107175465	C	T
5	rs67120605	0	107175513	T	C
5	rs144915572	0	107175579	C	T
5	rs10479411	0	107175771	A	G
5	rs60986426	0	107175778	T	C
5	rs17160662	0	107176451	G	T
5	rs1549925	0	107176593	A	C
5	rs4957724	0	107177381	G	A
5	rs9328022	0	107177639	A	T
5	rs77946231	0	107179705	T	G
5	rs67994848	0	107180913	T	G
5	rs12152884	0	107181184	G	A
5	rs12523638	0	107181690	T	A
5	rs138723064	0	107182777	C	T
5	rs58279013	0	107182865	T	C
5	rs59280737	0	107183123	A	G
5	rs13176239	0	107183602	G	C
5	rs6863049	0	107183681	C	T
5	rs77658370	0	107183767	C	T
5	rs6866484	0	107184154	G	A
5	rs79979728	0	107184736	C	T
5	rs66731334	0	107185326	T	G
5	rs117428677	0	107186382	C	A
5	rs11745426	0	107186734	A	G
5	rs6867085	0	107187307	C	A
5	rs78186859	0	107187915	A	G
5	rs117379188	0	107188424	A	G
5	rs138442711	0	107188622	G	T
5	rs79731747	0	107189039	T	G
5	rs7716800	0	107189051	G	T
5	rs7718258	0	107189264	C	T
5	rs17160676	0	107189631	C	G
5	rs62359630	0	107189972	G	A
5	rs6884480	0	107190518	C	T
5	rs72795949	0	107190632	T	C
5	rs76586122	0	107191078	A	G
5	rs17160677	0	107191287	C	T
5	rs6875566	0	107192055	A	G
5	rs13155942	0	107192210	T	A
5	rs2163794	0	107192272	G	A
5	rs10051785	0	107192499	T	C
5	rs7735555	0	107192926	C	T
5	rs57060622	0	107193801	G	A
5	rs6882819	0	107193946	A	G
5	rs78738444	0	107193989	C	G
5	rs74961815	0	107194056	T	C
5	rs76873939	0	107194061	G	A
5	rs113845095	0	107194259	G	C
5	rs75399708	0	107194689	T	C
5	rs12515389	0	107194698	T	A
5	rs76913715	0	107194704	A	G
5	rs1054256	0	107194762	C	T
5	rs11253	0	107194782	G	A
5	rs12519254	0	107195155	C	T
5	rs1368441	0	107195257	C	A
5	rs1054248	0	107195262	C	A
5	rs75321120	0	107195419	T	C
5	rs12519388	0	107195737	C	T
5	rs12522548	0	107195824	T	C
5	rs12522552	0	107195846	T	G
5	rs12188414	0	107196959	C	T
5	rs1865015	0	107196976	G	A
5	rs12189428	0	107196998	A	G
5	rs35343876	0	107197108	A	G
5	rs61749621	0	107197420	G	A
5	rs34990078	0	107197502	G	A
5	rs78569848	0	107197710	G	A
5	rs57585211	0	107197725	T	G
5	rs35372343	0	107198124	C	T
5	rs79187991	0	107198256	A	C
5	rs80157655	0	107198257	T	C
5	rs7730156	0	107199820	T	C
5	rs142471939	0	107199890	C	A
5	rs11740286	0	107199977	T	C
5	rs117243686	0	107200177	T	C
5	rs28694038	0	107201226	G	A
5	rs6596759	0	107202929	C	A
5	rs12152863	0	107203628	C	T
5	rs6869144	0	107203855	A	G
5	rs147711385	0	107203978	A	G
5	rs10040850	0	107204485	T	C
5	rs7708343	0	107205182	G	A
5	rs17160700	0	107205309	C	T
5	rs2900119	0	107205967	T	C
5	rs8180457	0	107209814	T	C
5	rs11748134	0	107213361	T	C
5	rs150336737	0	107213565	G	A
5	rs11745018	0	107214510	C	A
5	rs58854937	0	107215084	C	A
5	rs67534664	0	107215282	G	T
5	rs10067015	0	107215630	T	C
5	rs10065586	0	107215934	A	G
5	rs1549924	0	107216209	G	A
5	rs1549923	0	107216405	C	A
5	rs10069370	0	107217102	A	G
5	rs67795753	0	107217153	A	G
5	rs57994859	0	107217550	C	T
5	rs10039402	0	107217938	C	G
5	rs10045396	0	107218278	G	A
5	rs7732519	0	107218296	A	T
5	rs7712414	0	107218583	G	C
5	rs4957726	0	107218728	C	G
5	rs10073441	0	107218799	T	C
5	rs9784678	0	107220255	C	T
5	rs9784679	0	107220280	C	T
5	rs2195941	0	107220780	A	G
5	rs62359632	0	107222069	C	T
5	rs10035487	0	107222076	T	C
5	rs62361076	0	107223098	C	T
5	rs4957727	0	107223376	A	G
5	rs1433051	0	107227755	A	G
5	rs117178130	0	107228324	A	G
5	rs17436107	0	107228660	G	T
5	rs6880495	0	107228663	A	G
5	rs17160706	0	107228762	A	C
5	rs10045437	0	107230976	C	T
5	rs13189604	0	107231002	C	T
5	rs13161312	0	107233082	G	A
5	rs7726739	0	107233155	C	G
5	rs10069340	0	107233791	G	A
5	rs9885427	0	107234502	G	A
5	rs10040275	0	107234699	A	G
5	rs9328023	0	107234977	T	C
5	rs9328024	0	107235201	A	G
5	rs17160708	0	107236049	A	T
5	rs34644295	0	107236230	C	T
5	rs74862673	0	107236451	T	C
5	rs12656092	0	107237147	G	A
5	rs17160709	0	107237203	C	T
5	rs7705884	0	107237331	T	A
5	rs7720097	0	107237349	C	G
5	rs17160710	0	107238102	G	T
5	rs4957728	0	107238294	T	C
5	rs72795959	0	107238511	G	A
5	rs999063	0	107240149	A	G
5	rs999064	0	107240167	C	T
5	rs147956208	0	107240199	C	T
5	rs10072706	0	107240626	G	C
5	rs61125751	0	107240649	T	C
5	rs66528064	0	107241214	G	A
5	rs147694695	0	107241341	T	C
5	rs998906	0	107241363	T	C
5	rs17160714	0	107241795	G	T
5	rs12518124	0	107243126	C	T
5	rs10043226	0	107243859	A	C
5	rs140828152	0	107245284	C	T
5	rs74649773	0	107248110	G	T
5	rs1433050	0	107248608	C	T
5	rs72795963	0	107250435	T	C
5	rs62361079	0	107250613	C	T
5	rs13160145	0	107250802	C	A
5	rs12514884	0	107251440	G	A
5	rs62361080	0	107251468	C	A
5	rs6874672	0	107251524	T	C
5	rs11242654	0	107251611	T	G
5	rs78864031	0	107252008	G	A
5	rs919768	0	107253072	A	G
5	rs74480934	0	107253323	C	G
5	rs12514763	0	107254677	A	G
5	rs12514780	0	107254739	A	G
5	rs76324674	0	107255068	C	T
5	rs12522338	0	107255077	T	C
5	rs10463584	0	107255869	A	G
5	rs1036211	0	107256237	G	A
5	rs982102	0	107256585	G	A
5	rs12515449	0	107257602	G	A
5	rs142025802	0	107258826	C	T
5	rs1433055	0	107258976	A	T
5	rs10076055	0	107259881	C	T
5	rs892007	0	107260244	C	T
5	rs6875579	0	107261017	C	T
5	rs1433054	0	107261714	T	A
5	rs919767	0	107262251	A	T
5	rs1835980	0	107263204	T	A
5	rs11743737	0	107263580	T	C
5	rs1821271	0	107263596	T	C
5	rs1835979	0	107263834	C	T
5	rs10037357	0	107264340	C	T
5	rs10066056	0	107264705	T	A
5	rs11959575	0	107265024	C	T
5	rs1835978	0	107265051	T	C
5	rs919769	0	107265792	C	A
5	rs10077567	0	107265976	C	T
```
