## Supplementary material for "Characterization of shared and ancestry-specific signals driving complex traits using multi-ancestry fine-mapping": susiex_nc3.cs80.cs

```
CS_ID	SNP	BP	REF_ALLELE	ALT_ALLELE	REF_FRQ	BETA	SE	-LOG10P	CS_PIP	OVRL_PIP
1	rs187557	106766340	T,T	C,C	0.158052,0.675595	-0.0303771,-0.00818961	0.00541997,0.00913095	7.68058,0.432069	0.30875	0.308768
1	rs252812	106735490	G,G	A,A	0.187873,0.499008	-0.0254475,-0.0231559	0.00506169,0.00854937	6.30367,2.17013	0.146328	0.146346
1	rs431982	106732144	C,C	T,T	0.188867,0.499008	-0.0255307,-0.022257	0.00505144,0.00854937	6.36418,2.03472	0.136378	0.136394
1	rs252811	106736357	T,T	C,C	0.188867,0.512897	-0.0254395,-0.0201036	0.00505144,0.0085522	6.32315,1.72726	0.0717887	0.0718029
1	rs252808	106736946	T,T	C,C	0.188867,0.512897	-0.0252569,-0.0203488	0.00505144,0.0085522	6.2415,1.76089	0.0628025	0.0628169
1	rs252810	106736417	C,C	T,T	0.201789,0.511905	-0.0248603,-0.0199563	0.00492643,0.00855178	6.3464,1.70736	0.055086	0.0551011
1	rs252818	106725691	T,T	C,C	0.188867,0.501984	-0.0251657,-0.0200451	0.00505144,0.00854942	6.20086,1.72019	0.0542615	0.0542759
2	rs13178589	106861387	G,G	A,A	0.840954,0.957341	0.0252747,-0.0076096	0.0054062,0.0211527	5.53201,0.143249	0.76386	0.763863
2	rs250250	106859212	A,A	T,T	0.144135,0.042659	-0.0241593,0.00898589	0.00562927,0.0211526	4.75133,0.173295	0.106973	0.106983
3	rs55696048	107170051	T,T	G,G	0.846918,0.854167	-0.0180098,-0.0338194	0.00549107,0.0121117	2.98352,2.2812	0.128166	0.128202
3	rs998906	107241363	C,C	T,T	0.599404,0.696429	0.0138541,0.0068987	0.00403484,0.00929682	3.22507,0.33908	0.0670018	0.0671233
3	rs2900119	107205967	C,C	T,T	0.709742,0.584325	0.0164525,0.0160795	0.00435609,0.00867359	3.79917,1.19545	0.050502	0.0512956
3	rs2163794	107192272	A,A	G,G	0.150099,0.271825	0.0182694,0.0229244	0.00553562,0.00960817	3.01516,1.76863	0.0263776	0.026398
3	rs1054256	107194762	T,T	C,C	0.151093,0.272817	0.0178945,0.0236725	0.00552061,0.00959722	2.92465,1.86518	0.0238092	0.0238297
3	rs9328022	107177639	T,T	A,A	0.15507,0.272817	0.0166103,0.0237477	0.00546217,0.00959722	2.62742,1.87469	0.0202501	0.0202665
3	rs13160145	107250802	A,A	C,C	0.197813,0.521825	0.0185643,0.00683425	0.00496334,0.00855751	3.73561,0.372115	0.0142434	0.0142812
3	rs4957728	107238294	C,C	T,T	0.197813,0.518849	0.0183039,0.00620895	0.00496334,0.00855543	3.64553,0.329751	0.0131855	0.013226
3	rs7708343	107205182	A,A	G,G	0.893638,0.68254	0.0229933,0.0149111	0.00641306,0.00918321	3.47292,0.981167	0.012988	0.0132164
3	rs919768	107253072	G,G	A,A	0.197813,0.513889	0.0184734,0.00522787	0.00496334,0.00855265	3.70404,0.266779	0.01208	0.0121141
3	rs11242654	107251611	G,G	T,T	0.197813,0.513889	0.0183825,0.00570029	0.00496334,0.00855265	3.6726,0.296626	0.0115651	0.011598
3	rs7736306	107166586	G,G	A,A	0.843936,0.605159	-0.0188004,-0.00720678	0.00544795,0.00874495	3.25283,0.387345	0.0112658	0.0112735
3	rs1433050	107248608	T,T	C,C	0.194831,0.520833	0.0183969,0.00621748	0.00499191,0.00855678	3.64131,0.330254	0.0111499	0.0111835
3	rs999063	107240149	G,G	A,A	0.194831,0.512897	0.0181805,0.00560552	0.00499191,0.0085522	3.56776,0.290578	0.00922555	0.00925496
3	rs8180457	107209814	C,C	T,T	0.151093,0.267857	0.0172014,0.0202071	0.00552061,0.00965281	2.73657,1.43993	0.00872244	0.00873289
3	rs7705884	107237331	A,A	T,T	0.201789,0.540675	0.0179278,0.00195965	0.00492643,0.00857778	3.5629,0.0865614	0.00855716	0.00858763
3	rs17160709	107237203	T,T	C,C	0.806163,0.929563	0.0170357,0.00651012	0.00500161,0.0167057	3.18102,0.156915	0.00835458	0.00842514
3	rs13176239	107183602	C,C	G,G	0.251491,0.330357	0.0130776,0.0184993	0.00455701,0.00908845	2.38642,1.37879	0.00834182	0.00835224
3	rs184425419	107125934	A,NA	G,NA	0.981113,NA	-0.0530857,NA	0.0145245,NA	3.58959,NA	0.0083396	0.00876075
3	rs7720097	107237349	G,G	C,C	0.201789,0.540675	0.0178803,0.00195965	0.00492643,0.00857778	3.54668,0.0865614	0.00826457	0.00829427
3	rs68142609	107166263	T,T	G,G	0.843936,0.598214	-0.0184878,-0.00565001	0.00544795,0.00871922	3.16116,0.28652	0.00809501	0.00810141
3	rs6874672	107251524	C,C	T,T	0.195825,0.511905	0.0180551,0.00527673	0.0049823,0.00855178	3.53723,0.269854	0.00782346	0.00785081
3	rs66825386	107165248	G,G	A,A	0.843936,0.597222	-0.0183078,-0.00599033	0.00544795,0.0087157	3.109,0.308131	0.00737841	0.00738448
3	rs7716448	107166423	T,T	C,C	0.843936,0.598214	-0.0183078,-0.00574796	0.00544795,0.00871922	3.109,0.292644	0.00725166	0.00725768
3	rs152555	106849674	A,A	G,G	0.128231,0.218254	-0.0227074,0.00494602	0.00591347,0.0103488	3.90988,0.198804	0.00638574	0.00844504
3	rs10069370	107217102	G,G	A,A	0.151093,0.262897	0.0168794,0.020556	0.00552061,0.0097106	2.65135,1.46506	0.0061807	0.00619023
3	rs17160641	107167046	G,G	A,A	0.843936,0.595238	-0.018042,-0.00564326	0.00544795,0.00870879	3.03277,0.28652	0.00607155	0.00607701
3	rs10067015	107215630	C,C	T,T	0.151093,0.261905	0.0169267,0.0203101	0.00552061,0.00972244	2.66379,1.43524	0.00598466	0.00599385
3	rs1549925	107176593	C,C	A,A	0.166004,0.27381	0.014301,0.0233022	0.00531372,0.00958635	2.14772,1.82198	0.00580601	0.00581491
3	rs17160651	107169228	G,G	A,A	0.845924,0.602183	-0.0180646,-0.00754463	0.00547654,0.00873368	3.01239,0.41154	0.00545501	0.00546026
3	rs11242652	107168621	C,C	T,T	0.845924,0.603175	-0.018018,-0.00774338	0.00547654,0.00873739	2.99924,0.4254	0.00539249	0.00539773
3	rs868548	107170088	T,T	C,C	0.845924,0.606151	-0.018032,-0.00755768	0.00547654,0.00874879	3.00317,0.41154	0.0053568	0.00536199
3	rs4957726	107218728	G,G	C,C	0.200795,0.262897	0.0152133,0.0186938	0.00493553,0.0097106	2.68753,1.26586	0.00515374	0.00517122
3	rs12654281	107040442	T,T	C,C	0.596421,0.625992	-0.0137364,-0.0111934	0.00402994,0.00883443	3.18509,0.687931	0.00473542	0.00480805
3	rs7708137	107049989	T,T	A,A	0.585487,0.626984	-0.0132727,-0.0108619	0.00401339,0.00883916	3.02562,0.659297	0.00427983	0.00435903
3	rs7735300	107048074	G,G	A,A	0.584493,0.625992	-0.013268,-0.0108323	0.004012,0.00883443	3.02562,0.657294	0.00415348	0.00423308
3	rs9784678	107220255	T,T	C,C	0.203777,0.272817	0.0151764,0.0174225	0.00490845,0.00959722	2.70139,1.15822	0.00410176	0.00411708
3	rs7712414	107218583	C,C	G,G	0.923459,0.954365	0.0197067,0.0343628	0.00743677,0.0204832	2.09413,1.02955	0.00408949	0.0041619
3	rs17160655	107172245	G,G	A,A	0.845924,0.604167	-0.0174877,-0.00740626	0.00547654,0.00874115	2.85168,0.40139	0.0037788	0.0037831
3	rs139146829	107199375	G,NA	A,NA	0.988072,NA	-0.0575883,NA	0.0182119,NA	2.80516,NA	0.00376121	0.00399239
3	rs36016556	107044031	A,A	T,T	0.597416,0.625992	-0.0133327,-0.0107416	0.00403156,0.00883443	3.02562,0.649689	0.00342712	0.00348031
3	rs17160654	107171319	A,A	G,G	0.907555,0.97123	0.0177839,0.027522	0.00682591,0.0255725	2.03725,0.550022	0.00339914	0.0034635
3	rs4571459	106278484	A,A	T,T	0.205765,0.136905	0.0226138,-0.00896512	0.00489079,0.0124355	5.42383,0.327022	0.00336975	0.00370666
3	rs1363896	106625682	C,C	A,A	0.539761,0.746032	-0.0173898,-0.0284247	0.00396686,0.00982053	4.93312,2.42037	0.00335817	0.0084798
3	rs10053964	106277649	A,A	C,C	0.208748,0.136905	0.0227193,-0.00812754	0.00486487,0.0124355	5.52132,0.289556	0.00332116	0.00368405
3	rs3846695	107172975	T,T	C,C	0.845924,0.606151	-0.0172244,-0.00756366	0.00547654,0.00874879	2.77985,0.411961	0.00328454	0.00328852
3	rs12659812	107048168	A,A	G,G	0.597416,0.625992	-0.0132393,-0.0106809	0.00403156,0.00883443	2.98979,0.644623	0.00316103	0.00321068
3	rs1388132	107043434	C,C	G,G	0.596421,0.625	-0.0132784,-0.0107358	0.00402994,0.00882973	3.00683,0.649689	0.00310853	0.0031591
3	rs13175692	107048391	C,C	T,T	0.597416,0.626984	-0.0131948,-0.0107238	0.00403156,0.00883916	2.9728,0.647722	0.0030862	0.00313486
3	rs13185104	107042352	A,A	G,G	0.596421,0.625992	-0.013234,-0.010943	0.00402994,0.00883443	2.98979,0.666619	0.00307772	0.00312799
3	rs34830286	107173762	G,G	T,T	0.907555,0.97123	0.0175445,0.0276944	0.00682591,0.0255725	1.99304,0.554676	0.0030629	0.00312171
3	rs999064	107240167	T,T	C,C	0.507952,0.679563	0.0111016,0.00625487	0.0039548,0.00916045	2.30114,0.305636	0.00305998	0.00308008
3	rs7730902	107169101	A,A	G,G	0.907555,0.97123	0.0174782,0.02841	0.00682591,0.0255725	1.98088,0.574162	0.0030599	0.00311873
3	rs60986426	107175778	C,C	T,T	0.845924,0.604167	-0.0171819,-0.00678924	0.00547654,0.00874115	2.76835,0.359184	0.00299712	0.00300088
3	rs67120605	107175513	C,C	T,T	0.845924,0.604167	-0.0171819,-0.00674108	0.00547654,0.00874115	2.76835,0.35596	0.00298527	0.00298902
3	rs66778361	107174427	T,T	A,A	0.845924,0.605159	-0.0172244,-0.00630051	0.00547654,0.00874495	2.77985,0.326764	0.00295597	0.00295969
3	rs11955015	107164703	C,C	T,T	0.909543,0.848214	0.0169874,0.0191621	0.00689297,0.0119134	1.86258,0.967637	0.00293334	0.00298648
3	rs4449519	106287409	A,A	C,C	0.208748,0.139881	0.0224517,-0.00910658	0.00486487,0.0123238	5.40566,0.337297	0.00287322	0.00318699
3	rs10464043	107139503	C,C	T,T	0.575547,0.65873	0.0128524,0.0106767	0.00400022,0.00901572	2.88142,0.626496	0.00287219	0.00293574
3	rs35818877	107048511	A,A	C,C	0.597416,0.625992	-0.0130567,-0.0107714	0.00403156,0.00883443	2.92045,0.652189	0.00278952	0.00283429
3	rs62355957	107152079	T,T	C,C	0.884692,0.972222	0.0217392,-0.0223418	0.00619033,0.0260119	3.35157,0.4085	0.00271597	0.00280507
3	rs6867085	107187307	A,A	C,C	0.463221,0.484127	0.0132621,0.0110482	0.00396504,0.00855366	3.0843,0.706671	0.00258738	0.00261023
3	rs6877073	106289491	C,C	A,A	0.16501,0.127976	0.0237232,-0.00379934	0.00532652,0.012796	5.07381,0.11547	0.00246995	0.00282277
3	rs10039569	106272820	T,T	A,A	0.206759,0.135913	0.0223522,-0.0093068	0.00488208,0.0124737	5.32929,0.341419	0.00234986	0.00264274
3	rs6871097	106288380	G,G	A,A	0.16501,0.128968	0.0236335,-0.00409943	0.00532652,0.012754	5.0398,0.126163	0.00234658	0.00268067
3	rs6875341	106288293	C,C	T,T	0.16501,0.127976	0.0236335,-0.00411295	0.00532652,0.012796	5.0398,0.126163	0.00234637	0.00268049
3	rs55782218	106774875	A,NA	C,NA	0.971173,NA	-0.0221768,NA	0.0118166,NA	1.21787,NA	0.00230575	0.00248124
3	rs74453099	106705913	NA,A	NA,G	NA,0.973214	NA,-0.0831878	NA,0.0264757	NA,2.77528	0.00226953	0.00242046
3	rs147881220	106499611	T,NA	A,NA	0.874751,NA	0.0171751,NA	0.00597324,NA	2.39407,NA	0.00211845	0.00226762
3	rs140986610	106496482	C,NA	T,NA	0.986084,NA	0.0550467,NA	0.0168779,NA	2.95533,NA	0.00210736	0.00217976
3	rs67479988	107175465	T,T	C,C	0.845924,0.597222	-0.0167824,-0.00521117	0.00547654,0.0087157	2.66136,0.259714	0.00210664	0.00210974
3	rs1909738	106284527	C,C	T,T	0.164016,0.127976	0.0236011,-0.00425055	0.00533946,0.012796	5.00592,0.130912	0.00209139	0.00241375
3	rs10043226	107243859	C,C	A,A	0.920477,0.946429	0.0175924,0.0234168	0.0073078,0.0189842	1.79401,0.662754	0.00208491	0.00211873
3	rs77613404	106879895	NA,C	NA,T	NA,0.980159	NA,0.0845226	NA,0.0306528	NA,2.23463	0.002042	0.00220157
3	rs114196781	107238234	T,NA	C,NA	0.977137,NA	0.0362033,NA	0.0132281,NA	2.2074,NA	0.00192242	0.00200442
3	rs7735115	106629179	G,G	A,A	0.888668,0.974206	-0.0173431,-0.0880102	0.00628579,0.0269663	2.23687,2.95876	0.00186833	0.00209422
3	rs67795753	107217153	G,G	A,A	0.923459,0.962302	0.0186167,0.0321908	0.00743677,0.0224433	1.90999,0.81964	0.00182273	0.00185811
3	rs6877258	106289629	G,G	A,A	0.166004,0.127976	0.0231767,-0.00394813	0.00531372,0.012796	4.88919,0.120521	0.00171219	0.00196065
3	rs6893945	106292306	C,C	A,A	0.166004,0.12996	0.0231767,-0.00332585	0.00531372,0.0127124	4.88919,0.100391	0.0017018	0.00194861
3	rs2454900	106268585	G,G	A,A	0.168986,0.128968	0.0231265,-0.00241192	0.00527606,0.012754	4.93217,0.0705783	0.00166806	0.00192954
3	rs7732519	107218296	T,T	A,A	0.701789,0.626984	0.0116311,0.017344	0.0043219,0.00883916	2.14755,1.30327	0.00162038	0.00165427
3	rs4957727	107223376	G,G	A,A	0.143141,0.265873	0.0164679,0.0170223	0.00564551,0.00967566	2.45171,1.10497	0.00161139	0.00161767
3	rs4957677	106270780	A,A	T,T	0.168986,0.131944	0.0229967,-0.00324284	0.00527606,0.0126309	4.88326,0.0983344	0.00155092	0.00179263
3	rs10062445	106628486	A,A	G,G	0.890656,0.975198	-0.0166135,-0.0896611	0.00633559,0.0274863	2.05872,2.95617	0.00153446	0.00170972
3	rs10077806	106628489	T,T	C,C	0.890656,0.975198	-0.0165708,-0.0897378	0.00633559,0.0274863	2.05015,2.96045	0.00153161	0.00170616
3	rs7730647	106628700	T,T	A,A	0.889662,0.974206	-0.0167262,-0.0869388	0.00631051,0.0269663	2.09493,2.89818	0.00146876	0.00164195
3	rs7711298	106628768	T,T	C,C	0.892644,0.975198	-0.0168812,-0.0888095	0.00638686,0.0274863	2.08541,2.9089	0.00146753	0.00162818
3	rs6884480	107190518	T,T	C,C	0.359841,0.430556	0.0133081,0.0143888	0.00411946,0.00863302	2.90813,1.01968	0.00146558	0.00148824
3	rs10039402	107217938	G,G	C,C	0.923459,0.96131	0.0184246,0.0291161	0.00743677,0.0221651	1.87842,0.723585	0.00144991	0.0014787
3	rs66947683	106994788	A,A	G,G	0.612326,0.677579	-0.0130878,0.000700153	0.00405803,0.00914559	2.89999,0.0273453	0.00144783	0.00147264
3	rs4957705	106999818	G,G	A,A	0.612326,0.678571	-0.0130878,-0.000100023	0.00405803,0.00915299	2.89999,0.00380322	0.00144185	0.00146651
3	rs17160104	106863919	NA,G	NA,A	NA,0.936508	NA,0.0485807	NA,0.0175302	NA,2.25305	0.001406	0.00151607
3	rs12515340	106269629	G,G	A,A	0.168986,0.12996	0.0228207,-0.00290836	0.00527606,0.0127124	4.8173,0.0866953	0.00139529	0.00161116
3	rs57994859	107217550	T,T	C,C	0.923459,0.962302	0.0181661,0.0301743	0.00743677,0.0224433	1.83636,0.747642	0.001366	0.00139345
3	rs55876360	107145324	G,G	T,T	0.88668,0.969246	0.0204993,-0.022324	0.00623739,0.0247591	2.99382,0.435045	0.0013631	0.00141395
3	rs1549924	107216209	A,A	G,G	0.923459,0.962302	0.0179521,0.0314135	0.00743677,0.0224433	1.80189,0.791537	0.00135328	0.00138068
3	rs4957524	106293263	A,A	G,G	0.170974,0.130952	0.0224644,-0.00417639	0.00525159,0.0126714	4.7238,0.129767	0.00133468	0.00151056
3	rs967270	107002676	C,C	T,T	0.609344,0.678571	-0.0128395,0.000700719	0.00405239,0.00915299	2.8145,0.0273453	0.0012821	0.00130592
3	rs67534664	107215282	T,T	G,G	0.923459,0.962302	0.0177652,0.0316072	0.00743677,0.0224433	1.77206,0.7985	0.00127689	0.00130301
3	rs1549923	107216405	A,A	C,C	0.923459,0.962302	0.0177652,0.0312826	0.00743677,0.0224433	1.77206,0.786848	0.00125291	0.00127857
3	rs13170272	107004049	A,A	G,G	0.611332,0.677579	-0.0129444,-0.000499509	0.00405613,0.00914559	2.84887,0.0193408	0.00122923	0.00125115
3	rs9885427	107234502	A,A	G,G	0.208748,0.540675	0.0153698,0.00195965	0.00486487,0.00857778	2.801,0.0865614	0.00122892	0.00123765
3	rs115093866	106999593	T,NA	C,NA	0.993042,NA	0.0632764,NA	0.0237851,NA	2.10755,NA	0.00122561	0.00144486
3	rs10035487	107222076	C,C	T,T	0.144135,0.266865	0.0159581,0.0171302	0.00562927,0.00966419	2.33868,1.11746	0.00122358	0.00122884
3	rs75904891	106610483	C,NA	T,NA	0.972167,NA	0.0330663,NA	0.0120196,NA	2.22617,NA	0.00119326	0.00123019
3	rs72782150	106551004	G,NA	C,NA	0.900596,NA	0.0198257,NA	0.00660805,NA	2.56901,NA	0.00118571	0.00125006
3	rs10069340	107233791	A,A	G,G	0.202783,0.539683	0.0151141,0.00165474	0.0049174,0.0085764	2.67471,0.0721139	0.00117519	0.00118315
3	rs147795269	107220552	G,NA	A,NA	0.988072,NA	-0.0476461,NA	0.0182119,NA	2.05105,NA	0.00117103	0.00123977
3	rs4632787	106296179	G,G	T,T	0.260437,0.12004	0.0169297,-0.00580759	0.00450506,0.0131525	3.76619,0.18124	0.00116286	0.00133032
3	rs17160710	107238102	T,T	G,G	0.920477,0.956349	0.0171286,0.0181714	0.0073078,0.0209218	1.71932,0.414426	0.00114044	0.00116034
3	rs78740614	106602160	A,NA	G,NA	0.972167,NA	0.0328289,NA	0.0120196,NA	2.20005,NA	0.00113315	0.00116845
3	rs34319558	106593515	T,T	C,C	0.900596,0.972222	-0.0171372,-0.0796852	0.00660805,0.0260119	2.02211,2.6599	0.0010759	0.00118462
3	rs116744836	106607080	A,NA	G,NA	0.972167,NA	0.0325177,NA	0.0120196,NA	2.16607,NA	0.00105955	0.00109284
3	rs6884030	106280515	G,G	A,A	0.16501,0.127976	0.0224695,-0.00426721	0.00532652,0.012796	4.60902,0.13149	0.00103928	0.00117588
3	rs115563396	106697771	C,NA	A,NA	0.981113,NA	0.0544182,NA	0.0145245,NA	3.74662,NA	0.00100396	0.00106724
3	rs66528064	107241214	A,A	G,G	0.920477,0.955357	0.0166988,0.0181776	0.0073078,0.0206987	1.65152,0.420404	0.000983592	0.00100129
3	rs10045396	107218278	A,A	G,G	0.701789,0.633929	0.0112634,0.0160086	0.0043219,0.00887361	2.03824,1.1474	0.000983577	0.0010057
3	rs62361080	107251468	A,A	C,C	0.87674,0.973214	0.0190666,0.00557987	0.00601441,0.0264757	2.81713,0.0793139	0.000912492	0.000934385
3	rs10479391	106300403	T,T	A,A	0.230616,0.12004	0.0165899,-0.000539545	0.00469379,0.0131525	3.38865,0.0144486	0.000908692	0.00106865
3	rs11744426	106349422	G,G	A,A	0.264414,0.117063	0.0170729,0.00164724	0.00448312,0.0132962	3.85405,0.0450806	0.000891467	0.000992161
3	rs6862202	106609190	T,NA	C,NA	0.971173,NA	0.0319685,NA	0.0118166,NA	2.16607,NA	0.000877878	0.000909452
3	rs12653426	106301500	A,A	G,G	0.230616,0.119048	0.0164528,-0.000443076	0.00469379,0.0131998	3.34085,0.0117879	0.000833917	0.00097954
3	rs36179586	106581154	C,C	T,T	0.900596,0.972222	-0.0170889,-0.0770179	0.00660805,0.0260119	2.01289,2.51319	0.000822611	0.000905838
3	rs6893146	106297842	G,G	A,A	0.230616,0.12004	0.0164056,-0.00044149	0.00469379,0.0131525	3.32445,0.0117879	0.000810699	0.000951869
3	rs6880364	106302280	T,T	A,A	0.230616,0.119048	0.0163584,-0.000147736	0.00469379,0.0131998	3.30809,0.00389568	0.00078913	0.000926202
3	rs342605	106882812	T,NA	C,NA	0.809145,NA	-0.0172513,NA	0.00503123,NA	3.21742,NA	0.000789087	0.00263771
3	rs7443308	106299280	G,G	A,A	0.230616,0.12004	0.0163584,-0.000539545	0.00469379,0.0131525	3.30809,0.0144486	0.000786416	0.000922962
3	rs10052471	106299912	A,A	G,G	0.230616,0.121032	0.0163584,-0.000439925	0.00469379,0.0131059	3.30809,0.0117879	0.000785949	0.000922431
3	rs56307182	106502847	T,T	G,G	0.904573,0.985119	0.0199444,-0.044678	0.00672948,0.0353055	2.51724,0.686757	0.000767041	0.000803503
3	rs6897870	107075241	A,NA	G,NA	0.872763,NA	0.0195287,NA	0.00593314,NA	3.00145,NA	0.000765756	0.00101925
3	rs7733288	106611124	G,NA	A,NA	0.971173,NA	0.0301612,NA	0.0118166,NA	1.97074,NA	0.000755084	0.000779792
3	rs79915383	106611520	C,NA	T,NA	0.972167,NA	0.0308702,NA	0.0120196,NA	1.99059,NA	0.00075058	0.000775252
3	rs352610	106888783	A,NA	C,NA	0.817097,NA	-0.0174683,NA	0.00511437,NA	3.19615,NA	0.00074982	0.00264002
3	rs1433055	107258976	T,T	A,A	0.912525,0.955357	0.014621,0.0177015	0.00699802,0.0206987	1.43557,0.406223	0.000746093	0.000758058
3	rs62357862	107005910	A,NA	G,NA	0.912525,NA	0.0169148,NA	0.00699802,NA	1.80562,NA	0.000745419	0.000758914
3	rs6891749	107138981	A,A	G,G	0.958251,0.983135	0.0317955,0.0179282	0.00988495,0.0331973	2.88693,0.229765	0.000739178	0.000837834
3	rs72782164	106580587	T,T	C,C	0.900596,0.972222	-0.0167963,-0.0765479	0.00660805,0.0260119	1.95749,2.48778	0.000738668	0.000812597
3	rs6897852	107075216	C,NA	G,NA	0.872763,NA	0.0194362,NA	0.00593314,NA	2.97742,NA	0.000737056	0.000979001
3	rs7724815	106613319	G,NA	C,NA	0.971173,NA	0.0300088,NA	0.0118166,NA	1.9547,NA	0.00073165	0.000755693
3	rs114105137	106550376	A,NA	C,NA	0.974155,NA	0.0322513,NA	0.0124606,NA	2.01566,NA	0.000715981	0.000737106
3	rs4957682	106351843	A,A	G,G	0.241551,0.123016	0.015598,-9.93372e-05	0.00461925,0.0130145	3.13459,0.00265296	0.000715007	0.000795342
3	rs76307236	106596889	G,NA	T,NA	0.974155,NA	0.0331617,NA	0.0124606,NA	2.10884,NA	0.00070885	0.000733976
3	rs341275	106885063	C,NA	T,NA	0.808151,NA	-0.0170979,NA	0.00502127,NA	3.17954,NA	0.000708374	0.00235864
3	rs342602	106883689	C,NA	A,NA	0.808151,NA	-0.0170834,NA	0.00502127,NA	3.17494,NA	0.00070342	0.0023368
3	rs150354550	106595364	C,NA	G,NA	0.974155,NA	0.0330597,NA	0.0124606,NA	2.09829,NA	0.000694939	0.000719632
3	rs28369477	106327520	C,C	T,T	0.234592,0.116071	0.0169235,0.00321115	0.00466591,0.0133454	3.54262,0.0915948	0.000694318	0.000770524
3	rs341273	106885810	C,NA	T,NA	0.808151,NA	-0.0170544,NA	0.00502127,NA	3.16576,NA	0.000693649	0.00229389
3	rs13186418	106607644	G,NA	A,NA	0.875746,NA	-0.021001,NA	0.0059937,NA	3.33856,NA	0.000693211	0.00074301
3	rs168472	106905132	G,G	A,A	0.835984,0.991071	-0.010904,0.0936832	0.00533946,0.0454422	1.38577,1.4062	0.000688897	0.000754946
3	rs114956469	106577978	T,NA	C,NA	0.974155,NA	0.0329942,NA	0.0124606,NA	2.09154,NA	0.000686176	0.000710595
3	rs115367866	106541830	A,NA	G,NA	0.974155,NA	0.0319854,NA	0.0124606,NA	1.98884,NA	0.000679951	0.000700177
3	rs375172983	106317498	NA,A	NA,G	NA,0.97619	NA,-0.065231	NA,0.0280389	NA,1.69909	0.000677238	0.000722791
3	rs10076688	107080041	G,NA	A,NA	0.875746,NA	0.0182596,NA	0.0059937,NA	2.63535,NA	0.000677211	0.000829509
3	rs55993664	106603482	A,NA	C,NA	0.87674,NA	-0.0210735,NA	0.00601441,NA	3.33856,NA	0.000662493	0.000708515
3	rs117174575	106370444	NA,T	NA,C	NA,0.979167	NA,-0.0672677	NA,0.0299292	NA,1.60899	0.000651091	0.000692688
3	rs75553039	106575020	C,NA	T,NA	0.974155,NA	0.0326574,NA	0.0124606,NA	2.05696,NA	0.000643076	0.000666146
3	rs4533874	106328406	G,G	A,A	0.235586,0.118056	0.0168561,0.00303728	0.00465908,0.0132476	3.52724,0.0868966	0.000634463	0.000705996
3	rs78445518	106309616	C,NA	T,NA	0.974155,NA	-0.0375269,NA	0.0124606,NA	2.5853,NA	0.000632029	0.000674625
3	rs140608111	106646957	G,NA	C,NA	0.983101,NA	0.0557983,NA	0.0153396,NA	3.56024,NA	0.000623664	0.000668768
3	rs77199804	107005665	G,NA	C,NA	0.912525,NA	0.0163883,NA	0.00699802,NA	1.71696,NA	0.000621823	0.000633622
3	rs149947191	106611890	A,NA	G,NA	0.99006,NA	0.0383071,NA	0.01993,NA	1.26284,NA	0.000608327	0.000637458
3	rs6596736	106627302	A,A	C,C	0.890656,0.972222	-0.0166135,-0.0744317	0.00633559,0.0260119	2.05872,2.37499	0.000604922	0.000672234
3	rs6898202	107075462	T,NA	G,NA	0.875746,NA	0.0187301,NA	0.0059937,NA	2.74999,NA	0.000591119	0.00077714
3	rs352606	106892857	A,NA	G,NA	0.817097,NA	-0.0169567,NA	0.00511437,NA	3.03867,NA	0.000589785	0.00191617
3	rs57585211	107197725	G,G	T,T	0.83499,0.676587	0.0139325,0.0143739	0.00532652,0.00913824	2.05038,0.93654	0.000584211	0.000601175
3	rs78156450	106589727	C,NA	G,NA	0.991054,NA	0.0413879,NA	0.0209976,NA	1.31234,NA	0.000580757	0.000609733
3	rs9986282	107073150	C,NA	A,NA	0.874751,NA	0.0183845,NA	0.00597324,NA	2.68083,NA	0.00056549	0.000733254
3	rs115251993	106614607	T,NA	C,NA	0.971173,NA	0.0289657,NA	0.0118166,NA	1.84664,NA	0.000565054	0.000583271
3	rs164850	106901053	G,G	A,A	0.83499,0.989087	-0.0107467,0.0830233	0.00532652,0.0411453	1.36017,1.3604	0.000560444	0.000616376
3	rs115310350	106330034	T,NA	A,NA	0.988072,NA	0.033993,NA	0.0182119,NA	1.20784,NA	0.000559915	0.000586656
3	rs67994848	107180913	G,G	T,T	0.920477,0.969246	0.0167644,0.0218519	0.0073078,0.0247591	1.66178,0.423125	0.000555582	0.00056734
3	rs117597458	106371779	NA,T	NA,C	NA,0.979167	NA,-0.0649564	NA,0.0299292	NA,1.52314	0.000554631	0.000590211
3	rs10075477	106329791	C,C	A,A	0.23161,0.117063	0.0166074,0.00314901	0.00468673,0.0132962	3.40356,0.0900243	0.000539644	0.00059758
3	rs72788543	106368513	C,NA	A,NA	0.833996,NA	0.0125337,NA	0.00531372,NA	1.73668,NA	0.000539022	0.000573856
3	rs164971	106901590	T,T	C,C	0.827038,0.989087	-0.0104567,0.0845738	0.00522759,0.0411453	1.34229,1.39977	0.000537438	0.000588224
3	rs17160700	107205309	T,T	C,C	0.923459,0.969246	0.0178094,0.00770581	0.00743677,0.0247591	1.7791,0.121694	0.000534237	0.000546262
3	rs10053294	106706957	NA,T	NA,C	NA,0.973214	NA,-0.0664731	NA,0.0264757	NA,1.91907	0.000528604	0.000564422
3	rs4260653	106355576	A,NA	G,NA	0.939364,NA	0.021962,NA	0.00828432,NA	2.09558,NA	0.000528133	0.000562178
3	rs7447229	106333344	G,G	A,A	0.238569,0.117063	0.0165567,0.00239108	0.00463892,0.0132962	3.44584,0.066875	0.000522687	0.000587508
3	rs6876240	106358708	A,A	G,G	0.238569,0.117063	0.015238,0.00213297	0.00463892,0.0132962	2.99118,0.0592092	0.000520854	0.000574779
3	rs17159528	106513321	G,G	T,T	0.90159,0.986111	0.0194302,-0.0411923	0.00663768,0.0365264	2.46603,0.585982	0.000520823	0.00055016
3	rs6862175	106358705	C,C	T,T	0.238569,0.116071	0.015238,0.00204085	0.00463892,0.0133454	2.99118,0.0562792	0.000519708	0.000573683
3	rs6874482	106340172	G,G	C,C	0.236581,0.111111	0.0165099,0.000914386	0.0046523,0.0136019	3.41222,0.023924	0.000519263	0.00057899
3	rs4476284	106344247	G,G	A,A	0.228628,0.117063	0.016593,0.00288671	0.00470807,0.0132962	3.37213,0.0819043	0.000513118	0.000573254
3	rs10479409	107071959	C,NA	G,NA	0.875746,NA	0.0183549,NA	0.0059937,NA	2.65838,NA	0.000511168	0.000666641
3	rs79885482	106884917	NA,T	NA,C	NA,0.895833	NA,-0.0293283	NA,0.0139934	NA,1.44256	0.000500045	0.000535692
3	rs11959317	106424010	C,C	T,T	0.90159,0.985119	0.0165955,-0.0573389	0.00663768,0.0353055	1.90615,0.981468	0.000499989	0.000521848
3	rs6881127	106517290	T,T	C,C	0.904573,0.986111	0.0198421,-0.0417429	0.00672948,0.0365264	2.49583,0.596683	0.000497783	0.00052938
3	rs4309958	106394251	T,T	G,G	0.775348,0.517857	-0.00894855,0.0142299	0.00473736,0.00855481	1.22988,1.01666	0.000495285	0.000512704
3	rs10051785	107192499	C,C	T,T	0.923459,0.969246	0.0175426,0.00915219	0.00743677,0.0247591	1.73686,0.147737	0.000494595	0.000505849
3	rs10075132	107079827	G,NA	A,NA	0.875746,NA	0.0182624,NA	0.0059937,NA	2.63603,NA	0.00049346	0.000642291
3	rs143463072	107146652	A,NA	G,NA	0.973161,NA	-0.027538,NA	0.0122339,NA	1.61282,NA	0.000490421	0.000503079
3	rs4073517	106365839	G,G	A,A	0.235586,0.128968	0.0165986,-0.0010657	0.00465908,0.012754	3.43515,0.0299287	0.000486695	0.00054679
3	rs10477875	106324675	T,T	G,G	0.224652,0.116071	0.0161433,0.00354634	0.00473736,0.0133454	3.1836,0.102129	0.000486437	0.000545849
3	rs72788530	106356732	T,NA	C,NA	0.941352,NA	0.0226023,NA	0.00841466,NA	2.14087,NA	0.000486392	0.000527791
3	rs75573091	106581960	G,NA	A,NA	0.973161,NA	0.0303377,NA	0.0122339,NA	1.88124,NA	0.000486301	0.000504307
3	rs1423214	106982721	G,NA	A,NA	0.914513,NA	0.0150725,NA	0.00707122,NA	1.48089,NA	0.000485708	0.000495683
3	rs7735258	106629224	NA,G	NA,A	NA,0.941468	NA,-0.0442497	NA,0.0182098	NA,1.82105	0.000481932	0.000515848
3	rs115356417	107156798	C,NA	G,NA	0.987078,NA	0.0365567,NA	0.0175062,NA	1.43441,NA	0.000479926	0.000502474
3	rs352604	106893495	T,NA	C,NA	0.808151,NA	-0.0147897,NA	0.00502127,NA	2.49142,NA	0.000474752	0.000779331
3	rs72788540	106366391	T,NA	C,NA	0.833996,NA	0.0122163,NA	0.00531372,NA	1.66749,NA	0.000470261	0.000500736
3	rs6866081	106296573	T,T	C,C	0.224652,0.117063	0.0156721,-0.00113555	0.00473736,0.0132962	3.02732,0.0306118	0.000467718	0.000548225
3	rs982102	107256585	A,A	G,G	0.887674,0.973214	0.0187356,0.00692609	0.00626142,0.0264757	2.55759,0.100383	0.000467096	0.000479848
3	rs6880770	106517107	T,T	C,C	0.904573,0.986111	0.019745,-0.0399846	0.00672948,0.0365264	2.47558,0.562793	0.000460365	0.000489677
3	rs9327986	106353724	T,T	A,A	0.229622,0.116071	0.0164305,0.00348797	0.0047009,0.0133454	3.32445,0.100281	0.000460112	0.000517732
3	rs74845473	106323224	C,NA	T,NA	0.974155,NA	-0.0357982,NA	0.0124606,NA	2.39072,NA	0.00045858	0.000489606
3	rs58279013	107182865	C,C	T,T	0.920477,0.969246	0.0164776,0.0190554	0.0073078,0.0247591	1.61715,0.35505	0.000457472	0.000467422
3	rs2898616	106583182	G,NA	A,NA	0.973161,NA	0.029989,NA	0.0122339,NA	1.84668,NA	0.000456004	0.000473033
3	rs72788527	106355569	A,NA	G,NA	0.941352,NA	0.0222186,NA	0.00841466,NA	2.08201,NA	0.000455891	0.000488613
3	rs72788538	106360732	C,NA	G,NA	0.833996,NA	0.0121277,NA	0.00531372,NA	1.64841,NA	0.000452955	0.00048233
3	rs11749538	106359882	C,NA	T,NA	0.833002,NA	0.0121407,NA	0.00530104,NA	1.65743,NA	0.000452022	0.000483231
3	rs352603	106894003	T,NA	C,NA	0.809145,NA	-0.0145887,NA	0.00503123,NA	2.42758,NA	0.000451166	0.000724362
3	rs164851	106901857	T,T	C,C	0.835984,0.989087	-0.0101321,0.0823455	0.00533946,0.0411453	1.23844,1.34336	0.000451093	0.000493719
3	rs457369	106893481	T,NA	C,NA	0.808151,NA	-0.0146526,NA	0.00502127,NA	2.45327,NA	0.000446519	0.00072682
3	rs17449298	106800582	T,NA	C,NA	0.95328,NA	0.0137375,NA	0.0093687,NA	0.845995,NA	0.000445913	0.000458384
3	rs115069100	107151179	G,NA	A,NA	0.981113,NA	0.0281059,NA	0.0145245,NA	1.27587,NA	0.00044205	0.000482007
3	rs138642480	106440564	A,NA	G,NA	0.992048,NA	0.0428763,NA	0.0222601,NA	1.26692,NA	0.000440619	0.000465326
3	rs115838338	106302898	T,NA	G,NA	0.974155,NA	-0.0355564,NA	0.0124606,NA	2.36412,NA	0.00043911	0.000468834
3	rs164972	106901629	T,T	A,A	0.54175,0.725198	-0.0115963,-0.0109701	0.00396816,0.00957558	2.45916,0.598692	0.000436363	0.000475855
3	rs66731334	107185326	G,G	T,T	0.920477,0.969246	0.0164331,0.0178454	0.0073078,0.0247591	1.61028,0.326926	0.000434432	0.000443946
3	rs4245988	106354138	T,T	A,A	0.239563,0.123016	0.0165965,-0.00108747	0.00463231,0.0130145	3.46857,0.0299287	0.000431424	0.000488872
3	rs56379720	106526071	A,A	G,G	0.904573,0.986111	0.0196527,-0.0385293	0.00672948,0.0365264	2.45643,0.535361	0.000430325	0.000457794
3	rs10515371	106625413	A,A	G,G	0.646123,0.752976	-0.0119446,-0.0271581	0.00413481,0.00991158	2.41259,2.2116	0.000429752	0.000465362
3	rs4341867	106344494	T,T	C,C	0.230616,0.117063	0.0163584,0.0029368	0.00469379,0.0132962	3.30809,0.0834461	0.000429508	0.000483112
3	rs352613	106902711	G,G	T,T	0.82505,0.989087	-0.0101354,0.0839023	0.00520406,0.0411453	1.2885,1.38266	0.000426396	0.000468759
3	rs62355658	106973660	A,NA	G,NA	0.914513,NA	0.0146546,NA	0.00707122,NA	1.41765,NA	0.000425458	0.00043452
3	rs10074258	106982560	T,T	C,C	0.592445,0.582341	-0.0104688,0.00370621	0.00402367,0.00866769	2.03276,0.174606	0.000422175	0.000431504
3	rs11242630	106470129	G,G	T,T	0.898608,0.985119	0.0175336,-0.0464496	0.00655017,0.0353055	2.12886,0.725166	0.000419249	0.000435645
3	rs55846330	106387277	C,NA	T,NA	0.90159,NA	0.0112885,NA	0.00663768,NA	1.05059,NA	0.00041735	0.00043835
3	rs3919573	106573225	G,NA	C,NA	0.973161,NA	0.0294927,NA	0.0122339,NA	1.79805,NA	0.000416681	0.000432432
3	rs61672404	106385924	T,NA	G,NA	0.902585,NA	0.0114746,NA	0.00666778,NA	1.06921,NA	0.000416316	0.000437925
3	rs72786405	106346902	A,NA	C,NA	0.83499,NA	0.0118811,NA	0.00532652,NA	1.5899,NA	0.000411592	0.000436665
3	rs352612	106903466	G,G	A,A	0.83499,0.989087	-0.0106549,0.0761854	0.00532652,0.0411453	1.34234,1.19328	0.000404753	0.000445282
3	rs67303530	106391391	C,NA	G,NA	0.900596,NA	0.0109379,NA	0.00660805,NA	1.00933,NA	0.000403578	0.000423137
3	rs6866693	106359004	C,C	T,T	0.229622,0.116071	0.0162256,0.00297566	0.0047009,0.0133454	3.25393,0.0843063	0.000403346	0.000453418
3	rs72780160	106488591	A,NA	G,NA	0.958251,NA	0.0282852,NA	0.00988495,NA	2.37498,NA	0.000397513	0.000491608
3	rs116756236	107116121	C,NA	T,NA	0.992048,NA	0.0507936,NA	0.0222601,NA	1.64782,NA	0.000396698	0.000432306
3	rs6888194	106910657	C,NA	T,NA	0.857853,NA	0.0176957,NA	0.00566193,NA	2.75062,NA	0.000393554	0.000509865
3	rs6885273	106362923	C,C	T,T	0.229622,0.117063	0.0160898,0.00408952	0.0047009,0.0132962	3.20759,0.120096	0.000387165	0.000435057
3	rs12520660	106911197	C,NA	T,NA	0.857853,NA	0.0176467,NA	0.00566193,NA	2.73786,NA	0.000386222	0.000499817
3	rs114544645	107169857	A,NA	T,NA	0.983101,NA	-0.0358516,NA	0.0153396,NA	1.71154,NA	0.000385427	0.00039457
3	rs34227359	106990241	C,NA	T,NA	0.866799,NA	-0.0160108,NA	0.00581871,NA	2.22691,NA	0.000378483	0.000402451
3	rs9327997	106627040	A,A	G,G	0.890656,0.972222	-0.0166135,-0.0690862	0.00633559,0.0260119	2.05872,2.1019	0.000378438	0.000420798
3	rs114412708	106636707	A,NA	G,NA	0.983101,NA	0.0524299,NA	0.0153396,NA	3.19998,NA	0.000372849	0.00039849
3	rs9327996	106627016	A,A	G,G	0.890656,0.972222	-0.0165708,-0.0690055	0.00633559,0.0260119	2.05015,2.09791	0.00037235	0.000413943
3	rs4957679	106303607	C,C	A,A	0.233598,0.118056	0.0148426,0.000249078	0.00467279,0.0132476	2.82647,0.00656408	0.000370178	0.000434285
3	rs12153210	106519383	G,G	A,A	0.899602,0.986111	0.0184889,-0.0402528	0.00657888,0.0365264	2.3055,0.567909	0.000370152	0.000389985
3	rs59280737	107183123	G,G	A,A	0.920477,0.969246	0.015855,0.0190491	0.0073078,0.0247591	1.52234,0.354903	0.000367487	0.000375801
3	rs77909848	106557738	NA,C	NA,A	NA,0.968254	NA,0.0520357	NA,0.0243817	NA,1.48379	0.000365676	0.000391343
3	rs608333	106907109	G,G	A,A	0.50994,0.64881	0.00911526,0.0181135	0.00395508,0.00895516	1.674,1.36546	0.000364907	0.000398188
```
