## Supplementary material for "Characterization of shared and ancestry-specific signals driving complex traits using multi-ancestry fine-mapping": susiex_nc3.cs80.snp

```
BP	SNP	PIP(CS1)	LogBF(CS1,Pop1)	LogBF(CS1,Pop2)	PIP(CS2)	LogBF(CS2,Pop1)	LogBF(CS2,Pop2)	PIP(CS3)	LogBF(CS3,Pop1)	LogBF(CS3,Pop2)
106266421	rs10051122	4.5139e-09	-1.73234	-1.94771e-10	5.30918e-06	-0.965226	-1.94771e-10	5.20154e-05	-1.31673	-1.94771e-10
106266514	rs10079531	3.28501e-09	-1.27607	-0.774066	1.26223e-06	-1.53326	-0.868521	1.6104e-05	-1.62645	-0.862754
106266666	rs117568269	2.42453e-08	-1.22795e-10	-0.0512807	1.286e-05	-1.22795e-10	-0.0805395	0.00018804	-1.22795e-10	-0.031613
106266845	rs75878469	5.81191e-09	-1.47959	-1.94771e-10	2.50706e-06	-1.71555	-1.94771e-10	3.82879e-05	-1.62313	-1.94771e-10
106266972	rs77694550	1.94228e-08	-1.22795e-10	-0.273054	1.02575e-05	-1.22795e-10	-0.306655	0.000148773	-1.22795e-10	-0.265844
106268585	rs2454900	1.27192e-06	5.12018	-1.2114	0.000260646	4.1561	-1.2276	0.00166806	3.37884	-1.22769
106269394	rs145276790	2.32131e-08	-0.0947853	-1.94771e-10	3.6358e-06	-1.34384	-1.94771e-10	5.39754e-05	-1.27974	-1.94771e-10
106269558	rs112650735	1.56054e-08	-1.22795e-10	-0.491887	8.32842e-06	-1.22795e-10	-0.51499	0.000120537	-1.22795e-10	-0.476314
106269629	rs12515340	1.03862e-06	4.91045	-1.2043	0.000215137	3.96179	-1.22518	0.00139529	3.1979	-1.22531
106270780	rs4957677	1.18026e-06	5.03079	-1.1968	0.000240907	4.07325	-1.22351	0.00155092	3.30166	-1.22333
106270808	rs145146727	9.43539e-09	-1.22795e-10	-0.995034	4.88059e-06	-1.22795e-10	-1.0494	6.77269e-05	-1.22795e-10	-1.05278
106271054	rs7721387	2.71374e-09	-1.2385	-1.00268	1.0846e-06	-1.49105	-1.06241	1.34342e-05	-1.60917	-1.0613
106271058	rs35839212	1.41643e-09	-1.7061	-1.18526	9.16224e-07	-1.55302	-1.16914	1.13427e-05	-1.67316	-1.16653
106271223	rs7703472	4.50055e-09	-1.7353	-1.94771e-10	5.05987e-06	-1.01332	-1.94771e-10	4.89123e-05	-1.37824	-1.94771e-10
106272371	rs13182714	2.66558e-09	-1.25905	-1.00003	1.03061e-06	-1.54007	-1.06444	1.30309e-05	-1.63541	-1.06554
106272820	rs10039569	3.1227e-06	5.78547	-0.978517	0.000290445	4.12148	-1.08473	0.00234986	3.57336	-1.07952
106274495	rs180902938	4.50409e-09	-1.73452	-1.94771e-10	2.44778e-06	-1.73948	-1.94771e-10	3.48913e-05	-1.71603	-1.94771e-10
106275492	rs191975969	1.07565e-08	-1.22795e-10	-0.863989	6.25002e-06	-1.22795e-10	-0.80208	8.69803e-05	-1.22795e-10	-0.802587
106276168	rs75463546	5.85564e-09	-1.4721	-1.94771e-10	2.54935e-06	-1.69883	-1.94771e-10	3.89164e-05	-1.60685	-1.94771e-10
106276198	rs10060981	1.64582e-08	-1.22795e-10	-0.438682	8.77628e-06	-1.22795e-10	-0.462612	0.000127194	-1.22795e-10	-0.422559
106276281	rs117462142	7.51808e-09	-1.22795e-10	-1.22219	4.10611e-06	-1.22795e-10	-1.22219	5.70295e-05	-1.22795e-10	-1.2247
106276471	rs28700143	1.7108e-08	-0.399955	-1.94771e-10	6.83994e-06	-0.711885	-1.94771e-10	7.12079e-05	-1.00266	-1.94771e-10
106276532	rs6880898	2.69751e-09	-1.23152	-1.01566	1.03897e-06	-1.52242	-1.07402	1.3296e-05	-1.60913	-1.07168
106277645	rs192678354	2.4358e-08	-1.22795e-10	-0.046644	1.41336e-05	-1.22795e-10	0.0138879	0.000199303	-1.22795e-10	0.026557
106277649	rs10053964	5.08422e-06	6.33236	-1.03797	0.000359016	4.37686	-1.12816	0.00332116	3.96339	-1.12358
106278172	rs17159338	5.5192e-09	-1.53127	-1.94771e-10	2.48536e-06	-1.72425	-1.94771e-10	3.60573e-05	-1.68316	-1.94771e-10
106278362	rs111947193	5.56844e-09	-1.52239	-1.94771e-10	2.50383e-06	-1.71684	-1.94771e-10	3.75912e-05	-1.6415	-1.94771e-10
106278484	rs4571459	4.91815e-06	6.2559	-0.994712	0.000333128	4.27396	-1.1001	0.00336975	3.95034	-1.09601
106279250	rs72784358	5.78867e-09	-1.4836	-1.94771e-10	3.02583e-06	-1.52748	-1.94771e-10	3.7801e-05	-1.63593	-1.94771e-10
106279507	rs17159339	4.56181e-09	-1.72178	-1.94771e-10	2.49132e-06	-1.72185	-1.94771e-10	3.43001e-05	-1.73312	-1.94771e-10
106280037	rs2055386	5.71263e-09	-1.49682	-1.94771e-10	2.51105e-06	-1.71396	-1.94771e-10	3.67323e-05	-1.66461	-1.94771e-10
106280515	rs6884030	8.236e-07	4.6504	-1.17622	0.000135915	3.48974	-1.21238	0.00103928	2.89106	-1.21304
106280835	rs111325974	1.70351e-08	-1.22795e-10	-0.404229	9.07918e-06	-1.22795e-10	-0.42868	0.000131698	-1.22795e-10	-0.38776
106281106	rs17159340	1.21545e-07	1.56078	-1.94771e-10	2.29534e-05	0.498801	-1.94771e-10	0.00031238	0.475953	-1.94771e-10
106281107	rs147064244	5.23825e-09	-1.58352	-1.94771e-10	2.4478e-06	-1.73947	-1.94771e-10	3.42417e-05	-1.73483	-1.94771e-10
106282089	rs74623396	7.74033e-09	-1.22795e-10	-1.19306	4.40066e-06	-1.22795e-10	-1.15291	6.15487e-05	-1.22795e-10	-1.14844
106282106	rs150791921	8.37195e-09	-1.22795e-10	-1.11462	4.86111e-06	-1.22795e-10	-1.0534	6.54986e-05	-1.22795e-10	-1.08624
106282454	rs80334897	1.18798e-08	-1.22795e-10	-0.764667	6.93431e-06	-1.22795e-10	-0.698182	9.85759e-05	-1.22795e-10	-0.677441
106282966	rs1039327	1.29199e-08	0.447078	-1.12781	1.88258e-05	1.48621	-1.18564	0.000181015	1.11708	-1.18677
106284446	rs115867733	5.61906e-09	-1.51334	-1.94771e-10	4.0854e-06	-1.22724	-1.94771e-10	7.76938e-05	-0.915493	-1.94771e-10
106284527	rs1909738	1.60387e-06	5.31729	-1.17662	0.00032143	4.35071	-1.2126	0.00209139	3.59057	-1.21325
106284768	rs62378328	4.87941e-09	-1.65448	-1.94771e-10	2.44991e-06	-1.73861	-1.94771e-10	3.60913e-05	-1.68222	-1.94771e-10
106285196	rs145269221	7.47554e-09	-1.22795e-10	-1.22787	4.16686e-06	-1.22795e-10	-1.2075	5.78931e-05	-1.22795e-10	-1.20967
106286004	rs116676122	5.40238e-09	-1.55266	-1.94771e-10	2.48137e-06	-1.72585	-1.94771e-10	3.68481e-05	-1.66147	-1.94771e-10
106286491	rs10065925	2.18315e-08	1.04507	-1.20122	1.056e-05	0.920537	-1.19813	0.000158145	0.995488	-1.20024
106286493	rs10051333	2.39487e-08	1.13608	-1.19966	1.00743e-05	0.871817	-1.19649	0.000168487	1.05735	-1.19876
106287078	rs72784360	1.40054e-08	-0.600058	-1.94771e-10	1.16173e-05	-0.182173	-1.94771e-10	0.000154951	-0.225162	-1.94771e-10
106287312	rs143845935	7.87691e-09	-1.22795e-10	-1.17557	4.29416e-06	-1.22795e-10	-1.17741	6.01195e-05	-1.22795e-10	-1.17193
106287409	rs4449519	4.35053e-06	6.1162	-0.977646	0.000310319	4.18888	-1.08595	0.00287322	3.78192	-1.087
106287796	rs76921385	4.62487e-09	-1.70805	-1.94771e-10	2.60951e-06	-1.6755	-1.94771e-10	3.4956e-05	-1.71418	-1.94771e-10
106288293	rs6875341	1.89675e-06	5.48826	-1.17986	0.000333015	4.38788	-1.21435	0.00234637	3.70733	-1.21497
106288380	rs6871097	1.89553e-06	5.48826	-1.18051	0.000332981	4.38788	-1.21445	0.00234658	3.70733	-1.21488
106288855	rs140528561	2.45318e-08	-0.0395331	-1.94771e-10	5.31641e-06	-0.963866	-1.94771e-10	0.000138473	-0.337592	-1.94771e-10
106288871	rs72784362	2.20404e-08	0.927531	-1.07416	9.78151e-06	0.723497	-1.07767	0.000150069	0.819271	-1.07645
106288897	rs72784364	2.20987e-08	0.927531	-1.07151	9.80713e-06	0.723497	-1.07505	0.000150463	0.819271	-1.07382
106289491	rs6877073	2.00632e-06	5.55142	-1.18687	0.000351688	4.44604	-1.21796	0.00246995	3.76217	-1.21849
106289629	rs6877258	1.38518e-06	5.1777	-1.18361	0.000247504	4.09308	-1.21632	0.00171219	3.39415	-1.21689
106289737	rs76253736	5.59734e-09	-1.51721	-1.94771e-10	2.50807e-06	-1.71515	-1.94771e-10	3.77226e-05	-1.63801	-1.94771e-10
106289817	rs74944976	5.5246e-09	-1.53029	-1.94771e-10	2.49757e-06	-1.71935	-1.94771e-10	3.7393e-05	-1.64678	-1.94771e-10
106292306	rs6893945	1.37e-06	5.1777	-1.19463	0.000245866	4.09308	-1.22296	0.0017018	3.39415	-1.22297
106292455	rs72784366	2.17754e-08	0.877706	-1.03643	9.71015e-06	0.675625	-1.03712	0.000148906	0.770473	-1.03543
106292697	rs79019854	5.58283e-09	-1.51981	-1.94771e-10	2.50593e-06	-1.716	-1.94771e-10	3.76566e-05	-1.63976	-1.94771e-10
106293046	rs80079133	9.40206e-09	-1.22795e-10	-0.998574	5.45333e-06	-1.22795e-10	-0.938437	7.55467e-05	-1.22795e-10	-0.943518
106293263	rs4957524	1.08859e-06	4.92893	-1.17579	0.000175028	3.74561	-1.21533	0.00133468	3.14364	-1.21546
106294074	rs76613535	4.92084e-09	-1.64602	-1.94771e-10	2.45752e-06	-1.73551	-1.94771e-10	3.45875e-05	-1.72478	-1.94771e-10
106294165	rs75407621	5.57301e-09	-1.52157	-1.94771e-10	2.5045e-06	-1.71658	-1.94771e-10	3.76119e-05	-1.64095	-1.94771e-10
106295225	rs141232129	5.13301e-09	-1.60381	-1.94771e-10	8.40482e-06	-0.505859	-1.94771e-10	8.10805e-05	-0.872826	-1.94771e-10
106296179	rs4632787	1.2968e-07	2.77659	-1.15102	0.000167526	3.69217	-1.2057	0.00116286	2.99291	-1.20254
106296441	rs72784368	2.2095e-08	0.806765	-0.950916	8.99281e-06	0.495915	-0.934154	0.000143114	0.639428	-0.944056
106296449	rs11742639	1.62887e-08	0.712342	-1.16137	6.63059e-06	0.407499	-1.15047	0.000105343	0.548191	-1.15923
106296573	rs6866081	3.51566e-08	1.54685	-1.22654	8.0509e-05	2.97707	-1.22337	0.000467718	2.10419	-1.2246
106296780	rs76926130	5.47439e-09	-1.53942	-1.94771e-10	2.49068e-06	-1.72211	-1.94771e-10	3.71677e-05	-1.65283	-1.94771e-10
106297497	rs144379382	4.49011e-09	-1.73763	-1.94771e-10	4.53681e-06	-1.12244	-1.94771e-10	4.9193e-05	-1.37252	-1.94771e-10
106297842	rs6893146	6.89053e-08	2.2213	-1.22807	0.000141215	3.52879	-1.21317	0.000810699	2.64492	-1.21529
106297935	rs112288521	5.36893e-09	-1.55887	-1.94771e-10	2.47731e-06	-1.72749	-1.94771e-10	3.67012e-05	-1.66546	-1.94771e-10
106298666	rs80041304	5.33049e-09	-1.56606	-1.94771e-10	2.47286e-06	-1.72929	-1.94771e-10	3.65337e-05	-1.67003	-1.94771e-10
106298692	rs78875558	2.27574e-08	-1.22795e-10	-0.114614	1.20431e-05	-1.22795e-10	-0.146174	0.000175384	-1.22795e-10	-0.101291
106298870	rs72784370	4.08944e-08	1.48106	-1.00957	1.52243e-05	1.10174	-1.01351	0.000246757	1.26427	-1.02413
106299057	rs72784372	1.50722e-08	-0.526653	-1.94771e-10	1.26558e-05	-0.0965492	-1.94771e-10	0.000168605	-0.140712	-1.94771e-10
106299280	rs7443308	6.70168e-08	2.19345	-1.22801	0.000136587	3.49667	-1.21437	0.000786416	2.61562	-1.2164
106299385	rs72784373	4.04854e-08	1.48106	-1.01962	1.50735e-05	1.10174	-1.02347	0.000244374	1.26427	-1.03384
106299619	rs74464472	1.82981e-08	-1.22795e-10	-0.332704	1.28677e-05	-1.22795e-10	-0.0799407	0.000175405	-1.22795e-10	-0.101168
106299655	rs73777181	6.35017e-09	-1.39102	-1.94771e-10	2.61613e-06	-1.67297	-1.94771e-10	3.94955e-05	-1.59208	-1.94771e-10
106299912	rs10052471	6.70128e-08	2.19345	-1.22807	0.000136522	3.49667	-1.21485	0.000785949	2.61562	-1.217
106299953	rs78088967	3.21845e-09	-1.31368	-0.756926	9.55995e-07	-1.73203	-0.947634	1.37279e-05	-1.68906	-0.959776
106300403	rs10479391	7.68872e-08	2.33085	-1.22801	0.000160022	3.65502	-1.21437	0.000908692	2.76014	-1.2164
106301224	rs117484289	1.78966e-08	-1.22795e-10	-0.354892	1.02977e-05	-1.22795e-10	-0.302746	0.000144961	-1.22795e-10	-0.291806
106301352	rs113507390	5.33049e-09	-1.56606	-1.94771e-10	2.47286e-06	-1.72929	-1.94771e-10	3.65337e-05	-1.67003	-1.94771e-10
106301500	rs12653426	7.0858e-08	2.24924	-1.22807	0.000145673	3.56101	-1.2143	0.000833917	2.67432	-1.21645
106301509	rs72784375	4.22508e-08	1.53583	-1.03171	1.5631e-05	1.1532	-1.03861	0.000253804	1.31717	-1.04888
106301819	rs147856157	5.77507e-09	-1.48595	-1.94771e-10	3.18516e-06	-1.47616	-1.94771e-10	5.20966e-05	-1.31517	-1.94771e-10
106301877	rs10037448	1.11356e-08	-1.22795e-10	-0.829358	5.9686e-06	-1.22795e-10	-0.848152	8.53619e-05	-1.22795e-10	-0.821369
106302109	rs59078580	6.21854e-09	-1.41197	-1.94771e-10	2.59277e-06	-1.68194	-1.94771e-10	3.89655e-05	-1.60559	-1.94771e-10
106302280	rs6880364	6.70226e-08	2.19345	-1.22793	0.000137113	3.49667	-1.21052	0.00078913	2.61562	-1.21296
106302898	rs115838338	8.29508e-08	1.17875	-1.94771e-10	2.96543e-05	0.754943	-1.94771e-10	0.00043911	0.816481	-1.94771e-10
106303030	rs13361306	1.20418e-08	-1.22795e-10	-0.75112	6.44282e-06	-1.22795e-10	-0.771697	9.23774e-05	-1.22795e-10	-0.742387
106303298	rs59531819	3.82012e-08	1.48106	-1.0777	1.42736e-05	1.10174	-1.07799	0.00023167	1.26427	-1.08722
106303450	rs35836526	6.53212e-09	-1.36277	-1.94771e-10	4.02014e-06	-1.24335	-1.94771e-10	4.94556e-05	-1.36719	-1.94771e-10
106303607	rs4957679	3.20206e-08	1.4539	-1.22702	6.40991e-05	2.73238	-1.20662	0.000370178	1.85521	-1.20949
106304485	rs73777182	6.07697e-09	-1.435	-1.94771e-10	2.53707e-06	-1.70366	-1.94771e-10	3.87164e-05	-1.61201	-1.94771e-10
106305558	rs139455488	4.60462e-09	-1.71244	-1.94771e-10	2.48908e-06	-1.72275	-1.94771e-10	3.44321e-05	-1.72928	-1.94771e-10
106305921	rs9986310	2.11808e-09	-1.47869	-1.01031	9.83692e-07	-1.57447	-1.07663	1.24652e-05	-1.66871	-1.07662
106306734	rs13353927	4.89747e-09	-1.65078	-1.94771e-10	2.63105e-06	-1.66728	-1.94771e-10	3.42223e-05	-1.73539	-1.94771e-10
106307097	rs11738160	1.74993e-08	0.667967	-1.04531	1.34379e-05	1.00976	-1.04635	0.000213758	1.15405	-1.05748
106307386	rs61546403	1.79073e-08	0.714268	-1.06856	1.37957e-05	1.05923	-1.06953	0.000219893	1.20479	-1.07992
106307559	rs7737321	2.14396e-09	-1.51966	-0.95719	9.89398e-07	-1.60414	-1.04119	1.26623e-05	-1.69156	-1.03808
106308008	rs4382150	3.98684e-08	1.66842	-1.22234	4.25091e-05	2.3047	-1.18965	0.000285266	1.57845	-1.19329
106308561	rs62378354	4.62851e-09	-1.70727	-1.94771e-10	2.4867e-06	-1.72371	-1.94771e-10	3.72542e-05	-1.6505	-1.94771e-10
106309238	rs12054932	4.13642e-08	1.71084	-1.22793	4.01025e-05	2.26731	-1.21054	0.00026857	1.53781	-1.21297
106309616	rs78445518	1.2231e-07	1.56705	-1.94771e-10	4.2501e-05	1.11486	-1.94771e-10	0.000632029	1.18067	-1.94771e-10
106309714	rs115225579	4.50795e-09	-1.73366	-1.94771e-10	2.85419e-06	-1.58588	-1.94771e-10	3.52574e-05	-1.70559	-1.94771e-10
106310230	rs13187634	1.77904e-09	-1.69668	-0.966752	9.24359e-07	-1.66047	-1.05284	1.21228e-05	-1.72302	-1.05016
106311013	rs4351137	4.0908e-08	1.69884	-1.22702	3.6411e-05	2.16682	-1.20662	0.000254998	1.48248	-1.20949
106311039	rs4357022	1.49653e-09	-1.73454	-1.10182	7.86519e-07	-1.72305	-1.15175	1.08007e-05	-1.73381	-1.15485
106311176	rs117617785	8.5887e-09	-1.22795e-10	-1.08906	4.57992e-06	-1.22795e-10	-1.11298	6.30788e-05	-1.22795e-10	-1.12388
106311203	rs79494626	1.66177e-08	-1.22795e-10	-0.429032	1.15428e-05	-1.22795e-10	-0.188599	0.000160444	-1.22795e-10	-0.190326
106311248	rs4245987	4.16555e-08	1.53905	-1.04912	1.55616e-05	1.16432	-1.05418	0.000260958	1.36151	-1.06542
106311753	rs72784386	4.58539e-08	1.62037	-1.03441	1.71559e-05	1.24736	-1.03968	0.000292817	1.46266	-1.05138
106311876	rs62378355	2.08156e-09	-1.34571	-1.16068	8.63758e-07	-1.58728	-1.19384	1.39286e-05	-1.43743	-1.1969
106312050	rs113281150	5.50474e-09	-1.53389	-1.94771e-10	2.47432e-06	-1.7287	-1.94771e-10	3.77283e-05	-1.63786	-1.94771e-10
106312172	rs4957680	4.71481e-08	1.64858	-1.03479	1.76695e-05	1.27396	-1.03679	0.000302368	1.49021	-1.04683
106312949	rs116836579	5.71231e-09	-1.49688	-1.94771e-10	2.49834e-06	-1.71904	-1.94771e-10	3.87406e-05	-1.61138	-1.94771e-10
106313173	rs111397365	5.54657e-09	-1.52632	-1.94771e-10	2.47875e-06	-1.72691	-1.94771e-10	3.79303e-05	-1.63252	-1.94771e-10
106313599	rs4262090	5.33935e-08	1.96374	-1.22555	4.07305e-05	2.2734	-1.20108	0.000320695	1.70655	-1.20432
106314772	rs144466441	1.2724e-07	1.60658	-1.94771e-10	1.98425e-05	0.35316	-1.94771e-10	0.000304936	0.451833	-1.94771e-10
106314864	rs147833697	3.23049e-08	1.11391	-0.878197	1.33316e-05	0.83474	-0.879267	0.000225715	1.03842	-0.887417
106315047	rs142991965	5.75938e-09	-1.48867	-1.94771e-10	2.50442e-06	-1.71661	-1.94771e-10	3.8973e-05	-1.6054	-1.94771e-10
106315192	rs11740696	1.53442e-08	0.375941	-0.884707	7.61018e-06	0.274561	-0.879738	0.000107914	0.295341	-0.882271
106315695	rs13173576	1.34313e-09	-1.73874	-1.20575	7.36035e-07	-1.72119	-1.21996	1.00555e-05	-1.73792	-1.22224
106316039	rs150427035	5.87712e-09	-1.46844	-1.94771e-10	2.52047e-06	-1.71022	-1.94771e-10	3.95581e-05	-1.5905	-1.94771e-10
106316195	rs145584923	4.48844e-09	-1.738	-1.94771e-10	4.50474e-06	-1.12953	-1.94771e-10	4.89249e-05	-1.37798	-1.94771e-10
106316342	rs11952311	1.54974e-09	-1.6854	-1.11602	8.36938e-07	-1.65583	-1.15684	1.09982e-05	-1.70971	-1.16083
106316430	rs138664593	1.10221e-08	-1.22795e-10	-0.839598	5.90924e-06	-1.22795e-10	-0.858147	8.44835e-05	-1.22795e-10	-0.831712
106316431	rs147201565	3.44242e-08	1.33488	-1.03562	1.31856e-05	0.972361	-1.0279	0.000219134	1.16303	-1.04162
106316636	rs150740445	1.69194e-08	-1.22795e-10	-0.411041	7.44548e-06	-1.22795e-10	-0.627057	0.00010176	-1.22795e-10	-0.645653
106316644	rs76464482	3.54631e-08	1.36156	-1.03257	1.35624e-05	0.997426	-1.02479	0.000225566	1.18896	-1.03862
106317498	rs375172983	8.73113e-08	-1.22795e-10	1.22998	4.54967e-05	-1.22795e-10	1.18298	0.000677238	-1.22795e-10	1.24975
106319178	rs190053039	7.5651e-09	-1.22795e-10	-1.21596	4.52435e-06	-1.22795e-10	-1.12519	6.21271e-05	-1.22795e-10	-1.13909
106319293	rs191755295	1.00952e-08	-1.22795e-10	-0.927445	5.50489e-06	-1.22795e-10	-0.929028	7.82708e-05	-1.22795e-10	-0.908094
106319863	rs11242616	1.50736e-09	-1.70312	-1.12602	8.42734e-07	-1.63955	-1.16622	1.09405e-05	-1.70621	-1.16959
106320139	rs117863439	1.03378e-08	-1.22795e-10	-0.903699	5.65947e-06	-1.22795e-10	-0.901333	8.10142e-05	-1.22795e-10	-0.873645
106320154	rs10068963	5.59544e-08	1.98838	-1.20334	3.95085e-05	2.19072	-1.14886	0.000347674	1.73719	-1.15419
106320418	rs190092301	1.03491e-08	-1.22795e-10	-0.9026	5.66572e-06	-1.22795e-10	-0.90023	8.11073e-05	-1.22795e-10	-0.872496
106320842	rs34813715	1.54949e-09	-1.67845	-1.12313	8.77875e-07	-1.60074	-1.16418	1.12243e-05	-1.68246	-1.16772
106320969	rs62378961	1.54949e-09	-1.67845	-1.12313	8.77875e-07	-1.60074	-1.16418	1.12243e-05	-1.68246	-1.16772
106321177	rs78918310	5.56804e-09	-1.52246	-1.94771e-10	2.48111e-06	-1.72596	-1.94771e-10	3.80345e-05	-1.62977	-1.94771e-10
106321806	rs13181242	1.56984e-09	-1.67845	-1.11008	8.84671e-07	-1.60074	-1.15646	1.1314e-05	-1.68246	-1.15976
106322330	rs62378962	1.56984e-09	-1.67845	-1.11008	8.84671e-07	-1.60074	-1.15646	1.1314e-05	-1.68246	-1.15976
106322422	rs62378963	1.58497e-09	-1.63537	-1.14356	9.02507e-07	-1.55461	-1.18263	1.13593e-05	-1.65226	-1.18597
106322921	rs35212391	1.53632e-09	-1.67845	-1.13167	8.67931e-07	-1.60074	-1.17557	1.10999e-05	-1.68246	-1.17887
106323224	rs74845473	8.68857e-08	1.22509	-1.94771e-10	3.0953e-05	0.797805	-1.94771e-10	0.00045858	0.859866	-1.94771e-10
106323361	rs62378965	1.57395e-09	-1.67845	-1.10747	8.86476e-07	-1.60074	-1.15443	1.13366e-05	-1.68246	-1.15777
106323504	rs139536039	1.02419e-08	-1.22795e-10	-0.913016	5.60679e-06	-1.22795e-10	-0.910685	8.02287e-05	-1.22795e-10	-0.883387
106324071	rs35418541	1.58451e-09	-1.6744	-1.10482	8.93716e-07	-1.59467	-1.15236	1.1404e-05	-1.67855	-1.15575
106324385	rs76804396	5.6113e-09	-1.51472	-1.94771e-10	2.48603e-06	-1.72398	-1.94771e-10	3.82451e-05	-1.62425	-1.94771e-10
106324504	rs58378716	1.52634e-09	-1.6857	-1.13093	8.39101e-07	-1.63747	-1.17262	1.08999e-05	-1.70207	-1.17745
106324675	rs10477875	7.66769e-08	2.29231	-1.19221	5.9365e-05	2.57449	-1.12545	0.000486437	2.0503	-1.13146
106326475	rs13165885	1.37178e-09	-1.70739	-1.216	7.44001e-07	-1.70915	-1.22123	1.03644e-05	-1.70886	-1.22104
106327046	rs76605295	5.36273e-09	-1.56003	-1.94771e-10	2.46169e-06	-1.73381	-1.94771e-10	3.66784e-05	-1.66608	-1.94771e-10
106327233	rs114742917	4.65291e-09	-1.70201	-1.94771e-10	3.06591e-06	-1.51432	-1.94771e-10	3.46947e-05	-1.72168	-1.94771e-10
106327520	rs28369477	1.80479e-07	3.15447	-1.19836	7.60786e-05	2.83314	-1.13604	0.000694318	2.41639	-1.14173
106327523	rs79443196	1.57245e-09	-1.56907	-1.2178	8.66912e-07	-1.56011	-1.21737	1.34216e-05	-1.4502	-1.2212
106327792	rs149650779	1.05526e-08	-1.22795e-10	-0.883134	5.77749e-06	-1.22795e-10	-0.880695	8.27734e-05	-1.22795e-10	-0.852162
106328044	rs34025237	1.59469e-09	-1.6744	-1.09842	8.9887e-07	-1.59467	-1.14661	1.14781e-05	-1.67855	-1.14928
106328326	rs4395620	1.83248e-09	-1.63857	-0.995259	1.01045e-06	-1.55992	-1.06435	1.27245e-05	-1.66012	-1.06461
106328406	rs4533874	1.71077e-07	3.10483	-1.20221	7.1407e-05	2.77794	-1.1442	0.000634463	2.33119	-1.14668
106328703	rs11242617	1.46104e-09	-1.73912	-1.12123	8.13687e-07	-1.67419	-1.16666	1.06092e-05	-1.73738	-1.16917
106328762	rs11242618	1.45987e-09	-1.73912	-1.12203	8.14973e-07	-1.67419	-1.16508	1.06277e-05	-1.73738	-1.16742
106328781	rs113472318	5.55245e-09	-1.52526	-1.94771e-10	2.47939e-06	-1.72665	-1.94771e-10	3.79588e-05	-1.63177	-1.94771e-10
106328946	rs111393562	5.42292e-09	-1.54887	-1.94771e-10	2.46638e-06	-1.73191	-1.94771e-10	3.73362e-05	-1.6483	-1.94771e-10
106329416	rs13157194	1.58009e-09	-1.68088	-1.10113	8.87464e-07	-1.6053	-1.14875	1.13374e-05	-1.68877	-1.15139
106329791	rs10075477	1.34214e-07	2.86113	-1.20119	5.78331e-05	2.56461	-1.14172	0.000539644	2.16611	-1.14347
106329944	rs62377274	1.45277e-09	-1.73912	-1.12691	8.11928e-07	-1.67419	-1.16882	1.05888e-05	-1.73738	-1.17109
106329990	rs149965271	8.02588e-09	-1.22795e-10	-1.15683	4.58033e-06	-1.22795e-10	-1.11289	6.46863e-05	-1.22795e-10	-1.09872
106330034	rs115310350	4.28912e-08	0.519164	-1.94771e-10	2.67125e-05	0.650467	-1.94771e-10	0.000559915	1.05952	-1.94771e-10
106330073	rs116128133	5.46989e-09	-1.54024	-1.94771e-10	2.47082e-06	-1.73012	-1.94771e-10	3.75607e-05	-1.64231	-1.94771e-10
106330100	rs13162085	1.58327e-09	-1.67888	-1.10113	8.91228e-07	-1.60107	-1.14875	1.14044e-05	-1.68288	-1.15139
106330700	rs142558190	5.48336e-09	-1.53778	-1.94771e-10	2.47215e-06	-1.72958	-1.94771e-10	3.76254e-05	-1.64059	-1.94771e-10
106330703	rs150939976	5.53839e-09	-1.5278	-1.94771e-10	2.47786e-06	-1.72727	-1.94771e-10	3.78908e-05	-1.63356	-1.94771e-10
106330848	rs113239865	6.45284e-08	1.92797	-1.00037	1.16578e-05	0.813147	-0.991838	0.000227707	1.15972	-0.999928
106331356	rs138996469	7.87919e-08	2.12436	-0.99705	1.44298e-05	1.02309	-0.988458	0.000269663	1.32551	-0.996606
106331553	rs140668011	1.11176e-08	-0.830974	-1.94771e-10	3.35093e-06	-1.42543	-1.94771e-10	4.49796e-05	-1.46206	-1.94771e-10
106331659	rs112230282	1.59655e-09	-1.67692	-1.09474	8.97101e-07	-1.59933	-1.14392	1.14282e-05	-1.68508	-1.14711
106331711	rs13155260	7.87123e-09	-1.17629	-1.94771e-10	6.06064e-06	-0.832849	-1.94771e-10	5.92991e-05	-1.18567	-1.94771e-10
106331722	rs145846855	4.98709e-09	-1.63265	-1.94771e-10	2.62341e-06	-1.67019	-1.94771e-10	3.40852e-05	-1.7394	-1.94771e-10
106331814	rs113055503	7.90558e-08	2.12436	-0.993706	1.4479e-05	1.02309	-0.985052	0.000270567	1.32551	-0.993259
106332356	rs11949122	1.59067e-09	-1.67692	-1.09842	8.94692e-07	-1.59933	-1.14661	1.14034e-05	-1.68508	-1.14928
106332521	rs115169360	3.80055e-09	-1.44892	-0.455435	1.21198e-06	-1.73884	-0.703567	1.68454e-05	-1.71939	-0.724804
106333178	rs34770059	1.59831e-09	-1.63339	-1.13717	9.08548e-07	-1.55302	-1.17755	1.13813e-05	-1.65551	-1.18078
106333344	rs7447229	1.38957e-07	2.90701	-1.21235	6.47156e-05	2.69822	-1.16288	0.000522687	2.15512	-1.16441
106333636	rs4409072	1.58358e-09	-1.67692	-1.1029	8.9133e-07	-1.59933	-1.15037	1.13561e-05	-1.68508	-1.15343
106333680	rs115394205	3.78815e-09	-1.45219	-0.455435	1.21224e-06	-1.73863	-0.703567	1.68062e-05	-1.72172	-0.724804
106333730	rs116695713	8.71378e-08	1.22799	-1.94771e-10	1.35252e-05	-0.0301087	-1.94771e-10	0.000208216	0.070308	-1.94771e-10
106334213	rs11749947	7.19936e-08	2.03607	-0.998991	1.33045e-05	0.948513	-0.995074	0.000247564	1.24693	-1.00353
106334424	rs149036768	1.07476e-08	-1.22795e-10	-0.86482	5.88465e-06	-1.22795e-10	-0.862317	8.43702e-05	-1.22795e-10	-0.833054
106334845	rs35483020	1.59436e-09	-1.67282	-1.1002	8.98686e-07	-1.59324	-1.14825	1.14234e-05	-1.68125	-1.15135
106335028	rs112889158	5.32666e-09	-1.56678	-1.94771e-10	2.45846e-06	-1.73513	-1.94771e-10	3.68816e-05	-1.66056	-1.94771e-10
106335312	rs138766059	4.53525e-09	-1.72762	-1.94771e-10	5.28526e-06	-0.969742	-1.94771e-10	4.95584e-05	-1.36512	-1.94771e-10
106335365	rs12522964	1.45735e-09	-1.73759	-1.12529	8.21694e-07	-1.66113	-1.16992	1.06012e-05	-1.73454	-1.17275
106335827	rs13162783	1.59288e-09	-1.67282	-1.10113	8.98235e-07	-1.59324	-1.14875	1.1423e-05	-1.68125	-1.15139
106336003	rs72784395	7.07853e-08	2.03607	-1.01592	1.30228e-05	0.948513	-1.01647	0.000242574	1.24693	-1.02389
106336081	rs184151988	4.82696e-09	-1.66528	-1.94771e-10	2.6958e-06	-1.64297	-1.94771e-10	4.02423e-05	-1.57335	-1.94771e-10
106336297	rs369687790	7.64646e-09	-1.22795e-10	-1.20526	4.08203e-06	-1.22795e-10	-1.22807	5.68393e-05	-1.22795e-10	-1.22804
106336366	rs112952481	5.42885e-09	-1.54778	-1.94771e-10	2.46692e-06	-1.73169	-1.94771e-10	3.73645e-05	-1.64755	-1.94771e-10
106336429	rs13187014	1.6002e-09	-1.62262	-1.14676	9.1489e-07	-1.53883	-1.18478	1.14139e-05	-1.64591	-1.18753
106337021	rs111598086	5.37749e-09	-1.55728	-1.94771e-10	2.46244e-06	-1.73351	-1.94771e-10	3.71207e-05	-1.65409	-1.94771e-10
106337814	rs62377277	4.66954e-09	-1.69844	-1.94771e-10	3.5609e-06	-1.36465	-1.94771e-10	6.63139e-05	-1.07387	-1.94771e-10
106338242	rs76535730	9.91336e-09	-1.22795e-10	-0.945619	5.1994e-06	-1.22795e-10	-0.986121	7.0646e-05	-1.22795e-10	-1.01059
106338313	rs116777261	4.48248e-09	-1.73933	-1.94771e-10	2.47438e-06	-1.72867	-1.94771e-10	3.77062e-05	-1.63844	-1.94771e-10
106338867	rs62377278	1.35652e-09	-1.70772	-1.22686	7.29256e-07	-1.72339	-1.22701	1.09664e-05	-1.64975	-1.22368
106339370	rs35338533	4.61174e-09	-1.7109	-1.94771e-10	2.50506e-06	-1.71635	-1.94771e-10	3.88486e-05	-1.6086	-1.94771e-10
106339371	rs149194407	4.65628e-09	-1.70129	-1.94771e-10	2.84408e-06	-1.58942	-1.94771e-10	4.89224e-05	-1.37803	-1.94771e-10
106340168	rs113778456	5.30862e-09	-1.57017	-1.94771e-10	2.45717e-06	-1.73565	-1.94771e-10	3.67973e-05	-1.66284	-1.94771e-10
106340172	rs6874482	1.32591e-07	2.87321	-1.22544	5.96259e-05	2.64226	-1.18883	0.000519263	2.17338	-1.18923
106340252	rs34251658	1.44586e-09	-1.73759	-1.1332	8.18508e-07	-1.66113	-1.17381	1.05631e-05	-1.73454	-1.17636
106340361	rs79852888	7.58083e-09	-1.22795e-10	-1.21388	4.12532e-06	-1.22795e-10	-1.21752	5.73896e-05	-1.22795e-10	-1.21841
106340652	rs62377280	1.6009e-09	-1.66424	-1.1047	9.04672e-07	-1.58065	-1.1542	1.14462e-05	-1.67322	-1.1574
106340702	rs112854404	5.35123e-09	-1.56218	-1.94771e-10	2.46032e-06	-1.73437	-1.94771e-10	3.69969e-05	-1.65743	-1.94771e-10
106340736	rs113504458	5.42885e-09	-1.54778	-1.94771e-10	2.46692e-06	-1.73169	-1.94771e-10	3.73645e-05	-1.64755	-1.94771e-10
106340817	rs12653761	1.58424e-09	-1.6686	-1.1108	8.96807e-07	-1.58701	-1.15657	1.13755e-05	-1.6773	-1.15951
106341032	rs12652005	1.6062e-09	-1.6686	-1.09703	9.07228e-07	-1.58701	-1.14502	1.15183e-05	-1.6773	-1.14703
106341342	rs111233850	5.97554e-09	-1.45183	-1.94771e-10	2.53468e-06	-1.7046	-1.94771e-10	4.00508e-05	-1.57812	-1.94771e-10
106341528	rs13156523	1.58804e-09	-1.67282	-1.10418	8.96916e-07	-1.59324	-1.15022	1.14234e-05	-1.68125	-1.15135
106342789	rs111486990	5.39016e-09	-1.55493	-1.94771e-10	2.4635e-06	-1.73308	-1.94771e-10	3.71807e-05	-1.65248	-1.94771e-10
106343028	rs72784398	1.42067e-07	1.71679	-1.94771e-10	2.12194e-05	0.420251	-1.94771e-10	0.000328055	0.524913	-1.94771e-10
106343251	rs118055254	9.2109e-09	-1.22795e-10	-1.01912	4.82622e-06	-1.22795e-10	-1.0606	6.71598e-05	-1.22795e-10	-1.06119
106343732	rs78454099	7.48904e-09	-1.22795e-10	-1.22606	4.11514e-06	-1.22795e-10	-1.21999	5.76472e-05	-1.22795e-10	-1.21393
106344145	rs13153633	1.42284e-09	-1.68789	-1.19896	8.41541e-07	-1.58841	-1.21877	1.054e-05	-1.69207	-1.22102
106344247	rs4476284	1.15107e-07	2.71175	-1.20539	6.00515e-05	2.60991	-1.14938	0.000513118	2.12329	-1.15105
106344341	rs117171585	7.53184e-09	-1.22795e-10	-1.22036	4.14899e-06	-1.22795e-10	-1.2118	5.80004e-05	-1.22795e-10	-1.20782
106344494	rs4341867	1.00077e-07	2.57106	-1.20462	5.35267e-05	2.49346	-1.14794	0.000429508	1.944	-1.14963
106344640	rs12657963	1.57215e-09	-1.68416	-1.1029	9.06835e-07	-1.58209	-1.15037	1.13174e-05	-1.6885	-1.15343
106344667	rs12656079	1.57215e-09	-1.68416	-1.1029	9.06835e-07	-1.58209	-1.15037	1.13174e-05	-1.6885	-1.15343
106345230	rs78739635	5.53839e-09	-1.5278	-1.94771e-10	2.47786e-06	-1.72727	-1.94771e-10	3.78908e-05	-1.63356	-1.94771e-10
106345341	rs11242619	1.77787e-09	-1.62119	-1.0429	1.115e-06	-1.42403	-1.10178	1.35506e-05	-1.55241	-1.10942
106345584	rs72786403	1.48781e-08	-0.539614	-1.94771e-10	1.24662e-05	-0.11164	-1.94771e-10	0.000166113	-0.155599	-1.94771e-10
106346707	rs111498349	4.55372e-09	-1.72356	-1.94771e-10	2.45112e-06	-1.73812	-1.94771e-10	3.43472e-05	-1.73175	-1.94771e-10
106346751	rs9327985	8.4403e-08	2.39913	-1.20303	4.82402e-05	2.38656	-1.14503	0.000362866	1.77252	-1.14675
106346902	rs72786405	5.20522e-08	0.712744	-1.94771e-10	2.50314e-05	0.585467	-1.94771e-10	0.000411592	0.751763	-1.94771e-10
106346936	rs117312772	1.09613e-08	-1.22795e-10	-0.845131	6.00206e-06	-1.22795e-10	-0.842561	8.61194e-05	-1.22795e-10	-0.812534
106346982	rs4264929	5.524e-08	1.97281	-1.20062	7.15141e-06	0.475133	-1.14249	8.66952e-05	0.335746	-1.14162
106346985	rs74529944	1.13234e-08	-1.22795e-10	-0.81263	6.201e-06	-1.22795e-10	-0.809953	8.90825e-05	-1.22795e-10	-0.778705
106346988	rs62377283	4.69166e-09	-1.69372	-1.94771e-10	3.62572e-06	-1.34661	-1.94771e-10	6.22001e-05	-1.13791	-1.94771e-10
106347551	rs10062690	5.42006e-08	1.95298	-1.19979	7.63302e-06	0.538842	-1.14102	8.90908e-05	0.361532	-1.14014
106347656	rs77063541	5.37749e-09	-1.55728	-1.94771e-10	2.46244e-06	-1.73351	-1.94771e-10	3.71207e-05	-1.65409	-1.94771e-10
106347697	rs75699079	5.37749e-09	-1.55728	-1.94771e-10	2.46244e-06	-1.73351	-1.94771e-10	3.71207e-05	-1.65409	-1.94771e-10
106347909	rs76872977	5.52446e-09	-1.53032	-1.94771e-10	2.47638e-06	-1.72787	-1.94771e-10	3.78234e-05	-1.63534	-1.94771e-10
106347969	rs148607422	7.86379e-09	-1.22795e-10	-1.17723	4.52628e-06	-1.22795e-10	-1.12476	6.45752e-05	-1.22795e-10	-1.10044
106348116	rs62377284	1.66039e-09	-1.62426	-1.10819	1.03045e-06	-1.45013	-1.15453	1.22177e-05	-1.60787	-1.15751
106348311	rs4957681	4.03667e-08	1.48489	-1.02639	8.43092e-06	0.515596	-1.01835	0.000157584	0.817665	-1.02597
106348312	rs147693646	7.48305e-09	-1.22795e-10	-1.22686	4.1699e-06	-1.22795e-10	-1.20677	5.80239e-05	-1.22795e-10	-1.20741
106348639	rs62377285	1.65143e-09	-1.62967	-1.10819	1.02161e-06	-1.45875	-1.15453	1.21472e-05	-1.61366	-1.15751
106348879	rs62377286	1.62188e-09	-1.64512	-1.1108	9.94309e-07	-1.4838	-1.15657	1.19237e-05	-1.63024	-1.15951
106349164	rs117351286	1.134e-08	-1.22795e-10	-0.811164	6.38721e-06	-1.22795e-10	-0.780367	9.29613e-05	-1.22795e-10	-0.736086
106349422	rs11744426	2.5488e-07	3.52169	-1.2204	0.000100529	3.15655	-1.18077	0.000891467	2.70666	-1.18206
106349795	rs75531624	6.23813e-09	-1.40882	-1.94771e-10	2.57545e-06	-1.68864	-1.94771e-10	4.13774e-05	-1.54553	-1.94771e-10
106349850	rs4464676	1.6226e-09	-1.6421	-1.11337	9.95175e-07	-1.48092	-1.15858	1.18663e-05	-1.63309	-1.16147
106350115	rs150530075	4.77753e-09	-1.67558	-1.94771e-10	2.75646e-06	-1.62072	-1.94771e-10	3.41373e-05	-1.73788	-1.94771e-10
106350156	rs78788363	6.10319e-09	-1.43069	-1.94771e-10	2.55403e-06	-1.69699	-1.94771e-10	4.06937e-05	-1.56219	-1.94771e-10
106350178	rs117521744	9.47587e-09	-1.22795e-10	-0.990754	4.92703e-06	-1.22795e-10	-1.03993	6.77904e-05	-1.22795e-10	-1.05185
106350334	rs113965813	6.08478e-09	-1.43371	-1.94771e-10	2.55118e-06	-1.69811	-1.94771e-10	4.06007e-05	-1.56448	-1.94771e-10
106350413	rs12656884	1.58544e-09	-1.65661	-1.12203	9.6527e-07	-1.50494	-1.16508	1.1618e-05	-1.64829	-1.16742
106350426	rs12658333	1.6728e-09	-1.6519	-1.0731	1.00994e-06	-1.49706	-1.12771	1.21e-05	-1.64335	-1.13171
106350496	rs57223507	6.62368e-08	1.98012	-1.02639	1.27938e-05	0.93265	-1.01835	0.000245408	1.26063	-1.02597
106350637	rs72788517	8.77978e-08	2.20228	-0.96675	1.53286e-05	1.04327	-0.948218	0.000320896	1.45329	-0.950444
106350874	rs112198867	6.19936e-09	-1.41506	-1.94771e-10	2.5692e-06	-1.69107	-1.94771e-10	4.11806e-05	-1.5503	-1.94771e-10
106350891	rs72788518	5.97925e-08	2.03903	-1.18765	1.13995e-05	0.982615	-1.18371	0.000221339	1.31356	-1.18213
106350964	rs13177006	1.49504e-09	-1.66558	-1.17177	9.86596e-07	-1.44898	-1.19917	1.22251e-05	-1.56911	-1.19567
106351666	rs151265740	5.52446e-09	-1.53032	-1.94771e-10	2.47638e-06	-1.72787	-1.94771e-10	3.78234e-05	-1.63534	-1.94771e-10
106351674	rs10464034	1.50089e-09	-1.66558	-1.16786	9.89383e-07	-1.44898	-1.19635	1.22617e-05	-1.56911	-1.19269
106351798	rs72788519	1.33125e-08	-0.650798	-1.94771e-10	1.09471e-05	-0.241589	-1.94771e-10	0.000146134	-0.283744	-1.94771e-10
106351843	rs4957682	8.6104e-08	2.44409	-1.22803	8.03058e-05	2.96418	-1.213	0.000715007	2.51744	-1.21341
106351915	rs117630828	1.1598e-08	-1.22795e-10	-0.788673	6.35184e-06	-1.22795e-10	-0.78592	9.13288e-05	-1.22795e-10	-0.753803
106352129	rs72788520	1.33893e-08	0.567485	-1.21253	3.2734e-06	-0.233951	-1.21488	4.61162e-05	-0.228179	-1.20893
106352714	rs7444810	1.00493e-08	0.220223	-1.15222	1.15173e-05	0.998059	-1.18887	0.00011628	0.673532	-1.1858
106353151	rs35708718	5.8873e-08	1.86661	-1.03074	1.1545e-05	0.836578	-1.02499	0.000220907	1.15878	-1.02931
106353603	rs72788523	7.78139e-08	2.11521	-1.0004	1.383e-05	0.984935	-0.992759	0.000273909	1.33904	-0.99451
106353724	rs9327986	1.1005e-07	2.65476	-1.19333	5.75363e-05	2.54509	-1.12734	0.000460112	1.99649	-1.13329
106354012	rs118172983	2.21877e-08	-1.22795e-10	-0.139966	1.19897e-05	-1.22795e-10	-0.150614	0.000179722	-1.22795e-10	-0.0768601
106354138	rs4245988	1.24249e-07	2.80978	-1.227	5.73484e-05	2.63266	-1.21817	0.000431424	2.02037	-1.22154
106354458	rs149393804	4.5884e-09	-1.71597	-1.94771e-10	2.5039e-06	-1.71681	-1.94771e-10	3.41537e-05	-1.7374	-1.94771e-10
106354558	rs6869239	6.03824e-09	-1.44139	-1.94771e-10	2.57395e-06	-1.68922	-1.94771e-10	3.96716e-05	-1.58763	-1.94771e-10
106354624	rs77786262	1.91422e-08	-1.22795e-10	-0.287606	1.37834e-05	-1.22795e-10	-0.0111966	0.00019022	-1.22795e-10	-0.0200868
106355296	rs4440344	6.80397e-08	2.09543	-1.11485	1.29369e-05	1.03052	-1.1051	0.000253256	1.36428	-1.09815
106355309	rs112779493	6.60198e-09	-1.35213	-1.94771e-10	2.63693e-06	-1.66505	-1.94771e-10	4.32362e-05	-1.50159	-1.94771e-10
106355569	rs72788527	2.28045e-07	2.19004	-1.94771e-10	3.25085e-05	0.846836	-1.94771e-10	0.000455891	0.853985	-1.94771e-10
106355574	rs117628043	1.97315e-08	-1.22795e-10	-0.257287	1.10002e-05	-1.22795e-10	-0.236749	0.000165545	-1.22795e-10	-0.159026
106355576	rs4260653	2.44057e-07	2.2579	-1.94771e-10	3.3819e-05	0.886357	-1.94771e-10	0.000528133	1.00108	-1.94771e-10
106356732	rs72788530	2.36456e-07	2.22626	-1.94771e-10	4.11822e-05	1.08334	-1.94771e-10	0.000486392	0.918747	-1.94771e-10
106357782	rs115062184	5.01261e-09	-1.62755	-1.94771e-10	2.70456e-06	-1.63973	-1.94771e-10	3.97814e-05	-1.58487	-1.94771e-10
106357973	rs7712577	1.63298e-09	-1.66804	-1.08106	9.35869e-07	-1.57295	-1.128	1.18252e-05	-1.68534	-1.1127
106358081	rs72788534	6.61647e-08	2.05866	-1.10602	1.19112e-05	0.937428	-1.09462	0.000237918	1.28852	-1.08487
106358541	rs12521220	1.32108e-09	-1.73703	-1.22402	7.8188e-07	-1.65269	-1.22803	1.00204e-05	-1.73557	-1.22807
106358705	rs6862175	7.33768e-08	2.27139	-1.21528	5.39295e-05	2.52151	-1.1685	0.000519708	2.15806	-1.17306
106358708	rs6876240	7.33635e-08	2.27139	-1.21547	5.38804e-05	2.52151	-1.16941	0.000520854	2.15806	-1.17086
106358776	rs191175216	2.76011e-08	-1.22795e-10	0.0783533	1.60648e-05	-1.22795e-10	0.141968	0.00022668	-1.22795e-10	0.155273
106358881	rs6898563	5.44449e-09	-1.5449	-1.94771e-10	2.48287e-06	-1.72525	-1.94771e-10	3.69626e-05	-1.65836	-1.94771e-10
106358962	rs12521304	1.57092e-09	-1.65897	-1.12888	9.10171e-07	-1.56031	-1.16848	1.13417e-05	-1.68084	-1.15894
106359004	rs6866693	9.61252e-08	2.52848	-1.20233	4.99954e-05	2.4204	-1.14314	0.000403346	1.88013	-1.1486
106359300	rs10044818	5.53298e-09	-1.52878	-1.94771e-10	2.49431e-06	-1.72065	-1.94771e-10	3.73536e-05	-1.64784	-1.94771e-10
106359882	rs11749538	5.57122e-08	0.780697	-1.94771e-10	3.11679e-05	0.804726	-1.94771e-10	0.000452022	0.845462	-1.94771e-10
106359901	rs28452951	5.24243e-09	-1.58272	-1.94771e-10	2.46126e-06	-1.73399	-1.94771e-10	3.6097e-05	-1.68206	-1.94771e-10
106360003	rs4482891	5.25584e-08	1.91534	-1.19292	6.96021e-06	0.434115	-1.12857	8.42964e-05	0.297795	-1.13173
106360392	rs114017757	4.57846e-09	-1.71814	-1.94771e-10	3.22255e-06	-1.46449	-1.94771e-10	3.49909e-05	-1.71318	-1.94771e-10
106360549	rs4298243	1.40356e-09	-1.73649	-1.164	7.98886e-07	-1.66357	-1.19563	1.04559e-05	-1.72863	-1.19247
106360732	rs72788538	5.66547e-08	0.797472	-1.94771e-10	2.93325e-05	0.744032	-1.94771e-10	0.000452955	0.847523	-1.94771e-10
106361340	rs4473758	5.20702e-09	-1.58949	-1.94771e-10	2.45829e-06	-1.7352	-1.94771e-10	3.59503e-05	-1.68613	-1.94771e-10
106361554	rs13169142	2.2765e-09	-1.20407	-1.21279	8.31991e-07	-1.62797	-1.19063	1.28265e-05	-1.52705	-1.18971
106361555	rs4305636	3.08211e-08	-0.194004	0.382701	1.44413e-05	-0.365719	0.401145	0.000178331	-0.601432	0.516803
106361627	rs78235398	3.452e-08	-1.22795e-10	0.302036	1.93454e-05	-1.22795e-10	0.327792	0.000296801	-1.22795e-10	0.424792
106361863	rs75249822	6.08478e-09	-1.43371	-1.94771e-10	2.55118e-06	-1.69811	-1.94771e-10	4.06007e-05	-1.56448	-1.94771e-10
106361884	rs182630686	7.47408e-09	-1.22795e-10	-1.22806	4.21491e-06	-1.22795e-10	-1.19604	5.85897e-05	-1.22795e-10	-1.19771
106361953	rs6875367	6.90604e-09	-0.185052	-1.12206	6.88309e-06	0.456429	-1.16203	5.64933e-05	-0.0819949	-1.15215
106362025	rs28654998	3.23761e-08	-0.143584	0.381502	1.38451e-05	-0.401748	0.395018	0.00018187	-0.589621	0.524643
106362443	rs117799642	1.82689e-08	-1.22795e-10	-0.334303	1.01764e-05	-1.22795e-10	-0.314593	0.00015268	-1.22795e-10	-0.239925
106362735	rs117199337	3.62338e-08	-1.22795e-10	0.350489	2.0314e-05	-1.22795e-10	0.376648	0.000312125	-1.22795e-10	0.475137
106362757	rs114287281	6.95354e-09	-1.30025	-1.94771e-10	2.7143e-06	-1.63613	-1.94771e-10	4.85311e-05	-1.38606	-1.94771e-10
106362923	rs6885273	9.05048e-08	2.44574	-1.17984	4.782e-05	2.33873	-1.10595	0.000387165	1.80397	-1.11338
106363031	rs112953026	5.60258e-09	-1.51627	-1.94771e-10	2.48502e-06	-1.72438	-1.94771e-10	3.82026e-05	-1.62536	-1.94771e-10
106363248	rs6864852	1.40001e-09	-1.73823	-1.16479	8.39261e-07	-1.61514	-1.19476	1.0773e-05	-1.70536	-1.18587
106363343	rs11749034	4.59524e-09	-1.71448	-1.94771e-10	3.53604e-06	-1.37166	-1.94771e-10	4.18878e-05	-1.53327	-1.94771e-10
106363499	rs11740167	4.86225e-08	1.78113	-1.13655	1.04991e-05	0.84037	-1.12374	0.000203313	1.16199	-1.11551
106363626	rs6886133	1.33711e-09	-1.72785	-1.22114	8.30229e-07	-1.61655	-1.20417	1.04043e-05	-1.71893	-1.20711
106363658	rs79025926	3.33019e-09	-1.18822	-0.848254	9.21586e-07	-1.69663	-1.0197	1.39179e-05	-1.60646	-1.02863
106363983	rs77891376	2.92172e-08	-1.22795e-10	0.135255	1.17359e-05	-1.22795e-10	-0.17201	0.000155861	-1.22795e-10	-0.219305
106364037	rs117481088	4.04426e-08	-1.22795e-10	0.46038	2.26939e-05	-1.22795e-10	0.487431	0.000349842	-1.22795e-10	0.589212
106364081	rs75535335	4.51298e-09	-1.73255	-1.94771e-10	2.45468e-06	-1.73667	-1.94771e-10	3.41211e-05	-1.73835	-1.94771e-10
106364286	rs113039389	5.42174e-09	-1.54908	-1.94771e-10	2.46628e-06	-1.73195	-1.94771e-10	3.73306e-05	-1.64845	-1.94771e-10
106364311	rs72788539	4.69278e-08	1.78338	-1.17427	9.32299e-06	0.766304	-1.16849	0.000179122	1.08421	-1.16441
106365431	rs112609137	5.38339e-09	-1.55618	-1.94771e-10	2.46293e-06	-1.73331	-1.94771e-10	3.71486e-05	-1.65334	-1.94771e-10
106365546	rs4073518	1.38779e-09	-1.73947	-1.17232	8.1691e-07	-1.63624	-1.20065	1.05772e-05	-1.71595	-1.19362
106365618	rs77427437	5.39607e-09	-1.55383	-1.94771e-10	2.46401e-06	-1.73287	-1.94771e-10	3.72086e-05	-1.65173	-1.94771e-10
106365839	rs4073517	1.31936e-07	2.86935	-1.22654	5.99927e-05	2.67996	-1.2204	0.000486695	2.14233	-1.22296
106366215	rs4264928	1.70025e-09	-1.6835	-1.02523	1.01322e-06	-1.53211	-1.08943	1.28057e-05	-1.63398	-1.0844
106366243	rs56997890	3.49785e-09	-0.913179	-1.07417	1.07905e-06	-1.49043	-1.06815	1.6965e-05	-1.37503	-1.06209
106366256	rs4308467	1.4289e-09	-1.71915	-1.16345	7.62991e-07	-1.7281	-1.17707	1.06893e-05	-1.72296	-1.17607
106366391	rs72788540	5.8798e-08	0.834605	-1.94771e-10	3.04303e-05	0.780773	-1.94771e-10	0.000470261	0.885019	-1.94771e-10
106366884	rs10079040	8.91697e-09	-0.160453	-0.891093	1.62971e-06	-1.26601	-0.88025	3.08214e-05	-0.965667	-0.874393
106366900	rs10071464	6.05066e-09	-0.784494	-0.65484	1.78509e-06	-1.42156	-0.633633	2.99209e-05	-1.24278	-0.626934
106367115	rs112518888	7.68734e-09	-1.19993	-1.94771e-10	3.58764e-06	-1.35717	-1.94771e-10	6.32193e-05	-1.12166	-1.94771e-10
106367151	rs4470754	2.00878e-09	-1.33148	-1.21049	7.6801e-07	-1.67395	-1.22467	1.15548e-05	-1.59603	-1.22514
106367972	rs6897804	5.08804e-09	-0.397982	-1.21463	1.07896e-06	-1.34587	-1.21279	2.00719e-05	-1.05721	-1.21174
106367974	rs11738346	1.4607e-09	-1.73945	-1.12114	1.17904e-06	-1.35837	-1.11159	1.36767e-05	-1.54839	-1.10418
106368026	rs34689971	6.54818e-09	-1.36032	-1.94771e-10	8.09469e-06	-0.543456	-1.94771e-10	8.27774e-05	-0.852114	-1.94771e-10
106368513	rs72788543	6.73077e-08	0.969773	-1.94771e-10	3.47856e-05	0.914538	-1.94771e-10	0.000539022	1.02149	-1.94771e-10
106368976	rs111315331	5.53033e-09	-1.52926	-1.94771e-10	2.477e-06	-1.72762	-1.94771e-10	3.78518e-05	-1.63459	-1.94771e-10
106370006	rs13188135	4.71106e-09	-0.645233	-1.04436	1.23666e-06	-1.3891	-1.03314	2.13212e-05	-1.19268	-1.01589
106370065	rs28580453	8.03385e-09	-1.15584	-1.94771e-10	1.14424e-05	-0.197341	-1.94771e-10	0.000111869	-0.550942	-1.94771e-10
106370095	rs62357009	2.58419e-09	-1.33493	-0.955162	8.63374e-07	-1.68872	-1.09285	1.36302e-05	-1.55638	-1.09961
106370437	rs10079549	4.93635e-09	-1.64288	-1.94771e-10	2.44812e-06	-1.73934	-1.94771e-10	3.46455e-05	-1.7231	-1.94771e-10
106370444	rs117174575	7.37199e-08	-1.22795e-10	1.06077	4.15506e-05	-1.22795e-10	1.09225	0.000651091	-1.22795e-10	1.21038
106370663	rs13189099	4.42691e-08	1.64938	-1.0986	4.17778e-06	-0.111417	-1.09347	8.15029e-05	0.233502	-1.10113
106371045	rs9327987	3.81959e-09	-0.875824	-1.02354	1.15443e-06	-1.47329	-1.01777	1.88275e-05	-1.30801	-1.02494
106371205	rs75029711	7.8169e-09	-1.22795e-10	-1.18321	4.89447e-06	-1.22795e-10	-1.04656	6.74429e-05	-1.22795e-10	-1.05699
106371228	rs112883632	5.44063e-09	-1.54561	-1.94771e-10	2.46802e-06	-1.73125	-1.94771e-10	3.74207e-05	-1.64605	-1.94771e-10
106371664	rs116466767	5.45506e-09	-1.54296	-1.94771e-10	2.46938e-06	-1.7307	-1.94771e-10	3.74897e-05	-1.6442	-1.94771e-10
106371779	rs117597458	6.31182e-08	-1.22795e-10	0.905507	3.55367e-05	-1.22795e-10	0.935902	0.000554631	-1.22795e-10	1.05004
106371853	rs77426273	5.37671e-09	-1.55743	-1.94771e-10	2.46237e-06	-1.73354	-1.94771e-10	3.7117e-05	-1.65419	-1.94771e-10
106371916	rs6596713	1.89634e-09	-1.37908	-1.22049	1.00076e-06	-1.40653	-1.22738	1.41366e-05	-1.39211	-1.22739
106372054	rs6596714	5.65994e-09	-0.404803	-1.10129	1.20581e-06	-1.35376	-1.09375	2.19694e-05	-1.0793	-1.09931
106372376	rs11739438	9.52614e-09	-0.442124	-0.543339	4.45166e-06	-0.555603	-0.585783	5.73691e-05	-0.622459	-0.596303
106372796	rs10054028	5.79597e-09	-0.510483	-0.971857	3.36024e-06	-0.43865	-0.984003	6.24448e-05	-0.15417	-0.979816
106373521	rs11242621	2.51306e-09	-1.68924	-0.628755	1.48376e-06	-1.57696	-0.663122	2.12117e-05	-1.54029	-0.673425
106373992	rs11242622	2.37166e-09	-1.73741	-0.638499	1.3288e-06	-1.65509	-0.695295	1.83498e-05	-1.65617	-0.702481
106374588	rs66548630	5.37229e-09	-1.55825	-1.94771e-10	4.41121e-06	-1.15052	-1.94771e-10	6.27192e-05	-1.1296	-1.94771e-10
106374926	rs116114154	4.78714e-09	-1.67357	-1.94771e-10	2.96713e-06	-1.54707	-1.94771e-10	3.80147e-05	-1.63029	-1.94771e-10
106375215	rs10793831	2.58198e-09	-1.7238	-0.567146	1.20727e-06	-1.66969	-0.776615	1.70896e-05	-1.64995	-0.779843
106375359	rs11242623	3.49072e-09	-1.72725	-0.262144	1.55606e-06	-1.70854	-0.483961	2.15551e-05	-1.70751	-0.490143
106376560	rs80307744	5.13807e-09	-1.60283	-1.94771e-10	2.45131e-06	-1.73804	-1.94771e-10	3.41289e-05	-1.73812	-1.94771e-10
106377074	rs62357011	2.69149e-09	-1.45314	-0.796269	1.1996e-06	-1.73668	-0.715991	1.63504e-05	-1.73155	-0.742463
106377385	rs79019287	4.0382e-08	0.458881	-1.94771e-10	1.14467e-05	-0.196959	-1.94771e-10	0.000226587	0.154861	-1.94771e-10
106377791	rs35727810	1.52553e-09	-1.72851	-1.08865	9.42986e-07	-1.61656	-1.07681	1.35966e-05	-1.58753	-1.07092
106378602	rs13165682	2.41064e-08	-0.0570271	-1.94771e-10	1.51857e-05	0.0856885	-1.94771e-10	0.000242127	0.221194	-1.94771e-10
106379106	rs4382152	6.6504e-09	-1.67652	0.331694	3.73871e-06	-1.37457	0.0586468	5.21622e-05	-1.37482	0.0609093
106379448	rs62357013	1.57109e-09	-1.63049	-1.15724	8.38328e-07	-1.65269	-1.15832	1.25304e-05	-1.58327	-1.15684
106379836	rs12656373	6.70427e-09	-1.72918	0.392421	2.63781e-06	-1.73945	0.0747387	3.68855e-05	-1.73947	0.0790151
106381075	rs57059250	1.58819e-09	-1.60181	-1.1751	8.4701e-07	-1.62569	-1.17501	1.28436e-05	-1.54259	-1.17283
106381270	rs62357015	1.62594e-09	-1.57753	-1.17588	8.6632e-07	-1.60353	-1.17463	1.32377e-05	-1.51375	-1.17144
106381942	rs4400111	3.84627e-09	-1.72009	-0.172307	2.14849e-06	-1.4752	-0.394699	2.98207e-05	-1.47954	-0.393527
106382276	rs6871130	3.50098e-09	-1.37197	-0.614487	1.54269e-06	-1.43471	-0.766426	2.38503e-05	-1.32971	-0.766758
106382279	rs112111070	4.87664e-09	-1.65505	-1.94771e-10	3.37105e-06	-1.41944	-1.94771e-10	4.10911e-05	-1.55248	-1.94771e-10
106383194	rs13173329	1.63761e-09	-1.58669	-1.15958	8.84743e-07	-1.59711	-1.16001	1.34197e-05	-1.51384	-1.15771
106384486	rs60399923	1.67983e-08	-0.418225	-1.94771e-10	1.73485e-05	0.218844	-1.94771e-10	0.000339638	0.55961	-1.94771e-10
106384965	rs12658882	1.63766e-09	-1.56682	-1.17941	8.71814e-07	-1.5937	-1.17814	1.33438e-05	-1.50113	-1.17608
106385815	rs13168288	1.56401e-09	-1.63909	-1.15317	9.81644e-07	-1.50938	-1.14381	1.36461e-05	-1.50976	-1.14506
106385924	rs61672404	2.01326e-08	-0.237163	-1.94771e-10	2.15975e-05	0.437912	-1.94771e-10	0.000416316	0.763176	-1.94771e-10
106386161	rs34208221	1.71684e-09	-1.53132	-1.1677	9.08538e-07	-1.56248	-1.1681	1.39202e-05	-1.46768	-1.16725
106386259	rs4348203	5.92836e-09	-1.45976	-1.94771e-10	2.52778e-06	-1.70732	-1.94771e-10	3.98143e-05	-1.58404	-1.94771e-10
106387057	rs6596715	4.11059e-09	-1.70452	-0.121419	1.65597e-06	-1.73887	-0.391408	2.33149e-05	-1.73337	-0.385802
106387277	rs55846330	1.96592e-08	-0.260955	-1.94771e-10	2.09893e-05	0.40935	-1.94771e-10	0.00041735	0.765657	-1.94771e-10
106387314	rs62357017	4.89385e-09	-1.65152	-1.94771e-10	2.68797e-06	-1.64588	-1.94771e-10	3.67261e-05	-1.66478	-1.94771e-10
106387481	rs75705738	5.48667e-09	-1.53718	-1.94771e-10	2.49929e-06	-1.71866	-1.94771e-10	3.43849e-05	-1.73065	-1.94771e-10
106387807	rs79338474	1.27287e-08	-1.22795e-10	-0.695644	6.96422e-06	-1.22795e-10	-0.693879	0.000100746	-1.22795e-10	-0.655662
106388282	rs79136772	2.55812e-09	-1.08455	-1.21568	8.53792e-07	-1.59304	-1.19969	1.49267e-05	-1.3625	-1.20262
106388316	rs147518656	8.12044e-09	-1.22795e-10	-1.14512	4.3734e-06	-1.22795e-10	-1.15912	6.20381e-05	-1.22795e-10	-1.14052
106389203	rs145471123	7.87617e-09	-1.22795e-10	-1.17566	4.3844e-06	-1.22795e-10	-1.15661	6.09706e-05	-1.22795e-10	-1.15788
106389374	rs13355762	3.28971e-09	-1.38723	-0.661474	2.79711e-06	-0.858708	-0.747368	4.14346e-05	-0.81048	-0.733673
106389570	rs112723176	2.47541e-09	-1.1297	-1.20339	8.40989e-07	-1.6208	-1.18704	1.42482e-05	-1.42072	-1.19092
106389790	rs59338075	1.54304e-09	-1.64564	-1.1601	8.29467e-07	-1.62955	-1.19208	1.17818e-05	-1.60852	-1.19319
106390065	rs59810301	1.52893e-09	-1.70206	-1.11288	8.28772e-07	-1.67043	-1.15205	1.16792e-05	-1.65764	-1.15282
106390319	rs182558448	2.78043e-09	-1.01307	-1.20382	8.94764e-07	-1.55827	-1.18759	1.59426e-05	-1.30783	-1.19145
106390482	rs4957684	2.39727e-09	-1.19388	-1.17129	1.17054e-06	-1.28389	-1.19331	1.86705e-05	-1.14671	-1.19461
106391391	rs67303530	1.85064e-08	-0.321384	-1.94771e-10	1.95484e-05	0.338229	-1.94771e-10	0.000403578	0.7321	-1.94771e-10
106391522	rs116123021	4.48316e-09	-1.73917	-1.94771e-10	2.52374e-06	-1.70892	-1.94771e-10	3.41941e-05	-1.73622	-1.94771e-10
106391584	rs10900894	2.67335e-09	-1.67414	-0.582032	1.10944e-06	-1.72493	-0.805877	1.53998e-05	-1.71062	-0.82329
106392211	rs34183855	2.56424e-09	-1.30721	-0.990633	1.38041e-06	-1.25325	-1.05903	2.2094e-05	-1.11685	-1.05611
106393414	rs148755897	1.0261e-08	-1.22795e-10	-0.911154	5.67503e-06	-1.22795e-10	-0.898588	8.20769e-05	-1.22795e-10	-0.860612
106393474	rs4370260	1.54873e-08	-0.359193	-0.140288	3.22943e-06	-1.1177	-0.344656	4.02258e-05	-1.20573	-0.368028
106393894	rs75752843	9.19474e-09	-1.22795e-10	-1.02087	5.04783e-06	-1.22795e-10	-1.01571	7.28919e-05	-1.22795e-10	-0.979291
106394050	rs58242009	4.49313e-09	-1.73695	-1.94771e-10	2.7432e-06	-1.62554	-1.94771e-10	4.19242e-05	-1.53241	-1.94771e-10
106394060	rs4635922	1.60515e-09	-1.72098	-1.0453	1.05884e-06	-1.64672	-0.930778	1.30839e-05	-1.72347	-0.973413
106394177	rs4640780	1.99619e-08	0.973237	-1.21892	4.00035e-06	-0.049679	-1.1986	7.80766e-05	0.287088	-1.19767
106394251	rs4309958	4.28114e-08	0.449412	0.0678912	1.73857e-05	0.599568	-0.378582	0.000495285	1.29959	-0.362723
106394383	rs72788557	6.94686e-09	-1.30121	-1.94771e-10	5.60713e-06	-0.910625	-1.94771e-10	6.72958e-05	-1.05917	-1.94771e-10
106394429	rs80089601	5.13544e-09	-1.60334	-1.94771e-10	2.78036e-06	-1.61208	-1.94771e-10	3.89601e-05	-1.60573	-1.94771e-10
106394712	rs6883340	1.56638e-09	-1.69901	-1.09173	8.34556e-07	-1.64941	-1.16611	1.13957e-05	-1.65365	-1.18139
106394923	rs73780234	7.93208e-09	-1.22795e-10	-1.16859	4.89703e-06	-1.22795e-10	-1.04603	6.60592e-05	-1.22795e-10	-1.07772
106395357	rs150362856	1.8323e-09	-1.47027	-1.16367	9.34864e-07	-1.4957	-1.20631	1.15431e-05	-1.61103	-1.21115
106395388	rs76822350	1.56314e-08	-0.490223	-1.94771e-10	3.17087e-06	-1.48066	-1.94771e-10	6.11459e-05	-1.15501	-1.94771e-10
106395947	rs79809604	1.65199e-08	-0.434934	-1.94771e-10	3.25274e-06	-1.45517	-1.94771e-10	6.35147e-05	-1.117	-1.94771e-10
106395977	rs11242625	2.48339e-09	-1.55316	-0.776713	9.58789e-07	-1.6429	-1.03385	1.34931e-05	-1.6554	-1.01069
106396219	rs143066636	1.67982e-08	-0.418233	-1.94771e-10	3.2783e-06	-1.44734	-1.94771e-10	6.42527e-05	-1.10544	-1.94771e-10
106396240	rs10060467	7.02656e-09	-0.833378	-0.456428	4.94825e-06	-0.362641	-0.67299	5.87681e-05	-0.555585	-0.639084
106396370	rs6596716	3.75676e-08	0.386639	-1.94771e-10	3.24467e-06	-1.45765	-1.94771e-10	6.91928e-05	-1.03137	-1.94771e-10
106396432	rs76682760	1.76285e-08	-1.22795e-10	-0.369987	9.19644e-06	-1.22795e-10	-0.415848	0.000128163	-1.22795e-10	-0.414967
106396818	rs150676332	1.00643e-08	-1.22795e-10	-0.930513	5.39807e-06	-1.22795e-10	-0.948622	7.51042e-05	-1.22795e-10	-0.949392
106396918	rs6864971	2.60822e-09	-1.29994	-0.980896	8.24367e-07	-1.73938	-1.08843	1.14727e-05	-1.73905	-1.08925
106397138	rs6889945	4.45435e-09	-1.28726	-0.458361	2.22279e-06	-1.16987	-0.666034	3.0254e-05	-1.25614	-0.602504
106397176	rs10042436	6.68516e-09	-0.825829	-0.513783	5.36889e-06	-0.297767	-0.656276	6.39668e-05	-0.509651	-0.600253
106397742	rs4346759	5.90063e-09	-0.702987	-0.761456	4.5027e-06	-0.105923	-1.02406	5.18545e-05	-0.341691	-0.978136
106398331	rs4535439	3.13859e-09	-1.58077	-0.514959	1.30095e-06	-1.59888	-0.772691	1.75787e-05	-1.64017	-0.761411
106398933	rs117897311	1.10345e-08	-1.22795e-10	-0.838479	5.67488e-06	-1.22795e-10	-0.898615	8.02362e-05	-1.22795e-10	-0.883294
106399012	rs10479394	4.47181e-09	-0.72176	-1.01995	8.74238e-07	-1.64909	-1.11998	1.23131e-05	-1.6378	-1.1198
106399212	rs150990655	1.79223e-08	-0.353456	-1.94771e-10	3.38108e-06	-1.41647	-1.94771e-10	6.72176e-05	-1.06033	-1.94771e-10
106399280	rs72788564	9.50214e-09	-1.26711	0.279126	6.96907e-06	-1.43132	0.738136	0.000109872	-1.2196	0.650639
106399595	rs4957685	4.49822e-09	-0.717933	-1.01789	8.8937e-07	-1.63341	-1.11849	1.24798e-05	-1.62585	-1.11831
106399628	rs7720084	6.27751e-08	0.900056	-1.94771e-10	5.69399e-06	-0.895253	-1.94771e-10	0.000153576	-0.234075	-1.94771e-10
106399675	rs77072421	5.17532e-09	-1.5956	-1.94771e-10	2.44805e-06	-1.73937	-1.94771e-10	3.50476e-05	-1.71156	-1.94771e-10
106399718	rs7707183	6.92206e-08	0.997797	-1.94771e-10	6.01992e-06	-0.83959	-1.94771e-10	0.000165377	-0.160043	-1.94771e-10
106399889	rs147787094	1.94565e-08	-0.27132	-1.94771e-10	3.51999e-06	-1.37621	-1.94771e-10	7.12208e-05	-1.00248	-1.94771e-10
106399898	rs115613504	2.21773e-08	-0.140433	-1.94771e-10	3.76207e-06	-1.30969	-1.94771e-10	7.82051e-05	-0.908934	-1.94771e-10
106400420	rs112407651	1.25123e-07	1.58979	-1.94771e-10	1.10044e-05	-0.236369	-1.94771e-10	0.000288082	0.394977	-1.94771e-10
106400536	rs4413519	1.89585e-07	2.31394	-0.308608	1.05644e-06	-1.70058	-0.879179	1.50696e-05	-1.73023	-0.825365
106400607	rs4413520	4.65954e-09	-1.70059	-1.94771e-10	2.51995e-06	-1.71043	-1.94771e-10	3.73104e-05	-1.649	-1.94771e-10
106400934	rs186205829	1.0548e-08	-1.22795e-10	-0.883567	5.05098e-06	-1.22795e-10	-1.01508	7.07934e-05	-1.22795e-10	-1.0085
106400993	rs137897502	1.42781e-08	-0.580774	-1.94771e-10	1.06624e-05	-0.267937	-1.94771e-10	0.000206151	0.0603391	-1.94771e-10
106401869	rs79310170	2.01553e-08	-0.236035	-1.94771e-10	3.58269e-06	-1.35855	-1.94771e-10	7.30282e-05	-0.977423	-1.94771e-10
106402145	rs76467883	1.19266e-07	1.54185	-1.94771e-10	1.06562e-05	-0.268523	-1.94771e-10	0.000277244	0.356628	-1.94771e-10
106403402	rs62357046	1.09971e-08	0.28342	-1.12529	8.3418e-07	-1.61792	-1.19805	1.22903e-05	-1.57209	-1.18737
106403516	rs4524495	2.89615e-09	-1.62555	-0.550564	1.2667e-06	-1.58503	-0.81322	1.76478e-05	-1.5974	-0.800263
106403683	rs4557390	3.91316e-09	-0.845337	-1.02982	8.41141e-07	-1.67423	-1.13343	1.17193e-05	-1.67471	-1.13232
106403714	rs4429838	3.9845e-09	-0.830426	-1.02667	8.46421e-07	-1.67015	-1.13125	1.17929e-05	-1.67065	-1.13013
106403717	rs76258755	6.91791e-08	0.997196	-1.94771e-10	6.01785e-06	-0.839934	-1.94771e-10	0.000165301	-0.160499	-1.94771e-10
106403755	rs75663982	1.68604e-08	-1.22795e-10	-0.414535	5.51314e-06	-1.22795e-10	-0.92753	8.04404e-05	-1.22795e-10	-0.880752
106404312	rs115324435	2.13677e-08	-0.177622	-1.94771e-10	3.69062e-06	-1.32887	-1.94771e-10	7.61415e-05	-0.935675	-1.94771e-10
106404866	rs6870023	3.69453e-09	-1.04694	-0.885707	8.93877e-07	-1.71892	-1.02794	1.25704e-05	-1.70858	-1.02834
106404921	rs58196349	3.28695e-09	-1.68383	-0.365707	1.62258e-06	-1.49763	-0.653017	2.17866e-05	-1.54882	-0.638152
106405316	rs72788567	7.83566e-09	-0.752011	-0.428806	5.44234e-06	-0.290931	-0.649525	6.37571e-05	-0.498268	-0.61492
106405411	rs72788568	7.18253e-09	-0.859489	-0.408362	4.99362e-06	-0.394391	-0.632112	5.8273e-05	-0.606131	-0.596998
106405569	rs114929205	1.96157e-08	-0.263174	-1.94771e-10	3.5343e-06	-1.37215	-1.94771e-10	7.16333e-05	-0.996709	-1.94771e-10
106405657	rs4618413	4.26788e-09	-0.952895	-0.835489	9.46769e-07	-1.70023	-0.989136	1.3361e-05	-1.68635	-0.989581
106405821	rs57923368	7.12622e-09	-0.867359	-0.408362	4.94525e-06	-0.404126	-0.632112	5.77547e-05	-0.615065	-0.596998
106406097	rs4245990	3.31243e-09	-1.69284	-0.348975	1.53165e-06	-1.47508	-0.733237	2.10486e-05	-1.52206	-0.699369
106406308	rs58620343	7.52295e-09	-1.22795e-10	-1.22154	4.37918e-06	-1.22795e-10	-1.1578	5.97394e-05	-1.22795e-10	-1.17828
106406498	rs28773255	7.5261e-09	-0.80022	-0.420905	5.53691e-06	-0.316691	-0.606537	6.5535e-05	-0.520262	-0.565422
106407120	rs72788569	7.71443e-09	-1.19641	-1.94771e-10	4.15377e-06	-1.21065	-1.94771e-10	5.98244e-05	-1.17685	-1.94771e-10
106407530	rs79358113	2.61738e-09	-1.72819	-0.549142	1.28221e-06	-1.73618	-0.649902	1.9011e-05	-1.729	-0.594254
106407616	rs114708803	6.26356e-09	-1.40475	-1.94771e-10	3.30808e-06	-1.4383	-1.94771e-10	4.08246e-05	-1.55898	-1.94771e-10
106407649	rs149006992	4.48193e-09	-1.73945	-1.94771e-10	2.53042e-06	-1.70628	-1.94771e-10	3.43216e-05	-1.73249	-1.94771e-10
106407876	rs11950997	6.21315e-08	0.88975	-1.94771e-10	5.66093e-06	-0.901077	-1.94771e-10	0.000152385	-0.241855	-1.94771e-10
106408072	rs7702377	3.4604e-09	-1.67997	-0.318144	1.5332e-06	-1.50548	-0.701831	2.10337e-05	-1.55578	-0.666362
106408321	rs56096808	3.44089e-09	-1.68563	-0.318144	1.55485e-06	-1.49146	-0.701831	2.13813e-05	-1.53939	-0.666362
106409179	rs4245991	4.04987e-09	-0.980778	-0.860039	9.27459e-07	-1.70626	-1.00371	1.30616e-05	-1.69341	-1.00518
106409218	rs73780237	7.48168e-09	-1.22795e-10	-1.22704	4.27764e-06	-1.22795e-10	-1.18126	5.85932e-05	-1.22795e-10	-1.19765
106409567	rs77869739	9.892e-08	1.35481	-1.94771e-10	9.41039e-06	-0.39285	-1.94771e-10	0.000238878	0.207683	-1.94771e-10
106409581	rs4571458	3.40034e-09	-1.60517	-0.410462	1.32136e-06	-1.57866	-0.777342	1.84253e-05	-1.60803	-0.746511
106409698	rs4289544	4.66877e-09	-0.775884	-0.922722	8.99497e-07	-1.68462	-1.05596	1.26621e-05	-1.67292	-1.05673
106409863	rs142087755	2.03993e-08	-0.224002	-1.94771e-10	3.6045e-06	-1.35248	-1.94771e-10	7.3657e-05	-0.968849	-1.94771e-10
106409945	rs114510270	9.99068e-08	1.36474	-1.94771e-10	9.47224e-06	-0.386298	-1.94771e-10	0.000240767	0.215559	-1.94771e-10
106409960	rs140639146	2.07753e-08	-0.205737	-1.94771e-10	3.63803e-06	-1.34322	-1.94771e-10	7.46239e-05	-0.955808	-1.94771e-10
106409977	rs115416994	2.10352e-08	-0.193304	-1.94771e-10	3.66113e-06	-1.33689	-1.94771e-10	7.52905e-05	-0.946914	-1.94771e-10
106410020	rs10463580	4.8951e-09	-0.728545	-0.922722	9.10109e-07	-1.67289	-1.05596	1.2826e-05	-1.66006	-1.05673
106410245	rs116349576	2.0653e-08	-0.21164	-1.94771e-10	3.62714e-06	-1.34622	-1.94771e-10	7.43097e-05	-0.960026	-1.94771e-10
106410664	rs7733542	5.01711e-09	-0.697968	-0.92868	9.13855e-07	-1.66488	-1.05987	1.28955e-05	-1.65133	-1.06006
106411201	rs116833180	2.02799e-08	-0.229872	-1.94771e-10	3.59384e-06	-1.35544	-1.94771e-10	7.33495e-05	-0.973033	-1.94771e-10
106411221	rs73780238	7.55265e-09	-1.22795e-10	-1.2176	4.43147e-06	-1.22795e-10	-1.14593	6.03437e-05	-1.22795e-10	-1.16821
106411328	rs72780127	8.08519e-09	-0.7355	-0.413968	6.00235e-06	-0.242065	-0.600448	6.96276e-05	-0.465972	-0.559134
106411491	rs72780128	8.03556e-09	-0.743124	-0.412502	5.74106e-06	-0.251379	-0.635642	6.62263e-05	-0.474561	-0.60063
106411629	rs142917096	1.56694e-08	-0.487796	-1.94771e-10	2.46972e-06	-1.73056	-1.94771e-10	3.4623e-05	-1.72375	-1.94771e-10
106411666	rs147422508	2.02799e-08	-0.229872	-1.94771e-10	3.59384e-06	-1.35544	-1.94771e-10	7.33495e-05	-0.973033	-1.94771e-10
106411748	rs139673990	8.38959e-09	-1.22795e-10	-1.11251	4.45256e-06	-1.22795e-10	-1.14118	6.48793e-05	-1.22795e-10	-1.09574
106412266	rs56065948	2.11731e-08	-0.186773	-1.94771e-10	3.67337e-06	-1.33355	-1.94771e-10	7.56436e-05	-0.942236	-1.94771e-10
106412429	rs10053249	4.39442e-08	1.00725	-0.463827	8.52666e-06	0.335403	-0.826869	0.000172796	0.637647	-0.753802
106412681	rs78190803	7.52673e-09	-1.22795e-10	-1.22104	4.38631e-06	-1.22795e-10	-1.15618	5.98213e-05	-1.22795e-10	-1.17691
106412948	rs114747086	9.45111e-08	1.30922	-1.94771e-10	9.13208e-06	-0.42287	-1.94771e-10	0.0002304	0.17155	-1.94771e-10
106413029	rs4245992	3.73128e-09	-1.03555	-0.887198	8.88877e-07	-1.72576	-1.0267	1.24891e-05	-1.71417	-1.02924
106413634	rs57971001	1.03478e-07	1.39985	-1.94771e-10	9.56336e-06	-0.376725	-1.94771e-10	0.000246284	0.238218	-1.94771e-10
106413921	rs10070360	7.23895e-09	-0.912269	-0.347756	3.95251e-06	-0.680037	-0.580277	5.24959e-05	-0.763845	-0.543689
106414133	rs10065093	4.53956e-09	-0.813474	-0.913199	8.92777e-07	-1.69929	-1.04879	1.25965e-05	-1.68527	-1.04958
106414348	rs4957686	3.24618e-09	-1.61839	-0.443634	1.34578e-06	-1.53581	-0.801883	1.84964e-05	-1.5788	-0.77189
106414597	rs59686748	9.20766e-08	1.28312	-1.94771e-10	8.97698e-06	-0.440001	-1.94771e-10	0.000225691	0.1509	-1.94771e-10
106415089	rs10039657	1.20499e-08	-0.492491	-0.257959	8.53163e-06	0.0518021	-0.542686	9.96787e-05	-0.193942	-0.472375
106415368	rs4957527	4.44903e-09	-0.819714	-0.927103	8.78329e-07	-1.70058	-1.06382	1.24227e-05	-1.68677	-1.06197
106415627	rs116741538	1.05268e-08	-0.885581	-1.94771e-10	2.44779e-06	-1.73948	-1.94771e-10	3.60981e-05	-1.68203	-1.94771e-10
106416602	rs114584921	1.77818e-08	-0.361326	-1.94771e-10	3.36828e-06	-1.42026	-1.94771e-10	6.68486e-05	-1.06584	-1.94771e-10
106416673	rs116513228	1.06771e-07	1.43118	-1.94771e-10	8.86023e-06	-0.453091	-1.94771e-10	0.000237007	0.199819	-1.94771e-10
106417118	rs115965272	4.3877e-09	-0.581242	-1.17945	7.53188e-07	-1.72455	-1.19355	1.04252e-05	-1.73531	-1.18873
106417434	rs4529177	7.47437e-09	-1.22795e-10	-1.22802	4.23436e-06	-1.22795e-10	-1.19143	5.81217e-05	-1.22795e-10	-1.20573
106417559	rs144077159	1.88624e-08	-0.302333	-1.94771e-10	3.46639e-06	-1.39155	-1.94771e-10	6.96763e-05	-1.02441	-1.94771e-10
106418439	rs116206916	9.01421e-08	1.26189	-1.94771e-10	7.9612e-06	-0.560084	-1.94771e-10	0.00020772	0.0679224	-1.94771e-10
106418498	rs150735495	8.25427e-09	-1.22795e-10	-1.12877	4.73254e-06	-1.22795e-10	-1.0802	6.68458e-05	-1.22795e-10	-1.06588
106419663	rs115631745	4.54735e-09	-1.72496	-1.94771e-10	2.45024e-06	-1.73848	-1.94771e-10	3.56472e-05	-1.6946	-1.94771e-10
106419789	rs117425366	7.51619e-09	-1.22795e-10	-1.22244	4.36596e-06	-1.22795e-10	-1.16083	5.95878e-05	-1.22795e-10	-1.18082
106420029	rs4452543	4.05695e-09	-1.56023	-0.278843	1.50015e-06	-1.61354	-0.615557	2.07763e-05	-1.64438	-0.590073
106420540	rs116596333	1.95485e-08	-0.266604	-1.94771e-10	3.52826e-06	-1.37386	-1.94771e-10	7.14592e-05	-0.999141	-1.94771e-10
106420589	rs4957528	2.24044e-08	0.116934	-0.247179	5.32614e-06	-0.590454	-0.371583	5.68818e-05	-0.850982	-0.376311
106420994	rs56062834	3.70931e-09	-1.56099	-0.367669	1.26622e-06	-1.62151	-0.777113	1.79749e-05	-1.64863	-0.730662
106421049	rs55725501	3.43545e-09	-1.58763	-0.417721	1.28413e-06	-1.5789	-0.805682	1.78459e-05	-1.62347	-0.763028
106421055	rs72780130	9.02946e-09	-0.742895	-0.296114	6.24875e-06	-0.227587	-0.574695	6.82707e-05	-0.538783	-0.506005
106421191	rs139021395	3.43937e-08	0.298371	-1.94771e-10	2.65638e-06	-1.6577	-1.94771e-10	4.81959e-05	-1.393	-1.94771e-10
106422497	rs59283462	1.00946e-07	1.37508	-1.94771e-10	8.88494e-06	-0.450307	-1.94771e-10	0.000247673	0.243841	-1.94771e-10
106422649	rs10900895	3.06626e-09	-1.72951	-0.389534	1.81403e-06	-1.25739	-0.78173	2.77372e-05	-1.20407	-0.741427
106422657	rs76328305	1.99644e-08	-0.245553	-1.94771e-10	3.5656e-06	-1.36333	-1.94771e-10	7.25353e-05	-0.984195	-1.94771e-10
106422732	rs118095081	7.48355e-09	-1.22795e-10	-1.2268	4.28451e-06	-1.22795e-10	-1.17966	5.86692e-05	-1.22795e-10	-1.19635
106422807	rs10900896	3.25417e-09	-1.6432	-0.416366	1.37277e-06	-1.51659	-0.801246	1.91921e-05	-1.55195	-0.761816
106422932	rs6872072	5.0356e-09	-0.721129	-0.90184	9.11325e-07	-1.67831	-1.04921	1.29494e-05	-1.66126	-1.04595
106423027	rs6897116	5.09616e-09	-0.705037	-0.905978	9.12174e-07	-1.67432	-1.05227	1.29678e-05	-1.65676	-1.04904
106423284	rs150048013	1.46766e-08	-0.553245	-1.94771e-10	2.38301e-05	0.536286	-1.94771e-10	0.000120249	-0.478708	-1.94771e-10
106423608	rs76935052	5.04912e-08	1.19563	-0.513337	1.02131e-06	-1.60493	-1.00864	1.61881e-05	-1.49605	-0.98795
106423918	rs114525701	2.17721e-08	-0.158874	-1.94771e-10	3.72637e-06	-1.31923	-1.94771e-10	7.71737e-05	-0.92221	-1.94771e-10
106424010	rs11959317	1.14766e-07	1.56499	-0.0615936	2.17554e-05	0.783141	-0.337944	0.000499989	1.19966	-0.253345
106424175	rs115967761	1.14337e-07	1.49965	-1.94771e-10	9.25639e-06	-0.40935	-1.94771e-10	0.000250063	0.253443	-1.94771e-10
106424346	rs144701575	2.08426e-08	-0.202504	-1.94771e-10	3.64401e-06	-1.34158	-1.94771e-10	7.47965e-05	-0.953497	-1.94771e-10
106425077	rs79305999	5.15824e-09	-1.59891	-1.94771e-10	2.62855e-06	-1.66823	-1.94771e-10	3.72044e-05	-1.65184	-1.94771e-10
106425414	rs79747592	2.12308e-08	-0.184047	-1.94771e-10	3.67849e-06	-1.33216	-1.94771e-10	7.57915e-05	-0.940283	-1.94771e-10
106426263	rs113346412	6.03208e-09	-1.44241	-1.94771e-10	4.11257e-06	-1.22062	-1.94771e-10	4.5013e-05	-1.46132	-1.94771e-10
106426319	rs114716719	2.28261e-08	-0.111598	-1.94771e-10	3.81897e-06	-1.29468	-1.94771e-10	7.98501e-05	-0.888117	-1.94771e-10
106426493	rs6884722	1.72543e-08	-0.291403	-0.100039	1.29276e-05	0.296191	-0.371487	0.000156751	0.0748513	-0.288461
106426580	rs74944897	8.22229e-07	3.50205	-0.0295358	1.24013e-06	-1.72685	-0.692592	1.80855e-05	-1.70799	-0.665168
106426590	rs6884885	7.89235e-09	-0.246744	-0.926865	1.11043e-06	-1.45912	-1.0708	1.50037e-05	-1.49027	-1.0697
106426924	rs116685571	2.2398e-08	-0.13053	-1.94771e-10	3.78146e-06	-1.30455	-1.94771e-10	7.87655e-05	-0.901793	-1.94771e-10
106427609	rs6596717	6.73261e-09	-0.397735	-0.934804	1.01593e-06	-1.54087	-1.07799	1.3993e-05	-1.55359	-1.07612
106427673	rs147307092	2.22621e-08	-0.136615	-1.94771e-10	3.76953e-06	-1.30771	-1.94771e-10	7.84206e-05	-0.906182	-1.94771e-10
106427729	rs115946743	2.22621e-08	-0.136615	-1.94771e-10	3.76953e-06	-1.30771	-1.94771e-10	7.84206e-05	-0.906182	-1.94771e-10
106428099	rs114317797	2.51636e-08	-0.0141054	-1.94771e-10	4.02136e-06	-1.24304	-1.94771e-10	8.57168e-05	-0.81722	-1.94771e-10
106428845	rs12658379	3.82048e-09	-1.42068	-0.478449	1.07103e-06	-1.71455	-0.851494	1.56189e-05	-1.70712	-0.812669
106428974	rs79651411	2.29184e-08	-0.107563	-1.94771e-10	5.11078e-06	-1.00331	-1.94771e-10	7.17863e-05	-0.994575	-1.94771e-10
106429899	rs115463378	2.29805e-08	-0.104855	-1.94771e-10	3.83247e-06	-1.29116	-1.94771e-10	8.02406e-05	-0.883239	-1.94771e-10
106429921	rs4957529	4.73328e-09	-1.68488	-1.94771e-10	2.61308e-06	-1.67414	-1.94771e-10	3.62636e-05	-1.67745	-1.94771e-10
106429925	rs4957530	7.67789e-09	-0.266354	-0.934804	1.09319e-06	-1.46758	-1.07799	1.47893e-05	-1.49825	-1.07612
106430013	rs116495683	2.31221e-08	-0.0987136	-1.94771e-10	3.84482e-06	-1.28794	-1.94771e-10	8.05982e-05	-0.878792	-1.94771e-10
106430225	rs6885021	8.13011e-09	-0.209123	-0.934804	1.12075e-06	-1.44268	-1.07799	1.51408e-05	-1.47476	-1.07612
106430316	rs6871178	4.48642e-09	-1.73845	-1.94771e-10	2.4498e-06	-1.73866	-1.94771e-10	3.45731e-05	-1.72519	-1.94771e-10
106430672	rs10078331	4.75705e-09	-1.67987	-1.94771e-10	2.62741e-06	-1.66866	-1.94771e-10	3.64576e-05	-1.67212	-1.94771e-10
106430928	rs141199369	4.91809e-09	-1.64658	-1.94771e-10	3.15402e-06	-1.48599	-1.94771e-10	4.01336e-05	-1.57606	-1.94771e-10
106431070	rs116378050	2.38915e-08	-0.0659811	-1.94771e-10	3.91172e-06	-1.27069	-1.94771e-10	8.25355e-05	-0.85504	-1.94771e-10
106431147	rs17384663	2.73776e-09	-1.72845	-0.503911	1.22147e-06	-1.56513	-0.869477	1.94308e-05	-1.46984	-0.831567
106431189	rs137884844	4.71028e-09	-1.68976	-1.94771e-10	8.15087e-06	-0.536539	-1.94771e-10	6.81535e-05	-1.04651	-1.94771e-10
106431863	rs79105153	2.67365e-09	-1.25728	-0.998777	1.15139e-06	-1.38919	-1.1045	1.47019e-05	-1.4665	-1.11379
106432040	rs11951016	6.74791e-08	0.972316	-1.94771e-10	5.62161e-06	-0.908046	-1.94771e-10	0.000163073	-0.174073	-1.94771e-10
106432066	rs74976909	9.08782e-09	-1.03257	-1.94771e-10	2.45887e-06	-1.73496	-1.94771e-10	3.72569e-05	-1.65043	-1.94771e-10
106432235	rs17159461	1.8228e-06	3.84513	0.423498	1.62523e-06	-1.7143	-0.434717	2.44795e-05	-1.68242	-0.38801
106432329	rs78288117	2.37291e-08	-0.0727999	-1.94771e-10	3.89764e-06	-1.27429	-1.94771e-10	8.21275e-05	-0.859996	-1.94771e-10
106432377	rs115255266	2.37291e-08	-0.0727999	-1.94771e-10	3.89764e-06	-1.27429	-1.94771e-10	8.21275e-05	-0.859996	-1.94771e-10
106432679	rs2410933	3.5268e-09	-1.2914	-0.687707	9.10244e-07	-1.73514	-0.993562	1.30434e-05	-1.73658	-0.963407
106432767	rs140933009	7.64628e-09	-1.22795e-10	-1.20528	4.5517e-06	-1.22795e-10	-1.11916	6.15014e-05	-1.22795e-10	-1.14921
106432860	rs116415808	1.67524e-09	-1.58167	-1.14188	1.14536e-06	-1.36515	-1.13379	2.46648e-05	-0.917777	-1.14511
106432985	rs115925377	9.64011e-08	1.32901	-1.94771e-10	8.30452e-06	-0.517864	-1.94771e-10	0.000218846	0.120099	-1.94771e-10
106433254	rs147508738	4.53925e-09	-1.72674	-1.94771e-10	2.67364e-06	-1.65123	-1.94771e-10	3.41071e-05	-1.73876	-1.94771e-10
106433308	rs2410934	7.38794e-09	-0.275682	-0.963972	1.05184e-06	-1.48567	-1.09846	1.44431e-05	-1.50092	-1.09713
106433320	rs2410935	6.80259e-09	-0.369535	-0.952663	1.02053e-06	-1.52384	-1.0905	1.40308e-05	-1.53789	-1.08913
106433431	rs59076946	2.24093e-08	-0.130028	-1.94771e-10	3.78245e-06	-1.30429	-1.94771e-10	7.87941e-05	-0.90143	-1.94771e-10
106433841	rs11949192	7.31333e-09	-0.285832	-0.963972	1.06215e-06	-1.47591	-1.09846	1.43687e-05	-1.50609	-1.09713
106434049	rs80248850	7.48407e-09	-1.22795e-10	-1.22673	4.10519e-06	-1.22795e-10	-1.22241	5.72347e-05	-1.22795e-10	-1.22111
106434474	rs117237216	7.5549e-09	-1.22795e-10	-1.21731	4.41923e-06	-1.22795e-10	-1.1487	5.99941e-05	-1.22795e-10	-1.17402
106435082	rs114840600	2.43567e-08	-0.0466937	-1.94771e-10	3.95196e-06	-1.26045	-1.94771e-10	8.37022e-05	-0.841004	-1.94771e-10
106435499	rs191879701	4.56988e-09	-1.72001	-1.94771e-10	2.52141e-06	-1.70984	-1.94771e-10	3.50887e-05	-1.71039	-1.94771e-10
106435555	rs11749835	3.47078e-09	-1.42983	-0.565291	1.01055e-06	-1.7119	-0.912267	1.46952e-05	-1.70412	-0.876633
106435726	rs60494080	5.7437e-08	0.811187	-1.94771e-10	5.14744e-06	-0.996165	-1.94771e-10	0.000144368	-0.295903	-1.94771e-10
106435966	rs55828989	2.46785e-08	-0.0335685	-1.94771e-10	3.97969e-06	-1.25346	-1.94771e-10	8.4507e-05	-0.831435	-1.94771e-10
106436585	rs76334670	2.46785e-08	-0.0335685	-1.94771e-10	3.97969e-06	-1.25346	-1.94771e-10	8.4507e-05	-0.831435	-1.94771e-10
106436799	rs2410938	3.05979e-08	1.12015	-0.938724	1.52213e-06	-1.13376	-1.08079	2.31836e-05	-1.04589	-1.07893
106437122	rs116183934	1.19995e-07	1.54795	-1.94771e-10	9.54799e-06	-0.378334	-1.94771e-10	0.000259728	0.291368	-1.94771e-10
106437245	rs77243870	1.87337e-08	-1.22795e-10	-0.30918	1.76001e-05	-1.22795e-10	0.233238	0.000230406	-1.22795e-10	0.171575
106437277	rs74404711	7.37117e-09	-1.24193	-1.94771e-10	2.62659e-06	-1.66898	-1.94771e-10	4.20078e-05	-1.53041	-1.94771e-10
106437376	rs149593911	2.50058e-08	-0.0203952	-1.94771e-10	4.00782e-06	-1.24642	-1.94771e-10	8.53237e-05	-0.821817	-1.94771e-10
106437769	rs116669386	2.51636e-08	-0.0141054	-1.94771e-10	4.02136e-06	-1.24304	-1.94771e-10	8.57168e-05	-0.81722	-1.94771e-10
106438234	rs114319613	2.51636e-08	-0.0141054	-1.94771e-10	4.02136e-06	-1.24304	-1.94771e-10	8.57168e-05	-0.81722	-1.94771e-10
106438267	rs72780135	6.88629e-09	-1.30997	-1.94771e-10	3.71375e-06	-1.32262	-1.94771e-10	5.32879e-05	-1.29256	-1.94771e-10
106438510	rs73205976	1.00309e-07	1.36876	-1.94771e-10	8.80195e-06	-0.459691	-1.94771e-10	0.000247369	0.242613	-1.94771e-10
106438742	rs6887291	9.08407e-09	-0.0449649	-0.988015	1.19983e-06	-1.33718	-1.1153	1.56324e-05	-1.40525	-1.11367
106439356	rs188836826	9.93887e-09	-1.22795e-10	-0.943049	4.87719e-06	-1.22795e-10	-1.0501	6.91085e-05	-1.22795e-10	-1.03259
106439512	rs6866458	7.33262e-09	-0.289626	-0.957544	9.88806e-07	-1.5518	-1.09413	1.35566e-05	-1.56904	-1.09236
106439592	rs56348523	2.5499e-08	-0.000861303	-1.94771e-10	4.05007e-06	-1.23593	-1.94771e-10	8.65514e-05	-0.80753	-1.94771e-10
106439707	rs55977696	2.60048e-08	0.0187771	-1.94771e-10	4.09321e-06	-1.22533	-1.94771e-10	8.78061e-05	-0.793137	-1.94771e-10
106439805	rs79787739	2.34888e-08	-1.22795e-10	-0.0829794	9.76629e-06	-1.22795e-10	-0.355728	0.000133417	-1.22795e-10	-0.374787
106440000	rs114926804	6.42431e-09	-1.37941	-1.94771e-10	6.30707e-06	-0.792992	-1.94771e-10	8.05495e-05	-0.879397	-1.94771e-10
106440163	rs77857670	2.01041e-08	-1.22795e-10	-0.238577	8.89484e-06	-1.22795e-10	-0.449193	0.000121344	-1.22795e-10	-0.46964
106440411	rs76816044	2.61873e-08	0.0257707	-1.94771e-10	4.10873e-06	-1.22155	-1.94771e-10	8.8258e-05	-0.788004	-1.94771e-10
106440564	rs138642480	2.89298e-08	0.125371	-1.94771e-10	2.46887e-05	0.571682	-1.94771e-10	0.000440619	0.819912	-1.94771e-10
106440579	rs11242626	5.42313e-09	-0.569475	-0.979354	9.10672e-07	-1.6189	-1.10934	1.23909e-05	-1.64363	-1.10767
106440646	rs78389155	2.64469e-08	0.0356348	-1.94771e-10	5.56166e-06	-0.918768	-1.94771e-10	7.92671e-05	-0.895445	-1.94771e-10
106440926	rs114307667	2.89775e-08	0.127019	-1.94771e-10	4.34317e-06	-1.16606	-1.94771e-10	9.51042e-05	-0.713296	-1.94771e-10
106440930	rs115149429	7.63239e-09	-1.22795e-10	-1.2071	4.59875e-06	-1.22795e-10	-1.10888	6.22069e-05	-1.22795e-10	-1.1378
106440944	rs116360613	3.02017e-08	0.168397	-1.94771e-10	4.44438e-06	-1.14302	-1.94771e-10	9.8073e-05	-0.682556	-1.94771e-10
106441104	rs55982738	1.50778e-08	-0.296429	-0.229852	8.27845e-06	-0.0369113	-0.484098	0.000115033	-0.116456	-0.406591
106441253	rs148144044	7.67644e-09	-1.22795e-10	-1.20135	4.66003e-06	-1.22795e-10	-1.09564	6.29304e-05	-1.22795e-10	-1.12624
106441377	rs76873085	3.04677e-08	0.177165	-1.94771e-10	4.46624e-06	-1.13812	-1.94771e-10	9.87154e-05	-0.676027	-1.94771e-10
106441455	rs2898604	3.33574e-09	-1.37281	-0.662	9.20272e-07	-1.73268	-0.985066	1.3371e-05	-1.7191	-0.956083
106441766	rs112782498	1.24851e-07	1.58761	-1.94771e-10	1.02067e-05	-0.311622	-1.94771e-10	0.000302271	0.443055	-1.94771e-10
106441779	rs111608586	5.66732e-09	-1.50479	-1.94771e-10	2.49922e-06	-1.71868	-1.94771e-10	3.69922e-05	-1.65756	-1.94771e-10
106442202	rs114178147	3.06896e-08	0.184422	-1.94771e-10	4.48445e-06	-1.13405	-1.94771e-10	9.92507e-05	-0.67062	-1.94771e-10
106442856	rs190214690	8.15791e-09	-1.22795e-10	-1.14051	4.18686e-06	-1.22795e-10	-1.20271	5.86244e-05	-1.22795e-10	-1.19712
106443053	rs4957687	3.30641e-09	-1.38164	-0.662	9.21393e-07	-1.73147	-0.985066	1.33886e-05	-1.71778	-0.956083
106443317	rs114648107	3.08931e-08	0.191031	-1.94771e-10	4.50112e-06	-1.13034	-1.94771e-10	9.97409e-05	-0.665693	-1.94771e-10
106443500	rs116531659	3.11189e-08	0.198313	-1.94771e-10	4.51958e-06	-1.12625	-1.94771e-10	0.000100284	-0.66026	-1.94771e-10
106443780	rs113481040	3.06896e-08	0.184422	-1.94771e-10	4.48445e-06	-1.13405	-1.94771e-10	9.92507e-05	-0.67062	-1.94771e-10
106444295	rs2410939	8.41509e-09	-0.0998913	-1.00959	1.0915e-06	-1.41732	-1.1298	1.4652e-05	-1.45511	-1.12858
106444315	rs114809601	3.13259e-08	0.204944	-1.94771e-10	4.53648e-06	-1.12251	-1.94771e-10	0.000100782	-0.65531	-1.94771e-10
106444677	rs147777025	3.13259e-08	0.204944	-1.94771e-10	4.53648e-06	-1.12251	-1.94771e-10	0.000100782	-0.65531	-1.94771e-10
106446519	rs114933313	3.17663e-08	0.218904	-1.94771e-10	4.57235e-06	-1.11464	-1.94771e-10	0.000101839	-0.644879	-1.94771e-10
106446935	rs4512123	1.32012e-08	-0.31538	-0.343816	7.30825e-06	-0.0636488	-0.582012	9.97417e-05	-0.15603	-0.509654
106447128	rs77545093	1.11932e-08	-0.824198	-1.94771e-10	2.45355e-06	-1.73713	-1.94771e-10	3.52366e-05	-1.70618	-1.94771e-10
106447428	rs17384889	3.18897e-08	0.22278	-1.94771e-10	4.68171e-05	1.21158	-1.94771e-10	0.00022572	0.151026	-1.94771e-10
106447532	rs114719507	1.14228e-07	1.49869	-1.94771e-10	9.6311e-06	-0.369667	-1.94771e-10	0.000281299	0.37115	-1.94771e-10
106448379	rs139457926	5.74318e-08	0.811096	-1.94771e-10	5.21099e-06	-0.983894	-1.94771e-10	0.000127689	-0.418672	-1.94771e-10
106448639	rs115618651	3.11836e-08	0.200388	-1.94771e-10	4.52486e-06	-1.12508	-1.94771e-10	0.00010044	-0.658711	-1.94771e-10
106448733	rs79555093	1.07807e-08	-1.22795e-10	-0.861743	5.76608e-06	-1.22795e-10	-0.882672	8.02027e-05	-1.22795e-10	-0.883711
106448774	rs6596719	1.46154e-08	0.453678	-1.01111	1.05495e-06	-1.45183	-1.12935	1.5843e-05	-1.37645	-1.12909
106448775	rs150264156	3.11836e-08	0.200388	-1.94771e-10	4.52486e-06	-1.12508	-1.94771e-10	0.00010044	-0.658711	-1.94771e-10
106448934	rs6596720	4.52354e-09	-0.731164	-0.999043	8.54339e-07	-1.66788	-1.12421	1.18412e-05	-1.6733	-1.12338
106449512	rs7733536	7.07042e-08	1.019	-1.94771e-10	5.94667e-06	-0.851833	-1.94771e-10	0.000186062	-0.0421879	-1.94771e-10
106449853	rs4631165	4.39062e-09	-0.731164	-1.02887	8.37635e-07	-1.66788	-1.14395	1.16088e-05	-1.6733	-1.14321
106449990	rs7736860	5.02416e-09	-0.603836	-1.02141	8.52231e-07	-1.65563	-1.13893	1.18847e-05	-1.65451	-1.13851
106450140	rs2410940	1.74881e-08	0.627606	-1.00559	1.07989e-06	-1.4292	-1.1286	1.66815e-05	-1.32618	-1.12779
106450217	rs114320070	3.18302e-08	0.220913	-1.94771e-10	4.57754e-06	-1.1135	-1.94771e-10	0.000101992	-0.643378	-1.94771e-10
106450276	rs111496423	1.16702e-07	1.52012	-1.94771e-10	9.76641e-06	-0.355715	-1.94771e-10	0.00028621	0.388459	-1.94771e-10
106450755	rs184422687	7.86692e-09	-1.22795e-10	-1.17684	4.13575e-06	-1.22795e-10	-1.215	5.78768e-05	-1.22795e-10	-1.20995
106450985	rs2410941	2.7973e-09	-1.5462	-0.664653	1.10565e-06	-1.61043	-0.923795	1.52538e-05	-1.63405	-0.909388
106451054	rs112310961	8.55347e-08	1.20942	-1.94771e-10	1.06456e-05	-0.269522	-1.94771e-10	0.000245297	0.234202	-1.94771e-10
106451257	rs55988283	3.18302e-08	0.220913	-1.94771e-10	4.57754e-06	-1.1135	-1.94771e-10	0.000101992	-0.643378	-1.94771e-10
106451454	rs6865431	2.85943e-09	-1.58115	-0.607726	1.05909e-06	-1.62618	-0.951069	1.53155e-05	-1.61335	-0.926056
106451504	rs56002931	3.16198e-08	0.214281	-1.94771e-10	4.56043e-06	-1.11725	-1.94771e-10	0.000101487	-0.648335	-1.94771e-10
106451596	rs140515226	7.65903e-09	-1.20362	-1.94771e-10	3.7441e-06	-1.31448	-1.94771e-10	3.8197e-05	-1.62551	-1.94771e-10
106451600	rs11242627	2.81302e-09	-1.58115	-0.62409	1.04297e-06	-1.62618	-0.966413	1.50557e-05	-1.61335	-0.943164
106451836	rs114785745	3.53962e-08	0.327101	-1.94771e-10	4.86358e-06	-1.05289	-1.94771e-10	0.000110459	-0.563622	-1.94771e-10
106451839	rs115654483	3.16198e-08	0.214281	-1.94771e-10	4.56043e-06	-1.11725	-1.94771e-10	0.000101487	-0.648335	-1.94771e-10
106452479	rs17450801	1.07586e-07	2.33831	-0.899516	2.17904e-06	-0.821521	-1.03426	6.68078e-05	-0.0348681	-1.03158
106452564	rs11957625	7.37637e-08	1.83771	-0.776347	9.24308e-06	0.645769	-1.05656	0.000218253	1.13331	-1.01592
106452732	rs6871532	5.44961e-09	-0.551908	-0.992051	8.81694e-07	-1.64109	-1.11948	1.23018e-05	-1.63988	-1.11864
106452871	rs6596721	1.88782e-08	0.701007	-1.0025	1.11167e-06	-1.40227	-1.12653	1.72425e-05	-1.29518	-1.12572
106452983	rs113761152	7.50318e-09	-1.22795e-10	-1.22418	4.36966e-06	-1.22795e-10	-1.15998	6.00558e-05	-1.22795e-10	-1.173
106453264	rs2410942	2.78027e-09	-1.58113	-0.635828	1.0348e-06	-1.62634	-0.974118	1.49048e-05	-1.61538	-0.951207
106453343	rs2410943	1.85147e-08	0.678105	-0.999043	1.10485e-06	-1.41075	-1.12421	1.71152e-05	-1.30492	-1.12338
106453462	rs2410944	2.78208e-09	-1.57465	-0.641652	1.02536e-06	-1.63169	-0.977928	1.47626e-05	-1.62099	-0.955185
106453701	rs72780138	1.07942e-08	-0.419092	-0.441401	5.47668e-06	-0.238821	-0.695344	6.93659e-05	-0.395721	-0.633152
106454148	rs2410945	5.12677e-08	1.71328	-1.01572	1.61246e-06	-1.02157	-1.13534	2.36744e-05	-0.969314	-1.13456
106454395	rs2410946	1.16497e-08	0.224775	-1.00899	1.10492e-06	-1.40402	-1.13087	1.46158e-05	-1.45609	-1.13007
106454412	rs2410947	5.39917e-08	1.7617	-1.01237	1.60278e-06	-1.02981	-1.13312	2.38247e-05	-0.965214	-1.13233
106454641	rs2410948	5.33959e-08	1.74382	-1.00559	1.64618e-06	-1.00761	-1.1286	2.41823e-05	-0.954856	-1.12779
106454725	rs2410949	5.35611e-08	1.74382	-1.0025	1.64959e-06	-1.00761	-1.12653	2.42325e-05	-0.954856	-1.12572
106454919	rs116514279	3.07548e-08	0.186543	-1.94771e-10	4.48979e-06	-1.13286	-1.94771e-10	9.94077e-05	-0.669039	-1.94771e-10
106454946	rs115975746	9.28168e-09	-1.01146	-1.94771e-10	2.4483e-06	-1.73927	-1.94771e-10	3.68358e-05	-1.6618	-1.94771e-10
106454999	rs111684120	1.13094e-08	-0.813871	-1.94771e-10	1.09638e-05	-0.240066	-1.94771e-10	8.68041e-05	-0.804615	-1.94771e-10
106455988	rs10060196	5.03947e-08	1.68288	-1.0025	1.60439e-06	-1.03539	-1.12653	2.35451e-05	-0.983636	-1.12572
106456404	rs113213932	7.51934e-09	-1.22795e-10	-1.22202	4.40583e-06	-1.22795e-10	-1.15174	6.05041e-05	-1.22795e-10	-1.16556
106456542	rs4245993	1.09564e-08	0.146473	-0.992051	1.10487e-06	-1.41546	-1.11948	1.45193e-05	-1.47415	-1.11864
106456964	rs114872464	3.07548e-08	0.186543	-1.94771e-10	4.48979e-06	-1.13286	-1.94771e-10	9.94077e-05	-0.669039	-1.94771e-10
106457102	rs17159492	1.02982e-08	-0.48728	-0.420252	4.77533e-06	-0.393286	-0.677915	6.56941e-05	-0.468516	-0.614743
106457331	rs112326452	7.49769e-09	-1.22795e-10	-1.22491	4.35577e-06	-1.22795e-10	-1.16316	5.98843e-05	-1.22795e-10	-1.17585
106457536	rs114003591	3.44868e-08	0.301073	-1.94771e-10	3.19463e-06	-1.47319	-1.94771e-10	6.18275e-05	-1.14392	-1.94771e-10
106458529	rs114117784	3.07548e-08	0.186543	-1.94771e-10	4.48979e-06	-1.13286	-1.94771e-10	9.94077e-05	-0.669039	-1.94771e-10
106459150	rs4637535	5.08489e-08	1.69835	-1.00899	1.5099e-06	-1.09175	-1.13087	2.23848e-05	-1.02981	-1.13007
106460088	rs117249737	7.53938e-09	-1.22795e-10	-1.21936	4.44492e-06	-1.22795e-10	-1.1429	6.09911e-05	-1.22795e-10	-1.15754
106461607	rs60199362	7.54534e-09	-1.22795e-10	-1.21857	4.45576e-06	-1.22795e-10	-1.14047	6.11265e-05	-1.22795e-10	-1.15532
106461753	rs73777963	1.54547e-09	-1.58952	-1.21466	8.48599e-07	-1.66957	-1.12926	1.22071e-05	-1.62117	-1.14508
106461973	rs10900898	3.18627e-09	-1.33668	-0.743975	8.79291e-07	-1.72515	-1.03815	1.27447e-05	-1.70522	-1.01793
106462217	rs2898605	1.49321e-09	-1.71612	-1.12245	9.99923e-07	-1.44347	-1.19127	1.1484e-05	-1.62617	-1.20114
106462494	rs72780142	1.27451e-08	-0.291112	-0.403247	6.5338e-06	-0.125014	-0.632661	8.74228e-05	-0.234391	-0.563121
106462671	rs147046767	8.80183e-09	-1.22795e-10	-1.06454	4.68812e-06	-1.22795e-10	-1.08963	6.52742e-05	-1.22795e-10	-1.08967
106462913	rs2410951	3.23175e-09	-1.30292	-0.763557	8.61883e-07	-1.72934	-1.05396	1.24067e-05	-1.71458	-1.03545
106463024	rs2410952	1.15826e-08	0.256602	-1.0466	1.11692e-06	-1.36889	-1.1552	1.46084e-05	-1.43186	-1.15481
106463277	rs12188988	9.31061e-09	-0.607691	-0.400657	4.6301e-06	-0.440363	-0.661724	5.94163e-05	-0.586046	-0.597653
106463278	rs12188989	8.60814e-09	-0.693871	-0.392923	4.24833e-06	-0.532816	-0.655322	5.48337e-05	-0.673063	-0.590901
106464018	rs4957688	3.13908e-09	-1.29217	-0.803404	8.40088e-07	-1.73091	-1.07801	1.20662e-05	-1.71707	-1.06079
106464399	rs72780143	1.15115e-08	-0.350618	-0.445534	6.08974e-06	-0.159554	-0.668506	7.82415e-05	-0.307435	-0.601033
106464467	rs72780145	1.15115e-08	-0.350618	-0.445534	6.08974e-06	-0.159554	-0.668506	7.82415e-05	-0.307435	-0.601033
106464952	rs6895080	3.1342e-09	-1.30292	-0.794207	8.48927e-07	-1.72934	-1.0691	1.22208e-05	-1.71458	-1.05055
106465013	rs77665670	9.73709e-08	1.33903	-1.94771e-10	6.95802e-06	-0.694769	-1.94771e-10	0.000220778	0.128891	-1.94771e-10
106465037	rs76440198	9.44831e-08	1.30892	-1.94771e-10	6.83726e-06	-0.712277	-1.94771e-10	0.000215664	0.105453	-1.94771e-10
106465605	rs7706390	1.15058e-08	0.225698	-1.02235	1.14455e-06	-1.35996	-1.1397	1.49448e-05	-1.42497	-1.13894
106465878	rs2410953	3.35236e-09	-1.29578	-0.734056	8.73204e-07	-1.73335	-1.03691	1.25596e-05	-1.72082	-1.01696
106466069	rs72780147	1.2167e-08	-0.278694	-0.462084	5.70809e-06	-0.210293	-0.682487	7.58463e-05	-0.323722	-0.615838
106466498	rs4547915	2.52001e-09	-1.70147	-0.613773	1.12133e-06	-1.63404	-0.886113	1.77945e-05	-1.51853	-0.870849
106466720	rs142321796	1.5013e-07	1.772	-1.94771e-10	1.1527e-05	-0.189971	-1.94771e-10	0.000351123	0.592869	-1.94771e-10
106466750	rs117490710	7.56275e-09	-1.22795e-10	-1.21627	4.48592e-06	-1.22795e-10	-1.13372	6.15041e-05	-1.22795e-10	-1.14916
106467243	rs140879231	3.05331e-08	0.179309	-1.94771e-10	4.47161e-06	-1.13692	-1.94771e-10	9.88732e-05	-0.67443	-1.94771e-10
106467271	rs6876384	1.14964e-08	0.225698	-1.02317	1.14467e-06	-1.35996	-1.1396	1.49837e-05	-1.42497	-1.13634
106467690	rs78009050	1.55783e-08	-1.22795e-10	-0.493624	5.37684e-06	-1.22795e-10	-0.952564	7.68047e-05	-1.22795e-10	-0.927003
106467789	rs2410937	1.16114e-08	0.225698	-1.01321	1.15223e-06	-1.35996	-1.13301	1.50844e-05	-1.42497	-1.12964
106468416	rs56397744	2.12308e-08	-0.184047	-1.94771e-10	3.67849e-06	-1.33216	-1.94771e-10	7.57915e-05	-0.940283	-1.94771e-10
106468554	rs116724522	2.72768e-08	0.0665328	-1.94771e-10	4.20091e-06	-1.19936	-1.94771e-10	9.09448e-05	-0.758016	-1.94771e-10
106469040	rs6891732	3.27243e-09	-1.31247	-0.741496	8.68699e-07	-1.73508	-1.04035	1.25342e-05	-1.72281	-1.01699
106469097	rs115587771	1.22462e-08	-0.734283	-1.94771e-10	2.56774e-06	-1.69164	-1.94771e-10	5.28048e-05	-1.30167	-1.94771e-10
106469172	rs6865620	3.2188e-09	-1.32297	-0.747519	8.69689e-07	-1.73394	-1.04035	1.25729e-05	-1.72066	-1.01607
106469226	rs114861516	2.80179e-08	0.0933429	-1.94771e-10	4.26315e-06	-1.18466	-1.94771e-10	9.27625e-05	-0.738226	-1.94771e-10
106469393	rs12153115	1.85722e-08	-0.317837	-1.94771e-10	1.07782e-05	-0.257143	-1.94771e-10	0.000132529	-0.381469	-1.94771e-10
106470129	rs11242630	1.56845e-07	2.28432	-0.468566	1.62466e-05	0.841172	-0.687955	0.000419249	1.39183	-0.621632
106470704	rs72780149	1.97163e-08	-0.258055	-1.94771e-10	1.15362e-05	-0.189178	-1.94771e-10	0.000143289	-0.303402	-1.94771e-10
106470961	rs60590544	7.6069e-09	-1.22795e-10	-1.21045	4.5555e-06	-1.22795e-10	-1.11833	6.23791e-05	-1.22795e-10	-1.13504
106471003	rs111435732	3.52251e-08	1.52371	-1.20145	3.17189e-06	-0.252299	-1.22804	9.13721e-05	0.472487	-1.22582
106471247	rs76443382	3.83127e-08	0.406279	-1.94771e-10	2.65616e-06	-1.65778	-1.94771e-10	3.74013e-05	-1.64656	-1.94771e-10
106471258	rs56951207	7.60936e-09	-1.22795e-10	-1.21012	4.55916e-06	-1.22795e-10	-1.11753	6.24252e-05	-1.22795e-10	-1.1343
106471260	rs72780150	1.87518e-08	-0.308211	-1.94771e-10	1.08846e-05	-0.247313	-1.94771e-10	0.000133782	-0.37206	-1.94771e-10
106471708	rs6878038	1.1437e-08	0.253566	-1.05621	1.09793e-06	-1.34989	-1.19135	1.4245e-05	-1.42651	-1.18536
106472263	rs117855197	9.54486e-09	-1.22795e-10	-0.9835	4.77348e-06	-1.22795e-10	-1.07159	6.75271e-05	-1.22795e-10	-1.05574
106473355	rs74355183	3.39218e-08	0.284555	-1.94771e-10	4.71405e-06	-1.08412	-1.94771e-10	0.000107989	-0.586243	-1.94771e-10
106473504	rs114652412	6.43949e-09	-1.37705	-1.94771e-10	4.64743e-06	-1.09835	-1.94771e-10	5.57495e-05	-1.2474	-1.94771e-10
106473734	rs115222232	3.11836e-08	0.200388	-1.94771e-10	4.52486e-06	-1.12508	-1.94771e-10	0.00010044	-0.658711	-1.94771e-10
106473749	rs2410936	4.74214e-09	-1.68301	-1.94771e-10	2.55627e-06	-1.69611	-1.94771e-10	3.45312e-05	-1.7264	-1.94771e-10
106474456	rs7720389	2.38571e-09	-1.26446	-1.10555	9.02108e-07	-1.54685	-1.19083	1.60851e-05	-1.31725	-1.17313
106474777	rs7716820	3.5879e-09	-1.25911	-0.702825	8.76003e-07	-1.73877	-1.02828	1.25893e-05	-1.73148	-1.00395
106475808	rs62358285	1.98767e-06	5.44736	-1.09215	4.17872e-06	-0.078177	-1.12648	5.9681e-05	-0.0706955	-1.10856
106476128	rs56205882	2.03687e-08	-0.225502	-1.94771e-10	1.22613e-05	-0.128217	-1.94771e-10	0.00014857	-0.267212	-1.94771e-10
106476168	rs58982461	7.58357e-09	-1.22795e-10	-1.21352	4.51972e-06	-1.22795e-10	-1.12621	6.19286e-05	-1.22795e-10	-1.14229
106476245	rs146481990	4.54969e-09	-1.72444	-1.94771e-10	2.45028e-06	-1.73846	-1.94771e-10	3.41415e-05	-1.73775	-1.94771e-10
106476806	rs72780154	9.75815e-09	-0.390029	-0.57137	4.15767e-06	-0.40845	-0.80126	5.9131e-05	-0.443101	-0.745413
106477263	rs114659627	1.15857e-08	-0.789731	-1.94771e-10	2.63734e-06	-1.66489	-1.94771e-10	3.4132e-05	-1.73803	-1.94771e-10
106477424	rs115768275	4.8684e-08	1.80255	-1.1567	3.48705e-06	-0.169656	-1.21595	0.00010787	0.617778	-1.20512
106477501	rs1895224	4.79457e-09	-1.67202	-1.94771e-10	2.73858e-06	-1.62723	-1.94771e-10	3.75792e-05	-1.64182	-1.94771e-10
106477534	rs79187203	3.46357e-08	0.305381	-1.94771e-10	4.80319e-06	-1.06538	-1.94771e-10	0.000108666	-0.579992	-1.94771e-10
106477573	rs1895225	3.2778e-09	-1.28018	-0.77215	8.50232e-07	-1.73771	-1.0592	1.22162e-05	-1.72849	-1.03701
106477760	rs4957689	2.22054e-09	-1.69499	-0.746764	9.48019e-07	-1.64443	-1.04361	1.50591e-05	-1.53583	-1.02046
106477958	rs116008714	7.56392e-09	-1.22795e-10	-1.21611	4.48787e-06	-1.22795e-10	-1.13329	6.15286e-05	-1.22795e-10	-1.14877
106478200	rs117723218	7.56569e-09	-1.22795e-10	-1.21588	4.49081e-06	-1.22795e-10	-1.13263	6.15654e-05	-1.22795e-10	-1.14817
106478316	rs6888172	1.19507e-08	0.297791	-1.0565	1.18275e-06	-1.27655	-1.19027	1.50401e-05	-1.37305	-1.1845
106478468	rs115929610	3.29747e-08	0.256238	-1.94771e-10	4.67015e-06	-1.09347	-1.94771e-10	0.000104726	-0.616923	-1.94771e-10
106478568	rs57983741	3.41475e-08	0.291187	-1.94771e-10	4.76425e-06	-1.07352	-1.94771e-10	0.000107511	-0.590674	-1.94771e-10
106479310	rs74593621	3.22777e-08	0.234874	-1.94771e-10	4.61384e-06	-1.1056	-1.94771e-10	0.000103063	-0.632932	-1.94771e-10
106479533	rs6596722	1.16502e-08	0.248387	-1.03256	1.1491e-06	-1.34995	-1.14573	1.50267e-05	-1.41585	-1.14259
106479853	rs116084589	4.65544e-09	-1.70147	-1.94771e-10	2.46572e-06	-1.73218	-1.94771e-10	3.59774e-05	-1.68538	-1.94771e-10
106479854	rs140808072	7.95666e-09	-1.16549	-1.94771e-10	2.5441e-06	-1.70089	-1.94771e-10	4.27281e-05	-1.51341	-1.94771e-10
106480674	rs62358286	2.88711e-09	-1.41301	-0.766236	8.73629e-07	-1.72052	-1.04924	1.27727e-05	-1.69474	-1.02621
106480913	rs116499441	3.29747e-08	0.256238	-1.94771e-10	4.67015e-06	-1.09347	-1.94771e-10	0.000104726	-0.616923	-1.94771e-10
106481100	rs7705553	3.21635e-09	-1.3253	-0.745956	8.72355e-07	-1.73468	-1.03654	1.26257e-05	-1.7198	-1.01273
106481165	rs146895575	3.22777e-08	0.234874	-1.94771e-10	4.61384e-06	-1.1056	-1.94771e-10	0.000103063	-0.632932	-1.94771e-10
106481302	rs141497691	8.33829e-09	-1.22795e-10	-1.11864	4.60604e-06	-1.22795e-10	-1.1073	6.34526e-05	-1.22795e-10	-1.11798
106481890	rs112536610	4.68395e-08	1.76367	-1.15644	4.00734e-06	-0.0356409	-1.21089	0.000110079	0.630418	-1.19749
106481912	rs74631684	2.06137e-08	-1.22795e-10	-0.213547	9.07987e-06	-1.22795e-10	-0.428605	0.000126162	-1.22795e-10	-0.430704
106482120	rs115649756	5.1344e-08	1.85525	-1.1562	3.61253e-06	-0.134508	-1.21575	0.000112645	0.660804	-1.20483
106482567	rs6871050	1.14204e-08	0.249006	-1.05311	1.19503e-06	-1.29925	-1.15725	1.50001e-05	-1.40549	-1.15472
106482673	rs6892104	1.14204e-08	0.249006	-1.05311	1.19503e-06	-1.29925	-1.15725	1.50001e-05	-1.40549	-1.15472
106483378	rs4957531	2.06517e-09	-1.70953	-0.80476	9.17688e-07	-1.64429	-1.07627	1.49354e-05	-1.5087	-1.05584
106483511	rs72780158	1.08332e-07	2.37576	-0.930071	1.37928e-05	1.13465	-1.14517	0.000300448	1.55327	-1.11626
106483591	rs111245906	7.54886e-09	-1.22795e-10	-1.21811	4.46203e-06	-1.22795e-10	-1.13906	6.12049e-05	-1.22795e-10	-1.15404
106483741	rs115472742	7.58551e-09	-1.22795e-10	-1.21326	4.52278e-06	-1.22795e-10	-1.12554	6.1967e-05	-1.22795e-10	-1.14167
106484136	rs6862257	2.08468e-09	-1.70953	-0.79536	9.22888e-07	-1.64429	-1.07062	1.50255e-05	-1.5087	-1.04982
106484720	rs12522490	1.18846e-08	0.291861	-1.05612	1.15596e-06	-1.33057	-1.15916	1.50809e-05	-1.39817	-1.15667
106485124	rs7733658	1.14446e-08	0.249006	-1.05099	1.19469e-06	-1.29925	-1.15753	1.50016e-05	-1.40549	-1.15462
106485249	rs7710297	1.07588e-08	0.183537	-1.04731	1.16342e-06	-1.32976	-1.15354	1.46629e-05	-1.432	-1.15095
106485261	rs143784087	7.55902e-09	-1.22795e-10	-1.21676	4.47654e-06	-1.22795e-10	-1.13581	6.13603e-05	-1.22795e-10	-1.15151
106485362	rs11950838	1.0233e-07	2.31931	-0.930614	1.08528e-05	0.895209	-1.14545	0.000258656	1.40382	-1.11659
106485449	rs1833606	2.8775e-09	-1.3493	-0.833282	8.23023e-07	-1.73628	-1.09315	1.19059e-05	-1.71738	-1.07385
106485869	rs79794417	5.08952e-08	1.85525	-1.16498	3.60002e-06	-0.134508	-1.21922	0.000112098	0.660804	-1.2097
106486515	rs72780159	2.06952e-08	-0.209601	-1.94771e-10	1.13612e-05	-0.20446	-1.94771e-10	0.000144936	-0.291975	-1.94771e-10
106486516	rs74956972	1.39681e-09	-1.70643	-1.19888	7.68484e-07	-1.722	-1.176	1.20201e-05	-1.60754	-1.17415
106487963	rs116159603	7.56589e-09	-1.22795e-10	-1.21585	4.49114e-06	-1.22795e-10	-1.13256	6.15696e-05	-1.22795e-10	-1.1481
106488384	rs115550743	3.2733e-08	0.248882	-1.94771e-10	4.65066e-06	-1.09765	-1.94771e-10	0.00010415	-0.622438	-1.94771e-10
106488591	rs72780160	5.67219e-08	0.798657	-1.94771e-10	9.40753e-05	1.90943	-1.94771e-10	0.000397513	0.716959	-1.94771e-10
106488837	rs150475541	8.56979e-08	1.21133	-1.94771e-10	4.9014e-06	-1.04514	-1.94771e-10	0.000111565	-0.553664	-1.94771e-10
106488926	rs115033891	4.52757e-08	1.7416	-1.16833	3.33368e-06	-0.210148	-1.22044	0.000101991	0.5681	-1.21148
106489108	rs4957690	1.1735e-08	0.291861	-1.06879	1.14511e-06	-1.33057	-1.16859	1.49421e-05	-1.39817	-1.16591
106489537	rs1030172	2.93069e-09	-1.28407	-0.880198	7.97024e-07	-1.73943	-1.1221	1.13635e-05	-1.73348	-1.10438
106489605	rs115651986	3.2733e-08	0.248882	-1.94771e-10	4.65066e-06	-1.09765	-1.94771e-10	0.00010415	-0.622438	-1.94771e-10
106489837	rs72780161	4.86182e-09	-1.65809	-1.94771e-10	2.50585e-06	-1.71604	-1.94771e-10	3.77343e-05	-1.6377	-1.94771e-10
106489845	rs1030173	2.84467e-09	-1.3319	-0.862154	8.104e-07	-1.73285	-1.11204	1.16585e-05	-1.7187	-1.09353
106489892	rs1030174	2.82694e-09	-1.34228	-0.858031	8.13426e-07	-1.73145	-1.10971	1.17161e-05	-1.71628	-1.09103
106489990	rs72780162	2.54276e-08	-0.00366641	-1.94771e-10	1.54107e-05	0.100395	-1.94771e-10	0.00018492	-0.0483479	-1.94771e-10
106491039	rs76593793	2.82636e-08	0.102072	-1.94771e-10	4.28369e-06	-1.17985	-1.94771e-10	9.33632e-05	-0.731772	-1.94771e-10
106491695	rs4957532	4.92094e-08	1.71241	-1.05583	1.24159e-06	-1.32546	-1.09281	2.14583e-05	-1.1217	-1.08046
106492279	rs13357394	2.57926e-09	-1.45662	-0.835377	8.53839e-07	-1.69908	-1.0936	1.2537e-05	-1.66665	-1.07293
106492636	rs113590930	5.72358e-08	1.92839	-1.12071	3.88682e-06	-0.0855145	-1.19156	0.000123472	0.720637	-1.17289
106492895	rs74747686	3.36678e-08	0.277038	-1.94771e-10	4.72586e-06	-1.08162	-1.94771e-10	0.000106374	-0.60131	-1.94771e-10
106493290	rs115346418	3.2733e-08	0.248882	-1.94771e-10	4.65066e-06	-1.09765	-1.94771e-10	0.00010415	-0.622438	-1.94771e-10
106493350	rs10043242	2.61585e-09	-1.44322	-0.834693	8.38146e-07	-1.71487	-1.09636	1.23424e-05	-1.67855	-1.07669
106493635	rs55689542	1.10399e-08	0.210257	-1.04824	1.14818e-06	-1.34069	-1.15579	1.4536e-05	-1.4388	-1.15284
106495099	rs143863759	4.57128e-09	-1.71971	-1.94771e-10	2.50261e-06	-1.71733	-1.94771e-10	3.5032e-05	-1.71201	-1.94771e-10
106495636	rs188108481	5.04742e-09	-1.62063	-1.94771e-10	2.85561e-06	-1.58538	-1.94771e-10	3.94773e-05	-1.59254	-1.94771e-10
106495690	rs57131546	2.44083e-08	-0.0445778	-1.94771e-10	1.30312e-05	-0.0673203	-1.94771e-10	0.000172549	-0.117589	-1.94771e-10
106495797	rs190103296	5.31554e-09	-1.56887	-1.94771e-10	3.00249e-06	-1.53522	-1.94771e-10	4.00275e-05	-1.5787	-1.94771e-10
106495913	rs116060896	1.26189e-08	-0.704304	-1.94771e-10	2.65691e-06	-1.6575	-1.94771e-10	6.65346e-05	-1.07055	-1.94771e-10
106496025	rs142871234	3.29747e-08	0.256238	-1.94771e-10	4.67015e-06	-1.09347	-1.94771e-10	0.000104726	-0.616923	-1.94771e-10
106496482	rs140986610	1.823e-06	4.26874	-1.94771e-10	7.0738e-05	1.62432	-1.94771e-10	0.00210736	2.38492	-1.94771e-10
106496525	rs113146655	2.32522e-08	-0.0931046	-1.94771e-10	1.3556e-05	-0.0278373	-1.94771e-10	0.000165113	-0.161636	-1.94771e-10
106496562	rs6596723	9.78678e-09	0.1376	-1.09607	1.03218e-06	-1.41823	-1.18476	1.35927e-05	-1.47626	-1.18248
106496753	rs6596724	9.25441e-09	0.0816681	-1.09607	1.0118e-06	-1.43817	-1.18476	1.34588e-05	-1.48616	-1.18248
106496853	rs150202527	7.82043e-09	-1.22795e-10	-1.18276	4.35969e-06	-1.22795e-10	-1.16226	6.06247e-05	-1.22795e-10	-1.16357
106497833	rs62358290	2.43785e-09	-1.40184	-0.946547	7.89291e-07	-1.71413	-1.15715	1.14153e-05	-1.69078	-1.14253
106497969	rs145945887	7.59963e-09	-1.22795e-10	-1.2114	4.54455e-06	-1.22795e-10	-1.12073	6.22411e-05	-1.22795e-10	-1.13725
106498060	rs77986995	9.70118e-09	0.1376	-1.10485	1.02706e-06	-1.41823	-1.18973	1.35235e-05	-1.47626	-1.18758
106498927	rs7714719	8.48357e-09	-0.0775835	-1.02379	3.30002e-06	-0.250304	-1.19043	5.04435e-05	-0.177168	-1.17025
106499032	rs111995261	2.53956e-08	-0.00492789	-1.94771e-10	1.49424e-05	0.0695371	-1.94771e-10	0.000183873	-0.0540254	-1.94771e-10
106499154	rs62358291	2.26056e-09	-1.46491	-0.958981	8.03267e-07	-1.69263	-1.1611	1.17184e-05	-1.66081	-1.1463
106499284	rs7718999	1.83467e-09	-1.73902	-0.89362	1.03052e-06	-1.47789	-1.12671	1.747e-05	-1.29911	-1.10867
106499611	rs147881220	2.67164e-07	2.34836	-1.94771e-10	0.000149223	2.37078	-1.94771e-10	0.00211845	2.39017	-1.94771e-10
106499637	rs7719528	8.87028e-09	0.0900143	-1.14681	1.01752e-06	-1.39308	-1.22421	1.29957e-05	-1.48153	-1.22212
106499642	rs184441995	3.18302e-08	0.220913	-1.94771e-10	4.57754e-06	-1.1135	-1.94771e-10	0.000101992	-0.643378	-1.94771e-10
106499670	rs189328702	7.60848e-09	-1.22795e-10	-1.21024	4.55785e-06	-1.22795e-10	-1.11781	6.24087e-05	-1.22795e-10	-1.13456
106499783	rs7701593	3.71756e-08	1.54778	-1.17163	1.4588e-06	-1.02919	-1.22786	2.04303e-05	-1.02406	-1.22719
106500292	rs150356946	7.61725e-09	-1.22795e-10	-1.20909	4.57081e-06	-1.22795e-10	-1.11497	6.25722e-05	-1.22795e-10	-1.13195
106500517	rs191112768	6.43067e-09	-1.37842	-1.94771e-10	3.47171e-06	-1.39002	-1.94771e-10	4.96909e-05	-1.36245	-1.94771e-10
106500817	rs116431472	7.62863e-09	-1.22795e-10	-1.20759	4.5873e-06	-1.22795e-10	-1.11137	6.27804e-05	-1.22795e-10	-1.12863
106500930	rs77526470	9.03555e-09	-1.22795e-10	-1.03834	4.53026e-06	-1.22795e-10	-1.12388	6.31031e-05	-1.22795e-10	-1.1235
106500968	rs141577366	3.20636e-08	0.22822	-1.94771e-10	4.59649e-06	-1.10937	-1.94771e-10	0.000102551	-0.637912	-1.94771e-10
106500969	rs4957691	2.87404e-08	1.29642	-1.17762	1.8822e-06	-0.774164	-1.22806	2.10601e-05	-0.992914	-1.22798
106501080	rs4957533	2.3105e-09	-1.41746	-0.984582	7.68813e-07	-1.72143	-1.17614	1.1212e-05	-1.68763	-1.16365
106501117	rs114642394	3.22777e-08	0.234874	-1.94771e-10	4.61384e-06	-1.1056	-1.94771e-10	0.000103063	-0.632932	-1.94771e-10
106501202	rs4957534	2.21227e-09	-1.45349	-0.991996	7.73797e-07	-1.71157	-1.17954	1.13492e-05	-1.67168	-1.16744
106501374	rs7728628	4.40054e-08	1.72517	-1.18036	1.70469e-06	-0.873308	-1.22797	2.25726e-05	-0.923473	-1.22806
106502006	rs2410954	9.80987e-09	0.170108	-1.12622	1.02914e-06	-1.4039	-1.20204	1.34487e-05	-1.47085	-1.19853
106502140	rs75072922	9.77667e-09	-1.22795e-10	-0.959504	4.78471e-06	-1.22795e-10	-1.06924	6.66484e-05	-1.22795e-10	-1.06884
106502280	rs147891072	2.51128e-08	-1.22795e-10	-0.0161266	1.19878e-05	-1.22795e-10	-0.150775	0.000169686	-1.22795e-10	-0.134316
106502315	rs112054986	2.37765e-08	-0.0708027	-1.94771e-10	1.38546e-05	-0.00604474	-1.94771e-10	0.000164909	-0.162877	-1.94771e-10
106502647	rs17159517	2.55584e-08	0.00146437	-1.94771e-10	1.43696e-05	0.0304495	-1.94771e-10	0.000175636	-0.0998572	-1.94771e-10
106502847	rs56307182	2.94365e-07	2.97187	-0.52655	3.6196e-05	1.69096	-0.736672	0.000767041	2.04759	-0.673322
106503831	rs6862498	2.08931e-09	-1.49902	-1.00365	7.95786e-07	-1.68041	-1.18268	1.16774e-05	-1.64003	-1.17058
106504850	rs10515368	2.04833e-09	-1.50979	-1.01269	8.01322e-07	-1.6658	-1.19036	1.1654e-05	-1.63257	-1.18006
106505184	rs75961425	9.80075e-09	-1.22795e-10	-0.957043	4.78995e-06	-1.22795e-10	-1.06814	6.59665e-05	-1.22795e-10	-1.07912
106505810	rs116435126	6.30708e-08	2.01246	-1.1077	4.11131e-06	-0.0289033	-1.19202	0.000132062	0.789575	-1.17457
106506300	rs1990908	1.73202e-09	-1.7388	-0.95141	1.05168e-06	-1.42659	-1.15768	1.80337e-05	-1.23323	-1.1428
106506697	rs7710595	2.09591e-09	-1.48176	-1.01775	7.86998e-07	-1.6853	-1.1889	1.14647e-05	-1.65138	-1.17761
106507007	rs7714730	2.12162e-09	-1.46612	-1.02121	7.7938e-07	-1.69354	-1.19038	1.12931e-05	-1.66478	-1.1793
106507010	rs6596725	9.03986e-09	0.10309	-1.14095	9.95907e-07	-1.42869	-1.21007	1.30845e-05	-1.48789	-1.20895
106507180	rs17386263	4.54645e-09	-1.72516	-1.94771e-10	2.75284e-06	-1.62203	-1.94771e-10	3.42832e-05	-1.73361	-1.94771e-10
106507202	rs10071879	1.79141e-09	-1.7393	-0.9172	1.1178e-06	-1.42378	-1.09952	1.84152e-05	-1.26787	-1.08722
106507484	rs1990907	1.71374e-09	-1.73946	-0.961365	1.06175e-06	-1.41459	-1.16016	1.75461e-05	-1.25665	-1.14679
106508054	rs114749655	3.47756e-08	0.309414	-1.94771e-10	4.81433e-06	-1.06307	-1.94771e-10	0.000108996	-0.576955	-1.94771e-10
106508661	rs116842848	7.50944e-09	-1.22795e-10	-1.22334	4.36139e-06	-1.22795e-10	-1.16187	5.9884e-05	-1.22795e-10	-1.17586
106508892	rs56082451	1.10815e-07	2.47663	-1.00827	1.18046e-05	1.00842	-1.17459	0.000271919	1.48598	-1.14874
106508913	rs13161419	6.99906e-08	0.87505	0.133808	2.68748e-05	0.600177	0.0563461	0.00019299	0.0161193	-0.021748
106508989	rs17159524	2.38486e-08	-0.0677775	-1.94771e-10	1.37947e-05	-0.0103817	-1.94771e-10	0.000161966	-0.18088	-1.94771e-10
106509060	rs114038116	2.51067e-08	-0.0163663	-1.94771e-10	2.87301e-06	-1.5793	-1.94771e-10	5.24059e-05	-1.30925	-1.94771e-10
106509239	rs114421131	3.45156e-08	0.301909	-1.94771e-10	4.79363e-06	-1.06738	-1.94771e-10	0.000108382	-0.582606	-1.94771e-10
106509571	rs6864901	1.31581e-07	2.64645	-1.00633	1.34818e-05	1.14584	-1.17916	0.000313475	1.63473	-1.15527
106509587	rs6866170	9.02803e-09	0.106007	-1.14518	9.92278e-07	-1.43045	-1.21197	1.29723e-05	-1.49455	-1.2109
106509793	rs150087338	3.35447e-08	0.273376	-1.94771e-10	4.71599e-06	-1.08371	-1.94771e-10	0.000106082	-0.604061	-1.94771e-10
106509918	rs1833604	2.17376e-09	-1.43875	-1.02429	7.71295e-07	-1.70266	-1.19169	1.11584e-05	-1.67529	-1.18079
106510924	rs188375877	8.45707e-09	-1.22795e-10	-1.1045	4.23934e-06	-1.22795e-10	-1.19026	6.00899e-05	-1.22795e-10	-1.17243
106511269	rs182400835	7.49853e-09	-1.22795e-10	-1.2248	4.33614e-06	-1.22795e-10	-1.16768	5.95769e-05	-1.22795e-10	-1.181
106511355	rs115172561	3.45156e-08	0.301909	-1.94771e-10	4.79363e-06	-1.06738	-1.94771e-10	0.000108382	-0.582606	-1.94771e-10
106511526	rs17452039	2.7969e-08	0.0915936	-1.94771e-10	1.68513e-05	0.189766	-1.94771e-10	0.000193901	-0.000921182	-1.94771e-10
106512063	rs4245994	8.17166e-09	0.000861608	-1.13969	1.03873e-06	-1.38717	-1.2095	1.25542e-05	-1.52986	-1.20836
106512381	rs2098619	2.05677e-09	-1.46397	-1.05439	7.54944e-07	-1.71058	-1.2052	1.10916e-05	-1.66574	-1.19634
106512972	rs79634243	1.34152e-07	2.44935	-0.789882	2.13601e-05	1.40001	-0.973151	0.000357818	1.54136	-0.929601
106512982	rs115013515	7.49341e-09	-1.22795e-10	-1.22548	4.32288e-06	-1.22795e-10	-1.17074	5.94162e-05	-1.22795e-10	-1.1837
106513321	rs17159528	2.01523e-07	2.73807	-0.671669	2.91514e-05	1.61915	-0.881314	0.000520823	1.81795	-0.830807
106513762	rs17452122	9.6153e-08	2.27559	-0.94915	1.80582e-06	-0.975821	-1.06783	5.66617e-05	-0.168891	-1.06228
106513962	rs59794929	4.60217e-08	0.589611	-1.94771e-10	5.67693e-06	-0.898254	-1.94771e-10	0.000134907	-0.36368	-1.94771e-10
106514365	rs1422201	1.77169e-09	-1.73275	-0.934817	9.88391e-07	-1.53215	-1.11419	1.63484e-05	-1.36944	-1.1047
106514713	rs59364765	2.11599e-09	-1.53366	-0.956315	7.94846e-07	-1.70158	-1.16269	1.18897e-05	-1.64269	-1.14991
106514932	rs114482887	6.43429e-08	2.07203	-1.1473	4.00905e-06	-0.0342002	-1.21191	0.000118634	0.707429	-1.19966
106515611	rs4504376	9.25748e-09	0.133067	-1.14714	1.09952e-06	-1.3269	-1.21289	1.31146e-05	-1.48218	-1.21237
106515977	rs114143922	6.03047e-08	1.98095	-1.12105	3.99629e-06	-0.0501549	-1.19914	0.000127569	0.763721	-1.18333
106516366	rs7714446	4.56349e-08	1.74369	-1.16252	1.90808e-06	-0.769472	-1.2191	2.28081e-05	-0.922461	-1.21869
106516378	rs7701358	8.51928e-09	0.0436962	-1.14087	1.05845e-06	-1.36775	-1.21011	1.27293e-05	-1.51482	-1.20954
106516616	rs7701788	8.87804e-09	0.0870604	-1.14298	1.07874e-06	-1.34781	-1.21106	1.29164e-05	-1.49926	-1.21051
106516661	rs6596726	4.57198e-08	1.74369	-1.16066	1.90941e-06	-0.769472	-1.2184	2.28243e-05	-0.922461	-1.21798
106516951	rs115945962	5.37743e-09	-1.55729	-1.94771e-10	2.68253e-06	-1.6479	-1.94771e-10	3.58274e-05	-1.68956	-1.94771e-10
106517107	rs6880770	1.81254e-07	2.66492	-0.704519	2.91435e-05	1.64471	-0.907142	0.000460365	1.72224	-0.858487
106517241	rs146259062	9.3142e-09	-1.22795e-10	-1.00796	7.04314e-06	-1.22795e-10	-0.68261	9.77896e-05	-1.22795e-10	-0.68545
106517290	rs6881127	1.98414e-07	2.70721	-0.656359	3.14141e-05	1.6818	-0.869206	0.000497783	1.75975	-0.817854
106518390	rs58693355	3.10539e-08	0.19622	-1.94771e-10	4.51426e-06	-1.12742	-1.94771e-10	0.000100128	-0.661821	-1.94771e-10
106518444	rs6871670	2.26611e-09	-1.42695	-0.994491	7.65542e-07	-1.72115	-1.18068	1.11877e-05	-1.68374	-1.16972
106518744	rs12655410	2.32634e-09	-1.39707	-0.998134	7.60581e-07	-1.72602	-1.18232	1.10198e-05	-1.69705	-1.17153
106518899	rs1422200	2.19206e-09	-1.45653	-0.998134	7.81376e-07	-1.69905	-1.18232	1.13761e-05	-1.66522	-1.17153
106519073	rs143355640	7.474e-09	-1.22795e-10	-1.22807	4.22769e-06	-1.22795e-10	-1.19301	5.82828e-05	-1.22795e-10	-1.20296
106519383	rs12153210	1.50319e-07	2.47057	-0.697311	1.96897e-05	1.24693	-0.901493	0.000370152	1.49807	-0.852427
106519551	rs4957692	2.21347e-09	-1.45375	-0.991187	7.72258e-07	-1.71391	-1.17919	1.13435e-05	-1.67157	-1.16806
106519587	rs4957693	2.22567e-09	-1.44495	-0.994491	7.69143e-07	-1.71646	-1.18068	1.12773e-05	-1.67576	-1.16972
106519760	rs13153844	6.68678e-08	0.963214	-1.94771e-10	2.66019e-05	0.646318	-1.94771e-10	0.00020348	0.0472972	-1.94771e-10
106519824	rs4957694	2.23808e-09	-1.42499	-1.00889	7.61785e-07	-1.71971	-1.18704	1.1093e-05	-1.68515	-1.1768
106520111	rs117995977	7.47467e-09	-1.22795e-10	-1.22798	4.21486e-06	-1.22795e-10	-1.19605	5.81336e-05	-1.22795e-10	-1.20552
106520129	rs7722215	1.74318e-09	-1.73313	-0.950658	9.59238e-07	-1.5523	-1.12398	1.59505e-05	-1.38388	-1.1149
106520446	rs7737135	7.43588e-09	-0.0819989	-1.15119	9.35073e-07	-1.48718	-1.21462	1.19978e-05	-1.56942	-1.21412
106520792	rs142115443	7.47609e-09	-1.22795e-10	-1.22779	4.20414e-06	-1.22795e-10	-1.19859	5.80101e-05	-1.22795e-10	-1.20765
106520896	rs80097100	8.03632e-09	0.0725156	-1.22805	1.2815e-06	-1.19609	-1.19054	2.74893e-05	-0.753605	-1.20087
106520903	rs1820021	1.74281e-09	-1.73895	-0.945051	1.13381e-06	-1.39483	-1.11425	1.88738e-05	-1.2273	-1.1032
106521023	rs61377767	7.50557e-09	-1.22795e-10	-1.22386	4.14481e-06	-1.22795e-10	-1.21281	5.73502e-05	-1.22795e-10	-1.21909
106521190	rs7703198	1.7189e-09	-1.7394	-0.958412	1.07686e-06	-1.4319	-1.12871	1.77381e-05	-1.27272	-1.11983
106521378	rs75870487	2.18635e-08	-1.22795e-10	-0.154684	9.59566e-06	-1.22795e-10	-0.373353	0.000133337	-1.22795e-10	-0.375385
106521644	rs1833602	7.51425e-09	-1.22795e-10	-1.2227	4.13654e-06	-1.22795e-10	-1.2148	5.72633e-05	-1.22795e-10	-1.22061
106521720	rs72780179	5.53724e-09	-0.624582	-0.903424	2.53363e-06	-0.647275	-1.05774	3.2224e-05	-0.773733	-1.02182
106521721	rs145061399	7.77692e-09	-1.22795e-10	-1.18834	4.14581e-06	-1.22795e-10	-1.21257	5.7955e-05	-1.22795e-10	-1.2086
106521727	rs72780180	3.02017e-08	0.168397	-1.94771e-10	4.44438e-06	-1.14302	-1.94771e-10	9.8073e-05	-0.682556	-1.94771e-10
106522056	rs4957695	6.70944e-09	-0.182106	-1.15388	8.90148e-07	-1.52529	-1.22575	1.15131e-05	-1.60043	-1.22436
106522423	rs55696170	2.9572e-08	0.147326	-1.94771e-10	4.39244e-06	-1.15478	-1.94771e-10	9.65484e-05	-0.698224	-1.94771e-10
106522810	rs1978428	6.58961e-09	-0.202147	-1.15186	8.83919e-07	-1.53268	-1.22538	1.14502e-05	-1.60637	-1.22389
106523021	rs77610484	2.31658e-09	-1.18865	-1.21076	8.59875e-07	-1.68095	-1.10468	1.19903e-05	-1.67004	-1.11413
106523854	rs7735512	7.80908e-09	-0.0391421	-1.14507	9.94306e-07	-1.42838	-1.21199	1.2292e-05	-1.54787	-1.21145
106524535	rs112354794	7.95139e-08	2.30975	-1.17332	4.88507e-06	0.173674	-1.22216	0.000162207	1.03467	-1.21407
106524856	rs58406335	1.70371e-09	-1.73724	-0.969456	1.02032e-06	-1.47918	-1.13537	1.67767e-05	-1.32149	-1.12679
106524946	rs11955236	7.5255e-09	-1.22795e-10	-1.22121	4.1278e-06	-1.22795e-10	-1.21692	5.71739e-05	-1.22795e-10	-1.22217
106525477	rs114523442	2.66206e-08	0.0421812	-1.94771e-10	4.49196e-06	-1.13238	-1.94771e-10	9.34516e-05	-0.730825	-1.94771e-10
106525494	rs76422518	5.39617e-09	-1.55381	-1.94771e-10	3.50438e-06	-1.38065	-1.94771e-10	5.15048e-05	-1.32659	-1.94771e-10
106526071	rs56379720	1.6761e-07	2.62492	-0.742779	2.73136e-05	1.60966	-0.936939	0.000430325	1.68679	-0.890516
106526172	rs141791349	4.67808e-09	-1.69661	-1.94771e-10	2.49509e-06	-1.72034	-1.94771e-10	3.40825e-05	-1.73949	-1.94771e-10
106526222	rs1345636	1.69613e-09	-1.73794	-0.97321	1.02657e-06	-1.47083	-1.13761	1.69153e-05	-1.31092	-1.12913
106526429	rs1345637	7.76149e-09	-0.0391421	-1.15119	9.91698e-07	-1.42838	-1.21462	1.22592e-05	-1.54787	-1.21412
106526784	rs72782143	1.31573e-07	2.39268	-0.752627	2.06667e-05	1.33841	-0.944556	0.000341097	1.46262	-0.898722
106527253	rs183121234	5.59567e-09	-1.51751	-1.94771e-10	2.62512e-06	-1.66954	-1.94771e-10	3.78287e-05	-1.6352	-1.94771e-10
106528708	rs186721126	7.79471e-09	-1.22795e-10	-1.18606	4.09225e-06	-1.22795e-10	-1.22557	5.7191e-05	-1.22795e-10	-1.22187
106529578	rs59167461	2.97866e-08	0.154557	-1.94771e-10	4.41017e-06	-1.15075	-1.94771e-10	9.70686e-05	-0.692851	-1.94771e-10
106530162	rs17386596	2.17786e-09	-1.62665	-0.834511	9.91748e-07	-1.56447	-1.07848	1.47506e-05	-1.51354	-1.06345
106530219	rs1422202	3.39407e-08	0.285112	-1.94771e-10	2.57086e-05	0.612161	-1.94771e-10	0.000231528	0.176431	-1.94771e-10
106530678	rs4087770	1.78534e-08	-1.22795e-10	-0.357309	1.42891e-05	-1.22795e-10	0.0248324	0.000188841	-1.22795e-10	-0.0273645
106530895	rs139515753	2.91677e-08	0.133558	-1.94771e-10	4.35895e-06	-1.16243	-1.94771e-10	9.55666e-05	-0.708446	-1.94771e-10
106531075	rs144433908	4.9362e-09	-1.64291	-1.94771e-10	3.17316e-06	-1.47993	-1.94771e-10	4.03293e-05	-1.57119	-1.94771e-10
106531124	rs2161234	2.16759e-09	-1.62665	-0.839237	9.88868e-07	-1.56447	-1.08139	1.47057e-05	-1.51354	-1.0665
106531735	rs7729133	1.84507e-09	-1.63087	-0.996116	9.06441e-07	-1.55306	-1.17983	1.3337e-05	-1.50868	-1.16905
106531977	rs140104734	3.3256e-08	0.264734	-1.94771e-10	4.6928e-06	-1.08863	-1.94771e-10	0.000105395	-0.610549	-1.94771e-10
106532054	rs17452350	4.48181e-09	-1.73948	-1.94771e-10	2.51123e-06	-1.71389	-1.94771e-10	3.43894e-05	-1.73052	-1.94771e-10
106532120	rs115380549	7.66107e-08	2.27197	-1.17274	4.77818e-06	0.147734	-1.21834	0.000158208	1.00342	-1.20777
106532793	rs1549175	1.35188e-09	-1.72943	-1.20858	1.82034e-06	-0.807725	-1.22792	1.90402e-05	-1.09375	-1.22796
106532871	rs114634631	9.48575e-08	2.48294	-1.17006	5.5331e-06	0.293283	-1.2172	0.000188757	1.17833	-1.20614
106533594	rs143679937	1.14569e-08	-0.800914	-1.94771e-10	2.56002e-06	-1.69465	-1.94771e-10	5.5413e-05	-1.25345	-1.94771e-10
106533861	rs1422203	1.93585e-09	-1.59684	-0.982115	8.98071e-07	-1.56689	-1.17528	1.33582e-05	-1.51252	-1.16362
106534175	rs1833603	9.3552e-09	0.161992	-1.16556	1.00568e-06	-1.40809	-1.22091	1.2433e-05	-1.52722	-1.2207
106534297	rs1023611	5.75375e-09	-1.48965	-1.94771e-10	2.45946e-06	-1.73472	-1.94771e-10	3.86232e-05	-1.61442	-1.94771e-10
106534844	rs79350481	2.58039e-08	-1.22795e-10	0.0110237	1.09694e-05	-1.22795e-10	-0.239551	0.000151846	-1.22795e-10	-0.2454
106535134	rs960004	1.89177e-09	-1.73881	-0.863184	1.22581e-06	-1.38242	-1.04864	2.1159e-05	-1.17532	-1.04089
106535543	rs76744765	7.08442e-09	-1.2816	-1.94771e-10	4.99712e-06	-1.0258	-1.94771e-10	7.50328e-05	-0.950343	-1.94771e-10
106535576	rs2410956	9.93436e-06	6.05855	-0.0943022	1.32981e-06	-1.62895	-0.720672	2.0443e-05	-1.54733	-0.703296
106536046	rs17386819	4.70022e-09	-1.69189	-1.94771e-10	2.4525e-06	-1.73756	-1.94771e-10	3.43373e-05	-1.73204	-1.94771e-10
106536182	rs1023612	2.52674e-09	-1.46171	-0.850863	8.63115e-07	-1.68459	-1.09729	1.27372e-05	-1.641	-1.08275
106536657	rs72782145	5.19524e-09	-1.59176	-1.94771e-10	2.78646e-06	-1.60989	-1.94771e-10	3.53294e-05	-1.70355	-1.94771e-10
106538016	rs2112433	9.19416e-09	0.152074	-1.17301	9.76518e-07	-1.43591	-1.22252	1.23804e-05	-1.52996	-1.2222
106538174	rs75316280	7.62991e-09	-1.22795e-10	-1.20743	4.0943e-06	-1.22795e-10	-1.22507	5.68837e-05	-1.22795e-10	-1.22726
106538449	rs1422204	9.53759e-09	0.18432	-1.16858	1.01424e-06	-1.39873	-1.22179	1.25189e-05	-1.51971	-1.22131
106538960	rs73780113	7.99718e-09	-1.22795e-10	-1.16041	4.09754e-06	-1.22795e-10	-1.22428	5.72779e-05	-1.22795e-10	-1.22035
106539102	rs141559430	1.04737e-08	-0.890638	-1.94771e-10	3.12949e-06	-1.49379	-1.94771e-10	3.52669e-05	-1.70532	-1.94771e-10
106539411	rs192379269	8.09778e-09	-1.22795e-10	-1.14791	4.1474e-06	-1.22795e-10	-1.21218	5.84545e-05	-1.22795e-10	-1.20002
106540473	rs114317649	3.25438e-08	0.243084	-1.94771e-10	4.63538e-06	-1.10095	-1.94771e-10	0.000103698	-0.626783	-1.94771e-10
106540542	rs72782147	5.43493e-09	-1.54666	-1.94771e-10	4.78748e-06	-1.06866	-1.94771e-10	4.70856e-05	-1.4163	-1.94771e-10
106540645	rs1422205	9.32153e-09	0.161992	-1.16917	1.0046e-06	-1.40809	-1.22198	1.24229e-05	-1.52722	-1.22151
106541078	rs76254222	2.99834e-08	0.161141	-1.94771e-10	4.4264e-06	-1.14708	-1.94771e-10	9.7545e-05	-0.687955	-1.94771e-10
106541177	rs1820022	8.21056e-09	-0.0509243	-1.08316	8.95415e-07	-1.53042	-1.21471	1.1692e-05	-1.60081	-1.20855
106541830	rs115367866	3.34645e-07	2.57357	-1.94771e-10	1.99051e-05	0.356314	-1.94771e-10	0.000679951	1.25375	-1.94771e-10
106541842	rs2019735	7.88637e-09	-0.0299091	-1.14446	8.9302e-07	-1.52299	-1.22482	1.1592e-05	-1.59474	-1.22321
106542253	rs9327992	2.03023e-09	-1.55649	-0.974859	8.67594e-07	-1.60335	-1.17334	1.283e-05	-1.55541	-1.16107
106542461	rs6881636	2.12165e-09	-1.51245	-0.974859	8.40872e-07	-1.63464	-1.17334	1.22738e-05	-1.59973	-1.16107
106542499	rs6863517	2.13836e-09	-1.5046	-0.974859	8.36496e-07	-1.63985	-1.17334	1.21999e-05	-1.60577	-1.16107
106542694	rs79372665	2.62854e-08	0.0295111	-1.94771e-10	4.11707e-06	-1.21952	-1.94771e-10	8.85007e-05	-0.785258	-1.94771e-10
106543074	rs115007465	2.99168e-08	0.158918	-1.94771e-10	4.42091e-06	-1.14832	-1.94771e-10	9.73839e-05	-0.689608	-1.94771e-10
106543343	rs183675926	6.45324e-09	-1.37492	-1.94771e-10	2.87658e-06	-1.57806	-1.94771e-10	4.43711e-05	-1.47568	-1.94771e-10
106543965	rs6889313	3.34194e-08	1.38463	-1.11499	1.20984e-06	-1.22148	-1.22269	1.68926e-05	-1.22305	-1.21834
106544012	rs114510810	3.27865e-08	0.250514	-1.94771e-10	4.65498e-06	-1.09673	-1.94771e-10	0.000104277	-0.621215	-1.94771e-10
106544233	rs1895221	2.01907e-09	-1.55825	-0.978615	8.65068e-07	-1.60453	-1.17508	1.27694e-05	-1.55822	-1.163
106544323	rs115038391	2.9505e-08	0.145059	-1.94771e-10	4.3869e-06	-1.15604	-1.94771e-10	9.63859e-05	-0.699908	-1.94771e-10
106544411	rs1895222	1.98858e-09	-1.5712	-0.98088	8.75956e-07	-1.59291	-1.1742	1.29495e-05	-1.54479	-1.16242
106544624	rs9327994	3.62056e-08	1.49692	-1.14721	1.31433e-06	-1.14067	-1.22067	1.80214e-05	-1.15881	-1.2179
106545289	rs7708986	1.98858e-09	-1.5712	-0.98088	8.75956e-07	-1.59291	-1.1742	1.29495e-05	-1.54479	-1.16242
106545459	rs115792062	1.06039e-08	-0.878285	-1.94771e-10	2.56351e-06	-1.69329	-1.94771e-10	4.7798e-05	-1.40128	-1.94771e-10
106545506	rs7733989	1.97546e-09	-1.57782	-0.98088	8.815e-07	-1.5866	-1.1742	1.30439e-05	-1.53753	-1.16242
106545541	rs115213753	4.7031e-09	-1.69128	-1.94771e-10	2.45281e-06	-1.73743	-1.94771e-10	3.43291e-05	-1.73228	-1.94771e-10
106545634	rs76367897	1.54353e-09	-1.63781	-1.16762	7.42784e-07	-1.73949	-1.19252	1.09461e-05	-1.68126	-1.19403
106545662	rs7710651	1.74489e-09	-1.73224	-0.950574	1.27518e-06	-1.23199	-1.15958	2.16402e-05	-1.04734	-1.14638
106546105	rs75980684	4.93877e-09	-1.64239	-1.94771e-10	3.24147e-06	-1.45864	-1.94771e-10	4.63705e-05	-1.43161	-1.94771e-10
106546135	rs7734610	9.20209e-09	0.116501	-1.13657	9.49802e-07	-1.46895	-1.21722	1.22356e-05	-1.55001	-1.21391
106546496	rs10059189	9.34973e-09	0.138548	-1.1427	9.55108e-07	-1.46049	-1.22011	1.2279e-05	-1.54292	-1.21746
106546628	rs76194288	7.12389e-09	-1.27605	-1.94771e-10	2.47614e-06	-1.72796	-1.94771e-10	3.8679e-05	-1.61297	-1.94771e-10
106546638	rs114860372	2.73718e-08	0.0700116	-1.94771e-10	4.20891e-06	-1.19746	-1.94771e-10	9.11783e-05	-0.755451	-1.94771e-10
106546680	rs6874657	2.06574e-09	-1.5046	-1.00941	8.25108e-07	-1.63985	-1.18705	1.20107e-05	-1.60577	-1.1767
106547421	rs79331788	7.39983e-09	-1.23805	-1.94771e-10	5.27511e-06	-0.971665	-1.94771e-10	7.9424e-05	-0.893468	-1.94771e-10
106547771	rs1158574	2.47038e-09	-1.22009	-1.11504	7.24179e-07	-1.73941	-1.21797	1.02608e-05	-1.72657	-1.21337
106548873	rs115606396	2.68303e-08	0.0500286	-1.94771e-10	4.16323e-06	-1.20837	-1.94771e-10	8.98459e-05	-0.770173	-1.94771e-10
106548910	rs76246757	4.75178e-09	-1.68098	-1.94771e-10	2.53067e-06	-1.70618	-1.94771e-10	3.58357e-05	-1.68932	-1.94771e-10
106549694	rs4143065	9.66568e-09	0.18432	-1.15524	1.01306e-06	-1.39873	-1.22295	1.25278e-05	-1.51971	-1.22061
106550376	rs114105137	3.56026e-07	2.6355	-1.94771e-10	2.07847e-05	0.399555	-1.94771e-10	0.000715981	1.30538	-1.94771e-10
106551004	rs72782150	4.75346e-07	2.92454	-1.94771e-10	6.39486e-05	1.52342	-1.94771e-10	0.00118571	1.80983	-1.94771e-10
106551176	rs114541666	2.62854e-08	0.0295111	-1.94771e-10	4.11707e-06	-1.21952	-1.94771e-10	8.85007e-05	-0.785258	-1.94771e-10
106551276	rs190653127	5.64781e-09	-1.50824	-1.94771e-10	3.18633e-06	-1.47579	-1.94771e-10	4.42937e-05	-1.47742	-1.94771e-10
106551448	rs1363313	1.67422e-09	-1.73753	-0.986626	1.12612e-06	-1.33559	-1.1803	1.9513e-05	-1.12947	-1.16772
106551519	rs6888773	9.09932e-09	0.127623	-1.15893	9.5361e-07	-1.45726	-1.2249	1.21495e-05	-1.54842	-1.22255
106552411	rs35748495	4.77058e-08	0.625551	-1.94771e-10	1.68593e-05	0.190236	-1.94771e-10	0.000144998	-0.291549	-1.94771e-10
106552850	rs7710569	8.56938e-09	0.0702875	-1.16159	9.35286e-07	-1.47653	-1.22504	1.20311e-05	-1.55771	-1.22307
106552910	rs10043144	1.64477e-09	-1.73922	-1.00268	1.09104e-06	-1.36169	-1.18584	1.83476e-05	-1.18378	-1.17499
106552995	rs35814230	2.03166e-09	-1.50391	-1.02674	8.17493e-07	-1.64031	-1.19587	1.18896e-05	-1.60629	-1.18631
106553374	rs1159077	2.08117e-09	-1.47027	-1.0363	7.822e-07	-1.68068	-1.19963	1.14945e-05	-1.63579	-1.19061
106553378	rs2410978	1.17526e-05	6.12594	0.00639127	1.27237e-06	-1.64018	-0.753602	1.92743e-05	-1.56899	-0.7405
106553396	rs1159078	1.64148e-09	-1.7377	-1.0062	9.76478e-07	-1.47111	-1.18736	1.6637e-05	-1.27995	-1.17669
106553684	rs75302161	7.72911e-09	-1.22795e-10	-1.19451	4.52691e-06	-1.22795e-10	-1.12462	6.37419e-05	-1.22795e-10	-1.11343
106554884	rs72782151	4.85233e-09	-1.66004	-1.94771e-10	4.42231e-06	-1.148	-1.94771e-10	4.12151e-05	-1.54947	-1.94771e-10
106554928	rs75712720	2.44396e-08	-0.0432975	-1.94771e-10	3.95911e-06	-1.25865	-1.94771e-10	8.39096e-05	-0.838529	-1.94771e-10
106555504	rs6881511	9.23372e-09	0.205636	-1.22228	1.02041e-06	-1.39364	-1.22081	1.2523e-05	-1.5198	-1.2209
106556246	rs4572985	8.46243e-09	0.118944	-1.22281	9.92665e-07	-1.42184	-1.22019	1.21769e-05	-1.54844	-1.22028
106556715	rs72782152	4.87217e-09	-1.65596	-1.94771e-10	4.47144e-06	-1.13695	-1.94771e-10	4.14749e-05	-1.54318	-1.94771e-10
106556850	rs1363311	8.54438e-09	0.0970017	-1.19123	9.76068e-07	-1.43087	-1.22802	1.19986e-05	-1.55543	-1.22804
106556869	rs114630465	2.41357e-08	-0.0558118	-1.94771e-10	3.93286e-06	-1.2653	-1.94771e-10	8.31483e-05	-0.847643	-1.94771e-10
106556984	rs2410979	3.34516e-09	-0.947165	-1.08482	7.28142e-07	-1.73653	-1.2154	1.02315e-05	-1.73293	-1.20986
106557132	rs6596730	8.5944e-09	0.129739	-1.21813	9.92588e-07	-1.41839	-1.22371	1.22404e-05	-1.53964	-1.22389
106557196	rs74565339	4.95688e-09	-1.63873	-1.94771e-10	2.5139e-06	-1.71283	-1.94771e-10	3.55573e-05	-1.69712	-1.94771e-10
106557738	rs77909848	5.66926e-08	-1.22795e-10	0.798142	2.56202e-05	-1.22795e-10	0.608717	0.000365676	-1.22795e-10	0.633478
106558340	rs115790636	6.7203e-08	2.13643	-1.16822	4.16719e-06	0.00896886	-1.21639	0.000124258	0.759087	-1.205
106558682	rs4957696	3.80466e-06	5.32428	-0.319804	1.27632e-06	-1.49836	-0.89232	2.50713e-05	-1.1681	-0.878444
106558833	rs75429924	2.64017e-08	0.0339244	-1.94771e-10	4.12694e-06	-1.21713	-1.94771e-10	8.87881e-05	-0.782016	-1.94771e-10
106558842	rs72782153	4.68543e-09	-1.69504	-1.94771e-10	6.36936e-06	-0.783165	-1.94771e-10	3.83512e-05	-1.62148	-1.94771e-10
106559142	rs72782154	6.63371e-09	-1.34734	-1.94771e-10	3.16521e-06	-1.48244	-1.94771e-10	5.47112e-05	-1.2662	-1.94771e-10
106559395	rs72782155	4.627e-09	-1.70759	-1.94771e-10	9.73631e-06	-0.358802	-1.94771e-10	4.08393e-05	-1.55862	-1.94771e-10
106559436	rs10479395	2.08976e-09	-1.29174	-1.21071	8.80502e-07	-1.53443	-1.2275	1.18951e-05	-1.5648	-1.22735
106559756	rs76730173	8.47588e-08	2.34322	-1.14291	5.09059e-06	0.196699	-1.20397	0.000171093	1.06238	-1.18844
106559927	rs4957535	2.00817e-09	-1.32987	-1.21241	8.52062e-07	-1.56766	-1.2271	1.15093e-05	-1.59819	-1.22693
106560336	rs59102880	4.42413e-06	5.14679	0.00853533	1.43496e-06	-1.53023	-0.743295	2.7945e-05	-1.21777	-0.720257
106560586	rs77868249	8.36362e-09	-1.22795e-10	-1.11561	4.15918e-06	-1.22795e-10	-1.20935	5.83698e-05	-1.22795e-10	-1.20147
106560716	rs116602104	2.45389e-08	-0.0392442	-1.94771e-10	3.96766e-06	-1.25649	-1.94771e-10	8.41579e-05	-0.835574	-1.94771e-10
106561136	rs2216598	2.05409e-09	-1.35383	-1.16584	8.51898e-07	-1.56898	-1.22597	1.13342e-05	-1.61546	-1.22498
106561306	rs80331828	9.67911e-09	-1.22795e-10	-0.969532	4.89167e-06	-1.22795e-10	-1.04713	6.81201e-05	-1.22795e-10	-1.047
106561327	rs2898615	1.53841e-09	-1.73932	-1.06944	7.81131e-07	-1.69328	-1.1884	1.0877e-05	-1.69765	-1.18396
106561903	rs7730412	2.36616e-08	-0.0756502	-1.94771e-10	1.09906e-05	-0.237621	-1.94771e-10	0.000130609	-0.396057	-1.94771e-10
106562212	rs78833600	2.74984e-08	0.0746268	-1.94771e-10	4.21956e-06	-1.19493	-1.94771e-10	9.14892e-05	-0.752047	-1.94771e-10
106562419	rs7735022	2.36616e-08	-0.0756502	-1.94771e-10	1.09906e-05	-0.237621	-1.94771e-10	0.000130609	-0.396057	-1.94771e-10
106562620	rs117684304	8.28488e-09	-1.22795e-10	-1.12507	4.14366e-06	-1.22795e-10	-1.21308	5.81081e-05	-1.22795e-10	-1.20596
106562841	rs10464035	2.23235e-06	4.51377	-0.0424624	1.26871e-06	-1.62038	-0.776287	2.29923e-05	-1.37988	-0.753229
106562917	rs17159578	1.92812e-08	-0.28037	-1.94771e-10	9.05103e-06	-0.431786	-1.94771e-10	0.000108738	-0.579331	-1.94771e-10
106563861	rs7726688	1.76283e-09	-1.61329	-1.05929	7.33011e-07	-1.73678	-1.20848	1.02655e-05	-1.73835	-1.20113
106563875	rs6862168	1.89309e-08	0.23097	-0.529674	6.91503e-06	0.0665536	-0.767521	8.7865e-05	-0.0828913	-0.709575
106564497	rs4957697	1.71846e-09	-1.64776	-1.05031	7.36749e-07	-1.73483	-1.20534	1.02947e-05	-1.73917	-1.19747
106564999	rs186577810	4.68249e-09	-1.69567	-1.94771e-10	2.52829e-06	-1.70712	-1.94771e-10	3.54737e-05	-1.69948	-1.94771e-10
106565081	rs11242632	1.98018e-09	-1.33642	-1.2199	8.71204e-07	-1.54946	-1.22308	1.15825e-05	-1.59585	-1.22292
106565122	rs78649997	2.32094e-08	-0.0949443	-1.94771e-10	3.85244e-06	-1.28596	-1.94771e-10	8.08186e-05	-0.876062	-1.94771e-10
106565349	rs149518809	8.93898e-09	-1.22795e-10	-1.04908	4.29315e-06	-1.22795e-10	-1.17764	6.05282e-05	-1.22795e-10	-1.16516
106565907	rs73780127	3.20745e-08	0.89066	-0.662101	1.20045e-06	-1.56607	-0.8859	1.89373e-05	-1.43127	-0.895869
106565951	rs56120929	2.66222e-08	0.0422424	-1.94771e-10	4.10341e-06	-1.22285	-1.94771e-10	9.26087e-05	-0.739886	-1.94771e-10
106566107	rs56255936	1.55315e-09	-1.63888	-1.16034	8.29926e-07	-1.73042	-1.09067	1.14819e-05	-1.73643	-1.09106
106566800	rs115569378	1.61876e-09	-1.62928	-1.12856	7.70711e-07	-1.73367	-1.16144	1.15886e-05	-1.65474	-1.16351
106566896	rs7714580	3.10465e-08	0.105417	0.0905657	1.6636e-06	-1.7368	-0.388879	2.60584e-05	-1.62595	-0.381977
106567318	rs76675496	3.24803e-08	0.24113	-1.94771e-10	5.52791e-06	-0.924855	-1.94771e-10	7.92991e-05	-0.895041	-1.94771e-10
106567906	rs1422207	1.77119e-09	-1.60349	-1.06437	1.0663e-06	-1.73671	-0.833762	1.48132e-05	-1.73872	-0.834033
106567923	rs1422208	1.88262e-09	-1.55693	-1.04991	1.11195e-06	-1.71706	-0.811491	1.53043e-05	-1.72837	-0.81177
106567970	rs62355476	6.12974e-07	4.10224	-0.923415	7.42712e-07	-1.71503	-1.21708	1.30055e-05	-1.48961	-1.21329
106568266	rs62355507	6.50479e-07	4.16918	-0.930974	7.47963e-07	-1.7061	-1.21897	1.32075e-05	-1.47428	-1.21321
106568816	rs114991650	2.45447e-07	3.39207	-1.12849	1.01e-05	0.881192	-1.20332	0.00035166	1.78457	-1.19017
106569172	rs76949955	4.59368e-08	-1.22795e-10	0.587765	1.97498e-05	-1.22795e-10	0.348478	0.000279998	-1.22795e-10	0.366514
106569330	rs55684782	3.18119e-08	0.220338	-1.94771e-10	4.47975e-06	-1.1351	-1.94771e-10	0.000112029	-0.549511	-1.94771e-10
106569691	rs10455070	8.91982e-07	4.47503	-0.921091	8.8326e-07	-1.5335	-1.2253	1.72485e-05	-1.19996	-1.22059
106569809	rs10455071	6.43417e-09	-0.192736	-1.18514	7.56088e-07	-1.73921	-1.17505	1.08198e-05	-1.70168	-1.1852
106570275	rs76296880	4.50144e-09	-1.73511	-1.94771e-10	3.74911e-06	-1.31314	-1.94771e-10	4.14543e-05	-1.54368	-1.94771e-10
106570417	rs117189717	1.43329e-08	-1.22795e-10	-0.576947	6.36276e-06	-1.22795e-10	-0.784202	9.21486e-05	-1.22795e-10	-0.744866
106571355	rs79014687	1.40135e-08	-1.22795e-10	-0.599484	6.36142e-06	-1.22795e-10	-0.784412	8.82858e-05	-1.22795e-10	-0.78769
106571509	rs1820023	6.62926e-09	-1.34801	-1.94771e-10	6.42692e-06	-0.774168	-1.94771e-10	5.66485e-05	-1.2314	-1.94771e-10
106571587	rs56353561	4.47985e-08	0.562673	-1.94771e-10	5.5317e-06	-0.92417	-1.94771e-10	0.000172751	-0.116415	-1.94771e-10
106572181	rs28578925	6.70238e-09	-1.33704	-1.94771e-10	6.5383e-06	-0.756987	-1.94771e-10	5.73603e-05	-1.21892	-1.94771e-10
106572260	rs12186565	5.28979e-09	-1.57372	-1.94771e-10	4.35733e-06	-1.16281	-1.94771e-10	4.19288e-05	-1.5323	-1.94771e-10
106573093	rs68141082	5.25495e-08	0.722253	-1.94771e-10	1.22322e-05	-0.130593	-1.94771e-10	0.000117853	-0.498828	-1.94771e-10
106573113	rs12517444	8.48887e-09	-1.10075	-1.94771e-10	5.01273e-06	-1.02268	-1.94771e-10	9.27958e-05	-0.737867	-1.94771e-10
106573114	rs117970334	1.82165e-08	-1.22795e-10	-0.337173	7.72099e-06	-1.22795e-10	-0.590721	0.000111576	-1.22795e-10	-0.553562
106573225	rs3919573	1.99005e-07	2.05383	-1.94771e-10	1.55584e-05	0.109935	-1.94771e-10	0.000416681	0.764052	-1.94771e-10
106573402	rs1363315	6.03662e-09	-1.59222	0.150563	7.13345e-06	-1.63436	0.96449	0.000124907	-1.44538	1.00468
106573576	rs1363316	5.95381e-09	-1.58662	0.131149	6.9286e-06	-1.639	0.939988	0.000120911	-1.45317	0.979956
106573630	rs1422209	6.23977e-09	-1.60787	0.199313	7.69212e-06	-1.62032	1.02586	0.000136002	-1.4222	1.06661
106573644	rs11949808	3.99874e-08	0.449062	-1.94771e-10	1.05888e-05	-0.274867	-1.94771e-10	0.000100149	-0.661609	-1.94771e-10
106573672	rs184952520	8.4964e-09	-1.22795e-10	-1.09986	4.12412e-06	-1.22795e-10	-1.21781	5.71227e-05	-1.22795e-10	-1.22307
106573961	rs4957698	3.19676e-06	6.01186	-1.18147	1.14492e-06	-1.33724	-1.16209	1.57853e-05	-1.33996	-1.16923
106574132	rs13154130	4.01055e-08	0.45201	-1.94771e-10	1.14792e-05	-0.194124	-1.94771e-10	0.00010394	-0.624451	-1.94771e-10
106574196	rs1422210	6.23915e-09	-1.58232	0.173665	7.28515e-06	-1.64242	0.993599	0.000126893	-1.45898	1.03406
106574219	rs13167477	5.02376e-09	-1.62532	-1.94771e-10	2.83698e-06	-1.59192	-1.94771e-10	3.46059e-05	-1.72424	-1.94771e-10
106574726	rs11242633	4.9136e-09	-1.6475	-1.94771e-10	3.17722e-06	-1.47866	-1.94771e-10	3.49823e-05	-1.71343	-1.94771e-10
106574876	rs11242634	5.48697e-08	0.924441	-0.158981	1.65941e-06	-1.60378	-0.524428	3.39223e-05	-1.25735	-0.486844
106575020	rs75553039	3.2482e-07	2.54377	-1.94771e-10	2.27604e-05	0.490359	-1.94771e-10	0.000643076	1.19799	-1.94771e-10
106575146	rs192964794	4.86158e-09	-1.65814	-1.94771e-10	2.60959e-06	-1.67547	-1.94771e-10	4.03115e-05	-1.57163	-1.94771e-10
106575386	rs185233316	1.6942e-08	0.0394352	-0.44914	1.28214e-06	-1.69532	-0.69081	2.91058e-05	-1.23817	-0.659165
106575387	rs189395048	1.77461e-08	0.0709284	-0.434263	1.30471e-06	-1.69024	-0.678442	2.99774e-05	-1.22138	-0.64644
106575643	rs2112434	6.23915e-09	-1.58232	0.173665	7.28515e-06	-1.64242	0.993599	0.000126893	-1.45898	1.03406
106575706	rs76447761	1.44357e-08	-1.22795e-10	-0.569797	6.48074e-06	-1.22795e-10	-0.765829	9.00273e-05	-1.22795e-10	-0.768155
106576043	rs4957699	1.86293e-08	-0.0934816	-0.221288	5.00072e-06	-1.53132	0.506241	5.98635e-05	-1.71767	0.541473
106576089	rs183627273	8.5422e-09	-1.22795e-10	-1.09448	4.30165e-06	-1.22795e-10	-1.17567	6.12268e-05	-1.22795e-10	-1.15368
106576352	rs146178536	2.03637e-08	-1.22795e-10	-0.225749	8.48834e-06	-1.22795e-10	-0.495971	0.000122988	-1.22795e-10	-0.456183
106576393	rs77840522	4.66648e-09	-1.6991	-1.94771e-10	2.44789e-06	-1.73944	-1.94771e-10	3.81348e-05	-1.62714	-1.94771e-10
106576411	rs1582452	6.30453e-09	-1.63411	0.235879	8.42504e-06	-1.57584	1.07239	0.000152351	-1.35425	1.11217
106576547	rs2194031	1.49807e-09	-1.62056	-1.21477	2.47964e-06	-0.499578	-1.22697	1.29962e-05	-1.47572	-1.22789
106576748	rs2216599	1.27882e-08	-0.494062	-0.196917	4.67948e-06	-1.6411	0.549621	6.09302e-05	-1.73841	0.579865
106576897	rs144754591	8.5604e-09	-1.22795e-10	-1.09236	4.3074e-06	-1.22795e-10	-1.17433	6.13243e-05	-1.22795e-10	-1.15209
106576972	rs2194032	6.39746e-09	-1.57247	0.188871	7.29904e-06	-1.65965	1.01273	0.000127893	-1.47044	1.05336
106577026	rs145374377	3.96997e-08	0.441842	-1.94771e-10	5.20716e-06	-0.984629	-1.94771e-10	0.000146843	-0.278906	-1.94771e-10
106577487	rs77290960	7.70749e-09	-1.19731	-1.94771e-10	1.07748e-05	-0.257459	-1.94771e-10	0.000144679	-0.293752	-1.94771e-10
106577978	rs114956469	3.51262e-07	2.62203	-1.94771e-10	2.4085e-05	0.546925	-1.94771e-10	0.000686176	1.26287	-1.94771e-10
106578259	rs929765	1.30062e-08	-0.674076	-1.94771e-10	4.72549e-06	-1.08169	-1.94771e-10	5.77625e-05	-1.21193	-1.94771e-10
106578619	rs929766	1.23058e-08	-0.540381	-0.18905	4.66088e-06	-1.6554	0.559945	6.15012e-05	-1.73949	0.590276
106578810	rs148374220	9.71258e-09	-0.96608	-1.94771e-10	2.70329e-06	-1.64019	-1.94771e-10	3.44259e-05	-1.72946	-1.94771e-10
106578972	rs117132372	7.67141e-09	-1.22795e-10	-1.202	4.09555e-06	-1.22795e-10	-1.22476	5.70052e-05	-1.22795e-10	-1.22513
106579539	rs7731634	1.10231e-08	-0.57579	-0.263717	4.18386e-06	-1.66459	0.461155	5.57726e-05	-1.73928	0.492292
106580587	rs72782164	5.06211e-07	0.402008	2.58544	7.3478e-05	-0.316655	1.97898	0.000738668	-0.720002	2.05658
106580588	rs6878869	6.58166e-09	-1.57247	0.217257	7.58015e-06	-1.65965	1.05052	0.000134062	-1.47044	1.10047
106580752	rs6898581	6.92971e-09	-1.601	0.297313	8.5656e-06	-1.63767	1.15076	0.000154293	-1.4312	1.20179
106581154	rs36179586	5.81722e-07	0.493185	2.63331	8.27138e-05	-0.24216	2.02288	0.000822611	-0.656798	2.10101
106581222	rs2410980	6.09378e-09	-1.601	0.168764	7.31317e-06	-1.63767	0.992686	0.00013271	-1.4312	1.0511
106581606	rs6596731	5.95503e-09	-1.59851	0.143245	6.98103e-06	-1.65195	0.96048	0.000126364	-1.44758	1.01847
106581960	rs75573091	2.40563e-07	2.24348	-1.94771e-10	1.77737e-05	0.243057	-1.94771e-10	0.000486301	0.91856	-1.94771e-10
106582070	rs13182806	8.12832e-08	-0.665041	1.82348	1.64495e-05	-1.07719	1.24282	0.00021552	-1.22188	1.32666
106582126	rs6596732	1.94367e-06	5.17462	-0.841792	9.19736e-07	-1.50506	-1.21327	1.3067e-05	-1.4896	-1.20858
106582240	rs6868786	6.09378e-09	-1.601	0.168764	7.31317e-06	-1.63767	0.992686	0.00013271	-1.4312	1.0511
106582405	rs34887030	7.8977e-08	-0.736832	1.86649	1.6166e-05	-1.13329	1.28154	0.000213357	-1.27133	1.36603
106582557	rs75970051	4.23715e-08	0.506972	-1.94771e-10	5.35208e-06	-0.95718	-1.94771e-10	0.000164867	-0.163129	-1.94771e-10
106582564	rs114960353	4.54129e-08	0.576294	-1.94771e-10	5.57676e-06	-0.916056	-1.94771e-10	0.000174739	-0.104974	-1.94771e-10
106582750	rs1363312	9.99594e-08	-0.736832	2.10209	1.99957e-05	-1.13329	1.49414	0.00026482	-1.27133	1.58211
106582940	rs115252714	4.57858e-08	0.584471	-1.94771e-10	5.60404e-06	-0.911177	-1.94771e-10	0.000175944	-0.0981037	-1.94771e-10
106583182	rs2898616	2.22327e-07	2.16465	-1.94771e-10	1.68141e-05	0.187556	-1.94771e-10	0.000456004	0.854233	-1.94771e-10
106583273	rs62355510	5.15408e-09	-1.59971	-1.94771e-10	4.29301e-06	-1.17768	-1.94771e-10	3.82599e-05	-1.62387	-1.94771e-10
106583638	rs7734866	2.29554e-06	5.62672	-1.1275	1.01266e-06	-1.41967	-1.20242	1.41606e-05	-1.41246	-1.20534
106583665	rs1862249	8.1766e-09	-1.601	0.462772	1.08418e-05	-1.63767	1.38642	0.000198406	-1.4312	1.45325
106584019	rs7719658	7.22904e-09	-0.551062	-0.710333	2.5227e-06	-1.65863	-0.0507058	3.31207e-05	-1.73948	-0.0286284
106584494	rs6596733	8.09276e-09	-1.60585	0.457314	1.079e-05	-1.63343	1.37739	0.000197235	-1.42386	1.43999
106584502	rs1422206	7.95145e-09	-1.59551	0.429359	1.03293e-05	-1.64228	1.3426	0.000187502	-1.43926	1.40478
106585208	rs7707185	7.75302e-09	-1.61631	0.424894	1.04879e-05	-1.62371	1.33927	0.000193743	-1.40724	1.4055
106585532	rs114156462	4.20318e-08	0.498925	-1.94771e-10	5.32674e-06	-0.961925	-1.94771e-10	0.00016376	-0.169869	-1.94771e-10
106585786	rs141837027	4.40225e-08	0.545198	-1.94771e-10	5.47454e-06	-0.934556	-1.94771e-10	0.000170236	-0.131082	-1.94771e-10
106585881	rs6892808	8.019e-09	-1.60585	0.448159	1.06997e-05	-1.63343	1.36899	0.000195601	-1.42386	1.43167
106586409	rs115888928	4.43816e-08	0.553323	-1.94771e-10	5.50102e-06	-0.92973	-1.94771e-10	0.000171401	-0.124264	-1.94771e-10
106586798	rs7732995	7.84543e-09	-1.59551	0.415936	1.01806e-05	-1.64228	1.3281	0.000185526	-1.43926	1.39419
106587049	rs74491108	2.90718e-08	-1.22795e-10	0.130268	1.15523e-05	-1.22795e-10	-0.187781	0.000168648	-1.22795e-10	-0.140454
106587056	rs76201707	2.36243e-08	-1.22795e-10	-0.0772277	2.12921e-05	-1.22795e-10	0.423671	0.000283764	-1.22795e-10	0.379875
106587498	rs78863834	3.22903e-08	-1.22795e-10	0.235265	1.26672e-05	-1.22795e-10	-0.0956504	0.0001853	-1.22795e-10	-0.0462947
106587515	rs10515369	1.06422e-07	-0.772381	2.20029	2.17745e-05	-1.16086	1.60694	0.000287084	-1.29552	1.68702
106587616	rs1423336	8.36459e-09	-1.60585	0.490352	1.12674e-05	-1.63343	1.42069	0.000206926	-1.42386	1.48795
106587861	rs6596735	6.97967e-09	-0.57579	-0.720711	2.46871e-06	-1.66459	-0.0663827	3.26074e-05	-1.73928	-0.0444521
106587875	rs1833833	8.24447e-09	-1.61113	0.481174	1.11935e-05	-1.62862	1.40929	0.000206248	-1.4156	1.47641
106588171	rs1645610	8.07863e-09	-1.62139	0.471106	1.11647e-05	-1.61869	1.39678	0.00020711	-1.39876	1.46374
106588199	rs149570980	4.1726e-08	0.491621	-1.94771e-10	5.30387e-06	-0.966228	-1.94771e-10	0.000162761	-0.175984	-1.94771e-10
106588583	rs77520100	4.07651e-08	0.468324	-1.94771e-10	5.23175e-06	-0.979918	-1.94771e-10	0.000159619	-0.195477	-1.94771e-10
106588603	rs116075117	4.1726e-08	0.491621	-1.94771e-10	5.30387e-06	-0.966228	-1.94771e-10	0.000162761	-0.175984	-1.94771e-10
106588790	rs1645095	8.08772e-09	-1.61113	0.461978	1.09296e-05	-1.62862	1.38543	0.000201325	-1.4156	1.45225
106589282	rs10515370	4.7234e-08	0.615611	-1.94771e-10	1.1189e-05	-0.219729	-1.94771e-10	0.000106397	-0.601089	-1.94771e-10
106589499	rs1617942	7.97252e-09	-1.61631	0.452811	1.08589e-05	-1.62371	1.37403	0.000200685	-1.40724	1.44071
106589626	rs116162589	5.1886e-09	-1.59304	-1.94771e-10	2.91967e-06	-1.56319	-1.94771e-10	4.0207e-05	-1.57423	-1.94771e-10
106589638	rs79606239	3.57991e-08	0.33842	-1.94771e-10	4.90952e-06	-1.04349	-1.94771e-10	0.00014297	-0.305637	-1.94771e-10
106589726	rs79139527	2.95302e-08	-1.22795e-10	0.14591	1.11454e-05	-1.22795e-10	-0.223636	0.000154661	-1.22795e-10	-0.22703
106589727	rs78156450	3.34787e-08	0.271406	-1.94771e-10	2.89593e-05	0.731228	-1.94771e-10	0.000580757	1.09606	-1.94771e-10
106589749	rs17159621	7.30689e-08	-1.65961	2.71151	2.11045e-05	-1.63276	2.04758	0.000291764	-1.73633	2.14401
106590331	rs1645606	6.45409e-09	-0.643291	-0.731497	2.38923e-06	-1.68096	-0.0827336	3.21357e-05	-1.73734	-0.0609571
106590483	rs143754545	4.01491e-08	0.453098	-1.94771e-10	5.18529e-06	-0.988838	-1.94771e-10	0.0001576	-0.208206	-1.94771e-10
106590824	rs2548755	6.58788e-09	-0.627895	-0.726375	2.41655e-06	-1.67736	-0.0749615	3.23686e-05	-1.73797	-0.0531116
106591240	rs2545714	6.23944e-09	-0.677114	-0.731497	2.37111e-06	-1.68857	-0.0827336	3.21928e-05	-1.73557	-0.0609571
106591343	rs2548110	6.34543e-09	-0.66027	-0.731497	2.38e-06	-1.68483	-0.0827336	3.21621e-05	-1.73652	-0.0609571
106591498	rs2548112	6.23944e-09	-0.677114	-0.731497	2.37111e-06	-1.68857	-0.0827336	3.21928e-05	-1.73557	-0.0609571
106591614	rs17400404	4.93677e-08	0.659795	-1.94771e-10	1.15938e-05	-0.184195	-1.94771e-10	0.000109723	-0.570307	-1.94771e-10
106591660	rs2545715	4.66743e-09	-1.69889	-1.94771e-10	2.976e-06	-1.54408	-1.94771e-10	3.92326e-05	-1.59876	-1.94771e-10
106592059	rs75034411	1.81911e-09	-1.41467	-1.22648	7.4192e-07	-1.70784	-1.22534	1.00061e-05	-1.73948	-1.2256
106592310	rs2548754	6.38598e-09	-0.66027	-0.725127	2.37768e-06	-1.68483	-0.0837082	3.21009e-05	-1.73652	-0.0628628
106592411	rs2548753	6.14002e-09	-0.710401	-0.714274	2.39084e-06	-1.69565	-0.0673658	3.27411e-05	-1.73326	-0.0463728
106592445	rs2548752	8.06124e-09	-1.61113	0.458699	1.07266e-05	-1.62862	1.36669	0.000195074	-1.4156	1.42071
106592911	rs2548115	6.09543e-09	-0.710401	-0.721561	2.34281e-06	-1.69565	-0.0876635	3.1875e-05	-1.73326	-0.0731803
106593515	rs34319558	7.7939e-07	0.508414	2.9106	0.00010806	-0.229683	2.27771	0.0010759	-0.646185	2.35883
106593594	rs151334487	3.95444e-08	0.437922	-1.94771e-10	5.13951e-06	-0.997707	-1.94771e-10	0.000155615	-0.220884	-1.94771e-10
106593727	rs2548116	7.88346e-09	-1.65811	0.483373	1.16524e-05	-1.57469	1.39553	0.000221872	-1.32719	1.46102
106593748	rs2548751	7.88346e-09	-1.65811	0.483373	1.16524e-05	-1.57469	1.39553	0.000221872	-1.32719	1.46102
106593866	rs77495740	5.84046e-09	-1.47469	-1.94771e-10	3.22723e-06	-1.46304	-1.94771e-10	4.08193e-05	-1.55911	-1.94771e-10
106593925	rs139397842	5.4158e-09	-1.55018	-1.94771e-10	2.54354e-06	-1.70111	-1.94771e-10	3.4123e-05	-1.7383	-1.94771e-10
106594254	rs1645618	7.66809e-09	-1.72843	0.525992	1.47014e-05	-1.40904	1.46232	0.000277725	-1.1634	1.52177
106594780	rs60186552	6.48639e-09	-0.627895	-0.741901	2.36019e-06	-1.67736	-0.0985615	3.16066e-05	-1.73797	-0.0769353
106595075	rs2548750	6.3873e-09	-0.643291	-0.741901	2.35171e-06	-1.68096	-0.0985615	3.16264e-05	-1.73734	-0.0769353
106595146	rs2545716	6.11994e-09	-0.676043	-0.751906	2.28965e-06	-1.69242	-0.11384	3.12291e-05	-1.73456	-0.0923597
106595149	rs2548749	6.42182e-09	-0.627895	-0.751906	2.32441e-06	-1.67736	-0.11384	3.11228e-05	-1.73797	-0.0923597
106595264	rs2545717	6.40974e-09	-0.643291	-0.738393	2.34251e-06	-1.68096	-0.102481	3.13039e-05	-1.73734	-0.0871827
106595364	rs150354550	3.56675e-07	2.63732	-1.94771e-10	2.43533e-05	0.558002	-1.94771e-10	0.000694939	1.27556	-1.94771e-10
106595522	rs117355261	2.78175e-08	-1.22795e-10	0.086164	1.11154e-05	-1.22795e-10	-0.226332	0.000162128	-1.22795e-10	-0.17988
106595534	rs190416	6.41958e-09	-0.643291	-0.736859	2.36984e-06	-1.68096	-0.0908844	3.18724e-05	-1.73734	-0.0691852
106595634	rs116233141	4.04704e-08	0.461068	-1.94771e-10	5.20954e-06	-0.984172	-1.94771e-10	0.000158654	-0.201544	-1.94771e-10
106595653	rs2545718	7.6859e-09	-1.62139	0.421271	1.02789e-05	-1.61869	1.31411	0.000191935	-1.39876	1.38765
106595654	rs2548747	6.2747e-09	-0.659192	-0.743786	2.29538e-06	-1.68883	-0.114939	3.13111e-05	-1.73563	-0.0886627
106595702	rs80337509	4.13926e-08	0.4836	-1.94771e-10	5.2789e-06	-0.970947	-1.94771e-10	0.000161672	-0.182698	-1.94771e-10
106595842	rs1645628	7.15343e-09	-0.540366	-0.731545	2.45091e-06	-1.6554	-0.0828064	3.20645e-05	-1.73949	-0.0610306
106595999	rs1645630	6.66619e-09	-0.610661	-0.731793	2.40668e-06	-1.67324	-0.0831821	3.20828e-05	-1.73854	-0.0614099
106596001	rs1645631	6.51918e-09	-0.627895	-0.736859	2.37838e-06	-1.67736	-0.0908844	3.18525e-05	-1.73797	-0.0691852
106596099	rs253112	7.68388e-09	-1.61631	0.415936	1.03714e-05	-1.62371	1.3281	0.000191564	-1.40724	1.39419
106596110	rs253113	6.6325e-09	-0.610661	-0.736859	2.38821e-06	-1.67324	-0.0908844	3.18344e-05	-1.73854	-0.0691852
106596213	rs253114	6.6325e-09	-0.610661	-0.736859	2.38821e-06	-1.67324	-0.0908844	3.18344e-05	-1.73854	-0.0691852
106596330	rs1645093	6.6325e-09	-0.610661	-0.736859	2.38821e-06	-1.67324	-0.0908844	3.18344e-05	-1.73854	-0.0691852
106596411	rs114151085	4.61279e-08	0.591916	-1.94771e-10	5.62902e-06	-0.90673	-1.94771e-10	0.000177048	-0.0918456	-1.94771e-10
106596509	rs253115	6.6325e-09	-0.610661	-0.736859	2.38821e-06	-1.67324	-0.0908844	3.18344e-05	-1.73854	-0.0691852
106596811	rs253116	7.1498e-09	-0.546229	-0.72619	2.471e-06	-1.65536	-0.0746804	3.23313e-05	-1.7394	-0.0528279
106596863	rs171680	6.86312e-09	-0.581547	-0.731793	2.42769e-06	-1.66454	-0.0831821	3.20538e-05	-1.73944	-0.0614099
106596889	rs76307236	3.65292e-07	2.66119	-1.94771e-10	2.47784e-05	0.575307	-1.94771e-10	0.00070885	1.29538	-1.94771e-10
106596951	rs11951446	5.00719e-08	-1.63482	2.30877	1.49641e-05	-1.61031	1.6813	0.000202586	-1.72932	1.77222
106597129	rs253117	7.06023e-09	-0.563955	-0.72107	2.47867e-06	-1.66002	-0.0669252	3.25826e-05	-1.73949	-0.0449996
106597566	rs253118	7.44715e-09	-0.505481	-0.72619	2.4649e-06	-1.65783	-0.0746804	3.23299e-05	-1.73945	-0.0528279
106597788	rs148906192	4.54129e-08	0.576294	-1.94771e-10	5.57676e-06	-0.916056	-1.94771e-10	0.000174739	-0.104974	-1.94771e-10
106598069	rs253119	7.35328e-09	-0.560372	-0.683984	2.60378e-06	-1.66656	-0.0111379	3.44734e-05	-1.73939	0.0113057
106598166	rs253120	8.11867e-09	-1.63633	0.490995	1.1735e-05	-1.59357	1.42149	0.00022097	-1.359	1.48876
106598222	rs253121	8.15686e-09	-1.63164	0.490995	1.1671e-05	-1.59904	1.42149	0.000219021	-1.36786	1.48876
106598246	rs11950865	2.86518e-08	0.115713	-1.94771e-10	4.47549e-06	-1.13605	-1.94771e-10	0.000122831	-0.457456	-1.94771e-10
106598260	rs62355551	2.93e-06	5.59813	-0.85488	9.83759e-07	-1.42939	-1.22165	1.37087e-05	-1.43007	-1.22017
106598358	rs11950186	2.90621e-08	0.129933	-1.94771e-10	4.51199e-06	-1.12793	-1.94771e-10	0.000124292	-0.445631	-1.94771e-10
106598465	rs17341186	6.68719e-08	0.963276	-1.94771e-10	1.48797e-05	0.0653357	-1.94771e-10	0.000140075	-0.32609	-1.94771e-10
106598794	rs253123	1.50284e-08	-0.974225	0.444663	9.57537e-06	-1.73936	1.36389	0.000144747	-1.72372	1.43044
106598803	rs253124	6.82395e-09	-0.613507	-0.705556	2.4942e-06	-1.67719	-0.043508	3.33919e-05	-1.73859	-0.0213635
106598834	rs34561	7.1802e-09	-1.64797	0.379792	1.02702e-05	-1.5884	1.28298	0.00019397	-1.34905	1.34849
106599131	rs34562	6.85762e-09	-0.580373	-0.733769	2.43621e-06	-1.67086	-0.0733662	3.2022e-05	-1.73902	-0.062825
106599243	rs114695929	4.54129e-08	0.576294	-1.94771e-10	5.57676e-06	-0.916056	-1.94771e-10	0.000174739	-0.104974	-1.94771e-10
106599288	rs144412736	4.54129e-08	0.576294	-1.94771e-10	5.57676e-06	-0.916056	-1.94771e-10	0.000174739	-0.104974	-1.94771e-10
106599388	rs34563	8.71674e-08	0.635167	0.593161	2.90152e-06	-1.66494	0.0955067	5.50767e-05	-1.40205	0.142512
106599519	rs34564	7.9543e-09	-0.467041	-0.69875	2.66084e-06	-1.65635	0.000331615	3.46456e-05	-1.73948	0.0163802
106599760	rs34565	7.33156e-09	-0.543334	-0.70398	2.59173e-06	-1.67469	-0.00764314	3.44166e-05	-1.73808	0.00835344
106600215	rs34566	6.85887e-09	-0.510206	-0.803754	2.21403e-06	-1.66175	-0.178103	2.88966e-05	-1.73929	-0.165259
106600614	rs34567	9.01471e-09	-0.376402	-0.664243	2.91116e-06	-1.62865	0.0625348	3.69331e-05	-1.73692	0.0777625
106601947	rs79469587	8.35088e-09	-1.22795e-10	-1.11714	4.27185e-06	-1.22795e-10	-1.18262	5.91387e-05	-1.22795e-10	-1.18838
106602108	rs114097515	4.99124e-08	0.670767	-1.94771e-10	5.90219e-06	-0.85934	-1.94771e-10	0.000189202	-0.0254542	-1.94771e-10
106602160	rs78740614	5.09786e-07	2.99449	-1.94771e-10	3.48292e-05	0.915793	-1.94771e-10	0.00113315	1.76449	-1.94771e-10
106602280	rs115017412	5.11389e-08	0.695042	-1.94771e-10	5.98956e-06	-0.844647	-1.94771e-10	0.000193117	-0.00497335	-1.94771e-10
106602364	rs73780166	5.53502e-08	0.774178	-1.94771e-10	6.72415e-06	-0.728958	-1.94771e-10	0.000218685	0.119365	-1.94771e-10
106602651	rs141648022	5.033e-08	0.679099	-1.94771e-10	5.932e-06	-0.854302	-1.94771e-10	0.000190536	-0.0184269	-1.94771e-10
106602655	rs145933336	5.033e-08	0.679099	-1.94771e-10	5.932e-06	-0.854302	-1.94771e-10	0.000190536	-0.0184269	-1.94771e-10
106603482	rs55993664	8.58126e-07	3.51525	-1.94771e-10	4.51948e-05	1.17632	-1.94771e-10	0.000662493	1.22774	-1.94771e-10
106603931	rs148737344	3.50155e-08	0.316289	-1.94771e-10	3.83091e-06	-1.29156	-1.94771e-10	8.05674e-05	-0.879174	-1.94771e-10
106604655	rs116719095	4.29388e-08	0.520273	-1.94771e-10	5.39429e-06	-0.949323	-1.94771e-10	0.000166715	-0.151985	-1.94771e-10
106604690	rs17159641	5.63912e-08	0.792811	-1.94771e-10	1.28028e-05	-0.0850026	-1.94771e-10	0.000115105	-0.52242	-1.94771e-10
106606558	rs76449492	4.79935e-08	0.631563	-1.94771e-10	5.76438e-06	-0.882967	-1.94771e-10	0.000183054	-0.0584894	-1.94771e-10
106606937	rs34568	7.17416e-09	-0.557575	-0.711442	2.52329e-06	-1.68453	-0.0245699	3.3784e-05	-1.73621	-0.012071
106607019	rs13165897	5.63912e-08	0.792811	-1.94771e-10	1.28028e-05	-0.0850026	-1.94771e-10	0.000115105	-0.52242	-1.94771e-10
106607039	rs185148521	8.78222e-09	-1.22795e-10	-1.06677	5.37316e-06	-1.22795e-10	-0.953248	7.4979e-05	-1.22795e-10	-0.95106
106607080	rs116744836	4.71482e-07	2.91638	-1.94771e-10	3.28529e-05	0.857376	-1.94771e-10	0.00105955	1.69733	-1.94771e-10
106607177	rs17401032	5.81504e-08	0.823531	-1.94771e-10	1.31249e-05	-0.0601538	-1.94771e-10	0.000117587	-0.501094	-1.94771e-10
106607644	rs13186418	8.342e-07	3.48697	-1.94771e-10	4.89988e-05	1.25713	-1.94771e-10	0.000693211	1.27307	-1.94771e-10
106608079	rs55845712	5.19633e-08	0.711035	-1.94771e-10	6.04798e-06	-0.83494	-1.94771e-10	0.000195742	0.00852992	-1.94771e-10
106608126	rs118034739	2.45514e-08	-1.22795e-10	-0.0387353	1.02442e-05	-1.22795e-10	-0.307951	0.000148773	-1.22795e-10	-0.265846
106608626	rs34569	5.51461e-09	-1.7251	0.193002	8.70618e-06	-1.51663	1.046	0.000155795	-1.31407	1.09435
106608884	rs7735717	4.69604e-09	-1.69278	-1.94771e-10	2.52632e-06	-1.7079	-1.94771e-10	3.62646e-05	-1.67743	-1.94771e-10
106609174	rs34570	9.47796e-09	-1.57564	0.585107	1.32595e-05	-1.63133	1.58138	0.000236226	-1.43699	1.63351
106609190	rs6862202	3.91049e-07	2.72933	-1.94771e-10	3.12107e-05	0.806098	-1.94771e-10	0.000877878	1.50924	-1.94771e-10
106609381	rs77779227	4.72437e-08	0.615816	-1.94771e-10	5.71014e-06	-0.892421	-1.94771e-10	0.000180643	-0.071744	-1.94771e-10
106610018	rs66460437	5.63392e-08	0.791887	-1.94771e-10	1.32221e-05	-0.0527765	-1.94771e-10	0.000117704	-0.500093	-1.94771e-10
106610483	rs75904891	5.41336e-07	3.05454	-1.94771e-10	3.64331e-05	0.960813	-1.94771e-10	0.00119326	1.81617	-1.94771e-10
106610616	rs40082	8.52141e-09	-1.60621	0.509287	1.19952e-05	-1.61238	1.46222	0.000214725	-1.40431	1.5054
106610781	rs40083	1.79208e-08	-0.519487	0.165949	7.78845e-06	-1.67198	1.08996	0.000106109	-1.73904	1.13523
106611124	rs7733288	3.31454e-07	2.56399	-1.94771e-10	2.43949e-05	0.559708	-1.94771e-10	0.000755084	1.35856	-1.94771e-10
106611251	rs34571	9.27793e-09	-0.470812	-0.541052	3.31457e-06	-1.6577	0.221362	4.31882e-05	-1.73947	0.236775
106611263	rs41133	9.01543e-09	-1.60621	0.565643	1.34771e-05	-1.61238	1.57871	0.000245094	-1.40431	1.63768
106611441	rs42306	1.69053e-08	-0.617974	0.206097	8.0695e-06	-1.68589	1.13932	0.000112145	-1.73571	1.18723
106611447	rs42435	8.60311e-09	-0.51974	-0.567639	3.20794e-06	-1.66036	0.191323	4.2031e-05	-1.73906	0.209202
106611520	rs79915383	3.15174e-07	2.51362	-1.94771e-10	2.43749e-05	0.558889	-1.94771e-10	0.00075058	1.35258	-1.94771e-10
106611642	rs55849939	4.85609e-08	0.643315	-1.94771e-10	1.13505e-05	-0.205404	-1.94771e-10	0.000103846	-0.625362	-1.94771e-10
106611890	rs149947191	3.35519e-08	0.273591	-1.94771e-10	2.91157e-05	0.736614	-1.94771e-10	0.000608327	1.14244	-1.94771e-10
106612863	rs143995981	4.65079e-08	0.600119	-1.94771e-10	5.6567e-06	-0.901824	-1.94771e-10	0.000178274	-0.0849488	-1.94771e-10
106613143	rs78144338	2.10454e-08	-0.192822	-1.94771e-10	2.46156e-06	-1.73387	-1.94771e-10	3.42832e-05	-1.73361	-1.94771e-10
106613319	rs7724815	3.1936e-07	2.52682	-1.94771e-10	2.37415e-05	0.53256	-1.94771e-10	0.00073165	1.32703	-1.94771e-10
106614576	rs185212	3.99325e-09	-1.52253	-0.33237	3.83946e-06	-1.73949	0.450157	5.77004e-05	-1.68773	0.474725
106614607	rs115251993	2.30851e-07	2.20227	-1.94771e-10	1.79961e-05	0.255493	-1.94771e-10	0.000565054	1.06865	-1.94771e-10
106614608	rs144239318	9.79937e-09	-1.22795e-10	-0.957184	6.13632e-06	-1.22795e-10	-0.820439	8.35835e-05	-1.22795e-10	-0.842422
106614743	rs116583634	2.84719e-08	0.109417	-1.94771e-10	2.93041e-06	-1.55952	-1.94771e-10	0.000100063	-0.662468	-1.94771e-10
106615506	rs173775	4.82459e-09	-1.67551	0.00973176	6.69688e-06	-1.62967	0.896644	9.85786e-05	-1.62092	0.943502
106615631	rs78880954	7.63476e-09	-1.22795e-10	-1.20679	4.08244e-06	-1.22795e-10	-1.22797	5.69669e-05	-1.22795e-10	-1.2258
106615655	rs76791628	1.93502e-08	-0.276801	-1.94771e-10	3.73638e-06	-1.31655	-1.94771e-10	5.915e-05	-1.18819	-1.94771e-10
106616364	rs117635457	7.88325e-09	-1.22795e-10	-1.17476	4.66916e-06	-1.22795e-10	-1.09369	6.80601e-05	-1.22795e-10	-1.04788
106616523	rs253108	2.44404e-09	-1.49998	-0.845867	1.98294e-06	-1.73854	-0.21154	2.93468e-05	-1.69313	-0.195953
106616609	rs7713055	8.44828e-08	1.45963	-0.262585	6.21664e-06	-0.280033	-0.527403	0.000193642	0.486212	-0.488467
106617278	rs118149499	9.40399e-09	-1.22795e-10	-0.998369	4.55668e-06	-1.22795e-10	-1.11807	6.40847e-05	-1.22795e-10	-1.10806
106617418	rs253107	1.65423e-08	-0.163136	-0.270446	5.7864e-06	-1.42263	0.543477	7.27592e-05	-1.56831	0.587193
106617804	rs60635486	3.96474e-08	0.440522	-1.94771e-10	9.62743e-06	-0.370048	-1.94771e-10	8.74059e-05	-0.797706	-1.94771e-10
106617913	rs78236289	8.16905e-09	-1.22795e-10	-1.13915	4.83222e-06	-1.22795e-10	-1.05936	6.72565e-05	-1.22795e-10	-1.05976
106618010	rs1423342	4.55231e-09	-1.68345	-0.0404205	6.35803e-06	-1.61751	0.83256	9.44121e-05	-1.60094	0.88034
106618022	rs35740714	4.13584e-08	0.482773	-1.94771e-10	9.9557e-06	-0.336519	-1.94771e-10	8.98735e-05	-0.769866	-1.94771e-10
106618078	rs2548740	5.73505e-09	-1.49291	-1.94771e-10	4.24938e-06	-1.18789	-1.94771e-10	6.13258e-05	-1.15207	-1.94771e-10
106618244	rs17401334	1.10338e-08	-0.0740026	-0.764538	1.51154e-06	-1.31825	-0.903283	2.12313e-05	-1.30425	-0.908543
106618421	rs147093780	5.18995e-09	-1.59278	-1.94771e-10	3.69592e-06	-1.32744	-1.94771e-10	5.18463e-05	-1.31999	-1.94771e-10
106618958	rs138441049	1.81096e-08	-1.22795e-10	-0.343061	8.21107e-06	-1.22795e-10	-0.529181	0.000119211	-1.22795e-10	-0.487371
106619057	rs117240969	3.08974e-08	-1.22795e-10	0.19117	1.32927e-05	-1.22795e-10	-0.0474458	0.000195387	-1.22795e-10	0.00671415
106619374	rs444773	2.35592e-09	-1.57399	-0.80858	2.10051e-06	-1.73653	-0.155956	3.2486e-05	-1.64295	-0.144507
106619509	rs451833	2.40894e-09	-1.52795	-0.832363	2.01583e-06	-1.73945	-0.194186	3.03679e-05	-1.67194	-0.182942
106619583	rs40320	1.47941e-08	-0.337877	-0.207395	5.75391e-06	-1.5008	0.616017	7.29795e-05	-1.63081	0.652717
106619628	rs34545	4.929e-09	-1.6919	0.0475316	7.13098e-06	-1.60419	0.933971	0.000105191	-1.58677	0.974279
106619941	rs79796301	5.70995e-09	-1.49729	-1.94771e-10	3.25195e-06	-1.45541	-1.94771e-10	4.70686e-05	-1.41666	-1.94771e-10
106620047	rs78697292	1.02685e-08	-1.22795e-10	-0.910419	4.88105e-06	-1.22795e-10	-1.0493	6.76458e-05	-1.22795e-10	-1.05398
106620970	rs4957536	5.12966e-07	2.73671	0.263992	6.1761e-06	-0.340233	-0.473744	0.000136236	0.081411	-0.435291
106621354	rs34544	2.30968e-09	-1.57543	-0.826961	2.04998e-06	-1.73263	-0.184204	3.24642e-05	-1.62169	-0.166443
106621868	rs42304	4.90974e-09	-1.7214	0.0731209	8.09853e-06	-1.4586	0.91562	0.000122166	-1.43924	0.976355
106622615	rs13179809	3.35882e-08	0.274671	-1.94771e-10	8.56974e-06	-0.486427	-1.94771e-10	7.80286e-05	-0.911193	-1.94771e-10
106622648	rs13179824	1.53269e-07	0.278271	1.51442	2.44458e-05	-0.442314	1.00411	0.000225893	-0.917138	1.06893
106623104	rs78273527	3.99915e-08	-1.22795e-10	0.449165	1.53031e-05	-1.22795e-10	0.0933933	0.000224738	-1.22795e-10	0.146667
106624045	rs6897756	4.00788e-08	0.451345	-1.94771e-10	1.03361e-05	-0.299022	-1.94771e-10	8.8051e-05	-0.790353	-1.94771e-10
106624097	rs77597820	2.85099e-08	0.110748	-1.94771e-10	2.52687e-06	-1.70768	-1.94771e-10	3.40954e-05	-1.7391	-1.94771e-10
106625115	rs765075	4.14791e-08	0.485687	-1.94771e-10	1.04367e-05	-0.289331	-1.94771e-10	9.12952e-05	-0.754171	-1.94771e-10
106625413	rs10515371	2.25371e-05	4.54445	2.23897	1.30889e-05	-0.85359	0.790687	0.000429752	-0.100997	0.895937
106625656	rs139496814	1.14406e-08	-1.22795e-10	-0.802337	7.25299e-06	-1.22795e-10	-0.65325	9.83516e-05	-1.22795e-10	-0.67972
106625669	rs13167605	3.80609e-08	0.399684	-1.94771e-10	9.46158e-06	-0.387425	-1.94771e-10	8.45987e-05	-0.83035	-1.94771e-10
106625682	rs1363896	0.00503594	9.55383	2.63878	0.000103461	0.942891	1.06164	0.00335817	1.68618	1.16471
106625730	rs17342328	5.53087e-09	-1.52916	-1.94771e-10	2.60904e-06	-1.67568	-1.94771e-10	3.72451e-05	-1.65075	-1.94771e-10
106625914	rs111477663	2.55133e-08	-1.22795e-10	-0.000300663	1.03091e-05	-1.22795e-10	-0.301634	0.000150104	-1.22795e-10	-0.256942
106626127	rs73212446	2.65937e-08	-1.22795e-10	0.0411707	1.06878e-05	-1.22795e-10	-0.265564	0.000155749	-1.22795e-10	-0.220021
106626394	rs17159693	2.44891e-07	0.508665	1.75264	3.67951e-05	-0.252473	1.22317	0.0003296	-0.752498	1.28211
106626404	rs73777805	2.69098e-08	-1.22795e-10	0.0529876	1.07984e-05	-1.22795e-10	-0.25527	0.000157399	-1.22795e-10	-0.209487
106626406	rs56852743	2.42977e-07	0.508665	1.7448	3.6401e-05	-0.252473	1.21241	0.000328959	-0.752498	1.28016
106626858	rs35775035	4.3961e-08	0.543801	-1.94771e-10	1.06153e-05	-0.272368	-1.94771e-10	9.30083e-05	-0.735579	-1.94771e-10
106626901	rs10515372	4.14528e-08	0.485052	-1.94771e-10	1.01278e-05	-0.319385	-1.94771e-10	8.94663e-05	-0.774406	-1.94771e-10
106627016	rs9327996	2.80335e-07	0.538302	1.85818	4.13283e-05	-0.228352	1.31523	0.00037235	-0.732828	1.38439
106627040	rs9327997	2.86442e-07	0.552481	1.86555	4.20893e-05	-0.216799	1.32193	0.000378438	-0.723394	1.39118
106627302	rs6596736	4.76094e-07	0.552481	2.37363	6.6877e-05	-0.216799	1.78499	0.000604922	-0.723394	1.86022
106627303	rs4957537	8.78965e-09	0.123286	-1.18921	1.01058e-06	-1.45207	-1.17207	1.81386e-05	-1.2052	-1.16502
106628148	rs13169680	4.26845e-08	0.514334	-1.94771e-10	1.03677e-05	-0.29597	-1.94771e-10	9.12116e-05	-0.755087	-1.94771e-10
106628330	rs35709847	4.45852e-08	0.557899	-1.94771e-10	1.0736e-05	-0.261063	-1.94771e-10	9.38825e-05	-0.726225	-1.94771e-10
106628486	rs10062445	1.45695e-06	0.552481	3.49212	0.000174069	-0.216799	2.74159	0.00153446	-0.723394	2.79106
106628489	rs10077806	1.44828e-06	0.538302	3.50033	0.00017337	-0.228352	2.74911	0.00153161	-0.732828	2.79864
106628554	rs13184636	6.07884e-08	0.867896	-1.94771e-10	1.37938e-05	-0.0104439	-1.94771e-10	0.000115724	-0.517056	-1.94771e-10
106628563	rs113545969	6.06287e-08	0.865266	-1.94771e-10	1.38275e-05	-0.00800754	-1.94771e-10	0.000139671	-0.328976	-1.94771e-10
106628570	rs13184643	6.27124e-08	0.899057	-1.94771e-10	1.41486e-05	0.014949	-1.94771e-10	0.000118224	-0.49569	-1.94771e-10
106628676	rs13184806	4.3961e-08	0.543801	-1.94771e-10	1.06153e-05	-0.272368	-1.94771e-10	9.30083e-05	-0.735579	-1.94771e-10
106628700	rs7730647	1.36166e-06	0.584921	3.39204	0.000172078	-0.143565	2.65685	0.00146876	-0.678399	2.70231
106628768	rs7711298	1.4483e-06	0.637107	3.40153	0.000159439	-0.221553	2.65855	0.00146753	-0.684442	2.70751
106628777	rs253109	6.83334e-09	-0.230799	-1.08689	1.60975e-06	-1.53456	-0.62402	1.98804e-05	-1.65243	-0.626106
106629179	rs7735115	1.85106e-06	0.800711	3.4833	0.00022447	0.029077	2.75	0.00186833	-0.554611	2.81914
106629224	rs7735258	1.11188e-07	-1.22795e-10	1.47172	3.38213e-05	-1.22795e-10	0.886427	0.000481932	-1.22795e-10	0.909535
106629621	rs253110	2.13321e-05	7.57994	-0.851472	1.72909e-06	-0.860688	-1.22638	2.8565e-05	-0.688819	-1.22727
106629767	rs253111	4.46847e-09	-1.72565	-0.0168051	7.49948e-06	-1.43545	0.815615	0.000111228	-1.409	0.852319
106629861	rs34525	6.51613e-09	-0.255595	-1.10963	1.57054e-06	-1.51784	-0.665406	1.89805e-05	-1.66196	-0.662891
106630169	rs79351753	9.35265e-08	1.29874	-1.94771e-10	7.6423e-06	-0.600965	-1.94771e-10	0.000196416	0.0119681	-1.94771e-10
106630233	rs40081	1.67446e-09	-1.70802	-1.01599	1.87529e-06	-1.51785	-0.488047	2.71275e-05	-1.48271	-0.485007
106630271	rs78204453	3.15536e-08	0.212186	-1.94771e-10	4.98482e-06	-1.02827	-1.94771e-10	0.000128691	-0.410856	-1.94771e-10
106630515	rs143206071	6.5739e-09	-1.3564	-1.94771e-10	3.27401e-06	-1.44865	-1.94771e-10	3.82063e-05	-1.62527	-1.94771e-10
106630684	rs34526	2.89917e-09	-1.72459	-0.450485	4.23898e-06	-1.48667	0.296326	6.49118e-05	-1.41674	0.321496
106630808	rs55758108	8.3198e-09	-1.12086	-1.94771e-10	3.25361e-06	-1.4549	-1.94771e-10	3.55754e-05	-1.69661	-1.94771e-10
106630823	rs34527	2.83383e-09	-1.72545	-0.47242	4.18192e-06	-1.46244	0.258547	6.25775e-05	-1.40079	0.268932
106631692	rs17402238	4.00325e-08	0.45019	-1.94771e-10	1.02461e-05	-0.307765	-1.94771e-10	9.74836e-05	-0.688584	-1.94771e-10
106631759	rs17402266	4.72663e-09	-1.68629	-1.94771e-10	2.57854e-06	-1.68744	-1.94771e-10	3.43375e-05	-1.73203	-1.94771e-10
106631814	rs72784111	4.05456e-08	0.462925	-1.94771e-10	1.03522e-05	-0.297464	-1.94771e-10	9.83481e-05	-0.679756	-1.94771e-10
106631826	rs78939434	5.92848e-09	-1.45973	-1.94771e-10	3.24317e-06	-1.45811	-1.94771e-10	3.48073e-05	-1.71844	-1.94771e-10
106632458	rs17159727	4.27901e-08	0.516805	-1.94771e-10	1.08142e-05	-0.253804	-1.94771e-10	0.000102104	-0.642281	-1.94771e-10
106632466	rs72784113	4.39119e-08	0.542684	-1.94771e-10	1.10438e-05	-0.232791	-1.94771e-10	0.000103965	-0.624213	-1.94771e-10
106634547	rs1895462	4.45441e-08	0.556978	-1.94771e-10	1.11729e-05	-0.221172	-1.94771e-10	0.00010501	-0.614214	-1.94771e-10
106634782	rs34590	1.76758e-09	-1.73933	-0.930562	2.62316e-06	-1.33987	-0.33042	4.05164e-05	-1.23149	-0.335075
106635174	rs7701101	4.07522e-08	0.468008	-1.94771e-10	1.03474e-05	-0.29793	-1.94771e-10	9.80842e-05	-0.682442	-1.94771e-10
106635452	rs34589	4.0534e-09	-0.775872	-1.06407	1.55481e-06	-1.64684	-0.546474	1.98231e-05	-1.72414	-0.557277
106635481	rs34588	1.71215e-09	-1.73842	-0.963336	2.52679e-06	-1.33477	-0.372943	3.85919e-05	-1.23615	-0.379073
106635780	rs72784118	9.25685e-09	-1.01414	-1.94771e-10	4.93274e-06	-1.03877	-1.94771e-10	7.9303e-05	-0.894993	-1.94771e-10
106635911	rs34587	1.70798e-09	-1.73798	-0.966212	2.6158e-06	-1.32696	-0.346135	3.973e-05	-1.22744	-0.35872
106635948	rs187073900	8.96051e-09	-1.22795e-10	-1.04667	6.36433e-06	-1.22795e-10	-0.783955	8.76484e-05	-1.22795e-10	-0.794935
106636707	rs114412708	4.08848e-06	5.07643	-1.94771e-10	2.15629e-05	0.436312	-1.94771e-10	0.000372849	0.652904	-1.94771e-10
106636791	rs1981851	2.0942e-06	3.69756	0.709863	3.42193e-06	-1.17393	-0.230525	9.9787e-05	-0.47539	-0.189841
106638503	rs17159745	5.80396e-08	0.821624	-1.94771e-10	1.38742e-05	-0.00463648	-1.94771e-10	0.000126656	-0.426796	-1.94771e-10
106638642	rs67878207	5.6705e-08	0.798359	-1.94771e-10	1.36112e-05	-0.0237744	-1.94771e-10	0.000124566	-0.443437	-1.94771e-10
106639224	rs17343335	5.59419e-08	0.78481	-1.94771e-10	1.34604e-05	-0.0349116	-1.94771e-10	0.000123366	-0.453114	-1.94771e-10
106639482	rs76114892	9.60938e-08	1.32582	-1.94771e-10	1.07707e-05	-0.257838	-1.94771e-10	0.000236067	0.195848	-1.94771e-10
106639732	rs77996071	9.36694e-09	-1.22795e-10	-1.00232	4.35315e-06	-1.22795e-10	-1.16376	6.23865e-05	-1.22795e-10	-1.13492
106639865	rs34586	0.000504383	9.85074	0.0408529	2.86971e-06	-0.510048	-1.07041	5.8156e-05	-0.16401	-1.04113
106639921	rs78085640	1.06098e-08	-0.87772	-1.94771e-10	2.8053e-06	-1.60315	-1.94771e-10	4.2168e-05	-1.52661	-1.94771e-10
106639947	rs17343418	9.96377e-06	4.24591	1.7213	8.21194e-06	-0.970001	0.440926	0.000230982	-0.341626	0.515696
106640316	rs17402929	5.35805e-09	-1.5609	-1.94771e-10	2.56531e-06	-1.69258	-1.94771e-10	3.65016e-05	-1.67091	-1.94771e-10
106640805	rs35423459	4.00782e-06	3.88422	1.17228	5.07389e-06	-1.02706	0.0164985	0.000125716	-0.490036	0.0557907
106641010	rs17343546	9.90756e-06	3.7762	2.18535	1.02496e-05	-1.06517	0.757744	0.000256053	-0.540678	0.817792
106641408	rs17159751	6.44266e-08	0.926025	-1.94771e-10	1.47938e-05	0.0595432	-1.94771e-10	0.000133072	-0.377375	-1.94771e-10
106642354	rs253133	1.75939e-09	-1.73526	-0.939277	2.92713e-06	-1.27474	-0.285902	4.38701e-05	-1.18795	-0.29909
106642412	rs253132	9.73713e-07	3.7415	-0.0998846	9.04364e-07	-1.61983	-1.11535	1.59551e-05	-1.40132	-1.09717
106642609	rs55999115	4.81503e-08	0.634825	-1.94771e-10	1.18809e-05	-0.159734	-1.94771e-10	0.000107717	-0.588762	-1.94771e-10
106643287	rs253131	1.77501e-09	-1.73443	-0.931269	2.99459e-06	-1.26637	-0.271481	4.491e-05	-1.17884	-0.284771
106643403	rs67821433	5.16025e-08	0.704067	-1.94771e-10	1.25724e-05	-0.103162	-1.94771e-10	0.000113054	-0.540406	-1.94771e-10
106644006	rs115596528	1.03978e-08	-0.897904	-1.94771e-10	4.77084e-06	-1.07214	-1.94771e-10	7.8365e-05	-0.906891	-1.94771e-10
106644174	rs253130	3.44418e-09	-0.91001	-1.09281	1.43307e-06	-1.69858	-0.576265	1.87686e-05	-1.73837	-0.597712
106644404	rs253129	4.94834e-06	5.19433	0.0729771	1.10005e-06	-1.46961	-1.0697	1.67082e-05	-1.40393	-1.04844
106644514	rs253128	5.62837e-06	5.33485	0.0612179	1.16124e-06	-1.4141	-1.07108	1.75281e-05	-1.35173	-1.05273
106644771	rs66467060	4.81503e-08	0.634825	-1.94771e-10	1.18809e-05	-0.159734	-1.94771e-10	0.000107717	-0.588762	-1.94771e-10
106644878	rs253127	3.48116e-09	-0.91001	-1.08213	1.4667e-06	-1.69858	-0.553069	1.92017e-05	-1.73837	-0.574898
106645685	rs253125	3.62031e-09	-0.902843	-1.0501	1.56651e-06	-1.6998	-0.486015	2.05292e-05	-1.73751	-0.508912
106645959	rs13167454	5.66822e-08	0.797958	-1.94771e-10	1.33943e-05	-0.0398358	-1.94771e-10	9.91682e-05	-0.671452	-1.94771e-10
106646472	rs252689	9.95348e-06	5.91988	0.0462965	1.26446e-06	-1.32111	-1.07892	1.97787e-05	-1.22539	-1.05827
106646957	rs140608111	9.55919e-06	5.92576	-1.94771e-10	3.55738e-05	0.936944	-1.94771e-10	0.000623664	1.16734	-1.94771e-10
106647920	rs79681701	6.23396e-09	-1.40949	-1.94771e-10	2.54791e-06	-1.69939	-1.94771e-10	3.71163e-05	-1.65421	-1.94771e-10
106648289	rs10464036	1.04547e-06	3.60493	0.107786	2.27454e-06	-1.19301	-0.619872	6.3462e-05	-0.529808	-0.588019
106648315	rs17343762	5.7628e-08	0.814506	-1.94771e-10	1.3577e-05	-0.026288	-1.94771e-10	0.000100239	-0.660707	-1.94771e-10
106648712	rs11948860	4.61637e-08	0.592692	-1.94771e-10	1.14799e-05	-0.194067	-1.94771e-10	0.000104609	-0.618036	-1.94771e-10
106649044	rs67504033	5.16025e-08	0.704067	-1.94771e-10	1.25724e-05	-0.103162	-1.94771e-10	0.000113054	-0.540406	-1.94771e-10
106649583	rs11749826	2.12322e-06	4.0334	0.387785	3.18168e-06	-1.03267	-0.444586	8.26749e-05	-0.447142	-0.406211
106649799	rs252696	3.25931e-09	-0.845323	-1.21266	1.06928e-06	-1.68327	-0.88441	1.37732e-05	-1.73482	-0.910721
106649834	rs252695	2.02001e-09	-1.7383	-0.7981	3.41713e-06	-1.31543	-0.0904299	4.99733e-05	-1.23236	-0.124418
106649907	rs62357486	5.78285e-09	-1.48461	-1.94771e-10	4.98237e-06	-1.02876	-1.94771e-10	3.93444e-05	-1.59591	-1.94771e-10
106650498	rs142504205	5.37313e-09	-1.55809	-1.94771e-10	2.78505e-06	-1.6104	-1.94771e-10	5.31055e-05	-1.29599	-1.94771e-10
106650646	rs252694	4.05446e-09	-0.640424	-1.19926	1.18728e-06	-1.63103	-0.831967	1.46004e-05	-1.73018	-0.857039
106650796	rs252693	4.04944e-09	-0.640424	-1.2005	1.18179e-06	-1.63103	-0.836598	1.45351e-05	-1.73018	-0.86152
106650890	rs252692	4.15353e-09	-0.610361	-1.20518	1.1716e-06	-1.62145	-0.854843	1.4323e-05	-1.72723	-0.879168
106651866	rs406986	1.45894e-09	-1.73352	-1.12827	2.0998e-06	-1.25793	-0.634891	3.087e-05	-1.16965	-0.668833
106651867	rs411191	0.000167127	9.2645	-0.477488	2.1086e-06	-0.680713	-1.20793	4.0327e-05	-0.372581	-1.19867
106652124	rs17403350	6.3323e-08	0.908746	-1.94771e-10	1.46687e-05	0.051051	-1.94771e-10	0.000106603	-0.59916	-1.94771e-10
106652479	rs148065970	4.93748e-09	-1.64265	-1.94771e-10	3.5635e-06	-1.36392	-1.94771e-10	4.6733e-05	-1.42382	-1.94771e-10
106652926	rs173757	6.0715e-07	3.54532	-0.376047	8.25178e-07	-1.63472	-1.1921	1.41378e-05	-1.43599	-1.18343
106653230	rs79174917	6.39889e-09	-1.38338	-1.94771e-10	2.56089e-06	-1.69431	-1.94771e-10	3.55006e-05	-1.69872	-1.94771e-10
106653325	rs252691	4.53598e-06	5.62398	-0.443683	1.04301e-06	-1.38803	-1.20452	1.59838e-05	-1.2999	-1.19679
106653491	rs7711216	6.04386e-08	0.862125	-1.94771e-10	1.35654e-05	-0.0271408	-1.94771e-10	0.000120638	-0.475474	-1.94771e-10
106654316	rs57801723	3.54464e-08	-1.22795e-10	0.328519	1.36361e-05	-1.22795e-10	-0.0219424	0.00019881	-1.22795e-10	0.0240792
106654399	rs74571533	4.50547e-09	-1.73421	-1.94771e-10	2.57435e-06	-1.68907	-1.94771e-10	3.76172e-05	-1.64081	-1.94771e-10
106655512	rs17159786	1.50358e-08	-0.529066	-1.94771e-10	1.00685e-05	-0.325256	-1.94771e-10	0.00021056	0.0815006	-1.94771e-10
106656612	rs252690	8.46252e-06	5.83105	-0.0271528	1.16554e-06	-1.35373	-1.12775	1.84481e-05	-1.24719	-1.10612
106657015	rs1559253	1.36488e-07	1.47704	0.199695	1.7743e-06	-1.47311	-0.588148	3.80239e-05	-1.06892	-0.561138
106657285	rs12514961	1.17298e-07	1.27734	0.247873	1.73758e-06	-1.52865	-0.553525	3.63477e-05	-1.14304	-0.532094
106657430	rs409126	1.43168e-09	-1.7386	-1.14205	1.76257e-06	-1.42371	-0.644182	2.55072e-05	-1.36313	-0.666176
106658409	rs399945	9.12531e-06	5.66427	0.215034	1.28906e-06	-1.38303	-0.997717	1.99542e-05	-1.30427	-0.970552
106658698	rs56283997	8.42303e-08	1.19405	-1.94771e-10	1.37141e-05	-0.016241	-1.94771e-10	0.000110637	-0.562016	-1.94771e-10
106660089	rs441650	1.43838e-09	-1.64812	-1.22787	1.02927e-06	-1.61827	-0.987545	1.50501e-05	-1.55739	-0.999492
106660124	rs433084	1.20303e-05	5.81189	0.343799	1.08905e-06	-1.60276	-0.946603	2.04441e-05	-1.34092	-0.909657
106660342	rs381542	6.54055e-06	5.24333	0.30294	1.00743e-06	-1.66919	-0.958073	1.78503e-05	-1.46907	-0.917178
106660530	rs422261	2.82512e-09	-1.73887	-0.462079	1.582e-06	-1.07245	-1.10353	1.9694e-05	-1.18475	-1.10321
106660582	rs375811	1.39948e-06	4.6741	-0.669745	7.92009e-07	-1.64366	-1.22419	1.16668e-05	-1.59067	-1.22086
106660721	rs138056385	4.71734e-09	-1.68826	-1.94771e-10	2.46053e-06	-1.73429	-1.94771e-10	3.41054e-05	-1.73881	-1.94771e-10
106661072	rs1195945	2.20014e-09	-1.58841	-0.86257	8.38856e-07	-1.59815	-1.21223	1.1764e-05	-1.58982	-1.2134
106662212	rs56890592	1.37791e-08	-0.616353	-1.94771e-10	2.51293e-06	-1.71321	-1.94771e-10	3.67651e-05	-1.66372	-1.94771e-10
106662434	rs17403580	4.6225e-09	-1.70857	-1.94771e-10	2.74738e-06	-1.62402	-1.94771e-10	4.86103e-05	-1.38443	-1.94771e-10
106662978	rs443277	6.48606e-09	-0.891824	-0.478023	9.21513e-07	-1.60834	-1.10806	1.2809e-05	-1.60966	-1.10846
106663352	rs1195944	4.91726e-09	-1.07349	-0.57326	9.56683e-07	-1.53473	-1.14422	1.33072e-05	-1.53541	-1.14455
106663500	rs67727552	1.14538e-08	-0.801179	-1.94771e-10	2.46634e-06	-1.73193	-1.94771e-10	3.54669e-05	-1.69967	-1.94771e-10
106663928	rs114031215	6.93858e-08	1.00018	-1.94771e-10	3.34493e-06	-1.42722	-1.94771e-10	5.86112e-05	-1.19734	-1.94771e-10
106663948	rs60360723	7.09934e-09	-0.710165	-0.569336	1.07215e-06	-1.71655	-0.848443	1.59549e-05	-1.68165	-0.816857
106664048	rs72784131	2.05176e-08	-0.218218	-1.94771e-10	7.37671e-06	-0.636337	-1.94771e-10	0.000121894	-0.465121	-1.94771e-10
106664091	rs252678	2.12833e-09	-1.57253	-0.911641	8.20501e-07	-1.61146	-1.22105	1.15157e-05	-1.60274	-1.22182
106664110	rs140587100	6.72574e-09	-1.33356	-1.94771e-10	4.53736e-06	-1.12232	-1.94771e-10	6.19037e-05	-1.14269	-1.94771e-10
106664404	rs111390210	4.629e-09	-1.70716	-1.94771e-10	2.45098e-06	-1.73818	-1.94771e-10	3.48316e-05	-1.71774	-1.94771e-10
106664634	rs17403761	1.05979e-08	-0.878845	-1.94771e-10	2.45295e-06	-1.73737	-1.94771e-10	3.49505e-05	-1.71434	-1.94771e-10
106664983	rs185211	2.07747e-09	-1.57736	-0.930997	8.14203e-07	-1.61683	-1.22338	1.14349e-05	-1.60735	-1.22425
106665234	rs138744755	5.36521e-09	-1.55957	-1.94771e-10	1.42409e-05	0.0214565	-1.94771e-10	5.95614e-05	-1.18126	-1.94771e-10
106665664	rs252677	7.32042e-09	-0.901666	-0.347169	9.63468e-07	-1.59749	-1.07439	1.34197e-05	-1.59911	-1.07244
106665710	rs1423341	1.39671e-08	0.624863	-1.22766	8.32597e-07	-1.66458	-1.15329	1.40817e-05	-1.45538	-1.16801
106665865	rs77237937	5.4773e-09	-1.53889	-1.94771e-10	2.97174e-06	-1.54552	-1.94771e-10	3.43846e-05	-1.73066	-1.94771e-10
106665921	rs142726853	7.96041e-09	-1.22795e-10	-1.16502	4.99266e-06	-1.22795e-10	-1.02669	6.90994e-05	-1.22795e-10	-1.03272
106666776	rs114986638	8.17325e-09	-1.13864	-1.94771e-10	6.52783e-06	-0.75859	-1.94771e-10	0.00012971	-0.402966	-1.94771e-10
106667225	rs139708063	9.05117e-09	-1.22795e-10	-1.03661	5.65808e-06	-1.22795e-10	-0.901579	7.78055e-05	-1.22795e-10	-0.914057
106667248	rs252676	1.74184e-09	-1.73751	-0.947048	1.20825e-06	-1.219	-1.2265	1.86113e-05	-1.11778	-1.22672
106668371	rs117451380	8.84328e-09	-1.22795e-10	-1.05984	4.59749e-06	-1.22795e-10	-1.10915	6.28895e-05	-1.22795e-10	-1.12689
106668499	rs145962740	1.48392e-08	-0.542229	-1.94771e-10	3.37096e-06	-1.41947	-1.94771e-10	7.06075e-05	-1.01113	-1.94771e-10
106669012	rs146968876	1.40859e-08	-0.594331	-1.94771e-10	1.09731e-05	-0.239222	-1.94771e-10	0.000210262	0.0800844	-1.94771e-10
106669046	rs116582765	5.45932e-09	-1.54218	-1.94771e-10	2.96215e-06	-1.54875	-1.94771e-10	3.43612e-05	-1.73134	-1.94771e-10
106669524	rs252675	2.16676e-09	-1.73386	-0.732405	1.24611e-06	-1.21507	-1.19957	1.88402e-05	-1.13302	-1.19925
106669552	rs252674	1.74045e-08	-0.471732	0.0889586	1.00274e-06	-1.70828	-0.923651	1.427e-05	-1.69525	-0.914859
106669946	rs173756	2.38589e-09	-1.68162	-0.688311	1.04291e-06	-1.40455	-1.1881	1.61596e-05	-1.29627	-1.18949
106671276	rs148734901	7.60031e-09	-1.22795e-10	-1.21131	4.58057e-06	-1.22795e-10	-1.11284	6.32362e-05	-1.22795e-10	-1.12139
106671281	rs1212393	2.88973e-09	-1.72504	-0.453295	1.26153e-06	-1.27498	-1.12736	1.89779e-05	-1.19883	-1.12617
106671403	rs142283579	5.44729e-09	-1.54438	-1.94771e-10	6.21205e-06	-0.808174	-1.94771e-10	6.49838e-05	-1.09413	-1.94771e-10
106672029	rs115911052	1.97149e-08	-0.258126	-1.94771e-10	1.60729e-05	0.142472	-1.94771e-10	0.000319424	0.49825	-1.94771e-10
106672179	rs147848804	7.33411e-09	-1.24697	-1.94771e-10	2.53205e-06	-1.70564	-1.94771e-10	4.38348e-05	-1.48784	-1.94771e-10
106672554	rs1423340	4.84659e-09	-1.66123	-1.94771e-10	3.40575e-06	-1.4092	-1.94771e-10	5.90327e-05	-1.19018	-1.94771e-10
106672726	rs1423338	4.85592e-09	-1.6593	-1.94771e-10	3.41919e-06	-1.40526	-1.94771e-10	5.93332e-05	-1.1851	-1.94771e-10
106673261	rs412541	3.7566e-09	-1.64843	-0.267561	1.01715e-06	-1.56364	-1.05402	1.31903e-05	-1.63633	-1.05245
106673386	rs444702	2.83683e-09	-1.7295	-0.467317	1.28786e-06	-1.24699	-1.13469	1.93822e-05	-1.16866	-1.13525
106673729	rs17344660	1.64715e-08	-0.437872	-1.94771e-10	2.61304e-06	-1.67415	-1.94771e-10	3.82915e-05	-1.62304	-1.94771e-10
106674243	rs7711379	1.51609e-08	-0.520784	-1.94771e-10	2.56766e-06	-1.69167	-1.94771e-10	3.73893e-05	-1.64688	-1.94771e-10
106674454	rs114785974	5.14137e-09	-1.60218	-1.94771e-10	2.66264e-06	-1.65534	-1.94771e-10	4.65422e-05	-1.42791	-1.94771e-10
106674516	rs252682	2.28198e-09	-1.73038	-0.684081	1.21012e-06	-1.25632	-1.18763	1.82451e-05	-1.1765	-1.18788
106674599	rs13189743	3.35849e-07	3.66253	-1.08537	1.34377e-06	-1.50315	-0.836035	2.7901e-05	-1.06413	-0.87547
106674701	rs80015052	1.48594e-08	-1.22795e-10	-0.540871	6.84215e-06	-1.22795e-10	-0.711563	9.61669e-05	-1.22795e-10	-0.702183
106675084	rs252683	2.67213e-09	-1.57216	-0.684471	8.37418e-07	-1.62128	-1.19082	1.17698e-05	-1.61196	-1.19077
106675142	rs17344779	1.43709e-08	0.234576	-0.808875	1.63916e-06	-1.70239	-0.438095	2.68052e-05	-1.51318	-0.466493
106675543	rs139728162	5.71372e-09	-1.49663	-1.94771e-10	3.00501e-06	-1.53438	-1.94771e-10	4.03156e-05	-1.57153	-1.94771e-10
106677407	rs17344856	1.3019e-08	-0.673089	-1.94771e-10	2.49422e-06	-1.72069	-1.94771e-10	3.63864e-05	-1.67407	-1.94771e-10
106678759	rs423882	2.57513e-08	-0.230507	0.239488	1.0876e-06	-1.73831	-0.812378	1.50886e-05	-1.73855	-0.815779
106678794	rs1195947	7.15506e-06	6.09012	-0.454047	7.35037e-07	-1.73778	-1.20472	1.10427e-05	-1.66573	-1.20076
106680487	rs1195946	5.35621e-06	5.85305	-0.50654	7.28179e-07	-1.73892	-1.21295	1.08941e-05	-1.67015	-1.20989
106680676	rs148989365	6.12365e-09	-1.42734	-1.94771e-10	8.20496e-06	-0.529925	-1.94771e-10	7.39319e-05	-0.965124	-1.94771e-10
106681370	rs116167612	9.69452e-09	-0.967942	-1.94771e-10	2.52179e-06	-1.70969	-1.94771e-10	5.13786e-05	-1.32905	-1.94771e-10
106681669	rs252679	1.59117e-08	-0.135677	-0.336772	8.39764e-07	-1.73313	-1.07617	1.18675e-05	-1.71412	-1.08034
106681686	rs79161016	5.02692e-09	-1.62469	-1.94771e-10	3.42491e-06	-1.40359	-1.94771e-10	5.11921e-05	-1.33268	-1.94771e-10
106682270	rs184043132	9.50778e-09	-1.22795e-10	-0.987392	6.21177e-06	-1.22795e-10	-0.808218	8.31643e-05	-1.22795e-10	-0.847451
106682508	rs10076236	5.06114e-09	-1.61791	-1.94771e-10	3.46464e-06	-1.39206	-1.94771e-10	5.18456e-05	-1.32	-1.94771e-10
106683271	rs252680	6.16437e-09	-0.77415	-0.646566	8.01503e-07	-1.68129	-1.17465	1.09353e-05	-1.69925	-1.17702
106683412	rs1423337	5.4055e-09	-1.55208	-1.94771e-10	2.45852e-06	-1.73511	-1.94771e-10	3.63253e-05	-1.67575	-1.94771e-10
106683872	rs117765815	2.58609e-08	-1.22795e-10	0.0132297	1.05138e-05	-1.22795e-10	-0.281978	0.000155166	-1.22795e-10	-0.223774
106683915	rs150456420	7.62491e-09	-1.22795e-10	-1.20808	4.08305e-06	-1.22795e-10	-1.22782	5.68502e-05	-1.22795e-10	-1.22785
106685037	rs115988662	8.04863e-09	-1.154	-1.94771e-10	6.3944e-06	-0.779242	-1.94771e-10	0.000118999	-0.489155	-1.94771e-10
106685081	rs146269646	8.0326e-09	-1.15599	-1.94771e-10	2.73168e-06	-1.62975	-1.94771e-10	5.33552e-05	-1.2913	-1.94771e-10
106685258	rs252681	8.65073e-09	-0.705551	-0.376307	8.56426e-07	-1.69227	-1.09739	1.16844e-05	-1.70867	-1.10135
106685563	rs1593022	2.36683e-09	-1.58852	-0.789431	1.90401e-06	-1.59608	-0.394623	2.27132e-05	-1.71621	-0.42911
106685840	rs1121840	2.30918e-09	-1.55346	-0.849148	1.69336e-06	-1.63019	-0.477765	2.07858e-05	-1.72353	-0.510468
106686567	rs74659987	1.9476e-08	-0.270321	-1.94771e-10	4.56275e-06	-1.11674	-1.94771e-10	9.50593e-05	-0.713767	-1.94771e-10
106687782	rs28818231	2.53108e-08	-0.161797	0.153524	2.45631e-06	-1.48977	-0.246233	3.4767e-05	-1.50395	-0.215651
106688996	rs62357489	4.75335e-09	-1.68065	-1.94771e-10	6.16788e-06	-0.81531	-1.94771e-10	4.87166e-05	-1.38225	-1.94771e-10
106689292	rs72784147	2.37677e-08	-0.0711758	-1.94771e-10	5.87787e-06	-0.86347	-1.94771e-10	0.000107356	-0.592122	-1.94771e-10
106689389	rs62357490	5.59127e-09	-1.5183	-1.94771e-10	4.76041e-06	-1.07433	-1.94771e-10	4.61418e-05	-1.43655	-1.94771e-10
106690481	rs1195948	6.97261e-05	8.39341	-0.480583	7.54015e-07	-1.7093	-1.2077	1.35687e-05	-1.46022	-1.20028
106691241	rs189351429	9.63028e-09	-1.22795e-10	-0.974591	6.31736e-06	-1.22795e-10	-0.791363	8.45103e-05	-1.22795e-10	-0.831395
106691540	rs180868339	4.95839e-09	-1.63842	-1.94771e-10	2.58973e-06	-1.68311	-1.94771e-10	4.40077e-05	-1.4839	-1.94771e-10
106692143	rs147998546	5.70763e-09	-1.4977	-1.94771e-10	6.92279e-06	-0.699846	-1.94771e-10	6.74416e-05	-1.05701	-1.94771e-10
106692995	rs252698	1.54495e-08	-0.220125	-0.281799	8.63765e-07	-1.73179	-1.04933	1.20981e-05	-1.72906	-1.04616
106693429	rs166159	1.27773e-08	-0.405269	-0.286561	8.55404e-07	-1.73872	-1.05212	1.19263e-05	-1.73919	-1.05033
106694018	rs79799292	6.87388e-09	-1.31177	-1.94771e-10	3.7301e-06	-1.31823	-1.94771e-10	6.05319e-05	-1.1651	-1.94771e-10
106694020	rs35563722	2.28934e-09	-1.32392	-1.08732	1.08596e-06	-1.72383	-0.828363	1.45762e-05	-1.73622	-0.852658
106694621	rs187268	7.02702e-05	7.92194	-0.00134171	8.24991e-07	-1.73126	-1.09578	1.43507e-05	-1.53322	-1.07125
106695274	rs13166574	2.0125e-09	-1.35083	-1.1893	8.94398e-07	-1.71807	-1.0282	1.18593e-05	-1.7382	-1.05696
106695742	rs79541224	1.01689e-07	1.38241	-1.94771e-10	6.97695e-06	-0.692052	-1.94771e-10	0.000125704	-0.434337	-1.94771e-10
106696541	rs252699	2.52959e-08	0.29087	-0.299729	9.05605e-07	-1.67765	-1.05616	1.3222e-05	-1.62694	-1.05945
106697023	rs6860893	8.14628e-09	0.0438457	-1.18579	7.3786e-07	-1.72234	-1.21632	1.0149e-05	-1.72742	-1.22347
106697317	rs10447298	1.04718e-08	-0.890813	-1.94771e-10	7.1059e-06	-0.673739	-1.94771e-10	0.000136087	-0.354977	-1.94771e-10
106697485	rs12514805	2.36672e-09	-1.17978	-1.19822	8.68055e-07	-1.73011	-1.04605	1.18198e-05	-1.72627	-1.07222
106697509	rs252703	0.000127203	8.2388	0.275237	9.20991e-07	-1.73079	-0.986184	1.60657e-05	-1.53034	-0.961237
106697771	rs115563396	1.59325e-05	6.43662	-1.94771e-10	4.7416e-05	1.22429	-1.94771e-10	0.00100396	1.64344	-1.94771e-10
106697851	rs10447299	8.95902e-09	0.141984	-1.18883	7.39423e-07	-1.72412	-1.21243	1.02395e-05	-1.72104	-1.22097
106697904	rs10447300	9.4171e-09	-0.996975	-1.94771e-10	6.30618e-06	-0.793134	-1.94771e-10	0.000118713	-0.491556	-1.94771e-10
106698219	rs6893449	8.79335e-09	0.132724	-1.19823	7.45917e-07	-1.72225	-1.20555	1.02708e-05	-1.72276	-1.2162
106698359	rs6867180	9.0939e-09	0.194568	-1.22647	8.29216e-07	-1.72847	-1.09346	1.1457e-05	-1.71551	-1.11416
106698397	rs144856961	7.68529e-09	-1.22795e-10	-1.20019	4.35705e-06	-1.22795e-10	-1.16287	6.06085e-05	-1.22795e-10	-1.16383
106698616	rs111807014	8.07012e-09	-1.15133	-1.94771e-10	4.22728e-06	-1.1931	-1.94771e-10	8.29818e-05	-0.849647	-1.94771e-10
106699274	rs2042324	9.72607e-09	0.260923	-1.22562	8.33317e-07	-1.73288	-1.08412	1.16598e-05	-1.70762	-1.1045
106699548	rs173758	9.727e-09	-0.874801	-0.0897957	9.76143e-07	-1.6971	-0.961715	1.32579e-05	-1.71295	-0.970727
106699557	rs10447245	1.01017e-08	-0.926803	-1.94771e-10	6.82469e-06	-0.714117	-1.94771e-10	0.000129958	-0.401054	-1.94771e-10
106699560	rs10447246	1.11952e-08	-0.82402	-1.94771e-10	7.65701e-06	-0.599042	-1.94771e-10	0.000148154	-0.270016	-1.94771e-10
106699782	rs10447247	1.26096e-08	-1.31925	0.614201	4.0608e-06	-1.37611	0.142823	7.88769e-05	-1.08107	0.180686
106700226	rs79794083	1.00879e-08	-1.22795e-10	-0.928163	5.15535e-06	-1.22795e-10	-0.99463	7.21401e-05	-1.22795e-10	-0.989659
106700940	rs17345424	1.94225e-08	-0.273072	-1.94771e-10	2.57032e-06	-1.69064	-1.94771e-10	4.11535e-05	-1.55096	-1.94771e-10
106701215	rs6884043	2.30797e-08	-0.100548	-1.94771e-10	2.59498e-06	-1.68108	-1.94771e-10	4.34468e-05	-1.49673	-1.94771e-10
106701295	rs6884177	2.2017e-05	7.95387	-1.1938	2.68584e-06	-0.705157	-0.941515	8.2992e-05	0.135146	-0.98467
106701494	rs17345521	1.48383e-08	-0.54229	-1.94771e-10	2.45016e-06	-1.73851	-1.94771e-10	3.62579e-05	-1.67761	-1.94771e-10
106701686	rs6886070	5.00696e-09	-1.62867	-1.94771e-10	2.77156e-06	-1.61525	-1.94771e-10	3.42154e-05	-1.73559	-1.94771e-10
106702473	rs17159828	6.97799e-05	8.70157	-0.787971	5.84553e-06	-0.507701	-0.361285	0.000195027	0.412778	-0.407909
106702508	rs17159829	6.60083e-05	8.64737	-0.789337	5.75934e-06	-0.526272	-0.35757	0.000189813	0.388208	-0.410436
106702538	rs142705076	9.0076e-09	-1.22795e-10	-1.04143	5.34195e-06	-1.22795e-10	-0.959073	7.56519e-05	-1.22795e-10	-0.942126
106702539	rs17159830	9.76849e-05	9.02699	-0.776988	6.4299e-06	-0.440074	-0.33363	0.000233467	0.569052	-0.384281
106702658	rs34018413	1.54789e-07	2.86122	-1.05866	2.10401e-06	-1.10482	-0.785998	4.294e-05	-0.677429	-0.831036
106703099	rs114547506	4.6829e-09	-1.69558	-1.94771e-10	2.60388e-06	-1.67766	-1.94771e-10	3.54191e-05	-1.70102	-1.94771e-10
106703390	rs142128388	7.54914e-09	-1.22795e-10	-1.21807	4.50142e-06	-1.22795e-10	-1.13027	6.18242e-05	-1.22795e-10	-1.14397
106703567	rs72783699	6.80418e-09	-1.32197	-1.94771e-10	3.00655e-06	-1.53387	-1.94771e-10	4.11416e-05	-1.55125	-1.94771e-10
106705913	rs74453099	5.85148e-07	-1.22795e-10	3.13236	0.000150688	-1.22795e-10	2.38055	0.00226953	-1.22795e-10	2.45906
106706032	rs147802848	1.25529e-08	-1.22795e-10	-0.709554	6.20838e-06	-1.22795e-10	-0.808764	8.67672e-05	-1.22795e-10	-0.80504
106706336	rs66609347	1.01375e-08	-0.923262	-1.94771e-10	2.55835e-06	-1.6953	-1.94771e-10	3.41964e-05	-1.73615	-1.94771e-10
106706957	rs10053294	1.18082e-07	-1.22795e-10	1.53187	3.57187e-05	-1.22795e-10	0.941009	0.000528604	-1.22795e-10	1.00197
106707310	rs17345752	8.99715e-09	-1.04259	-1.94771e-10	2.65126e-06	-1.65963	-1.94771e-10	3.40834e-05	-1.73946	-1.94771e-10
106707518	rs6874598	2.63875e-06	5.79676	-1.1582	1.64994e-06	-1.26872	-0.865205	4.4016e-05	-0.579946	-0.90377
106707825	rs12655690	2.7032e-06	5.37285	-0.710157	2.59067e-06	-1.41485	-0.2679	6.69213e-05	-0.751369	-0.313382
106708056	rs138998231	7.75239e-09	-1.22795e-10	-1.1915	4.13563e-06	-1.22795e-10	-1.21503	5.76563e-05	-1.22795e-10	-1.21377
106708440	rs12518403	2.3192e-06	5.73233	-1.22286	1.25723e-06	-1.33513	-1.07063	3.38086e-05	-0.64335	-1.1042
106709733	rs72783701	7.26735e-09	-1.25611	-1.94771e-10	3.94201e-06	-1.26297	-1.94771e-10	6.45478e-05	-1.10086	-1.94771e-10
106709800	rs6882277	6.50034e-09	-0.799465	-0.568182	1.03032e-06	-1.73948	-0.865319	1.53161e-05	-1.70502	-0.83434
106710884	rs7706841	5.50891e-09	-0.683884	-0.849252	9.49139e-07	-1.73575	-0.951111	1.42358e-05	-1.68018	-0.932325
106711746	rs115848772	5.32867e-09	-1.5664	-1.94771e-10	2.62363e-06	-1.67011	-1.94771e-10	3.47554e-05	-1.71993	-1.94771e-10
106711749	rs17411832	8.55271e-09	-1.09325	-1.94771e-10	2.65518e-06	-1.65815	-1.94771e-10	3.41567e-05	-1.73731	-1.94771e-10
106712699	rs2859	7.82987e-09	-1.18156	-1.94771e-10	2.78132e-06	-1.61174	-1.94771e-10	3.45018e-05	-1.72726	-1.94771e-10
106713137	rs73777837	7.54203e-09	-1.22795e-10	-1.21901	4.08336e-06	-1.22795e-10	-1.22774	5.6869e-05	-1.22795e-10	-1.22752
106713618	rs365807	2.70665e-09	-1.62983	-0.613966	9.36005e-07	-1.66816	-1.03264	1.46412e-05	-1.52661	-1.05782
106714490	rs14038	8.03341e-07	4.23304	-0.783767	2.07976e-06	-1.67812	-0.224295	4.32973e-05	-1.2236	-0.276575
106714686	rs72785807	6.31831e-09	-1.39605	-1.94771e-10	2.85065e-06	-1.58712	-1.94771e-10	3.90306e-05	-1.60392	-1.94771e-10
106715984	rs601033	8.97902e-09	-1.22795e-10	-1.04461	6.52967e-06	-1.22795e-10	-0.758308	9.58005e-05	-1.22795e-10	-0.706
106716014	rs146678218	8.66583e-09	-1.22795e-10	-1.08011	4.48701e-06	-1.22795e-10	-1.13348	6.31603e-05	-1.22795e-10	-1.12259
106717374	rs143326248	4.60462e-09	-1.71244	-1.94771e-10	3.02595e-06	-1.52744	-1.94771e-10	4.32443e-05	-1.5014	-1.94771e-10
106717438	rs3797506	1.84283e-06	5.38629	-1.10674	1.38147e-06	-1.56224	-0.749279	3.13027e-05	-1.02995	-0.794615
106719284	rs112899736	7.43002e-09	-1.23397	-1.94771e-10	4.1056e-06	-1.22231	-1.94771e-10	4.70044e-05	-1.41803	-1.94771e-10
106719693	rs117691514	8.04779e-09	-1.22795e-10	-1.15411	4.57464e-06	-1.22795e-10	-1.11414	6.35747e-05	-1.22795e-10	-1.11605
106720657	rs61483329	6.52424e-09	-1.36398	-1.94771e-10	3.59932e-06	-1.35392	-1.94771e-10	4.24584e-05	-1.51974	-1.94771e-10
106720912	rs17159868	7.85978e-09	-1.17774	-1.94771e-10	3.00514e-06	-1.53434	-1.94771e-10	4.25689e-05	-1.51715	-1.94771e-10
106721195	rs252814	0.00082045	10.0886	0.289461	8.61908e-07	-1.67539	-1.10788	1.13354e-05	-1.73872	-1.10162
106721683	rs252815	0.00550657	11.5689	0.713068	9.35788e-07	-1.73462	-0.966413	1.39221e-05	-1.68678	-0.948007
106722269	rs145834886	6.44365e-09	-1.37641	-1.94771e-10	3.83762e-06	-1.28981	-1.94771e-10	4.24906e-05	-1.51899	-1.94771e-10
106723326	rs78458639	7.28518e-09	-0.40958	-0.84408	1.23471e-06	-1.43004	-0.993791	1.77268e-05	-1.40718	-0.986017
106723903	rs117651371	1.23715e-08	-1.22795e-10	-0.724105	4.67243e-06	-1.22795e-10	-1.09298	6.58276e-05	-1.22795e-10	-1.08123
106724057	rs76945754	4.50501e-09	-1.73431	-1.94771e-10	2.44794e-06	-1.73942	-1.94771e-10	3.41144e-05	-1.73855	-1.94771e-10
106724411	rs252816	1.99198e-06	5.56755	-1.21017	1.05576e-06	-1.73153	-0.848869	1.79408e-05	-1.53779	-0.843401
106724588	rs252817	1.54424e-06	5.32642	-1.22364	9.91177e-07	-1.73787	-0.905653	1.61722e-05	-1.57368	-0.911291
106725153	rs75928884	5.10274e-06	5.29803	-1.94771e-10	4.96163e-06	-1.03293	-1.94771e-10	0.000108961	-0.577278	-1.94771e-10
106725331	rs3797510	3.10603e-08	-1.39228	1.5887	1.68942e-06	-1.73008	-0.380203	2.51495e-05	-1.70112	-0.342308
106725691	rs252818	0.0542615	13.2383	1.33151	9.41003e-07	-1.73147	-0.963999	1.43034e-05	-1.66887	-0.938903
106726423	rs191247830	5.08965e-09	-1.61229	-1.94771e-10	3.52491e-06	-1.37481	-1.94771e-10	5.07096e-05	-1.34215	-1.94771e-10
106726448	rs72785812	3.41313e-08	-1.41593	1.70665	1.79158e-06	-1.72447	-0.327091	2.68645e-05	-1.68943	-0.288032
106726498	rs114457728	4.96191e-09	-1.63771	-1.94771e-10	2.55654e-06	-1.69601	-1.94771e-10	3.4483e-05	-1.7278	-1.94771e-10
106726558	rs116492619	5.56853e-09	-1.52237	-1.94771e-10	3.6411e-06	-1.34238	-1.94771e-10	4.19699e-05	-1.53131	-1.94771e-10
106726950	rs11957904	5.20956e-09	-1.58901	-1.94771e-10	2.74385e-06	-1.6253	-1.94771e-10	3.69367e-05	-1.65906	-1.94771e-10
106727006	rs252819	0.0448351	12.9934	1.38556	9.51843e-07	-1.72478	-0.959243	1.4194e-05	-1.68474	-0.930707
106727920	rs12514898	1.66401e-09	-1.72907	-1.0012	1.19177e-06	-1.40072	-1.0585	1.25844e-05	-1.66318	-1.07264
106728586	rs17412225	5.15113e-09	-0.373417	-1.22687	1.00461e-06	-1.411	-1.21906	1.40857e-05	-1.40308	-1.22003
106729642	rs3797512	3.32884e-08	-1.22795e-10	0.265708	1.45167e-05	-1.22795e-10	0.0406373	0.000200098	-1.22795e-10	0.030541
106729889	rs17159888	4.80068e-09	-1.67074	-1.94771e-10	2.5941e-06	-1.68142	-1.94771e-10	3.51636e-05	-1.70826	-1.94771e-10
106729992	rs3797513	5.32239e-08	-1.2238	1.95881	2.02574e-06	-1.73922	-0.18951	2.9579e-05	-1.73725	-0.143949
106730344	rs252820	8.60835e-07	4.74142	-1.22302	8.61712e-07	-1.73482	-1.04868	1.26596e-05	-1.66733	-1.06253
106731116	rs114465845	3.57481e-07	2.63958	-1.94771e-10	6.08807e-06	-0.828332	-1.94771e-10	9.02247e-05	-0.765966	-1.94771e-10
106732144	rs431982	0.136378	13.6303	1.86114	1.10129e-06	-1.73795	-0.800233	1.79073e-05	-1.63959	-0.743466
106733298	rs143970478	2.35457e-08	-0.0805606	-1.94771e-10	2.7446e-06	-1.62503	-1.94771e-10	3.42399e-05	-1.73488	-1.94771e-10
106734026	rs252813	6.06206e-07	4.37839	-1.21068	1.16029e-06	-1.69954	-0.786455	1.57787e-05	-1.71461	-0.794992
106734729	rs72785818	9.58848e-08	-0.950297	2.27394	2.63809e-06	-1.68801	0.0233992	3.76625e-05	-1.71793	0.0783227
106735087	rs3797514	8.99802e-08	-1.00587	2.26595	2.58119e-06	-1.705	0.0185836	3.71916e-05	-1.72901	0.0768252
106735490	rs252812	0.146328	13.4411	2.12075	1.21863e-06	-1.73727	-0.699661	1.96912e-05	-1.64936	-0.638735
106736009	rs12109193	4.73523e-09	-1.68447	-1.94771e-10	2.56174e-06	-1.69398	-1.94771e-10	3.48484e-05	-1.71726	-1.94771e-10
106736235	rs13182611	5.66335e-09	-1.50549	-1.94771e-10	2.54985e-06	-1.69863	-1.94771e-10	3.53321e-05	-1.70348	-1.94771e-10
106736357	rs252811	0.0717887	13.5319	1.31788	9.11921e-07	-1.73681	-0.990058	1.43438e-05	-1.64738	-0.957567
106736417	rs252810	0.055086	13.3006	1.2843	9.03946e-07	-1.73536	-1.00029	1.50393e-05	-1.58858	-0.969024
106736696	rs252809	6.09305e-07	4.37839	-1.20558	1.18891e-06	-1.69954	-0.762089	1.61642e-05	-1.71461	-0.770859
106736946	rs252808	0.0628025	13.3359	1.38014	9.32706e-07	-1.73357	-0.970761	1.44288e-05	-1.66202	-0.93702
106737687	rs115091127	5.12278e-09	-1.60581	-1.94771e-10	3.24106e-06	-1.45876	-1.94771e-10	3.86855e-05	-1.6128	-1.94771e-10
106737848	rs3797516	4.30942e-08	-1.21121	1.73509	1.89553e-06	-1.73642	-0.258744	2.77834e-05	-1.73899	-0.204838
106738045	rs3756544	4.29759e-08	-1.16159	1.68273	1.85523e-06	-1.7315	-0.285157	2.69928e-05	-1.73945	-0.233244
106739110	rs252807	2.59341e-07	3.51343	-1.19479	1.34387e-06	-1.63869	-0.700424	1.62636e-05	-1.73783	-0.741509
106739198	rs77713966	5.46606e-09	-1.54094	-1.94771e-10	7.7558e-06	-0.586224	-1.94771e-10	6.44498e-05	-1.10238	-1.94771e-10
106739481	rs17448679	4.92091e-09	-1.64601	-1.94771e-10	2.66496e-06	-1.65447	-1.94771e-10	3.56723e-05	-1.6939	-1.94771e-10
106740388	rs112815502	1.12287e-08	-0.821032	-1.94771e-10	3.29959e-06	-1.44087	-1.94771e-10	5.19457e-05	-1.31807	-1.94771e-10
106740852	rs141524993	7.48074e-09	-1.22795e-10	-1.22717	4.15575e-06	-1.22795e-10	-1.21017	5.77825e-05	-1.22795e-10	-1.21158
106741845	rs188497610	5.10378e-09	-0.456248	-1.15327	9.22264e-07	-1.54789	-1.16769	1.09673e-05	-1.70099	-1.17235
106742021	rs116717207	5.53362e-09	-1.52866	-1.94771e-10	7.98675e-06	-0.556881	-1.94771e-10	6.5874e-05	-1.08052	-1.94771e-10
106742153	rs682609	3.04167e-08	0.509231	-0.333742	2.02718e-06	-1.70665	-0.221373	2.65064e-05	-1.68114	-0.309745
106743461	rs10075454	5.34357e-09	-1.56361	-1.94771e-10	6.15519e-06	-0.817369	-1.94771e-10	5.91501e-05	-1.18819	-1.94771e-10
106743643	rs461914	2.36769e-07	3.31811	-1.09053	1.8596e-06	-1.61371	-0.400591	2.24636e-05	-1.73936	-0.417014
106744519	rs77984244	5.28966e-09	-0.35863	-1.21512	1.00575e-06	-1.40373	-1.2252	1.41248e-05	-1.39572	-1.22461
106745249	rs148566822	1.15957e-08	-0.788867	-1.94771e-10	2.62143e-06	-1.67094	-1.94771e-10	3.42014e-05	-1.736	-1.94771e-10
106745348	rs17448714	1.72657e-08	-0.39078	-1.94771e-10	2.63257e-06	-1.66671	-1.94771e-10	3.80991e-05	-1.62808	-1.94771e-10
106745488	rs114954720	5.22084e-09	-1.58684	-1.94771e-10	3.33041e-06	-1.43157	-1.94771e-10	3.94069e-05	-1.59433	-1.94771e-10
106745522	rs13178242	3.36949e-08	-1.19503	1.47288	1.69027e-06	-1.70767	-0.402102	2.39244e-05	-1.71838	-0.37499
106745585	rs467472	0.0105737	12.5028	0.431581	7.82455e-07	-1.70295	-1.17703	1.09427e-05	-1.70982	-1.16578
106746577	rs140061946	4.51998e-09	-1.73099	-1.94771e-10	2.5303e-06	-1.70632	-1.94771e-10	3.6251e-05	-1.6778	-1.94771e-10
106746628	rs114075773	5.32713e-09	-1.56669	-1.94771e-10	3.42623e-06	-1.4032	-1.94771e-10	4.01897e-05	-1.57466	-1.94771e-10
106746654	rs2562525	0.0090796	12.2963	0.485735	8.10125e-07	-1.6856	-1.15963	1.10363e-05	-1.71808	-1.149
106747390	rs58696640	8.69696e-08	-0.827458	2.05351	2.37716e-06	-1.68335	-0.0854013	3.33668e-05	-1.72061	-0.0401013
106747486	rs28683545	9.33176e-08	-0.703945	2.00045	2.38279e-06	-1.64977	-0.116624	3.29435e-05	-1.70153	-0.0719416
106747636	rs114924646	5.32713e-09	-1.56669	-1.94771e-10	3.42623e-06	-1.4032	-1.94771e-10	4.01897e-05	-1.57466	-1.94771e-10
106747880	rs115910304	5.30553e-09	-1.57075	-1.94771e-10	3.40683e-06	-1.40888	-1.94771e-10	4.00306e-05	-1.57863	-1.94771e-10
106747928	rs3797521	1.06863e-07	-0.850913	2.28295	2.71064e-06	-1.68906	0.0515785	3.82411e-05	-1.72385	0.0994912
106748035	rs149753137	7.93688e-09	-1.22795e-10	-1.16798	4.1104e-06	-1.22795e-10	-1.22114	5.75177e-05	-1.22795e-10	-1.21618
106748274	rs468998	0.0156111	12.5223	0.801667	8.52502e-07	-1.70332	-1.09092	1.20164e-05	-1.70566	-1.07634
106748322	rs141351892	1.96522e-07	2.04127	-1.94771e-10	5.02801e-06	-1.01964	-1.94771e-10	7.06819e-05	-1.01008	-1.94771e-10
106748374	rs116697133	5.22709e-09	-1.58565	-1.94771e-10	3.33607e-06	-1.42987	-1.94771e-10	3.94529e-05	-1.59316	-1.94771e-10
106748807	rs35021422	1.19249e-07	-0.933688	2.4754	2.97691e-06	-1.72349	0.179712	4.26432e-05	-1.73584	0.22044
106749044	rs66505151	1.19249e-07	-0.933688	2.4754	2.97691e-06	-1.72349	0.179712	4.26432e-05	-1.73584	0.22044
106749257	rs115868726	5.31964e-09	-1.5681	-1.94771e-10	3.41951e-06	-1.40517	-1.94771e-10	4.01345e-05	-1.57603	-1.94771e-10
106749690	rs6868410	1.19756e-07	-0.717839	2.26379	2.76486e-06	-1.65382	0.0361502	3.83185e-05	-1.70415	0.0818189
106749940	rs72785829	1.21119e-07	-0.809321	2.36659	2.89501e-06	-1.68071	0.109038	4.03198e-05	-1.71817	0.146745
106751029	rs80034262	5.59444e-09	-1.51773	-1.94771e-10	2.80273e-06	-1.60407	-1.94771e-10	3.7788e-05	-1.63628	-1.94771e-10
106752314	rs7703776	7.84613e-08	-0.841091	1.96419	2.33399e-06	-1.6867	-0.100383	3.24096e-05	-1.72385	-0.0659594
106752322	rs10085055	8.68177e-08	-0.77983	2.00414	2.4278e-06	-1.67109	-0.0765922	3.35006e-05	-1.71489	-0.0418102
106752337	rs252984	0.00687015	12.2046	0.298592	7.79091e-07	-1.69411	-1.19018	1.06651e-05	-1.71923	-1.18206
106753301	rs252983	0.00560356	12.0837	0.215696	7.74786e-07	-1.68622	-1.20362	1.05028e-05	-1.71955	-1.19708
106753582	rs141384229	4.48619e-09	-1.7385	-1.94771e-10	3.58094e-06	-1.35904	-1.94771e-10	3.49418e-05	-1.71459	-1.94771e-10
106753705	rs185221	2.96866e-07	3.31781	-0.864036	2.96097e-06	-1.61527	0.0661249	3.5815e-05	-1.73934	0.0494388
106754179	rs650607	5.68836e-07	4.076	-0.971912	2.13686e-06	-1.72968	-0.145648	3.25371e-05	-1.62498	-0.160904
106754271	rs462159	2.3712e-07	3.11154	-0.882478	2.89147e-06	-1.60404	0.0311393	3.45873e-05	-1.73946	0.014681
106754349	rs190458263	7.71544e-09	-1.22795e-10	-1.19628	4.71059e-06	-1.22795e-10	-1.08485	6.44487e-05	-1.22795e-10	-1.1024
106754385	rs77172695	7.80264e-09	-0.0917991	-1.09324	1.22485e-06	-1.24046	-1.19139	1.70088e-05	-1.25029	-1.18425
106754610	rs75769046	6.38067e-09	-1.38623	-1.94771e-10	2.51768e-06	-1.71132	-1.94771e-10	3.40861e-05	-1.73938	-1.94771e-10
106754654	rs468505	3.27868e-07	3.51018	-0.957074	2.19233e-06	-1.73434	-0.115366	3.10468e-05	-1.70194	-0.130834
106754739	rs468072	3.31017e-07	3.51018	-0.947516	2.23501e-06	-1.73434	-0.0960832	3.1647e-05	-1.70194	-0.111685
106754755	rs3797527	5.88844e-08	-1.19093	2.027	2.34344e-06	-1.70188	-0.0811635	3.32034e-05	-1.7124	-0.0532202
106754781	rs469572	5.72283e-07	4.076	-0.965872	2.16348e-06	-1.72968	-0.133268	3.29396e-05	-1.62498	-0.148611
106754817	rs3822565	8.5613e-08	-0.869636	2.07997	2.43491e-06	-1.69512	-0.0496349	3.38017e-05	-1.72645	-0.0213124
106755145	rs1975009	1.28734e-07	-1.11411	2.73236	3.48816e-06	-1.71974	0.334452	5.06664e-05	-1.72293	0.379928
106755332	rs469759	5.4826e-07	4.0401	-0.972849	2.07125e-06	-1.73469	-0.17182	3.18916e-05	-1.63446	-0.171467
106756023	rs2559991	6.46023e-07	4.21507	-0.983741	2.09643e-06	-1.72468	-0.169751	3.22373e-05	-1.6139	-0.181241
106756166	rs3776792	1.48457e-07	-0.93489	2.69569	3.48597e-06	-1.70891	0.322989	4.9757e-05	-1.73248	0.37136
106757368	rs34583348	8.49786e-08	-1.21945	2.42235	2.93253e-06	-1.69393	0.135134	4.25296e-05	-1.70559	0.187525
106757399	rs252801	4.66142e-07	3.8775	-0.972509	2.06093e-06	-1.73691	-0.174598	3.08999e-05	-1.65182	-0.185699
106758558	rs34366978	8.72843e-08	-0.950286	2.17995	2.52793e-06	-1.71182	0.00455232	3.57546e-05	-1.7346	0.0430106
106758684	rs13182976	9.9749e-08	-0.821304	2.18446	2.61704e-06	-1.6837	0.011077	3.62751e-05	-1.71995	0.0428167
106759059	rs181249263	4.54344e-09	-1.72582	-1.94771e-10	2.48102e-06	-1.726	-1.94771e-10	3.48616e-05	-1.71688	-1.94771e-10
106759170	rs191500654	5.41937e-09	-1.54952	-1.94771e-10	3.50871e-06	-1.37942	-1.94771e-10	4.08696e-05	-1.55788	-1.94771e-10
106760541	rs2731839	0.00795067	12.0676	0.581699	8.29145e-07	-1.68312	-1.1389	1.12959e-05	-1.72073	-1.1231
106760609	rs146552123	8.77704e-09	-1.22795e-10	-1.06736	4.27828e-06	-1.22795e-10	-1.18111	5.99918e-05	-1.22795e-10	-1.17406
106761136	rs2731840	0.00403661	11.5321	0.439332	7.64186e-07	-1.73801	-1.1656	1.15955e-05	-1.66053	-1.15712
106761458	rs116423601	5.37379e-09	-1.55797	-1.94771e-10	3.46802e-06	-1.39108	-1.94771e-10	4.05336e-05	-1.56614	-1.94771e-10
106761533	rs25962	8.17477e-09	-1.22795e-10	-1.13845	5.6076e-06	-1.22795e-10	-0.910542	8.07494e-05	-1.22795e-10	-0.876918
106762175	rs11956440	4.81681e-08	-0.92268	1.55787	1.7767e-06	-1.7057	-0.354204	2.52038e-05	-1.73029	-0.310983
106762400	rs73194994	5.89512e-09	-1.46538	-1.94771e-10	3.92826e-06	-1.26647	-1.94771e-10	4.43819e-05	-1.47544	-1.94771e-10
106762584	rs252802	2.2928e-08	0.886223	-0.993368	2.20675e-06	-1.56072	-0.282418	2.60573e-05	-1.72536	-0.282615
106763639	rs17533273	1.04274e-08	-0.0228324	-0.87223	1.09978e-06	-1.73944	-0.800122	1.44791e-05	-1.73853	-0.857034
106763697	rs3873122	6.05509e-08	-0.660897	1.52488	1.88435e-06	-1.63936	-0.361723	2.57277e-05	-1.68873	-0.331974
106763707	rs3873123	6.53788e-08	-0.622458	1.56315	1.95159e-06	-1.62741	-0.338606	2.64967e-05	-1.68012	-0.311126
106763932	rs252803	0.00974674	12.2538	0.599113	8.20998e-07	-1.69343	-1.13847	1.13407e-05	-1.72203	-1.11783
106764106	rs252804	0.00960269	12.1976	0.640443	8.29111e-07	-1.69538	-1.12668	1.15184e-05	-1.71577	-1.10855
106764292	rs11242636	7.05118e-08	-0.583995	1.60027	2.03733e-06	-1.59779	-0.325234	2.75698e-05	-1.65843	-0.293113
106764460	rs252805	0.00965738	12.2341	0.609608	8.21589e-07	-1.69741	-1.13377	1.14475e-05	-1.71424	-1.11625
106764524	rs74422498	7.43027e-09	-0.0101476	-1.22379	1.74215e-06	-0.872698	-1.20685	1.90842e-05	-1.11467	-1.20474
106765839	rs3901010	1.01006e-07	-1.24889	2.62456	4.62134e-06	-1.59508	0.4911	6.13008e-05	-1.68969	0.537219
106766340	rs187557	0.30875	17.1948	-0.886255	1.05775e-06	-1.39842	-1.18009	2.47952e-05	-0.862896	-1.19472
106767346	rs252991	5.82729e-06	5.28366	0.147144	1.62721e-06	-1.09691	-1.05089	3.40476e-05	-0.723614	-1.0169
106767522	rs3843490	4.39946e-06	5.52013	-0.370398	1.62231e-06	-1.10278	-1.04803	3.34469e-05	-0.723042	-1.03527
106767672	rs72785845	2.79724e-08	0.0917145	-1.94771e-10	2.42629e-05	0.554284	-1.94771e-10	0.000295001	0.418709	-1.94771e-10
106767937	rs154648	2.31849e-06	4.97332	-0.464152	1.32138e-06	-1.26065	-1.09534	2.48989e-05	-0.96715	-1.08629
106768103	rs154647	4.67937e-06	5.73498	-0.523564	1.63193e-06	-1.03805	-1.10685	3.39239e-05	-0.641669	-1.10248
106768342	rs154646	0.00132713	11.3702	-0.511209	1.71831e-06	-0.979535	-1.11379	5.00743e-05	-0.250233	-1.10453
106769067	rs115869986	4.41339e-07	2.85031	-1.94771e-10	7.47761e-06	-0.622751	-1.94771e-10	0.000105084	-0.613507	-1.94771e-10
106769123	rs17448944	8.62991e-08	0.488529	0.729788	3.19813e-06	-1.01864	-0.453458	4.82058e-05	-0.98657	-0.40622
106769952	rs152612	1.29671e-05	6.87283	-0.642166	1.83614e-06	-0.873255	-1.15375	3.64284e-05	-0.52883	-1.14409
106770307	rs152611	0.000769894	11.0272	-0.712647	1.48749e-06	-1.06041	-1.17716	4.19134e-05	-0.364359	-1.1683
106770638	rs152609	0.000330191	10.2502	-0.782279	1.23014e-06	-1.23022	-1.19732	3.20328e-05	-0.611158	-1.19035
106771209	rs152608	0.000636432	10.8779	-0.753788	1.41405e-06	-1.09449	-1.19372	3.91525e-05	-0.413042	-1.18776
106771514	rs152607	0.00130352	11.5756	-0.734545	1.73927e-06	-0.899394	-1.1818	5.21997e-05	-0.135263	-1.17793
106771847	rs152606	2.19158e-06	5.21576	-0.762878	1.239e-06	-1.22404	-1.19632	2.35687e-05	-0.917115	-1.19123
106772261	rs80211362	7.44509e-09	-1.23195	-1.94771e-10	1.36768e-05	-0.0189601	-1.94771e-10	8.97716e-05	-0.771	-1.94771e-10
106772606	rs17533434	1.41195e-08	0.382854	-0.974796	1.91419e-05	1.28934	-0.972127	0.000187841	0.928468	-0.961139
106772631	rs152605	0.000708436	11.0272	-0.79584	1.44764e-06	-1.06041	-1.20432	4.06329e-05	-0.364359	-1.19933
106772864	rs79760829	1.46998e-08	-1.22795e-10	-0.55167	6.23983e-06	-1.22795e-10	-0.803711	8.6963e-05	-1.22795e-10	-0.802786
106772918	rs149498	0.00093849	11.3546	-0.842041	1.60302e-06	-0.950479	-1.2123	4.80723e-05	-0.184802	-1.21076
106773195	rs153114	3.43019e-09	-1.18248	-0.82441	7.55535e-07	-1.72286	-1.19213	1.10381e-05	-1.67152	-1.1954
106773230	rs79503694	2.12495e-08	-1.22795e-10	-0.183171	8.50285e-06	-1.22795e-10	-0.494263	0.000124028	-1.22795e-10	-0.447763
106773623	rs2283	8.17038e-06	6.60383	-0.835062	1.60439e-06	-0.95092	-1.211	2.96716e-05	-0.668211	-1.20987
106773654	rs77651082	9.21801e-08	1.28424	-1.94771e-10	9.03161e-06	-0.433934	-1.94771e-10	0.00015737	-0.209671	-1.94771e-10
106774823	rs151958	0.000494059	10.6843	-0.813346	1.37627e-06	-1.11173	-1.20355	3.78251e-05	-0.434582	-1.20071
106774875	rs55782218	2.3436e-08	-0.0852279	-1.94771e-10	0.000175864	2.53505	-1.94771e-10	0.00230575	2.47489	-1.94771e-10
106774922	rs152603	1.88562e-06	5.13347	-0.830958	1.2474e-06	-1.20576	-1.20784	2.37837e-05	-0.893505	-1.20576
106777432	rs152601	0.000641032	10.9756	-0.844256	1.41619e-06	-1.07226	-1.21443	3.95e-05	-0.381247	-1.21072
106777494	rs152600	2.0719e-09	-1.49049	-1.02054	9.42248e-07	-1.73741	-0.956743	1.32397e-05	-1.73901	-0.94604
106777891	rs592479	2.54486e-09	-1.53092	-0.774508	4.53137e-06	-0.0690392	-1.0546	3.71945e-05	-0.575503	-1.0766
106778125	rs17159969	9.05537e-09	-1.03614	-1.94771e-10	2.00301e-05	0.362572	-1.94771e-10	0.000138002	-0.340999	-1.94771e-10
106778844	rs526521	2.61851e-09	-1.62128	-0.655621	1.4645e-06	-1.12869	-1.12446	1.55981e-05	-1.39049	-1.13063
106779036	rs17533511	4.95299e-09	-1.63951	-1.94771e-10	2.99542e-06	-1.53758	-1.94771e-10	3.57698e-05	-1.69116	-1.94771e-10
106779305	rs152599	3.105e-05	7.93638	-0.832526	4.32776e-06	0.0401259	-1.20974	8.39876e-05	0.368868	-1.20647
106779381	rs148733254	5.06238e-09	-1.61767	-1.94771e-10	2.47466e-06	-1.72856	-1.94771e-10	3.45806e-05	-1.72498	-1.94771e-10
106779692	rs17533525	2.7878e-09	-1.73577	-0.478477	2.07041e-06	-0.870373	-1.03655	2.11436e-05	-1.17274	-1.04419
106779754	rs152598	0.000943329	11.3702	-0.852565	1.55755e-06	-0.979535	-1.21201	4.51166e-05	-0.250233	-1.20878
106780529	rs152597	4.17543e-06	5.96183	-0.864363	1.5944e-06	-0.953671	-1.2145	3.39423e-05	-0.531657	-1.21195
106781022	rs150337017	4.50289e-09	-1.73478	-1.94771e-10	2.4564e-06	-1.73597	-1.94771e-10	3.59651e-05	-1.68572	-1.94771e-10
106781232	rs152596	0.00121242	11.6761	-0.907459	1.71429e-06	-0.874019	-1.22165	5.18549e-05	-0.10027	-1.21955
106781376	rs152595	0.00107259	11.5229	-0.876827	1.66035e-06	-0.912596	-1.21504	4.94183e-05	-0.153526	-1.21442
106782106	rs152593	0.000948041	11.4003	-0.877622	1.62015e-06	-0.938888	-1.21326	4.79836e-05	-0.185537	-1.21187
106782271	rs153133	2.65953e-09	-1.594	-0.667351	1.38016e-06	-1.18372	-1.12875	1.50682e-05	-1.42223	-1.13345
106782662	rs152592	0.000853476	11.3414	-0.923816	1.5737e-06	-0.957452	-1.22378	4.60783e-05	-0.215889	-1.22204
106783105	rs12515656	5.07732e-09	-1.61472	-1.94771e-10	1.04849e-05	-0.284731	-1.94771e-10	5.40201e-05	-1.27891	-1.94771e-10
106783294	rs152591	0.000434517	10.6529	-0.910387	1.39281e-06	-1.08129	-1.22206	3.72674e-05	-0.430128	-1.22002
106783359	rs7710211	4.86437e-09	-1.65756	-1.94771e-10	3.07996e-06	-1.50975	-1.94771e-10	3.62768e-05	-1.67709	-1.94771e-10
106783463	rs144189027	4.61593e-09	-1.70999	-1.94771e-10	2.82685e-06	-1.5955	-1.94771e-10	3.5296e-05	-1.7045	-1.94771e-10
106783834	rs76076024	2.17386e-08	-0.160414	-1.94771e-10	5.38812e-06	-0.950468	-1.94771e-10	6.72112e-05	-1.06043	-1.94771e-10
106784227	rs151956	1.85845e-05	7.47869	-0.888107	1.99665e-06	-0.725999	-1.21719	4.16136e-05	-0.325713	-1.21413
106785213	rs77039456	4.487e-09	-1.73832	-1.94771e-10	3.89979e-06	-1.27374	-1.94771e-10	4.11054e-05	-1.55213	-1.94771e-10
106786281	rs152589	0.00163506	12.0052	-0.937532	1.74056e-06	-0.856496	-1.22396	5.62678e-05	-0.015039	-1.22311
106786616	rs149444	0.000979749	11.4799	-0.924372	1.52656e-06	-0.989899	-1.22175	4.65007e-05	-0.2081	-1.2207
106786754	rs152587	4.27727e-06	6.09617	-0.974599	1.5187e-06	-0.989721	-1.22709	3.40249e-05	-0.5144	-1.22678
106787245	rs27661	1.57337e-05	7.394	-0.969935	1.76198e-06	-0.840925	-1.2273	3.98631e-05	-0.355618	-1.2272
106787266	rs152585	1.53395e-05	7.36862	-0.969935	1.86124e-06	-0.786122	-1.2273	3.97504e-05	-0.358446	-1.2272
106788039	rs27443	4.80504e-06	6.46549	-1.22757	7.05865e-06	0.51756	-1.19797	0.000183992	1.14845	-1.20183
106788817	rs71575441	1.80534e-08	-0.34617	-1.94771e-10	3.78381e-06	-1.30393	-1.94771e-10	4.6032e-05	-1.43893	-1.94771e-10
106789092	rs17533581	4.75675e-09	-1.67994	-1.94771e-10	2.5228e-06	-1.70929	-1.94771e-10	3.41195e-05	-1.7384	-1.94771e-10
106789718	rs25953	1.7978e-08	-1.22795e-10	-0.350353	1.1715e-05	-1.22795e-10	-0.173796	0.000175666	-1.22795e-10	-0.0996863
106789764	rs1835111	3.31431e-09	-1.39447	-0.646785	9.69509e-07	-1.55148	-1.11415	1.21647e-05	-1.64861	-1.12111
106790327	rs152584	2.04608e-05	7.60249	-0.915726	1.89145e-06	-0.7744	-1.22292	4.2635e-05	-0.294281	-1.22131
106790512	rs115779	0.0013953	11.8313	-0.922214	1.71138e-06	-0.873707	-1.22366	5.49219e-05	-0.0404623	-1.22189
106790768	rs146956081	7.51391e-09	-1.22795e-10	-1.22275	4.33243e-06	-1.22795e-10	-1.16854	5.9904e-05	-1.22795e-10	-1.17553
106791359	rs11950982	4.87161e-09	-1.65608	-1.94771e-10	2.99314e-06	-1.53834	-1.94771e-10	3.59982e-05	-1.6848	-1.94771e-10
106791963	rs11951137	4.9289e-09	-1.64439	-1.94771e-10	2.94217e-06	-1.55552	-1.94771e-10	3.56838e-05	-1.69357	-1.94771e-10
106792201	rs78529238	1.14299e-08	-0.803269	-1.94771e-10	2.58737e-05	0.618564	-1.94771e-10	0.000222629	0.137237	-1.94771e-10
106792953	rs114714747	5.69728e-09	-1.49951	-1.94771e-10	8.01575e-06	-0.553256	-1.94771e-10	6.08719e-05	-1.1595	-1.94771e-10
106793558	rs12659194	7.64971e-09	-1.22795e-10	-1.20483	4.17252e-06	-1.22795e-10	-1.20614	5.77586e-05	-1.22795e-10	-1.212
106793591	rs537500	2.75901e-09	-1.6524	-0.572228	1.63604e-06	-1.05581	-1.08658	1.76241e-05	-1.30631	-1.09269
106793773	rs3909464	6.00366e-09	-1.44713	-1.94771e-10	2.62945e-06	-1.66789	-1.94771e-10	3.46885e-05	-1.72186	-1.94771e-10
106793799	rs152582	0.0013212	11.774	-0.919438	1.77982e-06	-0.83649	-1.22166	6.06233e-05	0.0569363	-1.22053
106793983	rs3909931	3.32391e-09	-1.45442	-0.583935	1.02633e-06	-1.52325	-1.08542	1.2942e-05	-1.61456	-1.09323
106795143	rs12523318	2.85673e-09	-1.6504	-0.539426	1.91685e-06	-0.906413	-1.07757	1.94361e-05	-1.21913	-1.082
106795187	rs144506258	8.14011e-09	-1.22795e-10	-1.1427	5.11513e-06	-1.22795e-10	-1.00246	7.12738e-05	-1.22795e-10	-1.00174
106795192	rs3844750	6.10962e-09	-1.42964	-1.94771e-10	2.60777e-06	-1.67617	-1.94771e-10	3.45507e-05	-1.72584	-1.94771e-10
106795862	rs152580	2.49084e-06	5.80586	-1.22499	5.72006e-06	0.294662	-1.18535	0.00013767	0.847211	-1.19062
106796026	rs75029418	6.09508e-09	-1.43202	-1.94771e-10	2.61922e-06	-1.67179	-1.94771e-10	3.45752e-05	-1.72513	-1.94771e-10
106796200	rs152579	3.61889e-06	6.17977	-1.22536	7.12121e-06	0.513373	-1.18496	0.000190038	1.16922	-1.19026
106796207	rs152578	3.61738e-06	6.17977	-1.22577	7.11537e-06	0.513373	-1.18578	0.000189818	1.16922	-1.19142
106797052	rs151329141	7.10309e-09	-1.27897	-1.94771e-10	2.44783e-06	-1.73946	-1.94771e-10	4.35992e-05	-1.49323	-1.94771e-10
106797835	rs17159996	4.64839e-09	-1.70298	-1.94771e-10	3.29876e-06	-1.44112	-1.94771e-10	3.80437e-05	-1.62953	-1.94771e-10
106798189	rs154642	2.56579e-06	5.67296	-1.06244	1.22683e-06	-1.20595	-1.22427	3.31344e-05	-0.546558	-1.22114
106798196	rs4085251	5.82635e-09	-1.47711	-1.94771e-10	2.61312e-06	-1.67412	-1.94771e-10	3.46193e-05	-1.72386	-1.94771e-10
106799239	rs9686459	4.76862e-09	-1.67745	-1.94771e-10	3.10662e-06	-1.50113	-1.94771e-10	3.67313e-05	-1.66464	-1.94771e-10
106799461	rs3906411	4.6706e-09	-1.69821	-1.94771e-10	3.25407e-06	-1.45476	-1.94771e-10	3.7341e-05	-1.64818	-1.94771e-10
106799788	rs7712393	4.86183e-09	-1.65809	-1.94771e-10	3.00113e-06	-1.53568	-1.94771e-10	3.5773e-05	-1.69107	-1.94771e-10
106800148	rs10491390	4.66357e-09	-1.69972	-1.94771e-10	3.07129e-06	-1.51257	-1.94771e-10	3.71686e-05	-1.6528	-1.94771e-10
106800282	rs10491396	4.82746e-09	-1.66518	-1.94771e-10	3.10601e-06	-1.50133	-1.94771e-10	3.61701e-05	-1.68004	-1.94771e-10
106800582	rs17449298	2.45669e-08	-0.0381042	-1.94771e-10	1.24513e-05	-0.112837	-1.94771e-10	0.000445913	0.831856	-1.94771e-10
106801970	rs27355	3.79945e-09	-1.00208	-0.902568	1.10334e-06	-1.7057	-0.830628	1.68488e-05	-1.61524	-0.828744
106802297	rs152577	2.62408e-09	-1.67007	-0.604705	2.27294e-06	-1.10703	-0.706557	2.17166e-05	-1.49536	-0.694833
106802534	rs17449339	3.34072e-09	-0.958155	-1.07516	1.09617e-06	-1.45884	-1.084	1.42535e-05	-1.52559	-1.08567
106802595	rs26245	7.11124e-09	-1.27783	-1.94771e-10	2.95267e-06	-1.55195	-1.94771e-10	6.22527e-05	-1.13707	-1.94771e-10
106802777	rs12518253	2.4514e-09	-1.32432	-1.01852	8.48271e-07	-1.73196	-1.06726	1.2892e-05	-1.63517	-1.07649
106802925	rs152576	4.64611e-09	-1.70347	-1.94771e-10	3.65192e-06	-1.33941	-1.94771e-10	3.41831e-05	-1.73654	-1.94771e-10
106803446	rs11954938	1.93386e-09	-1.43184	-1.14815	7.55812e-07	-1.73793	-1.1767	1.08942e-05	-1.70136	-1.17868
106803663	rs26246	4.59747e-09	-1.714	-1.94771e-10	2.47018e-06	-1.73037	-1.94771e-10	3.8833e-05	-1.609	-1.94771e-10
106803918	rs151957	1.56975e-09	-1.66233	-1.12625	1.31829e-06	-1.25562	-1.10271	1.54417e-05	-1.42588	-1.10531
106803985	rs27625	5.06918e-09	-1.61632	-1.94771e-10	2.5936e-06	-1.68162	-1.94771e-10	4.37303e-05	-1.49023	-1.94771e-10
106804010	rs76195760	1.8897e-09	-1.41923	-1.18385	7.35384e-07	-1.73942	-1.20261	1.07451e-05	-1.6898	-1.20402
106804363	rs26247	1.43296e-09	-1.73231	-1.14745	9.19189e-07	-1.59736	-1.12157	1.10409e-05	-1.73868	-1.12798
106804779	rs77216918	1.75443e-09	-1.45129	-1.22606	7.18437e-07	-1.73754	-1.2278	1.03743e-05	-1.70092	-1.22802
106804832	rs25998	2.61898e-09	-1.37021	-0.906504	1.11559e-06	-1.64683	-0.878453	1.63635e-05	-1.58243	-0.890784
106804928	rs3890134	6.08823e-09	-1.43315	-1.94771e-10	5.45411e-06	-0.938295	-1.94771e-10	5.68623e-05	-1.22764	-1.94771e-10
106805007	rs25999	2.53171e-09	-1.39992	-0.910691	1.09271e-06	-1.65749	-0.888515	1.59629e-05	-1.59834	-0.899658
106805378	rs115492595	1.75857e-09	-1.45293	-1.22207	7.18852e-07	-1.739	-1.22577	1.0374e-05	-1.7025	-1.22646
106806051	rs2288385	1.80085e-09	-1.44975	-1.20149	7.30284e-07	-1.73914	-1.20985	1.04868e-05	-1.70737	-1.21078
106806224	rs636137	2.01991e-09	-1.33464	-1.20181	8.2327e-07	-1.61902	-1.21012	1.05024e-05	-1.70563	-1.21104
106806438	rs29543	1.47865e-09	-1.73181	-1.11656	8.23272e-07	-1.73886	-1.09028	1.25688e-05	-1.64295	-1.0941
106807261	rs29542	7.47401e-09	-1.22795e-10	-1.22807	4.08231e-06	-1.22795e-10	-1.228	5.68455e-05	-1.22795e-10	-1.22793
106808575	rs78502332	1.78515e-09	-1.44892	-1.21107	7.22699e-07	-1.73925	-1.22018	1.05024e-05	-1.69601	-1.22065
106808933	rs153690	1.6579e-09	-1.73946	-0.994489	9.63132e-07	-1.73358	-0.938647	1.38859e-05	-1.70643	-0.930963
106809106	rs115716849	4.7449e-09	-1.68243	-1.94771e-10	6.74252e-06	-0.726231	-1.94771e-10	6.90358e-05	-1.03364	-1.94771e-10
106809518	rs139801166	1.38636e-09	-1.73886	-1.17396	9.08995e-07	-1.55804	-1.17204	1.09031e-05	-1.71664	-1.16259
106809852	rs27929	1.36899e-09	-1.71468	-1.21075	9.60271e-07	-1.46262	-1.21259	1.15129e-05	-1.61316	-1.21164
106810324	rs74645910	1.75035e-09	-1.46485	-1.21483	7.21219e-07	-1.73949	-1.22199	1.04227e-05	-1.70204	-1.22225
106810412	rs25740	1.39772e-09	-1.72822	-1.17644	9.47718e-07	-1.51404	-1.17432	1.16068e-05	-1.64704	-1.16963
106810879	rs150022870	5.74439e-09	-1.49128	-1.94771e-10	3.31758e-06	-1.43543	-1.94771e-10	4.23075e-05	-1.52331	-1.94771e-10
106810888	rs25993	1.76905e-09	-1.73899	-0.930072	1.05244e-06	-1.71206	-0.871485	1.72186e-05	-1.55518	-0.867102
106810945	rs3852199	1.36718e-09	-1.73947	-1.18729	9.15034e-07	-1.54172	-1.18174	1.09762e-05	-1.69904	-1.1735
106811645	rs25994	1.68582e-09	-1.7389	-0.978347	9.889e-07	-1.72133	-0.924492	1.57607e-05	-1.5903	-0.920447
106811729	rs117311914	1.36944e-09	-1.73944	-1.18566	9.27875e-07	-1.52952	-1.18	1.09223e-05	-1.70585	-1.17161
106813032	rs143193831	7.50889e-09	-1.22795e-10	-1.22341	4.08249e-06	-1.22795e-10	-1.22796	5.68381e-05	-1.22795e-10	-1.22806
106813191	rs28208	1.45064e-09	-1.68447	-1.18303	1.0827e-06	-1.37559	-1.17962	1.26675e-05	-1.55244	-1.17678
106813272	rs11948482	1.72027e-09	-1.47997	-1.21705	7.21087e-07	-1.73929	-1.22237	1.03573e-05	-1.70749	-1.22309
106813415	rs26241	1.4528e-09	-1.68447	-1.18154	1.08437e-06	-1.37559	-1.17808	1.26877e-05	-1.55244	-1.17519
106813693	rs730676	6.1832e-09	-1.41767	-1.94771e-10	5.05947e-06	-1.0134	-1.94771e-10	5.39017e-05	-1.28111	-1.94771e-10
106813852	rs10491392	7.09538e-09	-1.28006	-1.94771e-10	6.18312e-06	-0.812841	-1.94771e-10	6.33724e-05	-1.11924	-1.94771e-10
106813991	rs712546	2.70499e-08	0.0581804	-1.94771e-10	1.37344e-05	-0.0147611	-1.94771e-10	0.000239283	0.209378	-1.94771e-10
106814090	rs27750	1.96122e-09	-1.70912	-0.856816	1.20434e-06	-1.60716	-0.841574	1.86562e-05	-1.4869	-0.855189
106814731	rs11949501	1.70825e-09	-1.48746	-1.21657	7.22861e-07	-1.73641	-1.22279	1.02859e-05	-1.7142	-1.22329
106815642	rs76661950	1.65942e-09	-1.52181	-1.21123	7.29686e-07	-1.73121	-1.21859	1.02174e-05	-1.72422	-1.21995
106815980	rs28112	1.46035e-09	-1.67347	-1.18736	1.10789e-06	-1.34809	-1.18411	1.2862e-05	-1.53259	-1.1814
106815995	rs25995	1.80864e-09	-1.72609	-0.920835	1.13829e-06	-1.6131	-0.892043	1.77597e-05	-1.48975	-0.901593
106816311	rs77392617	1.65405e-09	-1.51495	-1.22132	7.23613e-07	-1.73249	-1.22568	1.01736e-05	-1.72237	-1.22611
106816389	rs28024	1.47659e-09	-1.66241	-1.18736	1.13743e-06	-1.32178	-1.18411	1.31119e-05	-1.51335	-1.1814
106816453	rs27930	1.85563e-09	-1.70554	-0.915742	1.12739e-06	-1.63568	-0.879084	1.73197e-05	-1.52855	-0.887874
106816595	rs25963	1.73323e-09	-1.71763	-0.971883	1.09806e-06	-1.59645	-0.94466	1.68776e-05	-1.49035	-0.951932
106816967	rs27445	2.07498e-09	-1.64286	-0.866688	1.10929e-06	-1.6757	-0.855242	1.66325e-05	-1.58836	-0.868544
106817160	rs80138931	1.34243e-09	-1.72576	-1.21927	9.9912e-07	-1.41642	-1.21913	1.10247e-05	-1.65329	-1.21484
106817325	rs25964	1.59011e-09	-1.5619	-1.21381	1.35812e-06	-1.11525	-1.21332	1.48944e-05	-1.35592	-1.21137
106817475	rs145535714	4.97094e-09	-1.63589	-1.94771e-10	2.72589e-06	-1.63187	-1.94771e-10	3.83131e-05	-1.62248	-1.94771e-10
106817477	rs25965	1.637e-09	-1.60162	-1.14502	1.01313e-06	-1.48603	-1.13558	1.3224e-05	-1.5548	-1.13144
106817641	rs79464473	1.36888e-09	-1.73819	-1.18732	7.88949e-07	-1.69145	-1.18027	1.06369e-05	-1.73371	-1.17023
106817922	rs26243	1.79371e-09	-1.57263	-1.08259	1.11209e-06	-1.46327	-1.06516	1.4927e-05	-1.50317	-1.06192
106818087	rs27853	9.75906e-09	0.118761	-1.08007	3.18733e-06	-0.423825	-1.05166	3.82614e-05	-0.56462	-1.05921
106818343	rs26244	1.79759e-09	-1.56272	-1.09033	1.11711e-06	-1.45056	-1.07336	1.49791e-05	-1.49141	-1.07021
106818802	rs25996	1.2179e-08	0.196746	-0.936535	2.77273e-06	-0.706713	-0.908118	4.34052e-05	-0.571694	-0.925995
106820022	rs28764	1.55395e-09	-1.64276	-1.15594	8.99382e-07	-1.58995	-1.15076	1.25578e-05	-1.5927	-1.14523
106820111	rs17594593	1.57089e-09	-1.71066	-1.0772	1.13759e-06	-1.35208	-1.15367	1.79425e-05	-1.25044	-1.13066
106820225	rs17594614	1.38191e-09	-1.73541	-1.18062	8.04581e-07	-1.6785	-1.1736	1.0762e-05	-1.72872	-1.16353
106820247	rs2898622	1.40813e-09	-1.7225	-1.17474	8.16611e-07	-1.66995	-1.16731	1.1015e-05	-1.71232	-1.15669
106820480	rs25966	1.30652e-08	0.287381	-0.956928	2.94702e-06	-0.640239	-0.913632	4.71238e-05	-0.501074	-0.914417
106820607	rs469707	1.6863e-08	0.804547	-1.21893	4.80556e-06	0.143769	-1.20866	9.33288e-05	0.477155	-1.20929
106820610	rs147230	1.72276e-08	0.825225	-1.21822	4.89689e-06	0.161567	-1.20763	9.52444e-05	0.49646	-1.20828
106821062	rs17594634	1.35717e-09	-1.73581	-1.19829	7.82498e-07	-1.68007	-1.19986	1.04268e-05	-1.72937	-1.19452
106821107	rs25967	7.93525e-09	-1.22795e-10	-1.16819	4.33093e-06	-1.22795e-10	-1.16888	6.01324e-05	-1.22795e-10	-1.17172
106821321	rs25979	1.21643e-08	0.174949	-0.915943	2.79119e-06	-0.722616	-0.885582	4.36185e-05	-0.588608	-0.904179
106821354	rs26235	1.88031e-09	-1.44906	-1.159	1.11211e-06	-1.36176	-1.16664	1.54735e-05	-1.36613	-1.16301
106821656	rs26236	2.44612e-08	0.772439	-0.814851	5.06332e-06	-0.206478	-0.806163	8.22185e-05	-0.0467498	-0.812138
106821777	rs25980	1.35354e-08	0.240704	-0.8749	3.0861e-06	-0.674542	-0.833214	4.83747e-05	-0.537501	-0.851791
106821940	rs17594657	1.35681e-09	-1.73547	-1.1989	7.80857e-07	-1.67872	-1.20331	1.0387e-05	-1.72881	-1.19891
106822126	rs26237	7.87781e-09	-1.22795e-10	-1.17545	4.2765e-06	-1.22795e-10	-1.18153	5.94766e-05	-1.22795e-10	-1.18269
106822140	rs26238	7.73168e-09	-1.22795e-10	-1.19418	4.20237e-06	-1.22795e-10	-1.19902	5.84598e-05	-1.22795e-10	-1.19993
106822267	rs26239	1.70943e-09	-1.51735	-1.18599	1.11398e-06	-1.33456	-1.19217	1.39412e-05	-1.44321	-1.19021
106822908	rs25981	1.6062e-08	0.39113	-0.854176	3.62116e-06	-0.54427	-0.803601	5.86698e-05	-0.372697	-0.823646
106823329	rs25982	1.86706e-08	0.547134	-0.859687	5.09269e-06	-0.177333	-0.829525	6.84141e-05	-0.210132	-0.832557
106824097	rs17594699	1.43196e-09	-1.72247	-1.15798	8.86893e-07	-1.59952	-1.15518	1.11471e-05	-1.71274	-1.14435
106824382	rs26240	2.40443e-08	0.669661	-0.729264	5.26021e-06	-0.25512	-0.719374	8.21933e-05	-0.129654	-0.729541
106824505	rs25968	7.65423e-09	-1.22795e-10	-1.20424	4.16354e-06	-1.22795e-10	-1.2083	5.78992e-05	-1.22795e-10	-1.20956
106824613	rs62355576	5.46283e-09	-0.313711	-1.22782	1.27815e-06	-1.16128	-1.22798	3.23188e-05	-0.564712	-1.22791
106824701	rs25969	1.81392e-08	0.638144	-0.979571	3.87662e-06	-0.414338	-0.865363	6.60939e-05	-0.219138	-0.858054
106825618	rs72789626	2.98656e-08	0.157205	-1.94771e-10	2.27165e-05	0.488429	-1.94771e-10	0.000259831	0.291764	-1.94771e-10
106825944	rs152567	5.54845e-09	-0.690649	-0.835335	2.93554e-06	-0.777761	-0.780012	3.08655e-05	-1.07277	-0.765863
106826386	rs117236214	1.37982e-09	-1.7172	-1.20035	7.17773e-07	-1.73835	-1.22792	1.01062e-05	-1.72753	-1.22759
106826413	rs25970	4.58092e-09	-0.886537	-0.831066	2.44563e-06	-0.964909	-0.775453	2.65795e-05	-1.2269	-0.761233
106826477	rs72789627	2.49467e-08	-0.022759	-1.94771e-10	1.98207e-05	0.352064	-1.94771e-10	0.000207283	0.0658157	-1.94771e-10
106826483	rs25971	1.69719e-09	-1.73185	-0.978677	9.65847e-07	-1.73519	-0.934221	1.39459e-05	-1.71034	-0.922742
106826614	rs74553761	1.27602e-08	-1.22795e-10	-0.693172	7.57988e-06	-1.22795e-10	-0.609167	0.000107947	-1.22795e-10	-0.586626
106826885	rs41493053	1.34363e-09	-1.72324	-1.22089	7.30075e-07	-1.72598	-1.22329	1.01064e-05	-1.73059	-1.22451
106827231	rs111783585	5.42063e-09	-0.331197	-1.21809	1.16913e-06	-1.25094	-1.22746	2.95315e-05	-0.654982	-1.22783
106827976	rs61275538	5.35922e-09	-0.335252	-1.22543	1.07545e-06	-1.33581	-1.22612	2.94828e-05	-0.656626	-1.22784
106828166	rs17160042	4.93148e-09	-0.421554	-1.22231	1.06796e-06	-1.34555	-1.22336	2.7202e-05	-0.738499	-1.22648
106828471	rs152564	1.87403e-09	-1.60044	-1.01097	9.51624e-07	-1.72567	-0.958578	1.32474e-05	-1.73915	-0.945316
106829096	rs153695	1.78031e-09	-1.73058	-0.932128	1.1262e-06	-1.64234	-0.873475	1.44619e-05	-1.73633	-0.86042
106829219	rs17534089	2.51276e-08	-0.0155345	-1.94771e-10	2.0319e-05	0.376891	-1.94771e-10	0.000219689	0.123945	-1.94771e-10
106829539	rs31717	6.41006e-08	1.54268	-0.621726	1.20209e-05	0.356675	-0.504689	0.000214224	0.618648	-0.519894
106829950	rs152563	5.60024e-09	-0.604224	-0.91247	3.34441e-06	-0.568223	-0.859152	3.22425e-05	-0.947981	-0.847002
106829966	rs31718	5.6921e-09	-0.587954	-0.91247	3.40013e-06	-0.551698	-0.859152	3.26838e-05	-0.934386	-0.847002
106829999	rs111270337	4.56575e-09	-1.72092	-1.94771e-10	2.46427e-06	-1.73277	-1.94771e-10	3.6449e-05	-1.67235	-1.94771e-10
106830063	rs149195	1.71566e-09	-1.68801	-1.0117	9.48876e-07	-1.71995	-0.967195	1.30898e-05	-1.73947	-0.956963
106830108	rs31719	5.7382e-09	-0.562532	-0.929825	3.41363e-06	-0.528953	-0.877935	3.23345e-05	-0.926038	-0.866097
106830127	rs25972	1.18327e-08	0.207457	-0.976095	3.61751e-06	-0.484902	-0.863977	4.8251e-05	-0.52932	-0.862532
106830138	rs112265049	2.27409e-08	-0.115336	-1.94771e-10	1.80321e-05	0.257492	-1.94771e-10	0.00019094	-0.0163097	-1.94771e-10
106830279	rs181522284	4.66563e-09	-1.69928	-1.94771e-10	5.84597e-06	-0.868912	-1.94771e-10	3.55843e-05	-1.69636	-1.94771e-10
106830323	rs76338202	4.7311e-09	-0.467723	-1.21762	1.02237e-06	-1.40413	-1.20841	2.71878e-05	-0.754326	-1.21117
106830417	rs31720	4.59379e-09	-0.75537	-0.959427	2.71985e-06	-0.724645	-0.909443	2.67276e-05	-1.0849	-0.89767
106830575	rs25973	3.33997e-09	-0.880057	-1.15348	2.00886e-06	-0.821217	-1.11588	1.91917e-05	-1.20909	-1.1047
106830682	rs25974	4.58734e-09	-0.694019	-1.02218	2.70825e-06	-0.662358	-0.976005	2.63805e-05	-1.03469	-0.960949
106831574	rs27681	1.56091e-09	-1.72001	-1.07422	9.251e-07	-1.68386	-1.02865	1.37475e-05	-1.63135	-1.01607
106831779	rs142066837	1.44618e-09	-1.71396	-1.15662	8.70835e-07	-1.73256	-1.04041	1.20789e-05	-1.71816	-1.05865
106832444	rs25975	1.44344e-09	-1.72351	-1.14897	8.4727e-07	-1.68989	-1.11051	1.2523e-05	-1.63981	-1.10089
106832450	rs72789630	1.00832e-08	-0.928631	-1.94771e-10	8.78551e-06	-0.46156	-1.94771e-10	0.000100049	-0.662612	-1.94771e-10
106833151	rs12520677	1.79472e-08	0.793845	-1.14591	3.83509e-06	-0.113536	-1.17693	9.73882e-05	0.49057	-1.18013
106833626	rs144321806	4.48839e-09	-1.73801	-1.94771e-10	2.45835e-06	-1.73518	-1.94771e-10	3.81459e-05	-1.62685	-1.94771e-10
106833797	rs62355577	7.54795e-09	-0.0581219	-1.1601	1.29671e-06	-1.22489	-1.14994	4.08635e-05	-0.401264	-1.15677
106833906	rs62355578	9.38354e-09	0.165848	-1.16639	1.54768e-06	-1.0026	-1.19531	4.85288e-05	-0.189987	-1.19612
106834363	rs72789632	1.98732e-08	-0.250129	-1.94771e-10	9.8047e-06	-0.351803	-1.94771e-10	0.000136184	-0.354261	-1.94771e-10
106834567	rs1196516	1.63803e-09	-1.5667	-1.1793	7.32802e-07	-1.73948	-1.20607	1.06701e-05	-1.69743	-1.20339
106834843	rs17160056	3.17533e-09	-0.87892	-1.20517	1.42651e-06	-1.05851	-1.22093	1.98412e-05	-1.05661	-1.2239
106834945	rs17594762	1.62711e-09	-1.57437	-1.17833	7.44021e-07	-1.70661	-1.22374	1.08815e-05	-1.65885	-1.22236
106835010	rs25976	4.14291e-09	-0.600637	-1.21747	1.1111e-06	-1.33668	-1.19264	1.91689e-05	-1.1189	-1.19608
106836310	rs17449694	1.76743e-08	-0.367392	-1.94771e-10	1.25635e-05	-0.103869	-1.94771e-10	0.000132401	-0.382435	-1.94771e-10
106836319	rs32013	7.03355e-09	-0.16462	-1.12419	1.68857e-06	-1.07586	-1.03493	2.70955e-05	-0.92981	-1.03909
106836774	rs10491393	1.76603e-09	-1.45168	-1.21909	1.5101e-06	-0.994928	-1.22756	1.64421e-05	-1.24035	-1.22807
106837249	rs26252	8.20976e-09	-1.22795e-10	-1.13418	4.57813e-06	-1.22795e-10	-1.11337	6.36917e-05	-1.22795e-10	-1.11421
106837450	rs26251	9.88437e-09	-0.0474695	-0.901079	5.36597e-06	-0.174369	-0.780217	5.03135e-05	-0.580586	-0.76941
106837552	rs26250	2.0081e-09	-1.4984	-1.04392	1.04867e-06	-1.63052	-0.956615	1.39346e-05	-1.68596	-0.947928
106837754	rs27362	8.39493e-09	-1.22795e-10	-1.11187	4.67215e-06	-1.22795e-10	-1.09305	6.50368e-05	-1.22795e-10	-1.09332
106837835	rs144906088	4.85994e-09	-1.65848	-1.94771e-10	3.05347e-06	-1.51839	-1.94771e-10	3.50254e-05	-1.71219	-1.94771e-10
106838407	rs26249	1.94251e-09	-1.50961	-1.06591	8.01619e-07	-1.73879	-1.117	1.28808e-05	-1.59655	-1.11598
106839280	rs26248	8.15993e-09	-0.193812	-0.946455	2.96658e-06	-0.549951	-0.997303	5.24764e-05	-0.313531	-0.994374
106839365	rs28826	2.74397e-09	-1.01658	-1.21351	1.60796e-06	-0.970185	-1.18951	1.47204e-05	-1.39393	-1.1851
106839803	rs25977	2.87885e-09	-0.966212	-1.2159	1.64922e-06	-0.939712	-1.19465	1.53375e-05	-1.34778	-1.19019
106839841	rs25978	2.88695e-09	-0.966212	-1.21309	1.65692e-06	-0.939712	-1.18999	1.5403e-05	-1.34778	-1.18593
106840145	rs32003	2.06454e-09	-1.41493	-1.09966	9.85352e-07	-1.57138	-1.07804	1.23062e-05	-1.68659	-1.07158
106840156	rs32004	3.95619e-09	-0.794485	-1.06974	1.33697e-06	-1.38757	-0.95669	1.90843e-05	-1.35813	-0.961275
106840328	rs32005	8.70241e-09	-1.22795e-10	-1.0759	4.87965e-06	-1.22795e-10	-1.04959	6.79175e-05	-1.22795e-10	-1.04997
106840431	rs17534165	1.92925e-08	-0.279788	-1.94771e-10	1.49706e-05	0.071425	-1.94771e-10	0.000151375	-0.248508	-1.94771e-10
106840779	rs32006	4.01952e-09	-0.778502	-1.06984	3.17011e-06	-0.448586	-1.03231	3.03566e-05	-0.819325	-1.03593
106841783	rs152562	2.03961e-08	0.901992	-1.12615	3.98279e-06	-0.213259	-1.03942	6.39964e-05	-0.0669622	-1.04248
106841937	rs152561	1.47676e-09	-1.65087	-1.19878	7.522e-07	-1.72908	-1.19034	1.03631e-05	-1.73931	-1.19071
106842228	rs151943	1.36081e-09	-1.73927	-1.19215	1.04388e-06	-1.41001	-1.1817	1.27103e-05	-1.54276	-1.18309
106842650	rs152560	2.91685e-08	1.34335	-1.20976	2.48896e-06	-0.545977	-1.17682	5.84986e-05	-0.0202655	-1.179
106842674	rs17534200	6.82563e-09	-1.31882	-1.94771e-10	4.02565e-06	-1.24198	-1.94771e-10	4.44019e-05	-1.47499	-1.94771e-10
106843635	rs72789644	9.15634e-09	0.0839373	-1.10899	2.88765e-06	-0.378867	-1.19536	5.36595e-05	-0.0883797	-1.19723
106843852	rs41464645	8.7236e-09	0.0345326	-1.108	2.76857e-06	-0.421498	-1.19483	5.12219e-05	-0.135376	-1.19673
106844951	rs10491394	6.49079e-09	-0.141534	-1.22758	2.28774e-06	-0.617916	-1.18919	4.37466e-05	-0.304397	-1.18546
106845275	rs712555	4.48491e-09	-1.73878	-1.94771e-10	2.52805e-06	-1.70722	-1.94771e-10	3.7859e-05	-1.6344	-1.94771e-10
106845955	rs152559	1.45304e-09	-1.72497	-1.14087	1.56207e-06	-1.07897	-1.10968	1.65702e-05	-1.34824	-1.11243
106846232	rs67437152	1.56595e-08	0.72733	-1.21575	4.63663e-06	0.124339	-1.22501	9.91157e-05	0.552104	-1.22408
106846342	rs17534228	8.14862e-09	0.0862644	-1.22792	2.7313e-06	-0.424421	-1.20547	5.40752e-05	-0.0788386	-1.19905
106846542	rs72789654	8.15011e-09	0.0862644	-1.22773	2.73071e-06	-0.424421	-1.20568	5.3938e-05	-0.0788386	-1.2016
106847234	rs10464038	1.08517e-08	-1.22795e-10	-0.855181	6.25127e-06	-1.22795e-10	-0.80188	8.7074e-05	-1.22795e-10	-0.80151
106847274	rs6894788	1.36783e-08	0.603549	-1.22724	4.66819e-06	0.109697	-1.20359	9.20595e-05	0.455237	-1.20107
106847605	rs17534235	7.24616e-09	-0.0313008	-1.22773	2.47204e-06	-0.523902	-1.20572	4.82195e-05	-0.190872	-1.20163
106847662	rs152558	7.18865e-09	-0.171892	-1.09511	1.14474e-06	-1.5172	-0.982288	2.16213e-05	-1.21205	-0.982536
106848164	rs251960	4.89433e-09	-1.65142	-1.94771e-10	2.45096e-06	-1.73818	-1.94771e-10	3.58237e-05	-1.68966	-1.94771e-10
106848206	rs152557	1.44198e-09	-1.7388	-1.13469	1.27121e-06	-1.27481	-1.11988	1.42235e-05	-1.48802	-1.12536
106848482	rs173458	1.57918e-09	-1.72577	-1.05682	9.26737e-07	-1.63011	-1.08064	1.23966e-05	-1.65898	-1.09186
106848726	rs144545334	4.70418e-09	-1.69105	-1.94771e-10	2.89638e-06	-1.5712	-1.94771e-10	3.61162e-05	-1.68153	-1.94771e-10
106848778	rs13358660	1.22779e-08	-1.22795e-10	-0.731703	7.10857e-06	-1.22795e-10	-0.673364	9.7298e-05	-1.22795e-10	-0.690491
106848827	rs153100	5.49704e-09	-0.460267	-1.07503	3.27082e-06	-0.279155	-1.17047	3.92823e-05	-0.42602	-1.17148
106848982	rs153117	1.5842e-08	-0.38231	-0.0945292	7.53808e-06	-0.250988	-0.363709	8.85692e-05	-0.415815	-0.368669
106848995	rs152556	3.18876e-09	-0.854948	-1.22492	8.14086e-07	-1.64117	-1.19919	1.31107e-05	-1.49741	-1.19743
106849037	rs139884276	7.78177e-09	-1.22795e-10	-1.18772	4.09472e-06	-1.22795e-10	-1.22497	5.69338e-05	-1.22795e-10	-1.22638
106849240	rs17534270	2.17407e-08	0.0213237	-0.181641	8.21759e-06	-0.122668	-0.405719	0.00012055	-0.0588734	-0.417329
106849306	rs153101	8.35048e-09	-1.4896	0.372418	7.30943e-06	-0.93805	0.292551	6.23838e-05	-1.41941	0.28445
106849308	rs79815346	4.65973e-09	-1.70055	-1.94771e-10	2.54066e-06	-1.70224	-1.94771e-10	3.43548e-05	-1.73153	-1.94771e-10
106849437	rs17637760	6.66989e-09	-1.2077	-0.1342	3.43454e-06	-1.1038	-0.296985	6.67671e-05	-0.732842	-0.334217
106849455	rs153118	4.48347e-09	-1.7391	-1.94771e-10	2.97692e-06	-1.54377	-1.94771e-10	3.41531e-05	-1.73742	-1.94771e-10
106849546	rs77201114	4.91063e-09	-1.6481	-1.94771e-10	3.28675e-06	-1.44476	-1.94771e-10	3.86154e-05	-1.61462	-1.94771e-10
106849674	rs152555	2.50399e-07	3.40365	-1.12009	0.00207229	6.13599	-1.13425	0.00638574	4.61408	-1.12053
106851023	rs62355603	5.2351e-09	-1.58412	-1.94771e-10	6.71707e-06	-0.730012	-1.94771e-10	5.71647e-05	-1.22233	-1.94771e-10
106851359	rs152554	4.23006e-09	-0.78811	-1.00918	2.63835e-06	-0.459683	-1.20483	1.95812e-05	-1.20203	-1.09167
106851745	rs62355604	4.54396e-09	-1.7257	-1.94771e-10	4.20155e-06	-1.19921	-1.94771e-10	4.15789e-05	-1.54068	-1.94771e-10
106852756	rs62355605	4.95909e-09	-1.63828	-1.94771e-10	5.79871e-06	-0.87703	-1.94771e-10	5.15397e-05	-1.32592	-1.94771e-10
106852966	rs250253	4.74399e-09	-0.646116	-1.03651	2.06334e-06	-0.706853	-1.20349	2.29742e-05	-1.03808	-1.09582
106853004	rs115698653	5.53408e-09	-1.52858	-1.94771e-10	2.44781e-06	-1.73947	-1.94771e-10	3.61048e-05	-1.68184	-1.94771e-10
106853005	rs62355606	4.93781e-09	-1.64258	-1.94771e-10	5.72588e-06	-0.889668	-1.94771e-10	5.10913e-05	-1.33465	-1.94771e-10
106853046	rs153189	7.99648e-09	-0.238984	-0.921516	9.59896e-07	-1.51912	-1.15648	4.95672e-05	-0.361745	-1.00319
106854252	rs17534319	1.44918e-08	-0.565917	-1.94771e-10	1.14231e-05	-0.199024	-1.94771e-10	9.15083e-05	-0.751839	-1.94771e-10
106854391	rs77605264	4.75141e-09	-1.68106	-1.94771e-10	2.93345e-06	-1.55848	-1.94771e-10	3.47924e-05	-1.71887	-1.94771e-10
106855830	rs250252	1.63903e-09	-1.53763	-1.20777	0.00768112	7.31519	-1.00333	1.05647e-05	-1.73817	-1.17257
106855953	rs116467373	5.1319e-09	-1.60403	-1.94771e-10	1.3131e-05	-0.0596918	-1.94771e-10	3.4121e-05	-1.73835	-1.94771e-10
106856406	rs10491395	1.19943e-08	-0.755069	-1.94771e-10	3.8528e-05	1.01672	-1.94771e-10	8.30478e-05	-0.848852	-1.94771e-10
106856827	rs116250886	4.4822e-09	-1.73939	-1.94771e-10	2.54695e-06	-1.69977	-1.94771e-10	3.47215e-05	-1.72091	-1.94771e-10
106857049	rs250251	3.5174e-09	-0.913361	-1.06842	3.27708e-06	-0.234185	-1.21353	1.74758e-05	-1.28845	-1.119
106857225	rs76519335	4.48584e-09	-1.73858	-1.94771e-10	2.53288e-06	-1.70531	-1.94771e-10	3.44923e-05	-1.72753	-1.94771e-10
106857771	rs62355608	4.48478e-09	-1.73881	-1.94771e-10	3.89969e-06	-1.27377	-1.94771e-10	3.91975e-05	-1.59966	-1.94771e-10
106859212	rs250250	1.33362e-09	-1.72415	-1.22745	0.106973	10.043	-1.09737	1.12924e-05	-1.62912	-1.21502
106859484	rs848827	3.59045e-09	-1.00081	-0.960416	3.78165e-06	-0.12627	-1.17823	1.76237e-05	-1.3556	-1.04342
106860977	rs138514464	5.80388e-09	-1.48098	-1.94771e-10	1.39519e-05	0.000948512	-1.94771e-10	5.08901e-05	-1.3386	-1.94771e-10
106861387	rs13178589	1.31298e-09	-1.73949	-1.22771	0.76386	12.0387	-1.12725	1.25307e-05	-1.51695	-1.22314
106861533	rs72789665	4.70312e-09	-1.69128	-1.94771e-10	7.839e-06	-0.575552	-1.94771e-10	3.42126e-05	-1.73567	-1.94771e-10
106861796	rs446774	4.08341e-09	-0.857077	-0.975493	2.79673e-06	-0.422392	-1.18382	2.03844e-05	-1.20737	-1.04613
106861892	rs388016	3.78523e-09	-0.970116	-0.93828	3.4922e-06	-0.216633	-1.1675	1.88749e-05	-1.31608	-1.01435
106861975	rs395561	5.26454e-09	-0.787742	-0.790767	1.4487e-06	-1.16721	-1.09679	3.19845e-05	-0.909202	-0.893814
106862010	rs62355609	4.49436e-09	-1.73668	-1.94771e-10	3.29139e-06	-1.44336	-1.94771e-10	3.64517e-05	-1.67228	-1.94771e-10
106862378	rs186251874	4.51e-09	-1.73321	-1.94771e-10	9.66494e-06	-0.366159	-1.94771e-10	3.75771e-05	-1.64187	-1.94771e-10
106862502	rs62355610	4.48604e-09	-1.73853	-1.94771e-10	3.40149e-06	-1.41045	-1.94771e-10	3.7055e-05	-1.65587	-1.94771e-10
106862524	rs77284462	4.5402e-09	-1.72653	-1.94771e-10	2.5416e-06	-1.70187	-1.94771e-10	3.64542e-05	-1.67221	-1.94771e-10
106862778	rs848828	5.3289e-09	-0.876477	-0.689881	3.77462e-06	-0.329704	-0.976662	2.58565e-05	-1.26742	-0.748284
106862779	rs62355611	4.48534e-09	-1.73869	-1.94771e-10	3.46401e-06	-1.39224	-1.94771e-10	3.70888e-05	-1.65495	-1.94771e-10
106862885	rs9986212	4.52487e-09	-1.72991	-1.94771e-10	3.00645e-06	-1.53391	-1.94771e-10	3.54694e-05	-1.6996	-1.94771e-10
106863073	rs395904	9.58063e-09	-1.11307	0.133315	2.34585e-05	0.456698	0.0638699	0.000119701	-0.525799	0.0425283
106863135	rs140809507	4.53024e-09	-1.72873	-1.94771e-10	3.01651e-06	-1.53056	-1.94771e-10	3.42547e-05	-1.73444	-1.94771e-10
106863582	rs62355612	4.49114e-09	-1.73739	-1.94771e-10	3.19791e-06	-1.47217	-1.94771e-10	3.51616e-05	-1.70831	-1.94771e-10
106863715	rs464250	2.08085e-08	-0.20414	-1.94771e-10	6.7271e-05	1.57406	-1.94771e-10	0.000161306	-0.184965	-1.94771e-10
106863787	rs462885	2.20058e-08	-0.148195	-1.94771e-10	7.58998e-05	1.69475	-1.94771e-10	0.00017561	-0.100001	-1.94771e-10
106863806	rs458393	2.09438e-08	-0.19766	-1.94771e-10	6.88665e-05	1.59751	-1.94771e-10	0.000162413	-0.178127	-1.94771e-10
106863816	rs146942056	7.47624e-09	-1.22795e-10	-1.22777	4.08746e-06	-1.22795e-10	-1.22674	5.69033e-05	-1.22795e-10	-1.22692
106863919	rs17160104	2.58201e-07	-1.22795e-10	2.31424	0.000109975	-1.22795e-10	2.06559	0.001406	-1.22795e-10	1.98023
106864303	rs848829	1.0392e-08	-0.898468	-1.94771e-10	1.39374e-05	-9.01132e-05	-1.94771e-10	7.37746e-05	-0.967254	-1.94771e-10
106866318	rs142144219	5.26732e-09	-1.57798	-1.94771e-10	2.88475e-06	-1.57523	-1.94771e-10	4.76443e-05	-1.40451	-1.94771e-10
106866451	rs74450369	4.49795e-09	-1.73588	-1.94771e-10	2.45568e-06	-1.73626	-1.94771e-10	3.41533e-05	-1.73741	-1.94771e-10
106867813	rs113451485	4.60642e-09	-1.71205	-1.94771e-10	6.26033e-06	-0.800432	-1.94771e-10	3.44777e-05	-1.72796	-1.94771e-10
106868949	rs62355613	9.80894e-09	-0.956208	-1.94771e-10	0.0436757	8.04988	-1.94771e-10	0.000105759	-0.607107	-1.94771e-10
106869034	rs341278	2.16724e-08	-0.163465	-1.94771e-10	6.31498e-05	1.51085	-1.94771e-10	0.000166296	-0.154498	-1.94771e-10
106869642	rs341277	1.07515e-08	-0.864455	-1.94771e-10	1.47619e-05	0.0573835	-1.94771e-10	7.48422e-05	-0.952887	-1.94771e-10
106870238	rs341276	1.18695e-08	-0.765531	-1.94771e-10	1.7062e-05	0.202191	-1.94771e-10	8.38241e-05	-0.839548	-1.94771e-10
106870851	rs76695011	7.4888e-09	-1.22795e-10	-1.22609	4.13318e-06	-1.22795e-10	-1.21562	5.72837e-05	-1.22795e-10	-1.22025
106871960	rs144703296	5.23588e-09	-1.58397	-1.94771e-10	2.86423e-06	-1.58237	-1.94771e-10	4.53309e-05	-1.45428	-1.94771e-10
106872674	rs163615	3.11927e-09	-1.1178	-0.984101	1.24408e-06	-1.45393	-0.962339	1.86683e-05	-1.42944	-0.912003
106873176	rs189427925	7.49349e-09	-1.22795e-10	-1.22547	4.08215e-06	-1.22795e-10	-1.22804	5.68976e-05	-1.22795e-10	-1.22702
106874991	rs163764	4.63553e-09	-1.70575	-1.94771e-10	6.3557e-06	-0.785312	-1.94771e-10	3.75982e-05	-1.64131	-1.94771e-10
106875465	rs163614	6.44475e-09	-1.13869	-0.237544	1.40541e-05	0.256486	-0.248234	5.3718e-05	-1.04463	-0.239895
106876105	rs55837064	3.00098e-09	-1.20095	-0.939617	0.0114763	7.79087	-1.07749	2.49464e-05	-1.07027	-0.981267
106876253	rs149155	1.5232e-08	-0.358892	-0.157212	0.000105308	2.19055	-0.168329	0.000150211	-0.0965709	-0.159657
106876402	rs163890	1.52647e-08	-0.34502	-0.168939	0.000106549	2.21393	-0.179995	0.000150725	-0.0814414	-0.17137
106876425	rs163891	2.67485e-08	0.0469742	-1.94771e-10	0.000751284	3.98712	-1.94771e-10	0.00028459	0.382781	-1.94771e-10
106876570	rs698372	2.4032e-08	-0.0601175	-1.94771e-10	0.000619392	3.79407	-1.94771e-10	0.000253199	0.265909	-1.94771e-10
106877019	rs11747979	1.84232e-09	-1.4823	-1.14618	8.98405e-07	-1.62465	-1.11715	1.16486e-05	-1.69421	-1.11887
106877021	rs697623	5.29858e-09	-1.57206	-1.94771e-10	3.11815e-06	-1.49742	-1.94771e-10	3.6488e-05	-1.67128	-1.94771e-10
106877108	rs62355615	2.82685e-09	-1.7362	-0.464141	2.19971e-06	-1.42527	-0.421067	2.3713e-05	-1.68779	-0.414456
106877574	rs163893	3.0241e-08	0.169697	-1.94771e-10	0.000803204	4.05394	-1.94771e-10	0.000291415	0.406479	-1.94771e-10
106878792	rs6879279	3.1649e-09	-1.24249	-0.844895	0.014917	7.98674	-1.01115	2.50502e-05	-1.15093	-0.896454
106879064	rs6884705	2.14248e-09	-1.63422	-0.843313	0.000384379	4.32105	-1.00409	1.54762e-05	-1.638	-0.890963
106879150	rs6883713	2.35753e-09	-1.61194	-0.769941	0.000478367	4.48306	-0.947346	1.69468e-05	-1.61611	-0.82208
106879502	rs163895	2.41106e-09	-1.62531	-0.734124	0.00059887	4.61311	-0.852733	1.89253e-05	-1.61991	-0.707855
106879813	rs10053318	2.10593e-09	-1.71512	-0.779625	2.05375e-06	-0.998434	-0.916563	1.54737e-05	-1.70332	-0.825802
106879895	rs77613404	2.49014e-07	-1.22795e-10	2.27801	0.00015964	-1.22795e-10	2.43826	0.002042	-1.22795e-10	2.35342
106879930	rs75574456	3.23923e-08	0.238418	-1.94771e-10	3.83098e-05	1.01104	-1.94771e-10	0.000192011	-0.0107161	-1.94771e-10
106880837	rs115236393	9.19483e-09	-1.02086	-1.94771e-10	3.91448e-06	-1.26998	-1.94771e-10	7.79829e-05	-0.911779	-1.94771e-10
106881051	rs72789671	2.06867e-09	-1.73919	-0.773406	2.01533e-05	1.30897	-0.940268	1.50232e-05	-1.73906	-0.819609
106881333	rs662627	2.53214e-09	-1.73944	-0.570998	1.88267e-06	-1.53516	-0.466816	2.22709e-05	-1.73002	-0.434964
106881547	rs849520	3.31047e-08	1.05177	-0.791598	0.000417696	4.17831	-0.77822	0.000256341	1.04351	-0.765271
106881723	rs555989	3.20073e-09	-1.73862	-0.337507	2.1391e-06	-1.64047	-0.233814	2.8359e-05	-1.73764	-0.185687
106881987	rs6882355	2.8376e-09	-1.48626	-0.710282	0.000327484	4.0464	-0.889627	2.1952e-05	-1.41974	-0.759672
106882006	rs553363	2.68166e-09	-1.73019	-0.522874	2.01613e-06	-1.52503	-0.408455	2.40722e-05	-1.7128	-0.374408
106882008	rs193056489	8.08794e-09	-1.22795e-10	-1.14913	4.4702e-06	-1.22795e-10	-1.13723	6.26154e-05	-1.22795e-10	-1.13126
106882394	rs440215	5.95008e-09	-0.865877	-0.590221	6.42434e-06	-0.275158	-0.499412	4.36448e-05	-1.0301	-0.462084
106882503	rs7443170	2.98932e-09	-1.49097	-0.653483	0.000269936	3.81532	-0.851794	2.2059e-05	-1.46358	-0.710967
106882812	rs342605	1.0683e-07	1.43174	-1.94771e-10	0.00184998	4.88826	-1.94771e-10	0.000789087	1.40261	-1.94771e-10
106882919	rs342604	4.92905e-09	-1.44133	-0.203023	5.68233e-06	-0.824514	-0.0727885	5.20375e-05	-1.29678	-0.0195273
106883293	rs76487596	7.91783e-09	-1.22795e-10	-1.17039	4.16527e-06	-1.22795e-10	-1.20788	5.8121e-05	-1.22795e-10	-1.20574
106883678	rs342603	1.61475e-09	-1.71866	-1.04166	2.83962e-05	1.61818	-0.906594	1.42125e-05	-1.66927	-0.944875
106883689	rs342602	9.86712e-08	1.35229	-1.94771e-10	0.00163443	4.76439	-1.94771e-10	0.00070342	1.28769	-1.94771e-10
106884096	rs459400	6.10894e-09	-0.2627	-1.16705	8.3014e-07	-1.72847	-1.09235	3.39888e-05	-0.626803	-1.11543
106884480	rs464950	5.96e-09	-0.282106	-1.17233	8.24197e-07	-1.73009	-1.09792	3.32718e-05	-0.643639	-1.11992
106884917	rs79885482	6.01854e-08	-1.22795e-10	0.857928	3.5604e-05	-1.22795e-10	0.937795	0.000500045	-1.22795e-10	0.946431
106885063	rs341275	9.93736e-08	1.35938	-1.94771e-10	0.00165133	4.77467	-1.94771e-10	0.000708374	1.2947	-1.94771e-10
106885442	rs341274	2.92431e-09	-1.71396	-0.45248	1.83973e-06	-1.66232	-0.36273	2.48454e-05	-1.73708	-0.318513
106885810	rs341273	9.72861e-08	1.33815	-1.94771e-10	0.00160125	4.74388	-1.94771e-10	0.000693649	1.2737	-1.94771e-10
106885914	rs467089	4.24655e-09	-0.610269	-1.18313	7.99993e-07	-1.73798	-1.11983	2.62389e-05	-0.860713	-1.14031
106886168	rs17160159	2.20973e-09	-1.73908	-0.707552	1.56653e-05	1.0042	-0.887418	1.59975e-05	-1.73876	-0.757074
106887068	rs341272	2.60225e-09	-1.39734	-0.885783	0.000222269	3.5062	-0.736975	2.74999e-05	-1.17228	-0.781805
106887175	rs163727	4.8069e-09	-1.3278	-0.341647	8.73191e-06	-0.238587	-0.229093	5.32317e-05	-1.10331	-0.190301
106887339	rs17413725	4.59818e-09	-1.71384	-1.94771e-10	3.7081e-06	-1.32414	-1.94771e-10	4.04353e-05	-1.56857	-1.94771e-10
106887608	rs993838	2.54088e-09	-1.41924	-0.88775	0.000206669	3.42901	-0.732553	2.63052e-05	-1.20729	-0.791209
106887713	rs2457867	4.47338e-09	-1.59087	-0.150488	5.39745e-06	-0.904721	-0.0440169	4.79861e-05	-1.40752	0.0101656
106887798	rs2445074	2.49957e-09	-1.42434	-0.899045	0.000203585	3.4343	-0.752886	2.6144e-05	-1.20768	-0.796966
106888783	rs352610	8.95455e-08	1.25524	-1.94771e-10	0.00189153	4.91048	-1.94771e-10	0.00074982	1.35157	-1.94771e-10
106888949	rs148596902	1.33754e-08	-1.22795e-10	-0.646082	6.92165e-06	-1.22795e-10	-0.70001	9.68165e-05	-1.22795e-10	-0.695451
106889160	rs352609	2.69416e-09	-1.1441	-1.10432	9.18173e-07	-1.70362	-1.01641	1.83087e-05	-1.31361	-1.04729
106889879	rs41375	2.19283e-09	-1.34999	-1.10432	1.03104e-06	-1.59109	-1.013	1.51628e-05	-1.50443	-1.04499
106889936	rs163888	2.37774e-08	-0.00802749	-0.0627413	3.24537e-06	-1.17884	-0.278598	0.000163465	-0.100354	-0.071318
106891022	rs11957374	2.14515e-09	-1.73939	-0.736897	1.96227e-05	1.23467	-0.892649	1.61435e-05	-1.73933	-0.747415
106891408	rs11950725	2.97614e-09	-1.54482	-0.604062	0.000224631	3.57119	-0.791399	2.32869e-05	-1.4867	-0.633673
106892016	rs72791831	2.58139e-09	-1.73824	-0.552937	2.59668e-05	1.37062	-0.748467	1.9033e-05	-1.73834	-0.583752
106892857	rs352606	7.07051e-08	1.01902	-1.94771e-10	0.00132709	4.55608	-1.94771e-10	0.000589785	1.11149	-1.94771e-10
106893142	rs352605	3.50228e-08	-0.199531	0.516027	5.21923e-06	-1.22975	0.247435	0.000281682	-0.139304	0.511813
106893233	rs2161514	8.37042e-09	-1.23505	0.120249	1.49579e-05	-0.188291	0.25887	0.000101047	-0.973434	0.320756
106893481	rs457369	7.00444e-08	1.00963	-1.94771e-10	0.000280357	3.0014	-1.94771e-10	0.000446519	0.833213	-1.94771e-10
106893495	rs352604	7.46264e-08	1.07299	-1.94771e-10	0.000304649	3.0845	-1.94771e-10	0.000474752	0.894524	-1.94771e-10
106893778	rs115972051	6.71905e-09	-1.33456	-1.94771e-10	3.77897e-06	-1.30521	-1.94771e-10	3.89603e-05	-1.60572	-1.94771e-10
106893846	rs56195302	3.77367e-09	-1.72087	-0.190582	1.99921e-05	0.797637	-0.436966	2.71838e-05	-1.73678	-0.228867
106894003	rs352603	6.81503e-08	0.982214	-1.94771e-10	0.000273251	2.97573	-1.94771e-10	0.000451166	0.843567	-1.94771e-10
106895347	rs72791834	7.33909e-09	-1.3888	0.142516	0.000335113	3.26109	-0.081287	5.36818e-05	-1.4037	0.1185
106895460	rs459637	6.60697e-09	-1.58173	0.230352	6.17896e-06	-1.2021	0.388581	7.22602e-05	-1.42099	0.432998
106895561	rs147986595	9.36467e-09	-1.22795e-10	-1.00256	5.07802e-06	-1.22795e-10	-1.00974	7.02223e-05	-1.22795e-10	-1.0166
106896083	rs17414033	8.50296e-09	-1.39511	0.296017	0.000376662	3.23721	0.0594707	6.21215e-05	-1.40986	0.270686
106896086	rs139389221	4.49299e-09	-1.73698	-1.94771e-10	2.545e-06	-1.70053	-1.94771e-10	3.45443e-05	-1.72603	-1.94771e-10
106896363	rs445747	6.29402e-09	-1.65795	0.258052	3.80273e-06	-1.68218	0.383229	5.36037e-05	-1.72662	0.439973
106896484	rs677797	1.72165e-09	-1.64235	-1.05387	2.69288e-05	1.59348	-0.934948	1.58627e-05	-1.53802	-0.966279
106896617	rs2484103	9.7995e-09	-1.23975	0.282582	2.03347e-05	0.000724098	0.37694	0.000126272	-0.890953	0.46112
106897106	rs145000129	1.64418e-08	-0.439676	-1.94771e-10	1.37074e-05	-0.0167316	-1.94771e-10	0.000223403	0.140707	-1.94771e-10
106897433	rs59130650	1.04905e-08	-1.46341	0.574376	5.98823e-05	1.44731	0.0104059	6.2971e-05	-1.51658	0.39099
106897753	rs74328711	4.73962e-09	-1.68355	-1.94771e-10	1.35951e-05	-0.0249522	-1.94771e-10	4.14437e-05	-1.54393	-1.94771e-10
106897919	rs164844	1.01257e-08	-0.757217	-0.167208	3.03232e-06	-1.41135	-0.113988	4.79656e-05	-1.3612	-0.0365902
106897977	rs164699	7.19267e-08	2.24148	-1.20534	1.64069e-06	-0.985168	-1.15438	0.000178673	1.0891	-1.17181
106898103	rs164845	6.34227e-09	-1.39227	-1.94771e-10	2.62517e-06	-1.66952	-1.94771e-10	4.1064e-05	-1.55314	-1.94771e-10
106898120	rs164846	8.42552e-09	-1.02484	-0.0833969	3.10193e-06	-1.47995	-0.0226875	4.73047e-05	-1.48023	0.0685741
106899671	rs149376506	7.57653e-09	-1.21445	-1.94771e-10	3.14469e-06	-1.48895	-1.94771e-10	6.45154e-05	-1.10137	-1.94771e-10
106899684	rs37445	2.41418e-08	1.12729	-1.18285	1.11554e-06	-1.41061	-1.11472	7.28852e-05	0.15883	-1.13821
106900492	rs164848	1.19995e-08	-0.79819	0.0435498	4.06093e-06	-1.32489	0.0916395	6.22922e-05	-1.31147	0.175036
106900735	rs164849	4.48692e-09	-1.73834	-1.94771e-10	2.55368e-06	-1.69713	-1.94771e-10	3.45324e-05	-1.72637	-1.94771e-10
106900773	rs146747934	8.02053e-09	-1.22795e-10	-1.1575	4.20326e-06	-1.22795e-10	-1.1988	5.81215e-05	-1.22795e-10	-1.20573
106901053	rs164850	6.47818e-08	0.383637	0.547885	5.58984e-05	0.880026	0.508845	0.000560444	0.476987	0.583474
106901554	rs354182	1.52399e-08	-0.71437	0.198785	4.97502e-06	-1.26866	0.238426	7.63347e-05	-1.25436	0.321224
106901590	rs164971	6.56573e-08	0.328503	0.616443	5.07478e-05	0.715551	0.576653	0.000537438	0.365835	0.65271
106901610	rs168501	1.45045e-08	-0.756033	0.190993	4.79912e-06	-1.29676	0.230526	7.3588e-05	-1.28289	0.313104
106901629	rs164972	1.55275e-07	2.37795	-0.572259	3.93541e-05	1.5779	-0.539967	0.000436363	1.30448	-0.494271
106901857	rs164851	5.01466e-08	0.157124	0.518324	4.25953e-05	0.637468	0.479612	0.000451093	0.289787	0.553617
106901882	rs37447	2.4977e-08	1.14139	-1.16294	1.1544e-06	-1.40038	-1.0907	7.97381e-05	0.228635	-1.11816
106902711	rs352613	5.61187e-08	0.20137	0.586596	4.23243e-05	0.563567	0.547131	0.000426396	0.164532	0.622569
106902744	rs62355626	6.54391e-09	-1.40163	0.0406663	5.92015e-05	1.83613	-0.389851	4.17142e-05	-1.42898	-0.108451
106903466	rs352612	4.6961e-08	0.348791	0.261025	4.04984e-05	0.841304	0.225295	0.000404753	0.44138	0.293628
106903533	rs116250572	5.34463e-09	-1.56341	-1.94771e-10	2.85921e-06	-1.58412	-1.94771e-10	3.49635e-05	-1.71396	-1.94771e-10
106903847	rs141488343	1.79711e-08	-1.22795e-10	-0.350738	1.22964e-05	-1.22795e-10	-0.125355	0.000177027	-1.22795e-10	-0.0919674
106904743	rs456032	3.35977e-08	-1.03487	1.30983	5.11974e-06	-1.73564	0.734082	0.000227778	-0.977566	1.13767
106905065	rs189520	3.71501e-08	1.59709	-1.22162	1.28063e-06	-1.19637	-1.19094	0.000111877	0.652895	-1.20376
106905132	rs168472	7.52605e-08	0.448666	0.632788	6.60196e-05	0.962362	0.592926	0.000688897	0.587187	0.679635
106906533	rs37444	1.68263e-08	0.725223	-1.14178	1.24267e-06	-1.34854	-1.06886	7.449e-05	0.134978	-1.09258
106907109	rs608333	1.19487e-07	0.73977	0.803933	3.31737e-05	0.216959	0.650133	0.000364907	-0.133413	0.764786
106907339	rs37443	1.0707e-08	0.199428	-1.06803	3.80728e-06	-0.251541	-1.04621	3.91177e-05	-0.58304	-1.01865
106907724	rs112845837	6.83696e-09	-1.31716	-1.94771e-10	7.32156e-06	-0.64384	-1.94771e-10	4.37044e-05	-1.49082	-1.94771e-10
106907961	rs7712188	8.01219e-09	-0.183262	-0.975276	2.55855e-06	-0.682122	-1.0131	4.49402e-05	-0.458571	-1.00436
106908138	rs163961	3.5279e-08	-1.72832	2.05211	1.48586e-05	-1.72209	1.78601	0.000213475	-1.73496	1.83022
106908278	rs164701	1.73904e-09	-1.4683	-1.21787	1.5336e-06	-0.981636	-1.22541	1.91364e-05	-1.09402	-1.22265
106908512	rs1833812	1.68323e-09	-1.60418	-1.11461	9.244e-07	-1.63581	-1.07746	1.50663e-05	-1.46871	-1.08709
106908733	rs164700	2.552e-08	0.300748	-0.300787	8.75618e-06	-0.0594101	-0.405495	0.000165167	0.210576	-0.371889
106909060	rs6881619	1.22532e-08	-0.733715	-1.94771e-10	4.26592e-06	-1.18401	-1.94771e-10	6.57206e-05	-1.08286	-1.94771e-10
106909441	rs10043284	1.33054e-08	-0.651331	-1.94771e-10	4.40469e-06	-1.152	-1.94771e-10	6.96394e-05	-1.02494	-1.94771e-10
106909486	rs115161402	1.47609e-08	-0.547523	-1.94771e-10	5.55296e-06	-0.920333	-1.94771e-10	0.000112756	-0.543045	-1.94771e-10
106909498	rs10043302	1.3056e-08	-0.670257	-1.94771e-10	4.34395e-06	-1.16588	-1.94771e-10	6.85806e-05	-1.04026	-1.94771e-10
106909839	rs591470	1.99951e-09	-1.39912	-1.14748	2.55335e-06	-0.639916	-1.05734	1.58966e-05	-1.37895	-1.12321
106910429	rs685820	1.77948e-09	-1.47271	-1.19047	2.03259e-06	-0.699491	-1.22586	1.40095e-05	-1.42679	-1.20174
106910657	rs6888194	4.99553e-08	0.671625	-1.94771e-10	0.000116307	2.12157	-1.94771e-10	0.000393554	0.70695	-1.94771e-10
106910910	rs12519552	4.39918e-08	0.544501	-1.94771e-10	9.3729e-05	1.90574	-1.94771e-10	0.000335517	0.547403	-1.94771e-10
106911087	rs35433400	2.65208e-09	-1.05276	-1.21139	7.84526e-07	-1.6525	-1.22484	1.6977e-05	-1.21097	-1.22544
106911197	rs12520660	4.90312e-08	0.652955	-1.94771e-10	0.00011359	2.09793	-1.94771e-10	0.000386222	0.688143	-1.94771e-10
106911878	rs10042437	4.04561e-08	0.460715	-1.94771e-10	8.87658e-05	1.85134	-1.94771e-10	0.000308003	0.461841	-1.94771e-10
106911881	rs10044934	4.04561e-08	0.460715	-1.94771e-10	8.87658e-05	1.85134	-1.94771e-10	0.000308003	0.461841	-1.94771e-10
106912654	rs79633351	5.92146e-09	-1.46092	-1.94771e-10	2.49496e-06	-1.72039	-1.94771e-10	3.65089e-05	-1.67071	-1.94771e-10
106912995	rs17348530	1.71878e-09	-1.61075	-1.08713	7.76786e-07	-1.69618	-1.19108	1.27871e-05	-1.58381	-1.13603
106913437	rs113340172	2.52814e-08	-0.00943223	-1.94771e-10	9.42893e-06	-0.390882	-1.94771e-10	9.72721e-05	-0.690756	-1.94771e-10
106913484	rs607976	1.80309e-09	-1.48982	-1.16019	2.10035e-06	-0.808687	-1.08387	1.37888e-05	-1.50059	-1.14383
106913584	rs77150802	4.12131e-08	0.479253	-1.94771e-10	9.9537e-05	1.96587	-1.94771e-10	0.000355615	0.605579	-1.94771e-10
106913589	rs597083	1.87347e-09	-1.5158	-1.09592	8.06133e-07	-1.65466	-1.19551	1.38457e-05	-1.49719	-1.1431
106913887	rs111718834	5.67646e-09	-1.50317	-1.94771e-10	2.68392e-06	-1.64739	-1.94771e-10	4.27373e-05	-1.5132	-1.94771e-10
106914027	rs641406	2.16057e-09	-1.4082	-1.06093	2.39973e-06	-0.699184	-1.06012	1.58293e-05	-1.4252	-1.08121
106914538	rs145036045	5.74367e-09	-1.4914	-1.94771e-10	3.44537e-06	-1.39763	-1.94771e-10	3.63065e-05	-1.67627	-1.94771e-10
106914646	rs191894498	7.65768e-09	-1.22795e-10	-1.20379	4.13324e-06	-1.22795e-10	-1.2156	5.78427e-05	-1.22795e-10	-1.21054
106914655	rs755966	3.96663e-08	0.441	-1.94771e-10	9.51844e-05	1.92115	-1.94771e-10	0.000350912	0.592267	-1.94771e-10
106914733	rs103840	3.81771e-09	-1.41329	-0.486559	4.17565e-06	-0.721905	-0.483489	2.8335e-05	-1.42701	-0.497162
106915274	rs957662	3.31805e-08	0.262459	-1.94771e-10	6.01105e-05	1.46152	-1.94771e-10	0.000255671	0.275624	-1.94771e-10
106916252	rs12719573	1.71176e-09	-1.56914	-1.13284	8.61704e-07	-1.67763	-1.10588	1.3436e-05	-1.55306	-1.11727
106916306	rs163962	4.57147e-09	-1.71967	-1.94771e-10	2.59941e-06	-1.67938	-1.94771e-10	3.42889e-05	-1.73345	-1.94771e-10
106916317	rs191467625	7.71989e-09	-1.1957	-1.94771e-10	9.47681e-06	-0.385817	-1.94771e-10	6.97822e-05	-1.02289	-1.94771e-10
106916319	rs12522223	2.21592e-08	-0.141249	-1.94771e-10	3.18763e-05	0.827198	-1.94771e-10	0.000178209	-0.0853087	-1.94771e-10
106916625	rs10061771	1.67431e-09	-1.58724	-1.13686	8.59314e-07	-1.68834	-1.09795	1.32872e-05	-1.57203	-1.10944
106916719	rs6888055	2.18765e-09	-1.38908	-1.0676	2.4654e-06	-0.665499	-1.06681	1.60266e-05	-1.40656	-1.08746
106917021	rs34052514	1.63208e-09	-1.58889	-1.16076	8.46845e-07	-1.67405	-1.12685	1.30928e-05	-1.55925	-1.13696
106917286	rs72660773	1.26932e-08	-1.22795e-10	-0.698437	6.93063e-06	-1.22795e-10	-0.698714	9.97101e-05	-1.22795e-10	-0.666001
106917475	rs12153493	1.68713e-09	-1.55384	-1.16263	8.50158e-07	-1.657	-1.13999	1.34355e-05	-1.52075	-1.14962
106917523	rs72791845	1.56957e-08	-0.486113	-1.94771e-10	6.72493e-06	-0.728843	-1.94771e-10	9.39773e-05	-0.725216	-1.94771e-10
106917592	rs72791847	6.01528e-09	-1.4452	-1.94771e-10	5.24064e-06	-0.97822	-1.94771e-10	4.18244e-05	-1.53479	-1.94771e-10
106917636	rs2005103	2.06004e-09	-1.4082	-1.10857	2.31102e-06	-0.699184	-1.09779	1.52842e-05	-1.4252	-1.11625
106917868	rs6894162	2.16791e-09	-1.33729	-1.12845	1.02077e-06	-1.52616	-1.08794	1.70626e-05	-1.3315	-1.09988
106918112	rs4957704	3.02912e-09	-1.1742	-0.957033	1.07004e-06	-1.69675	-0.870225	2.36888e-05	-1.21436	-0.888908
106918212	rs872240	1.68857e-09	-1.61008	-1.10554	1.6214e-06	-1.04742	-1.10395	1.27012e-05	-1.60433	-1.12224
106918329	rs71575448	1.7693e-08	-0.366334	-1.94771e-10	9.40485e-06	-0.393439	-1.94771e-10	0.000129351	-0.405741	-1.94771e-10
106918701	rs78281258	3.67373e-08	0.364291	-1.94771e-10	9.49692e-05	1.91889	-1.94771e-10	0.000335903	0.548555	-1.94771e-10
106918756	rs34950197	2.13777e-09	-1.33314	-1.1466	1.0022e-06	-1.52283	-1.10964	1.69686e-05	-1.31631	-1.12059
106919234	rs10479400	2.57221e-09	-1.13039	-1.16435	1.12807e-06	-1.38289	-1.13126	1.98654e-05	-1.13815	-1.14114
106919379	rs10479401	2.54273e-09	-1.14201	-1.16426	1.11086e-06	-1.39177	-1.13776	1.95058e-05	-1.14969	-1.14786
106919425	rs58882389	2.2083e-08	0.367077	-0.511771	4.02574e-05	1.65847	-0.59784	0.000170013	0.457879	-0.590271
106921244	rs6895165	2.1749e-08	0.349522	-0.509459	3.94548e-05	1.63616	-0.595671	0.000167357	0.439949	-0.588089
106921533	rs72660774	1.38036e-08	-1.22795e-10	-0.61457	7.53679e-06	-1.22795e-10	-0.614868	0.000108698	-1.22795e-10	-0.579697
106922189	rs9328005	1.64598e-08	-1.22795e-10	-0.438584	8.75964e-06	-1.22795e-10	-0.46451	0.000126028	-1.22795e-10	-0.431763
106922261	rs9328006	2.1911e-08	0.349522	-0.502035	3.97306e-05	1.63616	-0.588706	0.000168534	0.439949	-0.581082
106922313	rs9328007	1.64992e-08	-1.22795e-10	-0.436192	8.78027e-06	-1.22795e-10	-0.462158	0.000126331	-1.22795e-10	-0.429362
106922715	rs9328008	1.53863e-08	-1.22795e-10	-0.506025	8.19771e-06	-1.22795e-10	-0.53081	0.000117774	-1.22795e-10	-0.499502
106922782	rs9328009	1.58032e-08	-1.22795e-10	-0.479288	8.41598e-06	-1.22795e-10	-0.504531	0.00012098	-1.22795e-10	-0.472646
106922905	rs72660775	1.45026e-08	-1.22795e-10	-0.565174	7.91833e-06	-1.22795e-10	-0.565483	0.000114357	-1.22795e-10	-0.528943
106922963	rs58880008	3.35421e-08	0.273298	-1.94771e-10	6.67967e-05	1.56699	-1.94771e-10	0.000267264	0.319969	-1.94771e-10
106923251	rs164974	1.47367e-09	-1.71327	-1.13848	8.67622e-07	-1.64567	-1.13099	1.12936e-05	-1.72497	-1.11907
106923342	rs12515248	2.1911e-08	0.349522	-0.502035	3.97306e-05	1.63616	-0.588706	0.000168534	0.439949	-0.581082
106923569	rs180791	1.52999e-09	-1.59262	-1.22162	7.92473e-07	-1.64516	-1.2221	1.01173e-05	-1.73529	-1.21873
106923666	rs35697211	1.57667e-08	-1.22795e-10	-0.481604	8.39685e-06	-1.22795e-10	-0.506808	0.000120699	-1.22795e-10	-0.474972
106924113	rs17160227	3.41202e-08	0.290387	-1.94771e-10	6.82752e-05	1.58888	-1.94771e-10	0.000271924	0.337254	-1.94771e-10
106924597	rs10045552	2.47943e-09	-1.15767	-1.17381	1.08202e-06	-1.41283	-1.14301	1.91635e-05	-1.16301	-1.15225
106924829	rs9328010	2.69832e-09	-1.67069	-0.576181	2.40878e-06	-1.18224	-0.573303	2.06205e-05	-1.65586	-0.586121
106925176	rs77061826	3.80475e-08	0.399334	-1.94771e-10	9.94561e-05	1.96505	-1.94771e-10	0.000348404	0.585094	-1.94771e-10
106925755	rs118137326	9.42194e-09	-1.22795e-10	-0.996462	5.40623e-06	-1.22795e-10	-0.947113	8.32186e-05	-1.22795e-10	-0.846797
106925966	rs3844311	2.165e-09	-1.26381	-1.20328	9.93203e-07	-1.46014	-1.18134	1.6811e-05	-1.25811	-1.18812
106926203	rs144662515	7.53067e-09	-1.22795e-10	-1.22052	4.10935e-06	-1.22795e-10	-1.2214	5.68579e-05	-1.22795e-10	-1.22771
106926290	rs6878320	1.57667e-08	-1.22795e-10	-0.481604	8.39685e-06	-1.22795e-10	-0.506808	0.000120699	-1.22795e-10	-0.474972
106926418	rs6892545	1.43888e-08	-1.22795e-10	-0.573052	7.67537e-06	-1.22795e-10	-0.596648	0.000110105	-1.22795e-10	-0.566839
106927000	rs72660776	1.4902e-08	-1.22795e-10	-0.538006	7.94414e-06	-1.22795e-10	-0.56223	0.00011405	-1.22795e-10	-0.531628
106927252	rs6879546	3.72273e-09	-1.02873	-0.896311	4.17665e-06	-0.302106	-0.903048	2.32441e-05	-1.20968	-0.912543
106927464	rs6898233	3.18199e-09	-1.32082	-0.761179	1.19912e-06	-1.67201	-0.781066	2.25403e-05	-1.39703	-0.75593
106928155	rs67289942	2.98328e-09	-1.351	-0.795483	1.15576e-06	-1.67528	-0.814617	2.17648e-05	-1.39754	-0.79043
106928448	rs164853	1.45302e-09	-1.73803	-1.12783	7.87482e-07	-1.71918	-1.1544	1.16617e-05	-1.66803	-1.14393
106928572	rs12654557	1.85552e-09	-1.41507	-1.20627	8.64139e-07	-1.59617	-1.18451	1.67483e-05	-1.25931	-1.19066
106929842	rs4145099	1.95203e-09	-1.69825	-0.872386	1.10781e-06	-1.70212	-0.830157	1.69127e-05	-1.61277	-0.827432
106930016	rs10037733	2.69066e-09	-1.38561	-0.864102	1.08486e-06	-1.68888	-0.864332	2.0109e-05	-1.42997	-0.837131
106930176	rs58391909	2.0931e-08	0.534482	-0.732754	2.41203e-05	1.33555	-0.787163	0.000164345	0.610421	-0.776721
106930493	rs3864266	2.71203e-09	-1.38254	-0.859269	1.09139e-06	-1.68771	-0.8595	2.02682e-05	-1.42709	-0.832122
106930589	rs3864267	2.71193e-09	-1.3843	-0.857546	1.09254e-06	-1.68838	-0.857778	2.0271e-05	-1.42874	-0.830338
106930610	rs1345773	2.71193e-09	-1.3843	-0.857546	1.09254e-06	-1.68838	-0.857778	2.0271e-05	-1.42874	-0.830338
106930743	rs11951213	2.71193e-09	-1.3843	-0.857546	1.09254e-06	-1.68838	-0.857778	2.0271e-05	-1.42874	-0.830338
106931013	rs34644687	1.72274e-09	-1.51716	-1.17842	8.4927e-07	-1.64232	-1.15572	1.54306e-05	-1.36669	-1.16522
106931037	rs11948614	3.05218e-09	-1.34536	-0.77829	1.28474e-06	-1.60556	-0.778545	2.45903e-05	-1.31755	-0.748361
106931090	rs11952705	2.71619e-09	-1.3843	-0.855977	1.09426e-06	-1.68838	-0.856209	2.0304e-05	-1.42874	-0.828712
106931318	rs11952039	2.69346e-09	-1.39113	-0.857546	1.08974e-06	-1.69095	-0.857778	2.01419e-05	-1.43513	-0.830338
106931365	rs11955029	2.72518e-09	-1.3843	-0.852672	1.09788e-06	-1.68838	-0.852905	2.03736e-05	-1.42874	-0.825288
106931599	rs1990993	1.77852e-09	-1.51016	-1.15355	8.7929e-07	-1.63767	-1.12563	1.60642e-05	-1.35765	-1.13403
106931806	rs975690	3.64665e-09	-1.27523	-0.670463	3.6383e-06	-0.678616	-0.664531	2.4066e-05	-1.4173	-0.670167
106931877	rs141127462	7.56512e-09	-1.22795e-10	-1.21595	4.24473e-06	-1.22795e-10	-1.18899	5.88117e-05	-1.22795e-10	-1.19393
106932237	rs7726649	2.8784e-08	0.120317	-1.94771e-10	6.8139e-05	1.58689	-1.94771e-10	0.00024957	0.25147	-1.94771e-10
106932413	rs6596741	3.81555e-09	-1.41927	-0.481151	3.80367e-06	-0.824411	-0.474288	2.62017e-05	-1.52164	-0.480808
106932972	rs12656960	3.81946e-09	-1.37668	-0.522718	3.83191e-06	-0.775253	-0.516048	2.60503e-05	-1.48586	-0.522385
106933485	rs10056406	3.36007e-09	-1.33532	-0.692226	1.32169e-06	-1.66325	-0.692504	2.49517e-05	-1.39172	-0.659603
106933661	rs62355632	1.75078e-09	-1.55053	-1.12891	8.81353e-07	-1.66392	-1.09704	1.56646e-05	-1.4103	-1.10657
106933677	rs62355633	1.71847e-09	-1.54407	-1.154	8.67879e-07	-1.65981	-1.11655	1.55349e-05	-1.40179	-1.12339
106934147	rs12656108	2.4419e-09	-1.70353	-0.643193	1.40154e-06	-1.70921	-0.58788	2.15322e-05	-1.61989	-0.57883
106934499	rs11957859	3.2661e-09	-1.34622	-0.709686	1.28579e-06	-1.67333	-0.70996	2.44741e-05	-1.39306	-0.677592
106934579	rs7737882	4.2489e-09	-1.27085	-0.521991	4.35072e-06	-0.649006	-0.515318	2.80078e-05	-1.41413	-0.521658
106935029	rs9686509	4.5101e-09	-1.2359	-0.497283	4.41332e-06	-0.659543	-0.490494	2.91946e-05	-1.39734	-0.496944
106935614	rs7734574	4.63678e-09	-1.28273	-0.422748	4.93886e-06	-0.621906	-0.415623	3.08014e-05	-1.41832	-0.422393
106936435	rs2406374	1.71847e-09	-1.54407	-1.154	8.67879e-07	-1.65981	-1.11655	1.55349e-05	-1.40179	-1.12339
106936573	rs13358500	4.22996e-09	-1.28883	-0.508478	1.69829e-06	-1.57182	-0.533219	3.33537e-05	-1.25913	-0.501965
106936868	rs114410244	1.22894e-08	-0.730769	-1.94771e-10	3.76599e-06	-1.30865	-1.94771e-10	6.61405e-05	-1.07649	-1.94771e-10
106936965	rs3864269	1.78303e-09	-1.51716	-1.14403	9.00648e-07	-1.64232	-1.09699	1.63811e-05	-1.36669	-1.10545
106937477	rs12514540	4.18724e-09	-1.26164	-0.545824	4.07684e-06	-0.690076	-0.539265	2.73177e-05	-1.41524	-0.545497
106939365	rs26732	1.48216e-09	-1.62288	-1.22312	7.30848e-07	-1.72089	-1.22733	1.27075e-05	-1.49874	-1.22734
106940006	rs80068381	5.6344e-09	-1.51061	-1.94771e-10	2.5697e-06	-1.69087	-1.94771e-10	4.64878e-05	-1.42908	-1.94771e-10
106940519	rs2112912	1.92198e-09	-1.68023	-0.905919	9.99526e-07	-1.72536	-0.90978	1.48644e-05	-1.66685	-0.902446
106940695	rs352615	2.30152e-09	-1.39517	-1.01077	9.89102e-07	-1.67314	-0.972477	2.05986e-05	-1.27592	-0.967126
106944011	rs12519591	1.91075e-08	-0.289424	-1.94771e-10	2.71665e-05	0.667322	-1.94771e-10	0.000260605	0.294738	-1.94771e-10
106944080	rs72660778	1.07961e-08	-1.22795e-10	-0.860319	6.13639e-06	-1.22795e-10	-0.820428	8.70074e-05	-1.22795e-10	-0.802275
106944273	rs26724	3.3985e-09	-0.78868	-1.22749	2.11742e-06	-0.669438	-1.21503	4.58063e-05	-0.230332	-1.21351
106944359	rs26725	1.35598e-09	-1.71398	-1.22099	7.22209e-07	-1.73236	-1.22775	1.06774e-05	-1.67238	-1.22776
106944541	rs26726	3.20278e-09	-0.847456	-1.22803	1.9754e-06	-0.731847	-1.22205	4.22092e-05	-0.304624	-1.22101
106945691	rs26727	2.16082e-09	-1.44635	-1.02266	9.25614e-07	-1.69976	-1.0122	1.77526e-05	-1.38887	-1.00286
106946056	rs26728	1.37033e-09	-1.7157	-1.20875	7.39363e-07	-1.73431	-1.20232	1.07857e-05	-1.68437	-1.20568
106946290	rs26729	2.86996e-09	-0.959053	-1.22615	2.54211e-06	-0.475558	-1.22611	3.57304e-05	-0.467971	-1.22429
106946476	rs17160246	2.02273e-09	-1.59645	-0.938609	2.42421e-06	-0.815473	-0.933686	1.9948e-05	-1.34109	-0.934052
106947653	rs72660779	9.70768e-09	-1.22795e-10	-0.966585	5.05822e-06	-1.22795e-10	-1.01365	7.21166e-05	-1.22795e-10	-0.989984
106949074	rs10515375	4.80367e-09	-1.67012	-1.94771e-10	2.45381e-06	-1.73702	-1.94771e-10	3.90893e-05	-1.60242	-1.94771e-10
106949181	rs352614	1.69723e-09	-1.62046	-1.09005	8.86196e-07	-1.67118	-1.0843	1.37452e-05	-1.57246	-1.07512
106950102	rs62355651	1.7864e-09	-1.58847	-1.07083	2.04817e-06	-0.845146	-1.07257	1.7089e-05	-1.35605	-1.07378
106950185	rs10079148	4.7319e-09	-1.68517	-1.94771e-10	2.44868e-06	-1.73912	-1.94771e-10	3.82566e-05	-1.62395	-1.94771e-10
106950585	rs75518919	5.06053e-09	-1.61803	-1.94771e-10	2.47729e-06	-1.7275	-1.94771e-10	4.18622e-05	-1.53389	-1.94771e-10
106951357	rs17160255	1.81223e-09	-1.5739	-1.07104	2.06785e-06	-0.837949	-1.0702	1.70248e-05	-1.36611	-1.06749
106951508	rs42449	3.5105e-09	-0.756411	-1.22733	2.32784e-06	-0.56287	-1.22685	4.71047e-05	-0.19081	-1.22508
106951578	rs17350017	4.70161e-09	-1.6916	-1.94771e-10	2.45751e-06	-1.73551	-1.94771e-10	3.42296e-05	-1.73518	-1.94771e-10
106951860	rs60127859	8.38006e-09	-1.11365	-1.94771e-10	2.89389e-06	-1.57206	-1.94771e-10	6.71578e-05	-1.06122	-1.94771e-10
106951916	rs142986167	4.56369e-09	-1.72137	-1.94771e-10	2.50886e-06	-1.71484	-1.94771e-10	4.18879e-05	-1.53327	-1.94771e-10
106951925	rs1017223	4.98087e-09	-1.6339	-1.94771e-10	2.47826e-06	-1.72711	-1.94771e-10	4.10681e-05	-1.55304	-1.94771e-10
106953912	rs143230556	8.05227e-09	-1.22795e-10	-1.15355	4.4349e-06	-1.22795e-10	-1.14516	6.22037e-05	-1.22795e-10	-1.13785
106954387	rs141786186	8.57083e-09	-1.22795e-10	-1.09114	4.66108e-06	-1.22795e-10	-1.09542	6.61714e-05	-1.22795e-10	-1.07602
106954545	rs17160261	2.04301e-09	-1.57013	-0.954946	2.3532e-06	-0.824379	-0.954511	1.94289e-05	-1.34567	-0.955831
106954708	rs35532	5.6833e-09	-1.50197	-1.94771e-10	3.31712e-06	-1.43557	-1.94771e-10	3.57277e-05	-1.69234	-1.94771e-10
106954711	rs11242641	5.87953e-09	-0.278247	-1.18978	2.92732e-06	-0.371908	-1.18867	8.639e-05	0.382062	-1.19146
106955126	rs12656968	7.88441e-09	-0.804829	-0.369786	2.01231e-06	-1.54416	-0.391221	7.64772e-05	-0.593253	-0.338023
106955451	rs13163062	6.15403e-09	-0.240445	-1.18195	3.06057e-06	-0.33533	-1.18073	9.11069e-05	0.427562	-1.1838
106955783	rs35533	3.08062e-09	-0.899032	-1.21534	2.38895e-06	-0.549763	-1.21405	3.67319e-05	-0.457304	-1.20732
106956111	rs10050687	4.76955e-09	-1.67725	-1.94771e-10	2.4509e-06	-1.73821	-1.94771e-10	3.86965e-05	-1.61252	-1.94771e-10
106956443	rs4090594	6.55567e-09	-0.185835	-1.17334	3.55456e-06	-0.192504	-1.17393	0.000105926	0.571435	-1.17696
106956481	rs74909085	1.54287e-08	-1.22795e-10	-0.503276	7.88149e-06	-1.22795e-10	-0.570147	0.000118548	-1.22795e-10	-0.492949
106956488	rs35534	3.11992e-09	-0.884715	-1.21698	2.42269e-06	-0.532741	-1.21705	3.72487e-05	-0.439636	-1.21101
106957027	rs154191	1.34547e-09	-1.7152	-1.22756	7.20328e-07	-1.73464	-1.22807	1.05213e-05	-1.68718	-1.22769
106958108	rs7703820	6.8386e-09	-0.110016	-1.2069	3.65737e-06	-0.131458	-1.20646	0.000111682	0.659837	-1.21245
106958311	rs149539188	1.51656e-08	-1.22795e-10	-0.520472	7.97544e-06	-1.22795e-10	-0.558297	0.000110438	-1.22795e-10	-0.563815
106958958	rs164691	1.41011e-09	-1.66983	-1.226	7.2339e-07	-1.7335	-1.22498	1.11304e-05	-1.63198	-1.22661
106959467	rs164693	3.17252e-09	-0.860554	-1.22442	2.59775e-06	-0.45562	-1.2244	4.00869e-05	-0.356217	-1.221
106959512	rs114166209	4.9331e-09	-1.64353	-1.94771e-10	2.47946e-06	-1.72662	-1.94771e-10	4.11288e-05	-1.55156	-1.94771e-10
106960780	rs75873428	1.7669e-08	-0.36769	-1.94771e-10	4.61618e-05	1.19749	-1.94771e-10	0.000270826	0.333209	-1.94771e-10
106960824	rs164694	1.34789e-09	-1.71585	-1.22512	7.26147e-07	-1.73242	-1.22225	1.04352e-05	-1.69852	-1.22456
106961669	rs17160272	1.36025e-08	0.481957	-1.11121	6.12453e-06	0.290581	-1.11294	0.000235382	1.31912	-1.12618
106961897	rs164695	1.34848e-09	-1.71414	-1.22639	7.30994e-07	-1.7232	-1.22481	1.02352e-05	-1.71596	-1.22647
106961902	rs115064146	4.50374e-09	-1.7346	-1.94771e-10	2.49734e-06	-1.71944	-1.94771e-10	3.51639e-05	-1.70825	-1.94771e-10
106961905	rs164696	1.34243e-09	-1.71844	-1.22659	7.25479e-07	-1.73049	-1.22509	1.03263e-05	-1.70691	-1.22667
106962282	rs116676043	4.51979e-09	-1.73104	-1.94771e-10	2.47458e-06	-1.72859	-1.94771e-10	3.57052e-05	-1.69297	-1.94771e-10
106962349	rs164840	2.16067e-09	-1.30006	-1.16902	9.01368e-07	-1.57022	-1.16828	1.54498e-05	-1.3606	-1.17007
106962545	rs164841	2.22832e-09	-1.27692	-1.16134	9.19062e-07	-1.55851	-1.16055	1.57002e-05	-1.35214	-1.16246
106962704	rs164842	2.2072e-09	-1.28644	-1.16134	9.13621e-07	-1.56445	-1.16055	1.55641e-05	-1.36085	-1.16246
106963904	rs79979380	2.70459e-08	0.0580329	-1.94771e-10	5.23111e-06	-0.98004	-1.94771e-10	0.00015737	-0.209671	-1.94771e-10
106965313	rs55754532	1.87493e-08	0.778609	-1.08695	7.72573e-06	0.499495	-1.0896	0.000276679	1.45996	-1.10537
106965369	rs469425	2.39725e-09	-1.24778	-1.1174	9.84221e-07	-1.53418	-1.11639	1.68648e-05	-1.32419	-1.11884
106965468	rs62355655	4.45854e-08	0.557904	-1.94771e-10	5.45782e-06	-0.937615	-1.94771e-10	0.000212832	0.0922355	-1.94771e-10
106965527	rs164685	1.37659e-09	-1.73948	-1.18041	7.76655e-07	-1.71194	-1.17549	1.0513e-05	-1.73931	-1.17634
106965690	rs164970	3.31032e-09	-0.817749	-1.22471	2.73645e-06	-0.403993	-1.22401	4.23142e-05	-0.302649	-1.2205
106965830	rs141516318	4.70718e-09	-1.69041	-1.94771e-10	2.45043e-06	-1.7384	-1.94771e-10	3.90559e-05	-1.60328	-1.94771e-10
106966332	rs352602	3.21925e-09	-0.84591	-1.22444	2.6459e-06	-0.437934	-1.22372	4.08662e-05	-0.337862	-1.2201
106966640	rs78505729	1.9588e-08	-0.264587	-1.94771e-10	5.36322e-05	1.34748	-1.94771e-10	0.000307287	0.459515	-1.94771e-10
106966681	rs77713015	1.98576e-08	-0.250916	-1.94771e-10	5.47026e-05	1.36725	-1.94771e-10	0.000312458	0.4762	-1.94771e-10
106968202	rs12187753	1.61949e-08	0.657456	-1.11226	6.99057e-06	0.425813	-1.11591	0.000277962	1.48718	-1.12797
106969099	rs115856987	4.798e-09	-1.6713	-1.94771e-10	2.4607e-06	-1.73422	-1.94771e-10	4.02772e-05	-1.57248	-1.94771e-10
106971103	rs17160287	1.77882e-08	0.728785	-1.08975	7.92667e-06	0.530515	-1.09495	0.000321877	1.61577	-1.10986
106971568	rs27550	1.34515e-09	-1.73305	-1.20994	7.35566e-07	-1.73491	-1.20687	1.03753e-05	-1.7167	-1.21214
106971576	rs140813260	4.83391e-09	-1.66385	-1.94771e-10	2.46615e-06	-1.73201	-1.94771e-10	4.07455e-05	-1.56092	-1.94771e-10
106971668	rs27551	1.34174e-09	-1.73766	-1.20788	7.42516e-07	-1.72774	-1.20464	1.02866e-05	-1.72723	-1.2102
106971924	rs78241929	7.65512e-09	-1.22795e-10	-1.20413	4.27342e-06	-1.22795e-10	-1.18225	5.98313e-05	-1.22795e-10	-1.17674
106972280	rs26723	7.68876e-09	-1.22795e-10	-1.19974	4.21055e-06	-1.22795e-10	-1.19707	5.89185e-05	-1.22795e-10	-1.19211
106973660	rs62355658	8.38666e-08	1.18973	-1.94771e-10	8.98203e-06	-0.439438	-1.94771e-10	0.000425458	0.784897	-1.94771e-10
106973905	rs17160301	4.67323e-09	-0.737973	-0.95968	6.96788e-06	0.282781	-0.976135	4.77172e-05	-0.412242	-0.990735
106974411	rs10077695	1.82765e-08	0.77723	-1.11112	7.41328e-06	0.488114	-1.11951	0.000321946	1.6377	-1.13158
106974898	rs79465381	1.25474e-08	-0.709989	-1.94771e-10	1.9061e-05	0.312978	-1.94771e-10	0.000164234	-0.166977	-1.94771e-10
106974909	rs143157548	4.71694e-09	-1.68834	-1.94771e-10	2.45123e-06	-1.73807	-1.94771e-10	3.91903e-05	-1.59984	-1.94771e-10
106975451	rs74537256	1.23972e-08	-0.722028	-1.94771e-10	1.87394e-05	0.295964	-1.94771e-10	0.000161807	-0.181864	-1.94771e-10
106975599	rs146723918	8.24986e-09	-1.22795e-10	-1.12931	4.70967e-06	-1.22795e-10	-1.08505	6.65665e-05	-1.22795e-10	-1.07007
106976024	rs115690191	8.38926e-09	-1.11255	-1.94771e-10	5.10206e-06	-1.00502	-1.94771e-10	5.25676e-05	-1.30617	-1.94771e-10
106976125	rs164837	2.52265e-09	-1.09128	-1.22291	1.90356e-06	-0.770661	-1.22028	2.99235e-05	-0.655245	-1.21438
106976279	rs141611473	1.19755e-08	-1.22795e-10	-0.756639	5.13685e-06	-1.22795e-10	-0.998224	8.0498e-05	-1.22795e-10	-0.880036
106977287	rs74498654	1.21049e-08	-0.74589	-1.94771e-10	1.81164e-05	0.262155	-1.94771e-10	0.000157094	-0.211422	-1.94771e-10
106979252	rs35419	2.38205e-09	-1.15107	-1.22047	1.77403e-06	-0.844087	-1.21732	2.77912e-05	-0.733005	-1.21055
106979745	rs17160302	4.62777e-09	-0.843668	-0.86376	6.77225e-06	0.205226	-0.927057	4.50512e-05	-0.530704	-0.929764
106980183	rs10515374	1.21049e-08	-0.74589	-1.94771e-10	1.81164e-05	0.262155	-1.94771e-10	0.000157094	-0.211422	-1.94771e-10
106980466	rs154190	3.67404e-09	-0.838795	-1.09942	1.39321e-06	-1.19748	-1.10557	2.71918e-05	-0.859626	-1.10573
106980835	rs149382	2.4989e-09	-1.10248	-1.22117	1.87776e-06	-0.784367	-1.22022	2.94792e-05	-0.669747	-1.21484
106980968	rs164838	4.26441e-09	-0.719124	-1.07008	1.43554e-06	-1.19765	-1.07547	3.54111e-05	-0.625792	-1.07545
106981200	rs115316966	9.82334e-09	-0.954741	-1.94771e-10	4.4962e-06	-1.13143	-1.94771e-10	8.66131e-05	-0.806818	-1.94771e-10
106981354	rs114323711	3.86884e-08	0.416038	-1.94771e-10	1.2645e-05	-0.0974027	-1.94771e-10	0.000351942	0.595197	-1.94771e-10
106981618	rs71575450	5.70875e-09	-1.4975	-1.94771e-10	2.85208e-06	-1.58661	-1.94771e-10	6.10407e-05	-1.15673	-1.94771e-10
106982560	rs10074258	2.18509e-08	0.946854	-1.10211	9.31108e-06	0.706114	-1.10957	0.000422175	1.89915	-1.122
106982721	rs1423214	9.67147e-08	1.33226	-1.94771e-10	9.88234e-06	-0.343915	-1.94771e-10	0.000485708	0.91734	-1.94771e-10
106984035	rs72660780	7.78475e-09	-1.22795e-10	-1.18734	4.16785e-06	-1.22795e-10	-1.20726	5.83143e-05	-1.22795e-10	-1.20242
106984168	rs26731	4.65092e-09	-0.571228	-1.13121	1.49965e-06	-1.09655	-1.13288	3.89132e-05	-0.474074	-1.13286
106984650	rs26730	1.38976e-09	-1.69586	-1.21452	7.29642e-07	-1.73939	-1.21048	1.07996e-05	-1.6733	-1.21546
106984808	rs17160324	4.57189e-09	-0.824368	-0.895208	6.89009e-06	0.247577	-0.952158	4.67861e-05	-0.464858	-0.957824
106985611	rs35838063	5.23769e-08	0.718964	-1.94771e-10	2.48984e-05	0.580138	-1.94771e-10	0.000348712	0.585977	-1.94771e-10
106985791	rs74384159	5.4977e-09	-1.53517	-1.94771e-10	2.71923e-06	-1.63431	-1.94771e-10	3.93661e-05	-1.59536	-1.94771e-10
106988605	rs164839	1.44091e-09	-1.68017	-1.19405	7.45767e-07	-1.73879	-1.18922	1.13375e-05	-1.64406	-1.1961
106989191	rs111328714	1.15995e-08	-0.788542	-1.94771e-10	2.4816e-05	0.576825	-1.94771e-10	0.000128289	-0.413983	-1.94771e-10
106989457	rs27916	9.73834e-09	-1.22795e-10	-0.963432	5.20412e-06	-1.22795e-10	-0.985214	7.17255e-05	-1.22795e-10	-0.995422
106989475	rs165263	1.34576e-09	-1.72055	-1.22199	7.56466e-07	-1.68875	-1.22501	1.00231e-05	-1.73898	-1.2244
106990241	rs34227359	1.32079e-07	1.6439	-1.94771e-10	2.3845e-05	0.536911	-1.94771e-10	0.000378483	0.667903	-1.94771e-10
106991031	rs7732162	1.52419e-08	-0.515456	-1.94771e-10	1.99907e-05	0.360601	-1.94771e-10	0.000178382	-0.0843393	-1.94771e-10
106991255	rs73200647	2.29656e-09	-1.20447	-1.20362	9.33764e-07	-1.49798	-1.20521	1.46485e-05	-1.37321	-1.21072
106991491	rs357108	7.19298e-09	-1.2664	-1.94771e-10	4.15111e-06	-1.21129	-1.94771e-10	3.72025e-05	-1.65189	-1.94771e-10
106992143	rs12514246	1.31898e-08	-0.660062	-1.94771e-10	1.63079e-05	0.156985	-1.94771e-10	0.0001451	-0.290847	-1.94771e-10
106992662	rs357109	6.14003e-09	-1.42467	-1.94771e-10	3.98218e-06	-1.25284	-1.94771e-10	3.52499e-05	-1.70581	-1.94771e-10
106992684	rs357110	1.34308e-09	-1.73596	-1.20858	7.29986e-07	-1.735	-1.21439	1.07947e-05	-1.67609	-1.21313
106992687	rs60027737	2.28781e-09	-1.20447	-1.20744	9.30298e-07	-1.49798	-1.20893	1.45949e-05	-1.37321	-1.21439
106993081	rs112727653	1.43228e-08	-0.577652	-1.94771e-10	5.03533e-06	-1.01819	-1.94771e-10	6.72799e-05	-1.05941	-1.94771e-10
106993678	rs7725449	1.2099e-08	0.476381	-1.22276	8.09938e-06	0.676948	-1.21982	9.95209e-05	0.546446	-1.21435
106993892	rs139604338	8.68133e-09	-1.22795e-10	-1.07833	4.40359e-06	-1.22795e-10	-1.15224	6.19557e-05	-1.22795e-10	-1.14185
106993916	rs12110095	1.42708e-08	-0.581284	-1.94771e-10	1.8334e-05	0.274095	-1.94771e-10	0.000165213	-0.161035	-1.94771e-10
106994640	rs140270655	1.05334e-08	-1.22795e-10	-0.884952	4.98026e-06	-1.22795e-10	-1.02918	7.09019e-05	-1.22795e-10	-1.00697
106994788	rs66947683	2.1061e-07	3.3194	-1.20889	2.46399e-05	1.79086	-1.22116	0.00144783	3.23337	-1.22382
106997054	rs73200655	2.2024e-09	-1.22796	-1.222	9.04819e-07	-1.51368	-1.22101	1.418e-05	-1.3926	-1.22384
106998058	rs71575451	7.08721e-09	-1.28121	-1.94771e-10	5.39323e-06	-0.94952	-1.94771e-10	0.000152401	-0.241757	-1.94771e-10
106998423	rs10052932	3.35899e-09	-0.833046	-1.19482	9.38622e-07	-1.49018	-1.20782	2.3866e-05	-0.888391	-1.20742
106998574	rs114726286	5.43832e-09	-1.54603	-1.94771e-10	3.159e-06	-1.48441	-1.94771e-10	3.7435e-05	-1.64566	-1.94771e-10
106999593	rs115093866	7.60136e-08	1.09141	-1.94771e-10	0.000219446	2.75644	-1.94771e-10	0.00122561	1.84292	-1.94771e-10
106999818	rs4957705	2.07871e-07	3.3194	-1.22198	2.44882e-05	1.79086	-1.22733	0.00144185	3.23337	-1.22795
106999851	rs79128769	1.40552e-08	-0.596507	-1.94771e-10	1.7736e-05	0.240931	-1.94771e-10	0.000156164	-0.217364	-1.94771e-10
107000175	rs78844890	7.71359e-09	-1.22795e-10	-1.19652	4.15282e-06	-1.22795e-10	-1.21088	5.83465e-05	-1.22795e-10	-1.20187
107000504	rs35552	6.64561e-09	-0.121894	-1.22365	1.39445e-06	-1.07479	-1.22737	2.74539e-05	-0.728428	-1.22733
107001230	rs114478282	5.78287e-09	-1.4846	-1.94771e-10	3.38775e-06	-1.4145	-1.94771e-10	3.91215e-05	-1.6016	-1.94771e-10
107001914	rs1363870	2.85525e-09	-0.96733	-1.22301	1.05729e-06	-1.35604	-1.22291	1.76202e-05	-1.17404	-1.22518
107002640	rs141334767	1.33748e-08	-1.22795e-10	-0.64613	7.80387e-06	-1.22795e-10	-0.580044	0.000106983	-1.22795e-10	-0.595603
107002673	rs145061725	1.2505e-08	-1.22795e-10	-0.713371	5.34751e-06	-1.22795e-10	-0.958034	8.41519e-05	-1.22795e-10	-0.835645
107002676	rs967270	1.63991e-07	3.06956	-1.20925	2.36818e-05	1.75066	-1.22061	0.0012821	3.11115	-1.22316
107002938	rs26736	6.76725e-09	-0.105668	-1.22174	1.41031e-06	-1.06438	-1.22647	2.78315e-05	-0.715592	-1.22651
107003156	rs17351074	2.00541e-09	-1.54243	-1.00123	1.64067e-06	-1.12834	-1.01122	2.08121e-05	-1.21598	-1.01676
107003796	rs140590895	1.27037e-08	-1.22795e-10	-0.697613	5.40907e-06	-1.22795e-10	-0.946587	8.53191e-05	-1.22795e-10	-0.82187
107004049	rs13170272	1.8023e-07	3.18078	-1.22605	2.17663e-05	1.67336	-1.22766	0.00122923	3.07282	-1.22695
107004489	rs117246436	7.71529e-09	-1.22795e-10	-1.1963	4.13712e-06	-1.22795e-10	-1.21466	5.77754e-05	-1.22795e-10	-1.21171
107005665	rs77199804	1.50286e-07	1.77303	-1.94771e-10	1.16553e-05	-0.178899	-1.94771e-10	0.000621823	1.16439	-1.94771e-10
107005910	rs62357862	1.83396e-07	1.97215	-1.94771e-10	1.33218e-05	-0.0452659	-1.94771e-10	0.000745419	1.34568	-1.94771e-10
107006446	rs35553	5.72265e-09	-1.49507	-1.94771e-10	3.48919e-06	-1.385	-1.94771e-10	3.43578e-05	-1.73144	-1.94771e-10
107006644	rs7717640	1.86305e-08	-0.147432	-0.167273	3.78326e-06	-1.31938	0.0152991	0.00016505	-0.152924	-0.00909585
107007001	rs7723130	2.01932e-08	0.131805	-0.365961	3.16208e-06	-1.1376	-0.345831	0.000167528	0.170102	-0.317219
107008378	rs13184509	1.78962e-08	0.139106	-0.494019	2.88495e-06	-1.13125	-0.443905	0.000156873	0.210349	-0.423178
107008740	rs12657154	2.16624e-08	0.139106	-0.30303	3.39136e-06	-1.13125	-0.282183	0.000186057	0.210349	-0.252565
107008941	rs56201232	2.38524e-09	-1.16956	-1.20065	7.56044e-07	-1.73817	-1.17615	1.45463e-05	-1.41096	-1.17997
107010064	rs12188264	6.23616e-09	-0.231445	-1.17769	1.0539e-05	0.859	-1.13858	6.19931e-05	-0.0123602	-1.12889
107010201	rs1490827	1.94238e-09	-1.56695	-1.00864	1.48167e-06	-1.29208	-0.949414	1.97412e-05	-1.32938	-0.956183
107010832	rs923622	2.38549e-09	-1.51328	-0.856819	1.84217e-06	-1.2355	-0.788221	2.56662e-05	-1.22548	-0.797612
107010916	rs62357891	5.72267e-08	2.03464	-1.22712	5.92135e-06	0.371621	-1.22772	0.000274747	1.57543	-1.22784
107011559	rs6887589	5.41786e-08	1.98032	-1.22753	5.68458e-06	0.331042	-1.22795	0.000261189	1.52453	-1.22755
107011712	rs13361436	5.39369e-09	-0.376686	-1.17759	8.66976e-06	0.667198	-1.14202	5.28386e-05	-0.168052	-1.13297
107011958	rs6596744	2.06316e-09	-1.51873	-0.996534	1.22506e-06	-1.42703	-1.00465	1.35959e-05	-1.62771	-1.03079
107012127	rs11242644	2.03981e-08	0.0955817	-0.319641	3.3479e-06	-1.15591	-0.270424	0.000177667	0.166003	-0.254359
107013706	rs10044317	5.67725e-09	-0.348776	-1.15426	9.29322e-06	0.704242	-1.10962	5.63966e-05	-0.138092	-1.09777
107013712	rs26734	8.48667e-09	-1.22795e-10	-1.10101	4.59689e-06	-1.22795e-10	-1.10928	6.29152e-05	-1.22795e-10	-1.12648
107013780	rs7700455	2.31904e-09	-1.51492	-0.883424	1.77803e-06	-1.24304	-0.816115	2.61171e-05	-1.18529	-0.82039
107014121	rs1559244	1.68643e-09	-1.65598	-1.06091	1.03712e-06	-1.57642	-1.0218	1.26776e-05	-1.69535	-1.03308
107014175	rs7704700	6.1235e-08	2.10296	-1.22774	6.14422e-06	0.408883	-1.22804	0.00027989	1.59342	-1.22729
107014409	rs1559245	2.31042e-09	-1.5206	-0.881473	1.7818e-06	-1.24646	-0.810584	2.4881e-05	-1.23655	-0.817611
107014713	rs1572255	2.33583e-08	0.131117	-0.219665	3.67698e-06	-1.13579	-0.19678	0.000199582	0.20221	-0.174255
107015661	rs17351315	2.46123e-08	0.131117	-0.167372	3.87217e-06	-1.13579	-0.145056	0.000212109	0.20221	-0.11338
107015819	rs116685436	4.57986e-09	-1.71783	-1.94771e-10	2.44776e-06	-1.73949	-1.94771e-10	3.51197e-05	-1.70951	-1.94771e-10
107016120	rs17351329	2.74037e-09	-1.00334	-1.22807	1.23892e-06	-1.19246	-1.22797	1.83638e-05	-1.13023	-1.22766
107017068	rs10045032	2.56622e-09	-1.54827	-0.7488	1.90275e-06	-1.31481	-0.676553	2.67763e-05	-1.29107	-0.689678
107017174	rs10039705	1.66288e-09	-1.71211	-1.01884	1.33289e-06	-1.38059	-0.966721	1.3179e-05	-1.73494	-0.954699
107017339	rs17160352	4.91844e-08	0.656074	-1.94771e-10	6.35605e-06	-0.785258	-1.94771e-10	0.000213461	0.0951857	-1.94771e-10
107017438	rs17160354	1.65919e-08	-1.22795e-10	-0.430586	1.02347e-05	-1.22795e-10	-0.308881	0.000146741	-1.22795e-10	-0.279599
107017601	rs17160355	5.3976e-08	0.749037	-1.94771e-10	6.29234e-06	-0.795331	-1.94771e-10	0.000213032	0.093175	-1.94771e-10
107017861	rs78052247	8.36597e-09	-1.22795e-10	-1.11533	4.38428e-06	-1.22795e-10	-1.15664	6.1094e-05	-1.22795e-10	-1.15586
107018359	rs7715219	2.32884e-09	-1.5015	-0.892632	1.73928e-06	-1.24736	-0.833835	2.44433e-05	-1.23367	-0.838249
107018778	rs6877006	6.66686e-09	-0.305868	-1.03649	1.24777e-05	0.865097	-0.975817	6.87625e-05	-0.0712555	-0.966355
107018794	rs150666173	1.09635e-08	-1.22795e-10	-0.844933	4.90514e-06	-1.22795e-10	-1.04438	7.45477e-05	-1.22795e-10	-0.956829
107019271	rs1490840	7.80118e-09	-0.172018	-1.01321	1.53318e-05	1.04447	-0.949206	8.16061e-05	0.0728967	-0.939262
107019572	rs62357892	9.94281e-09	0.0112941	-0.953947	1.59307e-06	-1.19613	-0.972876	8.01404e-05	0.0840117	-0.9685
107019986	rs113099734	1.01561e-08	0.0460218	-0.96745	1.62443e-06	-1.1767	-0.972806	8.28533e-05	0.11945	-0.970647
107019987	rs111673515	9.82364e-09	0.0112941	-0.966005	1.59546e-06	-1.19613	-0.971376	8.00835e-05	0.0840117	-0.969211
107020702	rs4957706	2.1807e-09	-1.54796	-0.911894	1.59182e-06	-1.31728	-0.852507	2.21659e-05	-1.31423	-0.855482
107020715	rs73200667	2.18469e-09	-1.37627	-1.08176	8.82236e-07	-1.72474	-1.03521	1.43256e-05	-1.56769	-1.03853
107020790	rs4957707	9.39687e-09	-0.00594442	-0.993182	1.51934e-06	-1.20571	-1.01068	7.57962e-05	0.066418	-1.00664
107020854	rs873136	2.30703e-09	-1.48115	-0.922389	1.73328e-06	-1.22051	-0.864138	2.4164e-05	-1.21713	-0.866277
107021451	rs116465784	5.50263e-09	-1.53428	-1.94771e-10	2.52082e-06	-1.71008	-1.94771e-10	4.58867e-05	-1.44209	-1.94771e-10
107021498	rs7732784	9.66726e-09	0.0286162	-0.999374	1.53968e-06	-1.18646	-1.01663	7.80468e-05	0.101689	-1.01265
107021972	rs138353275	7.6866e-09	-1.22795e-10	-1.20002	4.27667e-06	-1.22795e-10	-1.18149	5.93076e-05	-1.22795e-10	-1.18553
107022017	rs12658128	2.13719e-09	-1.42544	-1.05457	9.19025e-07	-1.71481	-1.0043	1.42705e-05	-1.60282	-1.00726
107023162	rs139960008	6.13167e-09	-1.42604	-1.94771e-10	3.57559e-06	-1.36053	-1.94771e-10	4.07084e-05	-1.56183	-1.94771e-10
107023180	rs3987979	8.28638e-09	-0.141946	-0.982944	1.48043e-05	0.966755	-0.9065	8.16129e-05	0.0259634	-0.892245
107023215	rs62357893	5.69587e-08	0.802825	-1.94771e-10	6.50502e-06	-0.76209	-1.94771e-10	0.000223105	0.139374	-1.94771e-10
107023460	rs7705512	1.01403e-08	0.0828454	-1.00583	1.57756e-06	-1.15595	-1.02284	8.1972e-05	0.157019	-1.01891
107023656	rs1304902	2.24916e-09	-1.38576	-1.04318	9.27629e-07	-1.72276	-0.987032	1.49482e-05	-1.5742	-0.989477
107024378	rs12653196	7.40088e-09	-0.238323	-0.999581	1.54397e-05	1.02897	-0.926699	8.12793e-05	0.0431443	-0.913521
107024658	rs10055714	1.02711e-08	0.10051	-1.01067	1.60466e-06	-1.14593	-1.01582	8.40341e-05	0.175039	-1.01208
107024777	rs1823993	2.51178e-09	-1.44023	-0.878283	1.93682e-06	-1.16313	-0.810488	2.70245e-05	-1.15957	-0.811954
107024939	rs7349825	2.51178e-09	-1.44023	-0.878283	1.93682e-06	-1.16313	-0.810488	2.70245e-05	-1.15957	-0.811954
107025243	rs7349802	2.62682e-09	-1.38626	-0.887472	2.0648e-06	-1.0891	-0.820533	2.88172e-05	-1.08531	-0.821982
107025248	rs10076353	1.0408e-08	0.118258	-1.01518	1.59521e-06	-1.13583	-1.03182	8.42196e-05	0.193142	-1.02798
107025411	rs75365681	9.4698e-09	-1.22795e-10	-0.991394	5.24396e-06	-1.22795e-10	-0.977587	7.32682e-05	-1.22795e-10	-0.974142
107025529	rs11960012	2.24679e-09	-1.37436	-1.05564	9.11534e-07	-1.726	-1.00129	1.49888e-05	-1.5573	-1.00366
107025702	rs1602386	2.31532e-09	-1.51248	-0.887472	1.73117e-06	-1.26533	-0.820533	2.41476e-05	-1.2621	-0.821982
107025734	rs56215442	1.14562e-08	0.210069	-1.01104	1.68842e-06	-1.08302	-1.02785	9.28573e-05	0.286763	-1.02397
107026232	rs62357894	2.17912e-09	-1.39824	-1.06234	9.11152e-07	-1.71873	-1.00898	1.43418e-05	-1.59378	-1.01131
107026404	rs1895414	2.33487e-09	-1.49007	-0.901475	1.76526e-06	-1.2305	-0.835865	2.47612e-05	-1.2217	-0.837286
107026713	rs62357895	5.66804e-08	0.797926	-1.94771e-10	6.72207e-06	-0.729268	-1.94771e-10	0.000222312	0.135812	-1.94771e-10
107026943	rs144237942	5.48883e-09	-1.53679	-1.94771e-10	2.52325e-06	-1.70912	-1.94771e-10	4.57482e-05	-1.44512	-1.94771e-10
107027036	rs113899620	1.28784e-08	-0.683951	-1.94771e-10	2.20628e-05	0.45923	-1.94771e-10	0.000155408	-0.222213	-1.94771e-10
107027131	rs62357896	9.48478e-09	0.0286162	-1.01843	1.51175e-06	-1.18646	-1.03494	7.66175e-05	0.101689	-1.03113
107027227	rs6596745	2.29339e-09	-1.51248	-0.89699	1.71323e-06	-1.26533	-0.830951	2.38978e-05	-1.2621	-0.832381
107027774	rs13171567	2.48569e-09	-1.42302	-0.905931	1.92432e-06	-1.13934	-0.840749	2.68535e-05	-1.13571	-0.842161
107027810	rs77762265	1.85046e-08	-0.321485	-1.94771e-10	6.05236e-06	-0.834216	-1.94771e-10	0.000345501	0.576728	-1.94771e-10
107027983	rs62357897	6.99544e-08	1.00834	-1.94771e-10	7.40031e-06	-0.633143	-1.94771e-10	0.000266369	0.316612	-1.94771e-10
107028270	rs34685651	1.18389e-08	0.246666	-1.01477	1.71861e-06	-1.06172	-1.03143	9.60385e-05	0.324069	-1.02759
107028325	rs75430686	8.50094e-09	-0.111793	-0.987533	1.53933e-05	1.00596	-0.906686	8.42901e-05	0.0576536	-0.891658
107028743	rs7727931	2.5812e-09	-1.37531	-0.915939	1.89091e-06	-1.14717	-0.850435	2.69013e-05	-1.12529	-0.850807
107029029	rs114298071	8.85336e-09	-1.05871	-1.94771e-10	5.09656e-06	-1.0061	-1.94771e-10	5.02093e-05	-1.35207	-1.94771e-10
107029127	rs7732343	2.39765e-09	-1.41424	-0.950772	1.85621e-06	-1.12727	-0.888852	2.59316e-05	-1.1236	-0.889205
107029176	rs7707690	1.26152e-08	0.313444	-1.01804	1.78674e-06	-1.01971	-1.03457	0.000106048	0.42638	-1.03075
107029252	rs181719673	4.4952e-09	-1.73649	-1.94771e-10	4.34637e-06	-1.16532	-1.94771e-10	3.78057e-05	-1.63581	-1.94771e-10
107029412	rs12659199	2.39765e-09	-1.41424	-0.950772	1.85621e-06	-1.12727	-0.888852	2.59316e-05	-1.1236	-0.889205
107029542	rs1826239	2.38782e-09	-1.41424	-0.954881	1.84779e-06	-1.12727	-0.893398	2.5814e-05	-1.1236	-0.893748
107030053	rs1586728	2.38782e-09	-1.41424	-0.954881	1.84779e-06	-1.12727	-0.893398	2.5814e-05	-1.1236	-0.893748
107030759	rs13188836	2.34617e-09	-1.41424	-0.972476	1.81321e-06	-1.12727	-0.912292	2.53446e-05	-1.1236	-0.912099
107030776	rs112044708	4.54191e-09	-1.72615	-1.94771e-10	2.44867e-06	-1.73912	-1.94771e-10	3.41311e-05	-1.73806	-1.94771e-10
107030903	rs73200677	2.3359e-09	-1.18579	-1.20532	1.33069e-06	-1.14092	-1.20806	2.04834e-05	-1.04536	-1.20329
107031230	rs17160373	6.62319e-09	-0.285516	-1.06341	8.84698e-06	0.534424	-0.989012	5.11082e-05	-0.356355	-0.977968
107031359	rs72791889	4.66648e-09	-1.6991	-1.94771e-10	8.689e-06	-0.472607	-1.94771e-10	3.42245e-05	-1.73533	-1.94771e-10
107032061	rs13159331	7.50943e-09	-0.384623	-0.838719	1.32436e-06	-1.48104	-0.872697	5.69558e-05	-0.35761	-0.868382
107032339	rs13160949	2.28755e-09	-1.39413	-1.01789	2.2096e-06	-0.869456	-0.972396	3.10406e-05	-0.857305	-0.975668
107032640	rs147101456	1.22578e-08	-1.22795e-10	-0.733343	6.8096e-06	-1.22795e-10	-0.716331	9.56668e-05	-1.22795e-10	-0.707397
107032708	rs7724655	6.43749e-09	-0.643483	-0.733881	7.56224e-06	0.0767447	-0.688242	0.000130444	0.284723	-0.682051
107032716	rs72660781	7.50563e-09	-1.22795e-10	-1.22385	4.17831e-06	-1.22795e-10	-1.20476	5.77235e-05	-1.22795e-10	-1.2126
107032877	rs17160389	9.44254e-09	-0.0160697	-0.978208	1.22712e-05	0.785761	-0.913171	7.10394e-05	-0.100167	-0.904867
107032887	rs4957708	1.95004e-09	-1.4005	-1.17115	1.66119e-06	-0.997535	-1.1296	1.45234e-05	-1.46267	-1.12984
107033531	rs1388136	3.54658e-09	-0.875559	-1.09796	1.68959e-06	-0.995151	-1.11503	2.98122e-05	-0.765972	-1.10738
107033576	rs2194207	8.38355e-09	-0.285561	-0.82767	1.86205e-06	-1.13348	-0.879504	0.000101295	0.229074	-0.879306
107033906	rs4957709	1.77635e-09	-1.47969	-1.18525	8.09511e-07	-1.68841	-1.15758	1.21858e-05	-1.60694	-1.16106
107034157	rs4957710	2.29627e-09	-1.37917	-1.02905	2.27008e-06	-0.831738	-0.98311	3.02589e-05	-0.870068	-0.988409
107034333	rs113551784	2.04069e-08	-0.22363	-1.94771e-10	9.34633e-06	-0.399681	-1.94771e-10	0.000143878	-0.299301	-1.94771e-10
107034746	rs73200681	3.5712e-09	-0.866771	-1.09983	1.70889e-06	-0.982052	-1.11677	3.10414e-05	-0.723768	-1.10918
107035512	rs6596746	2.29042e-09	-1.37917	-1.0316	2.26131e-06	-0.831738	-0.986981	3.01188e-05	-0.870068	-0.99305
107035727	rs62357900	1.27776e-08	0.0910682	-0.782875	2.28103e-06	-0.990778	-0.819261	0.000145621	0.527372	-0.814635
107036027	rs1490839	2.43196e-09	-1.35128	-0.999526	2.45613e-06	-0.783897	-0.952181	3.30065e-05	-0.815984	-0.955581
107036278	rs73200683	2.5938e-09	-1.15798	-1.1284	1.31e-06	-1.21793	-1.14671	2.08235e-05	-1.09244	-1.13974
107036309	rs1455527	2.40533e-09	-1.35856	-1.00326	2.39284e-06	-0.805899	-0.956285	3.26998e-05	-0.821239	-0.959659
107036868	rs57218926	3.49552e-08	0.314565	-1.94771e-10	4.60604e-06	-1.10729	-1.94771e-10	0.000131929	-0.386006	-1.94771e-10
107037263	rs12516963	7.68722e-09	-1.22795e-10	-1.19994	4.28954e-06	-1.22795e-10	-1.17849	5.95918e-05	-1.22795e-10	-1.18075
107037406	rs141097818	7.85384e-09	-1.1785	-1.94771e-10	2.96891e-06	-1.54647	-1.94771e-10	5.37571e-05	-1.28379	-1.94771e-10
107038060	rs1352726	3.27945e-09	-0.957644	-1.09418	1.5714e-06	-1.0712	-1.1115	2.74207e-05	-0.853233	-1.10374
107038334	rs1388133	2.34357e-09	-1.39207	-0.995762	2.23864e-06	-0.880748	-0.948047	3.10731e-05	-0.880455	-0.951472
107038351	rs7444469	3.35226e-09	-0.933788	-1.09608	1.60362e-06	-1.04913	-1.11327	2.80743e-05	-0.827847	-1.10557
107038645	rs77164749	2.2717e-08	-1.22795e-10	-0.116389	1.20716e-05	-1.22795e-10	-0.143807	0.000165958	-1.22795e-10	-0.156535
107038814	rs13189126	2.35757e-09	-1.37491	-1.00696	2.29496e-06	-0.843593	-0.960358	3.13472e-05	-0.859435	-0.963707
107039172	rs115802752	5.56675e-09	-1.52269	-1.94771e-10	2.49686e-06	-1.71963	-1.94771e-10	3.56428e-05	-1.69472	-1.94771e-10
107039286	rs73777709	9.8148e-09	0.00689208	-0.962503	1.28322e-05	0.81358	-0.896289	7.69787e-05	-0.0364931	-0.888247
107039341	rs76140593	6.76828e-09	-0.349993	-0.977262	7.9853e-06	0.355749	-0.912811	5.86165e-05	-0.292281	-0.904971
107039435	rs55885500	9.51544e-09	-0.0240842	-0.962503	1.23601e-05	0.776098	-0.896289	7.46597e-05	-0.0670805	-0.888247
107039550	rs1490838	9.37015e-09	-0.0394706	-0.962503	1.21318e-05	0.757458	-0.896289	7.35341e-05	-0.0822724	-0.888247
107039706	rs1490837	9.85825e-09	-0.00862995	-0.942564	1.28986e-05	0.794806	-0.872354	7.74506e-05	-0.0518207	-0.866808
107040259	rs7446408	2.39678e-09	-1.38147	-0.983901	2.12085e-06	-0.94781	-0.935039	3.00613e-05	-0.926485	-0.938543
107040329	rs80250095	2.32963e-08	-0.0912077	-1.94771e-10	1.08747e-05	-0.248221	-1.94771e-10	0.000183765	-0.0546126	-1.94771e-10
107040386	rs77520824	1.42622e-08	-1.22795e-10	-0.581888	7.94227e-06	-1.22795e-10	-0.562465	0.000111719	-1.22795e-10	-0.552282
107040395	rs4957711	2.34611e-09	-1.39426	-0.992485	2.26175e-06	-0.874077	-0.94445	3.0899e-05	-0.889647	-0.947897
107040435	rs142762360	4.49118e-09	-1.73739	-1.94771e-10	4.07144e-06	-1.23067	-1.94771e-10	3.53298e-05	-1.70354	-1.94771e-10
107040442	rs12654281	3.20512e-07	3.20546	-0.675046	7.26574e-05	2.25835	-0.607261	0.00473542	3.79115	-0.596592
107040853	rs139537111	9.53306e-09	-1.22795e-10	-0.984737	4.46352e-06	-1.22795e-10	-1.13873	6.67456e-05	-1.22795e-10	-1.06738
107041043	rs62357930	4.14755e-08	0.485601	-1.94771e-10	4.66456e-06	-1.09467	-1.94771e-10	0.000137934	-0.341491	-1.94771e-10
107041095	rs75046150	3.8563e-09	-0.79079	-1.099	1.79053e-06	-0.936152	-1.116	3.27364e-05	-0.671396	-1.10838
107041295	rs77609513	3.6801e-08	0.366023	-1.94771e-10	3.91431e-06	-1.27003	-1.94771e-10	0.00011131	-0.555953	-1.94771e-10
107041350	rs6891467	2.40328e-09	-1.37491	-0.987759	2.34387e-06	-0.843593	-0.939267	3.20113e-05	-0.859435	-0.942746
107041730	rs67626930	3.86305e-08	0.414541	-1.94771e-10	4.95159e-06	-1.03496	-1.94771e-10	0.000142683	-0.307643	-1.94771e-10
107042173	rs17430751	2.42052e-09	-1.35599	-0.999526	2.38311e-06	-0.814075	-0.952181	3.25413e-05	-0.830178	-0.955581
107042301	rs13171805	2.3621e-09	-1.38419	-0.995762	2.28975e-06	-0.858174	-0.948047	3.12778e-05	-0.873887	-0.951472
107042328	rs59961335	4.65323e-08	1.71126	-1.11062	3.56354e-06	-0.249652	-1.11426	0.000164176	0.936782	-1.10411
107042337	rs13167862	9.88162e-09	-0.0093565	-0.93947	1.88196e-06	-1.03373	-0.968615	0.000113745	0.430619	-0.964926
107042352	rs13185104	2.1341e-07	2.8269	-0.703184	5.02141e-05	1.91873	-0.637095	0.00307772	3.39036	-0.626684
107042662	rs62357932	4.18575e-08	1.68506	-1.19029	3.25813e-06	-0.266851	-1.18666	0.000147985	0.913713	-1.18487
107042913	rs62357933	4.14755e-08	0.485601	-1.94771e-10	4.66456e-06	-1.09467	-1.94771e-10	0.000137934	-0.341491	-1.94771e-10
107043063	rs1490836	4.69593e-08	1.71126	-1.10148	3.59574e-06	-0.249652	-1.10526	0.000165723	0.936782	-1.09473
107043068	rs34273179	3.10044e-08	0.194626	-1.94771e-10	1.10865e-05	-0.228932	-1.94771e-10	0.000207641	0.0675411	-1.94771e-10
107043434	rs1388132	2.16082e-07	2.85981	-0.723654	5.05174e-05	1.94819	-0.660535	0.00310853	3.42524	-0.6516
107044031	rs36016556	2.26508e-07	2.90856	-0.725281	5.31443e-05	1.9989	-0.660557	0.00342712	3.52156	-0.650354
107044561	rs35627284	9.85645e-09	0.0534535	-1.00483	1.84749e-06	-0.990466	-1.03037	0.000118598	0.534621	-1.02715
107044617	rs12658772	2.58865e-09	-1.24582	-1.04255	2.24712e-06	-0.843859	-0.981157	3.58541e-05	-0.711465	-0.977345
107044974	rs723798	4.03285e-09	-0.755308	-1.08972	1.87601e-06	-0.898176	-1.10734	3.55172e-05	-0.598812	-1.09944
107044985	rs62357936	3.73243e-08	0.380143	-1.94771e-10	4.85542e-06	-1.05457	-1.94771e-10	0.000138741	-0.335662	-1.94771e-10
107044991	rs723799	2.35047e-09	-1.35599	-1.02889	2.30722e-06	-0.814075	-0.984548	3.15114e-05	-0.830178	-0.987741
107046174	rs6863281	2.60567e-09	-1.35909	-0.922723	2.53957e-06	-0.822568	-0.880102	3.43722e-05	-0.855179	-0.875843
107046218	rs62357940	4.51759e-08	1.66678	-1.09572	5.2481e-06	0.122786	-1.09958	0.00023253	1.26957	-1.08882
107046317	rs6864800	2.00103e-08	0.684825	-0.928079	7.94068e-06	0.308578	-0.871243	0.000240013	1.07634	-0.86391
107046372	rs12657205	2.58899e-09	-1.36551	-0.922723	2.52356e-06	-0.828893	-0.880102	3.47285e-05	-0.844866	-0.875843
107046429	rs67843712	3.96413e-08	1.64134	-1.20097	3.17011e-06	-0.283017	-1.19788	0.000146634	0.916019	-1.19635
107046548	rs17165754	3.80892e-08	0.400428	-1.94771e-10	4.45722e-06	-1.14014	-1.94771e-10	0.000128952	-0.40883	-1.94771e-10
107046588	rs12656808	2.63482e-09	-1.37491	-0.89578	2.5592e-06	-0.843593	-0.851377	3.52296e-05	-0.859435	-0.846947
107046798	rs73202711	3.66278e-09	-0.746112	-1.19517	1.72747e-06	-0.889672	-1.19833	3.25015e-05	-0.588914	-1.19807
107046896	rs115952066	6.0636e-09	-1.4372	-1.94771e-10	3.27176e-06	-1.44934	-1.94771e-10	5.01906e-05	-1.35244	-1.94771e-10
107047072	rs7709385	8.07698e-09	-0.120667	-1.02982	2.1491e-06	-0.815775	-1.05384	0.000128064	0.635079	-1.05082
107047091	rs1835981	2.67182e-09	-1.36096	-0.89578	2.61937e-06	-0.820351	-0.851377	3.67984e-05	-0.815867	-0.846947
107047461	rs13170512	8.489e-09	-0.036137	-1.06459	1.64931e-06	-1.04797	-1.08634	0.000101315	0.433577	-1.08361
107047619	rs147657194	8.35657e-09	-1.22795e-10	-1.11645	4.34995e-06	-1.22795e-10	-1.1645	6.16928e-05	-1.22795e-10	-1.1461
107047655	rs56851818	3.80892e-08	0.400428	-1.94771e-10	4.45722e-06	-1.14014	-1.94771e-10	0.000128952	-0.40883	-1.94771e-10
107048074	rs7735300	1.84791e-07	2.69511	-0.715384	7.97398e-05	2.39415	-0.650045	0.00415348	3.70318	-0.639748
107048168	rs12659812	2.09952e-07	2.83922	-0.731846	4.95945e-05	1.93675	-0.667533	0.00316103	3.44778	-0.657393
107048277	rs80209558	1.00331e-08	-1.22795e-10	-0.933609	5.19267e-06	-1.22795e-10	-0.987416	7.31823e-05	-1.22795e-10	-0.975316
107048391	rs13175692	2.03436e-07	2.80638	-0.730531	4.85995e-05	1.90733	-0.65838	0.0030862	3.41282	-0.646393
107048511	rs35818877	1.85147e-07	2.70531	-0.723661	4.4716e-05	1.81686	-0.651196	0.00278952	3.30518	-0.639829
107048607	rs138556020	7.84754e-09	-1.1793	-1.94771e-10	4.22144e-06	-1.19449	-1.94771e-10	7.62938e-05	-0.933677	-1.94771e-10
107048683	rs56233000	8.02388e-09	-0.0534398	-1.10364	1.5733e-06	-1.05898	-1.12251	9.57884e-05	0.414028	-1.12015
107048806	rs143449139	8.41764e-09	-1.22795e-10	-1.10917	4.555e-06	-1.22795e-10	-1.11844	6.3807e-05	-1.22795e-10	-1.11241
107048984	rs114025004	6.10552e-09	-1.43031	-1.94771e-10	7.51559e-06	-0.617684	-1.94771e-10	5.31262e-05	-1.2956	-1.94771e-10
107049266	rs36068554	2.6422e-09	-1.35016	-0.917733	2.24532e-06	-0.951041	-0.874775	3.21261e-05	-0.928114	-0.870484
107049493	rs73777715	1.12168e-08	0.0738491	-0.895941	1.55256e-05	0.923569	-0.815743	8.936e-05	0.029826	-0.805421
107049663	rs13156779	2.36557e-09	-1.34748	-1.031	2.08834e-06	-0.911419	-0.986876	2.92914e-05	-0.900919	-0.990054
107049989	rs7708137	1.87747e-07	2.7111	-0.715508	7.93571e-05	2.38161	-0.642311	0.00427983	3.72356	-0.630157
107050002	rs13161115	8.14811e-09	0.00388896	-1.14561	2.35321e-06	-0.639583	-1.1393	0.000142775	0.823071	-1.13007
107050023	rs13161130	8.62653e-09	-0.0629595	-1.0217	2.26229e-06	-0.77206	-1.04623	0.000138379	0.704864	-1.04314
107050033	rs7708158	2.40128e-09	-1.34748	-1.01601	2.12319e-06	-0.911419	-0.970327	2.9777e-05	-0.900919	-0.973613
107050463	rs1490834	1.53721e-09	-1.62135	-1.18818	7.93358e-07	-1.68391	-1.18223	1.05168e-05	-1.73907	-1.17622
107050754	rs12657057	7.60225e-09	-0.29922	-0.911839	2.36612e-06	-0.87381	-0.899601	0.000130222	0.483024	-0.882054
107050995	rs6877460	2.80114e-09	-1.0265	-1.18297	1.01677e-06	-1.45835	-1.15969	2.47073e-05	-0.906282	-1.15489
107051002	rs80228182	1.26658e-08	-0.700596	-1.94771e-10	1.38003e-05	-0.00997209	-1.94771e-10	0.000118881	-0.490145	-1.94771e-10
107051082	rs154168	1.55918e-09	-1.63265	-1.1627	1.04994e-06	-1.44942	-1.13651	1.51659e-05	-1.42968	-1.11954
107051326	rs147673173	8.58932e-09	-1.22795e-10	-1.08898	4.24406e-06	-1.22795e-10	-1.18914	6.16652e-05	-1.22795e-10	-1.14655
107051338	rs11242645	4.36824e-09	-0.775671	-0.98947	4.8518e-06	-0.133333	-0.921981	3.43093e-05	-0.827521	-0.905332
107051942	rs154167	1.36634e-09	-1.72693	-1.20044	9.63678e-07	-1.51208	-1.15958	1.3108e-05	-1.54705	-1.14799
107051983	rs7736022	4.31761e-09	-0.675461	-1.10134	1.22109e-06	-1.32098	-1.11394	5.40663e-05	-0.18375	-1.09431
107052000	rs933066	4.34048e-09	-0.66794	-1.10358	1.14935e-06	-1.37941	-1.11606	4.96153e-05	-0.267361	-1.09661
107052287	rs114270143	5.16338e-08	0.704674	-1.94771e-10	7.60775e-06	-0.605497	-1.94771e-10	0.00024038	0.213953	-1.94771e-10
107052662	rs11242646	5.09625e-09	-0.555844	-1.05515	5.91395e-06	0.15273	-1.01008	3.65523e-05	-0.672259	-0.997265
107052807	rs75808866	4.54473e-09	-0.531558	-1.19398	2.37693e-06	-0.564004	-1.20485	5.00372e-05	-0.163325	-1.19218
107052969	rs12652503	4.89973e-09	-0.743147	-0.907175	1.43651e-06	-1.36301	-0.909433	6.23436e-05	-0.265828	-0.869779
107053199	rs13164357	5.12662e-09	-0.695378	-0.909678	1.38749e-06	-1.39524	-0.911928	6.0117e-05	-0.299551	-0.872425
107053347	rs4957712	5.67587e-09	-0.332055	-1.17122	2.94275e-06	-0.367095	-1.18823	6.39216e-05	0.063483	-1.17409
107053349	rs13160470	5.12584e-09	-0.681703	-0.923505	1.37932e-06	-1.38737	-0.925706	6.02029e-05	-0.2835	-0.887047
107053380	rs4957713	5.61756e-09	-0.355594	-1.15801	2.46522e-06	-0.555947	-1.17643	5.45206e-05	-0.109682	-1.16001
107053394	rs113178277	4.57244e-09	-0.565382	-1.15407	2.41293e-06	-0.580775	-1.17305	4.78706e-05	-0.243639	-1.15613
107053400	rs4957714	6.01581e-09	-0.282676	-1.16244	2.62741e-06	-0.488443	-1.18022	5.87488e-05	-0.0306293	-1.16437
107053550	rs13164863	5.51517e-09	-0.638754	-0.893246	1.45748e-06	-1.36241	-0.895553	6.53667e-05	-0.233186	-0.85507
107053552	rs13178107	5.21156e-09	-0.695378	-0.893246	1.4104e-06	-1.39524	-0.895553	6.11694e-05	-0.299551	-0.85507
107053637	rs192944784	6.13191e-09	-1.426	-1.94771e-10	6.58855e-06	-0.749332	-1.94771e-10	5.0772e-05	-1.34092	-1.94771e-10
107053676	rs13179374	4.96806e-09	-0.735876	-0.900597	1.36816e-06	-1.41832	-0.902879	5.78733e-05	-0.347181	-0.862831
107053841	rs13165345	4.85374e-09	-0.763756	-0.895997	1.35305e-06	-1.43401	-0.898294	5.62745e-05	-0.380053	-0.857973
107053888	rs13161433	4.46156e-09	-0.848663	-0.89534	1.24634e-06	-1.51682	-0.89764	4.94171e-05	-0.510692	-0.85728
107053950	rs154166	2.98646e-09	-1.08798	-1.05743	1.99731e-06	-0.872442	-1.07042	2.73264e-05	-0.885807	-1.07461
107054057	rs7710118	5.21053e-09	-0.457055	-1.13177	6.11079e-06	0.277113	-1.10172	3.64358e-05	-0.578353	-1.09436
107054193	rs72793803	4.6903e-09	-1.69401	-1.94771e-10	2.59248e-06	-1.68205	-1.94771e-10	3.4654e-05	-1.72285	-1.94771e-10
107054550	rs36044695	4.77353e-09	-0.789948	-0.886468	1.3462e-06	-1.44858	-0.888798	5.5111e-05	-0.411001	-0.847918
107054562	rs4588579	5.03908e-09	-0.488959	-1.13332	2.2238e-06	-0.679027	-1.15642	4.82965e-05	-0.254699	-1.13621
107054788	rs145575183	8.06797e-09	-1.22795e-10	-1.1516	4.1322e-06	-1.22795e-10	-1.21585	5.89117e-05	-1.22795e-10	-1.19223
107054842	rs154165	1.37266e-09	-1.71707	-1.20568	1.01198e-06	-1.45476	-1.168	1.35861e-05	-1.50211	-1.15712
107055408	rs76699291	1.36928e-08	-1.22795e-10	-0.62263	9.1912e-06	-1.22795e-10	-0.416417	0.000119146	-1.22795e-10	-0.487917
107055429	rs2080942	5.40746e-09	-0.725678	-0.826045	1.44817e-06	-1.43579	-0.828574	6.14247e-05	-0.366144	-0.784312
107055437	rs2080941	5.56844e-09	-0.339701	-1.18269	9.50339e-07	-1.4877	-1.1979	2.00339e-05	-1.07095	-1.19989
107055537	rs2080940	1.77277e-09	-1.51248	-1.15448	9.03467e-07	-1.5861	-1.15008	1.10692e-05	-1.71492	-1.14918
107055571	rs168738	1.22508e-08	0.299134	-1.03304	1.92273e-06	-0.941197	-1.03972	4.56998e-05	-0.403659	-1.04252
107055609	rs2080938	4.99474e-09	-0.812941	-0.818177	1.45135e-06	-1.44144	-0.82073	5.88304e-05	-0.417564	-0.776047
107055846	rs154170	5.92441e-08	1.83547	-0.993304	6.6226e-06	0.274356	-1.01853	0.000271327	1.34139	-1.00633
107056159	rs154169	1.38751e-08	0.438334	-1.04774	2.06943e-06	-0.85323	-1.05416	5.0445e-05	-0.290541	-1.05685
107056758	rs111362337	5.48358e-09	-0.365045	-1.1727	9.48015e-07	-1.49838	-1.18967	1.98444e-05	-1.08843	-1.19192
107057205	rs256493	1.24297e-08	0.325508	-1.04492	1.98197e-06	-0.895644	-1.05493	4.70366e-05	-0.359742	-1.0576
107057515	rs256492	1.03659e-08	0.241617	-1.1426	1.71569e-06	-0.948958	-1.14589	3.99958e-05	-0.428157	-1.15134
107057650	rs256491	1.14721e-08	0.325508	-1.12509	1.841e-06	-0.895644	-1.12871	4.35458e-05	-0.359742	-1.13471
107057707	rs6596747	5.39695e-09	-0.351925	-1.20174	9.49385e-07	-1.47364	-1.21296	1.99501e-05	-1.06067	-1.21436
107058415	rs78590808	4.52656e-09	-1.72954	-1.94771e-10	2.69511e-06	-1.64323	-1.94771e-10	3.4526e-05	-1.72656	-1.94771e-10
107058597	rs190129461	5.43802e-09	-1.54609	-1.94771e-10	2.44787e-06	-1.73945	-1.94771e-10	3.44314e-05	-1.7293	-1.94771e-10
107058792	rs173950	2.97477e-09	-1.1231	-1.02623	2.14362e-06	-0.831658	-1.04051	2.71778e-05	-0.917387	-1.04848
107058990	rs256490	2.99982e-09	-1.25054	-0.890412	2.07647e-06	-0.987885	-0.91611	2.66688e-05	-1.0657	-0.919077
107059140	rs256489	1.39237e-08	0.264119	-0.870027	2.16025e-06	-0.977104	-0.887337	5.18187e-05	-0.431433	-0.889084
107059502	rs4957715	1.68463e-09	-1.50746	-1.2105	8.07828e-07	-1.62819	-1.21988	1.34335e-05	-1.4561	-1.21442
107059545	rs72793808	5.47823e-09	-0.365045	-1.17368	9.47245e-07	-1.49838	-1.19048	1.98288e-05	-1.08843	-1.19271
107059628	rs113043109	6.13202e-09	-0.264863	-1.16112	9.99338e-07	-1.4554	-1.17993	2.1475e-05	-1.01893	-1.18245
107059704	rs146777536	7.76308e-09	-1.22795e-10	-1.19012	4.15364e-06	-1.22795e-10	-1.21068	5.82319e-05	-1.22795e-10	-1.20384
107059705	rs56287843	5.89701e-09	-1.46506	-1.94771e-10	5.82169e-06	-0.873073	-1.94771e-10	7.78491e-05	-0.913496	-1.94771e-10
107060134	rs78809290	7.78109e-09	-1.22795e-10	-1.18781	4.15484e-06	-1.22795e-10	-1.21039	5.81603e-05	-1.22795e-10	-1.20507
107060178	rs154172	2.77816e-09	-1.23489	-0.982823	1.92799e-06	-0.977235	-1.00095	2.46529e-05	-1.06418	-0.999199
107060245	rs154171	1.42726e-09	-1.68744	-1.1963	7.62385e-07	-1.71007	-1.1959	1.035e-05	-1.7284	-1.20288
107060400	rs56159505	5.27445e-09	-0.917782	-0.658846	1.70371e-06	-1.4391	-0.662759	5.58313e-05	-0.626607	-0.619327
107060750	rs35540	8.75121e-09	-0.0368557	-1.03345	1.89513e-06	-0.976994	-1.01838	4.09451e-05	-0.542327	-1.01371
107060999	rs75178999	8.02947e-09	-1.22795e-10	-1.15638	4.6197e-06	-1.22795e-10	-1.10434	6.26539e-05	-1.22795e-10	-1.13064
107061243	rs78772185	4.5896e-09	-1.71571	-1.94771e-10	2.45463e-06	-1.73669	-1.94771e-10	3.42637e-05	-1.73418	-1.94771e-10
107061262	rs35539	1.37345e-09	-1.73418	-1.188	7.67442e-07	-1.72807	-1.17128	1.115e-05	-1.7075	-1.14933
107061471	rs75595384	1.11039e-08	-1.22795e-10	-0.832209	5.61181e-06	-1.22795e-10	-0.90979	7.90079e-05	-1.22795e-10	-0.898721
107061983	rs35538	1.4005e-09	-1.7223	-1.18037	7.71424e-07	-1.72595	-1.16823	1.1105e-05	-1.71408	-1.14679
107062190	rs7724840	2.28131e-08	-1.22795e-10	-0.112167	9.31811e-06	-1.22795e-10	-0.402705	0.000133553	-1.22795e-10	-0.373773
107062269	rs35537	6.85063e-09	-0.712296	-0.602865	1.83407e-06	-1.40292	-0.62521	3.10265e-05	-1.2	-0.633423
107062354	rs35536	2.76787e-09	-1.06467	-1.15675	9.83956e-07	-1.48372	-1.16712	1.65968e-05	-1.28099	-1.17807
107062631	rs151177499	8.93875e-09	-1.22795e-10	-1.04911	5.0787e-06	-1.22795e-10	-1.00961	7.12379e-05	-1.22795e-10	-1.00224
107063029	rs12153436	4.43108e-09	-1.09121	-0.659645	1.47304e-06	-1.58387	-0.663464	4.0604e-05	-0.927776	-0.636627
107065898	rs6894244	8.02812e-09	-0.415685	-0.740867	1.66554e-05	0.889593	-0.711522	9.76432e-05	0.00257319	-0.689521
107066167	rs181929	1.52698e-09	-1.66598	-1.15023	8.51931e-07	-1.67493	-1.11999	1.62174e-05	-1.39098	-1.0912
107066305	rs154189	1.4385e-09	-1.73936	-1.13655	8.17976e-07	-1.73709	-1.0985	1.34694e-05	-1.59868	-1.06917
107066531	rs154188	2.7548e-09	-1.27985	-0.946311	1.14912e-06	-1.62445	-0.87121	1.54021e-05	-1.66047	-0.873297
107068353	rs77371647	7.47401e-09	-1.22795e-10	-1.22807	4.08237e-06	-1.22795e-10	-1.22799	5.68435e-05	-1.22795e-10	-1.22797
107068578	rs154186	1.50539e-09	-1.66532	-1.16513	8.63271e-07	-1.6429	-1.13879	1.70891e-05	-1.31484	-1.11499
107068862	rs112358055	4.49089e-09	-1.73745	-1.94771e-10	2.67087e-06	-1.65226	-1.94771e-10	3.47285e-05	-1.72071	-1.94771e-10
107069589	rs154185	5.4721e-09	-0.365553	-1.17429	6.40928e-06	0.365496	-1.14241	0.000136808	0.765656	-1.11535
107069872	rs114928940	2.00887e-08	-0.239344	-1.94771e-10	2.83949e-06	-1.59104	-1.94771e-10	6.53075e-05	-1.08916	-1.94771e-10
107070342	rs154184	5.41029e-09	-0.373689	-1.17751	6.31334e-06	0.354494	-1.14649	0.000131682	0.732157	-1.12004
107070461	rs1352725	2.78367e-09	-1.00769	-1.20804	9.65467e-07	-1.46123	-1.20858	2.26951e-05	-0.928176	-1.21794
107070636	rs154182	1.82486e-08	-1.22795e-10	-0.335416	8.86665e-06	-1.22795e-10	-0.452367	0.000124875	-1.22795e-10	-0.440959
107071217	rs113472466	2.78759e-08	0.0882586	-1.94771e-10	9.65297e-06	-0.367398	-1.94771e-10	0.000215679	0.105521	-1.94771e-10
107071224	rs113221870	2.55836e-08	0.00244842	-1.94771e-10	8.96255e-06	-0.441609	-1.94771e-10	0.000197862	0.0193015	-1.94771e-10
107071268	rs112888383	2.54403e-08	-0.00316744	-1.94771e-10	7.01628e-06	-0.686431	-1.94771e-10	0.000154087	-0.230752	-1.94771e-10
107071333	rs74326922	4.48944e-09	-1.73778	-1.94771e-10	2.66501e-06	-1.65446	-1.94771e-10	3.46934e-05	-1.72172	-1.94771e-10
107071467	rs78588378	4.75295e-09	-0.720313	-0.960424	4.75597e-06	-0.151846	-0.923416	5.26316e-05	-0.421504	-0.883448
107071505	rs35551	4.49953e-09	-1.73553	-1.94771e-10	2.44858e-06	-1.73915	-1.94771e-10	4.20181e-05	-1.53017	-1.94771e-10
107071959	rs10479409	3.57446e-08	0.336896	-1.94771e-10	0.000155517	2.41209	-1.94771e-10	0.000511168	0.96843	-1.94771e-10
107072325	rs40135	1.02562e-08	-0.911622	-1.94771e-10	4.37767e-06	-1.15815	-1.94771e-10	3.90986e-05	-1.60218	-1.94771e-10
107072556	rs1981953	3.85607e-09	-0.66915	-1.2207	1.23756e-06	-1.20159	-1.21993	3.25241e-05	-0.560001	-1.22629
107073150	rs9986282	3.75886e-08	0.387198	-1.94771e-10	0.000167822	2.48824	-1.94771e-10	0.00056549	1.06942	-1.94771e-10
107073298	rs74959667	4.48479e-09	-1.73881	-1.94771e-10	2.64189e-06	-1.66317	-1.94771e-10	3.45598e-05	-1.72558	-1.94771e-10
107073493	rs2411044	4.47238e-09	-1.12659	-0.614987	1.49692e-06	-1.67474	-0.556515	4.21056e-05	-1.01004	-0.518046
107073806	rs35550	6.50398e-09	-0.192348	-1.17474	7.92997e-06	0.578663	-1.14268	0.000172549	0.997735	-1.11532
107074970	rs35549	6.50909e-09	-0.192348	-1.17395	7.96525e-06	0.578663	-1.13824	0.000173587	0.997735	-1.10932
107075033	rs35548	6.50909e-09	-0.192348	-1.17395	7.96525e-06	0.578663	-1.13824	0.000173587	0.997735	-1.10932
107075216	rs6897852	5.57436e-08	0.781261	-1.94771e-10	0.000242068	2.85455	-1.94771e-10	0.000737056	1.33439	-1.94771e-10
107075241	rs6897870	5.77063e-08	0.815864	-1.94771e-10	0.000253634	2.90123	-1.94771e-10	0.000765756	1.37259	-1.94771e-10
107075249	rs35547	6.43231e-09	-0.200982	-1.17719	7.84097e-06	0.567116	-1.14242	0.000166809	0.962714	-1.11413
107075296	rs77658339	6.46061e-09	-1.37378	-1.94771e-10	3.57298e-06	-1.36126	-1.94771e-10	3.7523e-05	-1.64331	-1.94771e-10
107075462	rs6898202	4.06047e-08	0.464382	-1.94771e-10	0.000186091	2.59157	-1.94771e-10	0.000591119	1.11375	-1.94771e-10
107075501	rs35546	6.67177e-09	-0.172698	-1.16892	8.21188e-06	0.602702	-1.13178	0.000179505	1.02385	-1.10192
107075588	rs154181	6.70936e-09	-0.472324	-0.863675	3.98072e-06	-0.361647	-0.891555	4.37043e-05	-0.596896	-0.893925
107075793	rs147352878	6.00926e-09	-1.4462	-1.94771e-10	4.17018e-06	-1.20671	-1.94771e-10	6.45228e-05	-1.10125	-1.94771e-10
107076078	rs154180	6.77323e-09	-0.150941	-1.17558	8.36127e-06	0.629286	-1.14034	0.000182957	1.05272	-1.11174
107076248	rs154179	1.47644e-09	-1.68166	-1.16821	7.91319e-07	-1.72364	-1.14508	1.47788e-05	-1.45475	-1.12033
107076269	rs139001828	2.01978e-08	-1.22795e-10	-0.233928	1.16764e-05	-1.22795e-10	-0.177097	0.000157861	-1.22795e-10	-0.206552
107076905	rs79248660	5.73835e-09	-1.49233	-1.94771e-10	3.16654e-06	-1.48202	-1.94771e-10	3.55094e-05	-1.69847	-1.94771e-10
107077361	rs256494	1.51438e-09	-1.63051	-1.19398	8.41011e-07	-1.63175	-1.17607	1.69331e-05	-1.28286	-1.15614
107077876	rs154178	1.52532e-09	-1.63051	-1.18679	8.48229e-07	-1.63175	-1.16752	1.70983e-05	-1.28286	-1.14643
107078662	rs140953727	5.40451e-09	-1.55227	-1.94771e-10	2.97838e-06	-1.54328	-1.94771e-10	3.47383e-05	-1.72043	-1.94771e-10
107078678	rs154177	1.47085e-09	-1.67851	-1.17516	7.87301e-07	-1.72023	-1.15358	1.51366e-05	-1.42079	-1.13037
107079001	rs80081261	1.35657e-08	-1.22795e-10	-0.631956	7.72981e-06	-1.22795e-10	-0.58958	0.000108406	-1.22795e-10	-0.582387
107079153	rs154176	5.694e-09	-0.299456	-1.20063	6.59786e-06	0.42637	-1.17429	0.000131286	0.760626	-1.15152
107079248	rs74731672	5.57806e-09	-1.52066	-1.94771e-10	3.07624e-06	-1.51096	-1.94771e-10	3.51199e-05	-1.7095	-1.94771e-10
107079249	rs154175	5.68741e-09	-0.299456	-1.20179	6.58714e-06	0.42637	-1.17592	0.000131031	0.760626	-1.15346
107079325	rs154174	5.38041e-09	-0.347218	-1.20952	6.13668e-06	0.366697	-1.18708	0.000118668	0.675004	-1.16694
107079373	rs142763256	5.36854e-09	-1.55895	-1.94771e-10	2.95809e-06	-1.55012	-1.94771e-10	3.46658e-05	-1.72252	-1.94771e-10
107079827	rs10075132	3.46584e-08	0.306038	-1.94771e-10	0.00014887	2.36841	-1.94771e-10	0.00049346	0.933174	-1.94771e-10
107079998	rs154173	4.6449e-09	-1.70373	-1.94771e-10	2.54844e-06	-1.69918	-1.94771e-10	3.44159e-05	-1.72975	-1.94771e-10
107080041	rs10076688	4.64769e-08	0.599453	-1.94771e-10	0.000152354	2.39154	-1.94771e-10	0.000677211	1.24971	-1.94771e-10
107080069	rs76332801	1.12695e-08	-1.22795e-10	-0.817399	6.00153e-06	-1.22795e-10	-0.842649	8.64219e-05	-1.22795e-10	-0.809028
107080180	rs249988	6.90648e-09	-0.338882	-0.96816	2.97654e-06	-0.511968	-1.03193	3.69382e-05	-0.633691	-1.02533
107080538	rs154216	1.33111e-09	-1.72654	-1.22695	7.4708e-07	-1.6988	-1.22744	1.20073e-05	-1.55902	-1.22373
107081066	rs79193598	4.83387e-08	0.638731	-1.94771e-10	1.10574e-05	-0.231568	-1.94771e-10	0.000265224	0.312308	-1.94771e-10
107081424	rs6892045	2.18071e-08	0.567619	-0.724888	3.85515e-05	1.74763	-0.730297	0.000294855	1.10584	-0.687627
107081478	rs35521	2.58681e-09	-1.21032	-1.07876	1.00939e-06	-1.49098	-1.13434	2.53469e-05	-0.900925	-1.13469
107081840	rs39676	2.5448e-09	-1.22966	-1.07579	9.98502e-07	-1.50418	-1.13199	2.47943e-05	-0.925316	-1.13234
107082108	rs154215	9.92747e-09	-0.253475	-0.690722	1.20948e-05	0.633075	-0.774963	0.000226512	0.941275	-0.786746
107082800	rs154214	1.02232e-08	-0.264375	-0.650465	1.23847e-05	0.619733	-0.737936	0.000236901	0.949567	-0.750195
107083050	rs17160499	4.75331e-09	-1.68066	-1.94771e-10	4.9476e-06	-1.03576	-1.94771e-10	4.79374e-05	-1.39837	-1.94771e-10
107083064	rs72793814	4.75331e-09	-1.68066	-1.94771e-10	4.9476e-06	-1.03576	-1.94771e-10	4.79374e-05	-1.39837	-1.94771e-10
107083339	rs173644	9.88581e-09	-0.303642	-0.644761	1.1846e-05	0.570004	-0.732681	0.000225816	0.896457	-0.745005
107083431	rs154213	1.07389e-08	-0.24454	-0.621087	1.30478e-05	0.6448	-0.710846	0.000249923	0.976324	-0.723441
107083487	rs1352724	2.50589e-09	-1.0949	-1.22596	9.02613e-07	-1.52462	-1.2125	2.26081e-05	-0.93926	-1.2107
107083644	rs154212	1.38293e-09	-1.71212	-1.20318	7.86552e-07	-1.65735	-1.21741	1.30074e-05	-1.47839	-1.22435
107083727	rs154211	1.19273e-08	-0.186258	-0.574413	1.46615e-05	0.718258	-0.667694	0.000282068	1.05469	-0.680807
107084359	rs35520	2.8967e-09	-1.17057	-1.00536	1.10476e-06	-1.46352	-1.07152	2.83668e-05	-0.851077	-1.07197
107084911	rs10057438	2.51923e-08	0.731303	-0.744265	4.18844e-05	1.84646	-0.74621	0.000339325	1.26998	-0.711293
107084997	rs35519	1.2346e-08	-0.121626	-0.604547	3.68302e-06	-0.662291	-0.668639	0.000127013	0.266489	-0.690465
107085345	rs770185	1.38741e-09	-1.69796	-1.2141	7.86234e-07	-1.67423	-1.20093	1.04918e-05	-1.73411	-1.18356
107085864	rs9328015	1.36819e-09	-1.72808	-1.19793	8.21891e-07	-1.63847	-1.19234	1.08089e-05	-1.72079	-1.1671
107085963	rs9328016	1.36267e-09	-1.70344	-1.22661	7.2038e-07	-1.7381	-1.22454	1.06493e-05	-1.68865	-1.21413
107086060	rs6862753	4.63797e-09	-0.665428	-1.0398	1.3149e-06	-1.30605	-1.05485	3.32136e-05	-0.657461	-1.10785
107086063	rs533704	3.51216e-09	-0.764122	-1.21915	9.04079e-07	-1.52317	-1.21233	1.63688e-05	-1.264	-1.20889
107086262	rs1990918	1.48999e-09	-1.61277	-1.22796	7.3737e-07	-1.71175	-1.22758	1.16238e-05	-1.59362	-1.2216
107086352	rs13163524	1.75277e-08	0.845775	-1.2215	2.07611e-05	1.61762	-1.21921	0.000269585	1.54921	-1.2206
107086383	rs13177927	1.76155e-08	0.845775	-1.2165	2.08796e-05	1.61762	-1.21352	0.000271013	1.54921	-1.21531
107086442	rs145720751	1.015e-08	-1.22795e-10	-0.922026	5.39612e-06	-1.22795e-10	-0.948984	7.17237e-05	-1.22795e-10	-0.995448
107086481	rs1990917	1.45741e-09	-1.63599	-1.22685	7.35135e-07	-1.7169	-1.22546	1.14821e-05	-1.61137	-1.21612
107086512	rs712633	5.29756e-09	-0.359961	-1.2123	1.31121e-06	-1.16034	-1.20337	2.32295e-05	-0.923909	-1.19894
107086567	rs112908750	5.03794e-09	-1.6225	-1.94771e-10	2.8972e-06	-1.57092	-1.94771e-10	3.69572e-05	-1.65851	-1.94771e-10
107086598	rs1844706	9.86014e-09	0.26675	-1.21775	2.68873e-05	1.87106	-1.21407	0.000142749	0.890881	-1.19806
107086600	rs712634	1.35638e-09	-1.71743	-1.21726	7.77004e-07	-1.67829	-1.20868	1.04945e-05	-1.7338	-1.18361
107086791	rs1844705	1.46011e-09	-1.63386	-1.22713	7.39587e-07	-1.71005	-1.22627	1.16674e-05	-1.59351	-1.21796
107087350	rs9328017	1.4692e-09	-1.62705	-1.22774	7.36914e-07	-1.71266	-1.22729	1.16407e-05	-1.59354	-1.22022
107087608	rs62355886	5.29382e-09	-1.57296	-1.94771e-10	3.62306e-06	-1.34735	-1.94771e-10	4.56736e-05	-1.44675	-1.94771e-10
107087613	rs1490829	1.4417e-09	-1.64633	-1.22736	7.43583e-07	-1.70435	-1.22659	1.16208e-05	-1.59674	-1.21873
107087726	rs17160512	1.13312e-08	0.410842	-1.22278	2.50378e-05	1.80491	-1.21919	0.000146146	0.921914	-1.20558
107087819	rs78299502	8.66136e-09	-1.22795e-10	-1.08063	4.87265e-06	-1.22795e-10	-1.05103	7.33576e-05	-1.22795e-10	-0.972922
107088307	rs11242647	1.79627e-08	0.845553	-1.19676	1.95944e-05	1.53251	-1.19193	0.000256781	1.47342	-1.19346
107088710	rs12691430	1.36728e-09	-1.70111	-1.22557	7.24752e-07	-1.73281	-1.22378	1.07408e-05	-1.66616	-1.22807
107088839	rs150972169	5.24051e-09	-1.58308	-1.94771e-10	2.44857e-06	-1.73916	-1.94771e-10	3.55477e-05	-1.69739	-1.94771e-10
107089001	rs34560568	2.04559e-08	1.00118	-1.22241	2.66994e-05	1.86782	-1.21785	0.000350815	1.81105	-1.21906
107090005	rs67533472	1.33444e-09	-1.72322	-1.22777	7.19096e-07	-1.73849	-1.22593	1.05149e-05	-1.68812	-1.22736
107090178	rs154163	7.51649e-09	-1.22795e-10	-1.2224	4.12327e-06	-1.22795e-10	-1.21802	5.75938e-05	-1.22795e-10	-1.21485
107090384	rs154164	7.5129e-09	-1.22795e-10	-1.22288	4.12063e-06	-1.22795e-10	-1.21866	5.75514e-05	-1.22795e-10	-1.21559
107090492	rs256487	8.77723e-09	-0.233759	-0.833583	2.08632e-06	-1.11284	-0.786425	5.73551e-05	-0.337172	-0.881834
107091007	rs78608725	8.06419e-09	-1.22795e-10	-1.15207	4.36653e-06	-1.22795e-10	-1.16069	6.06079e-05	-1.22795e-10	-1.16384
107091099	rs9885554	2.00021e-08	0.983923	-1.22759	4.66428e-05	2.4359	-1.22804	0.00025323	1.48757	-1.22154
107091178	rs34107809	1.55548e-08	0.732913	-1.22805	1.83332e-05	1.50206	-1.22801	0.000281819	1.60106	-1.22807
107091237	rs10080064	2.29883e-08	1.12322	-1.22773	5.53983e-05	2.60796	-1.22807	0.00029448	1.63904	-1.2221
107091258	rs62355918	4.73155e-09	-1.68525	-1.94771e-10	2.46934e-06	-1.73071	-1.94771e-10	3.49913e-05	-1.71317	-1.94771e-10
107091259	rs35604783	1.55544e-08	0.732913	-1.22807	1.8335e-05	1.50206	-1.22791	0.000281831	1.60106	-1.22803
107091402	rs67544959	1.32465e-08	0.572302	-1.22807	1.5249e-05	1.31777	-1.22791	0.000233733	1.41394	-1.22803
107091469	rs10046084	2.58872e-08	1.24118	-1.22694	6.40676e-05	2.75306	-1.22778	0.000335572	1.7671	-1.21953
107091504	rs249972	1.50343e-08	0.698891	-1.22806	5.50748e-06	0.29867	-1.22723	0.000159915	1.03251	-1.22613
107091522	rs10045557	1.31408e-09	-1.73943	-1.22694	7.27678e-07	-1.72457	-1.22799	1.01796e-05	-1.7266	-1.22129
107091863	rs6873048	1.38525e-08	0.61701	-1.22805	1.60514e-05	1.36915	-1.22801	0.000246242	1.46611	-1.22807
107091889	rs6891516	1.38522e-08	0.61701	-1.22807	1.60521e-05	1.36915	-1.22797	0.000246246	1.46611	-1.22805
107092021	rs72793819	5.74981e-09	-1.49034	-1.94771e-10	4.66155e-06	-1.09532	-1.94771e-10	5.47667e-05	-1.26519	-1.94771e-10
107092029	rs249973	2.83274e-09	-0.975252	-1.22301	1.09119e-06	-1.32198	-1.22542	2.56613e-05	-0.796901	-1.22638
107092194	rs2161304	2.08131e-08	1.0241	-1.22802	5.22677e-05	2.54959	-1.22788	0.000272373	1.56323	-1.22433
107092298	rs6882236	1.08419e-08	0.371971	-1.22805	1.34422e-05	1.19172	-1.22799	0.000206444	1.28979	-1.22803
107092422	rs13153930	3.19735e-09	-0.89404	-1.18314	1.40861e-06	-1.11702	-1.17504	2.6469e-05	-0.817517	-1.17478
107093148	rs10052705	2.18167e-08	1.07004	-1.22686	5.68409e-05	2.63313	-1.22754	0.00030516	1.67107	-1.2185
107093162	rs249974	1.486e-09	-1.61707	-1.22634	8.99093e-07	-1.51511	-1.22592	1.07636e-05	-1.66578	-1.22632
107093490	rs17160517	2.34123e-08	1.14036	-1.2266	6.20572e-05	2.72075	-1.22736	0.000329964	1.74851	-1.21779
107096319	rs193899	1.40716e-09	-1.6713	-1.22663	8.22069e-07	-1.60426	-1.22634	1.02412e-05	-1.71615	-1.2257
107096898	rs116185191	4.51901e-09	-1.73121	-1.94771e-10	2.76192e-06	-1.61874	-1.94771e-10	3.40884e-05	-1.73931	-1.94771e-10
107097912	rs35420	1.40611e-09	-1.67544	-1.22324	8.20855e-07	-1.61011	-1.22196	1.01945e-05	-1.71855	-1.22788
107098302	rs77959685	7.79008e-09	-1.22795e-10	-1.18665	4.19138e-06	-1.22795e-10	-1.20163	5.88082e-05	-1.22795e-10	-1.19399
107098999	rs56076160	1.25391e-08	-0.710651	-1.94771e-10	4.8177e-06	-1.06237	-1.94771e-10	7.33214e-05	-0.973416	-1.94771e-10
107099630	rs147089256	9.38835e-09	-1.22795e-10	-1.00003	5.26072e-06	-1.22795e-10	-0.974397	7.36614e-05	-1.22795e-10	-0.968789
107100059	rs149362308	5.0816e-09	-1.61388	-1.94771e-10	2.52712e-06	-1.70758	-1.94771e-10	3.6891e-05	-1.6603	-1.94771e-10
107100656	rs148692580	4.48378e-09	-1.73904	-1.94771e-10	2.65581e-06	-1.65792	-1.94771e-10	3.63758e-05	-1.67437	-1.94771e-10
107101004	rs4272120	1.04298e-08	0.327135	-1.22197	7.67482e-06	0.620176	-1.2169	0.00011072	0.666125	-1.22738
107101545	rs10463582	1.04357e-08	0.327135	-1.2214	7.68069e-06	0.620176	-1.21613	0.000110743	0.666125	-1.22719
107101687	rs35545	8.25915e-09	-1.22795e-10	-1.12818	4.38865e-06	-1.22795e-10	-1.15564	6.05179e-05	-1.22795e-10	-1.16533
107101879	rs6877939	6.18572e-09	-0.195942	-1.22132	6.84068e-06	0.505637	-1.21741	0.000101642	0.572744	-1.21956
107102159	rs35544	1.09656e-08	0.144051	-0.988792	2.40401e-06	-0.79952	-0.958008	7.75093e-05	0.119156	-1.03703
107102301	rs11742384	5.75705e-09	-0.269851	-1.21923	6.27237e-06	0.416313	-1.21482	9.30489e-05	0.482082	-1.21723
107102882	rs152473	1.90193e-08	-0.29405	-1.94771e-10	3.71623e-06	-1.32195	-1.94771e-10	0.000164287	-0.166651	-1.94771e-10
107103326	rs1490831	1.37601e-08	0.608929	-1.22665	9.55438e-06	0.847336	-1.225	0.000143908	0.928421	-1.22751
107103563	rs1592907	1.36406e-09	-1.70185	-1.22718	7.20342e-07	-1.7388	-1.22389	9.98885e-06	-1.73895	-1.22785
107103777	rs1833664	1.52295e-08	0.711389	-1.22766	1.06256e-05	0.954817	-1.22622	0.000160621	1.03756	-1.22678
107104081	rs28538673	1.05918e-08	0.348615	-1.22804	7.25126e-06	0.57375	-1.22724	0.0001092	0.650461	-1.22555
107104175	rs62355920	4.51911e-09	-1.73119	-1.94771e-10	4.17762e-06	-1.20492	-1.94771e-10	3.42715e-05	-1.73395	-1.94771e-10
107104859	rs79896723	7.34662e-09	-1.24526	-1.94771e-10	6.56568e-06	-0.752808	-1.94771e-10	7.53097e-05	-0.946659	-1.94771e-10
107104933	rs10072135	1.12537e-08	0.408697	-1.2275	7.73483e-06	0.636965	-1.2259	0.000116275	0.714709	-1.22702
107105472	rs35543	1.62597e-09	-1.54229	-1.2111	2.35925e-06	-0.559981	-1.21634	1.4442e-05	-1.37994	-1.21819
107105482	rs35542	1.51209e-09	-1.63228	-1.19373	8.82242e-07	-1.57146	-1.18849	1.05339e-05	-1.69743	-1.21624
107105673	rs55837388	5.75819e-09	-0.264833	-1.22405	6.62714e-06	0.477442	-1.22093	9.70318e-05	0.529435	-1.22266
107105880	rs17160527	5.16626e-09	-0.379117	-1.21824	5.51702e-06	0.286792	-1.21362	8.41448e-05	0.380403	-1.21613
107106463	rs35541	1.60742e-09	-1.56087	-1.204	2.24877e-06	-0.614094	-1.21019	1.45083e-05	-1.3806	-1.21294
107108006	rs62355921	1.24649e-08	-1.35314	0.636559	1.05225e-05	-1.05444	0.773289	0.000105707	-1.2878	0.680206
107108075	rs76056659	4.49488e-09	-1.73656	-1.94771e-10	2.54628e-06	-1.70003	-1.94771e-10	3.69642e-05	-1.65832	-1.94771e-10
107108134	rs115445344	4.52226e-09	-1.73049	-1.94771e-10	2.93172e-06	-1.55908	-1.94771e-10	3.4092e-05	-1.73921	-1.94771e-10
107108477	rs249979	3.06123e-09	-0.948	-1.17269	1.656e-06	-0.956529	-1.17373	3.60242e-05	-0.502756	-1.18132
107108533	rs249980	1.79807e-09	-1.46784	-1.18496	3.1202e-06	-0.303188	-1.19358	1.63607e-05	-1.27579	-1.1976
107110109	rs249981	1.51127e-09	-1.62938	-1.19717	8.32379e-07	-1.6233	-1.19483	1.0319e-05	-1.71534	-1.21895
107110446	rs13358604	1.00332e-08	0.294461	-1.22806	6.35371e-06	0.442255	-1.22788	9.66139e-05	0.526521	-1.22407
107110506	rs7724018	4.97938e-09	-0.410559	-1.22364	6.27778e-06	0.422744	-1.22039	9.19294e-05	0.474945	-1.22219
107110672	rs249982	1.50297e-09	-1.71879	-1.11326	8.47774e-07	-1.72724	-1.07256	1.18143e-05	-1.73717	-1.06179
107110731	rs249983	1.56753e-09	-1.62593	-1.16407	8.58498e-07	-1.62881	-1.15842	1.05686e-05	-1.71527	-1.19511
107110976	rs7724787	9.97652e-09	0.236858	-1.17613	2.58886e-05	1.75341	-1.13427	0.00017149	1.02	-1.14374
107111176	rs1422438	2.5357e-09	-1.12232	-1.18671	3.62819e-06	-0.138188	-1.20774	2.62864e-05	-0.816308	-1.18291
107111358	rs1422437	4.22936e-09	-0.669019	-1.12843	1.24539e-06	-1.30474	-1.11047	2.06474e-05	-1.13876	-1.10192
107112116	rs17367725	3.52373e-09	-0.751933	-1.22805	7.43073e-07	-1.7048	-1.22682	1.68923e-05	-1.21569	-1.22572
107112774	rs13170988	3.47323e-09	-0.766633	-1.22778	7.45338e-07	-1.70377	-1.22481	1.64364e-05	-1.24699	-1.22178
107113333	rs770184	2.43001e-09	-1.1691	-1.18251	7.7282e-07	-1.72604	-1.16634	1.58988e-05	-1.3698	-1.13222
107113395	rs1820048	2.40876e-08	1.15001	-1.20781	2.05323e-05	1.60943	-1.22209	0.000325665	1.74258	-1.22498
107113735	rs17367935	3.44346e-09	-0.777954	-1.22507	7.50185e-07	-1.69414	-1.22796	1.66821e-05	-1.22608	-1.22785
107114018	rs13176407	1.31967e-08	-0.659533	-1.94771e-10	3.82662e-06	-1.29268	-1.94771e-10	9.14478e-05	-0.752501	-1.94771e-10
107114506	rs17160542	2.0922e-09	-1.33719	-1.1641	1.77057e-06	-0.926161	-1.1372	2.4817e-05	-0.964062	-1.09268
107114515	rs1833662	3.70832e-09	-0.702951	-1.22597	7.62227e-07	-1.6782	-1.22798	1.77969e-05	-1.16148	-1.22776
107115667	rs770183	5.17073e-09	-0.375646	-1.22084	3.05986e-06	-0.290963	-1.22533	4.8092e-05	-0.169286	-1.22587
107116121	rs116756236	2.70072e-08	0.0566013	-1.94771e-10	3.55951e-05	0.937544	-1.94771e-10	0.000396698	0.714908	-1.94771e-10
107116464	rs12188369	3.93791e-09	-0.643325	-1.22553	7.64761e-07	-1.67518	-1.22767	1.84063e-05	-1.1275	-1.22807
107116572	rs6888455	4.40495e-09	-0.538399	-1.21837	8.0065e-07	-1.6336	-1.2234	2.01868e-05	-1.03707	-1.22618
107116709	rs6888775	4.33333e-09	-0.555407	-1.21776	7.96994e-07	-1.63861	-1.22296	1.99317e-05	-1.05006	-1.2259
107117017	rs13164192	1.8425e-09	-1.40081	-1.22757	1.60571e-06	-0.936994	-1.2241	2.15091e-05	-0.977691	-1.2221
107117085	rs67369129	4.52263e-09	-0.512935	-1.21747	8.04787e-07	-1.62917	-1.22267	2.03261e-05	-1.03047	-1.22589
107117283	rs2099328	1.88239e-09	-1.43715	-1.16981	1.5203e-06	-1.07129	-1.14446	2.13528e-05	-1.1056	-1.10148
107117452	rs140260719	1.06932e-08	-1.22795e-10	-0.869896	6.40772e-06	-1.22795e-10	-0.777161	8.6941e-05	-1.22795e-10	-0.803039
107117501	rs7708590	4.15486e-09	-0.603431	-1.21179	7.88841e-07	-1.65341	-1.21844	1.88486e-05	-1.10885	-1.22298
107117680	rs13360165	1.88618e-09	-1.44435	-1.1606	1.52067e-06	-1.08202	-1.1335	2.14163e-05	-1.11605	-1.08806
107117975	rs7733958	4.29357e-09	-0.57656	-1.20582	7.76212e-07	-1.67204	-1.21595	1.89638e-05	-1.1048	-1.22094
107117993	rs12520844	1.84313e-09	-1.44305	-1.18498	1.43649e-06	-1.11355	-1.15891	2.0556e-05	-1.12731	-1.1178
107118033	rs77423217	5.00273e-09	-1.62952	-1.94771e-10	3.01149e-06	-1.53223	-1.94771e-10	3.54396e-05	-1.70044	-1.94771e-10
107118121	rs9328019	1.83914e-09	-1.44954	-1.18067	1.43068e-06	-1.12298	-1.15353	2.05206e-05	-1.13664	-1.1102
107118140	rs770182	2.03529e-09	-1.40745	-1.12141	8.33128e-07	-1.73878	-1.07846	1.4888e-05	-1.53562	-1.03209
107118260	rs4957716	4.68084e-09	-0.491102	-1.20492	7.93795e-07	-1.65031	-1.21529	2.0218e-05	-1.04127	-1.22043
107118388	rs4957717	4.29687e-09	-0.588286	-1.19333	7.92523e-07	-1.66092	-1.20627	1.89491e-05	-1.11225	-1.21426
107118443	rs770181	2.0803e-09	-1.39612	-1.11087	8.43142e-07	-1.73927	-1.06602	1.53896e-05	-1.51669	-1.01789
107118722	rs770180	5.40147e-09	-0.332416	-1.22041	2.97561e-06	-0.319703	-1.22451	4.70203e-05	-0.192669	-1.22502
107118805	rs4957718	4.34666e-09	-0.570766	-1.19933	7.8112e-07	-1.67064	-1.21105	1.91188e-05	-1.10051	-1.21709
107119491	rs770179	5.48567e-09	-0.319695	-1.21767	3.01973e-06	-0.306924	-1.22257	4.7738e-05	-0.179332	-1.22321
107120133	rs919770	4.28163e-09	-0.569773	-1.2154	7.8089e-07	-1.65932	-1.22267	1.92527e-05	-1.08483	-1.22578
107120531	rs12659439	1.27271e-08	-1.22795e-10	-0.695769	8.33239e-06	-1.22795e-10	-0.514514	0.000113628	-1.22795e-10	-0.535335
107120759	rs12514464	1.87776e-09	-1.50471	-1.10472	1.5791e-06	-1.14041	-1.0374	2.15793e-05	-1.17178	-1.02476
107120776	rs12656883	1.37391e-08	-1.22795e-10	-0.619255	6.62221e-06	-1.22795e-10	-0.744236	8.98635e-05	-1.22795e-10	-0.769976
107120817	rs138709711	4.70717e-09	-1.69042	-1.94771e-10	2.45832e-06	-1.73519	-1.94771e-10	4.00211e-05	-1.57886	-1.94771e-10
107120853	rs796381	7.70826e-09	-1.22795e-10	-1.19721	4.16175e-06	-1.22795e-10	-1.20873	5.78212e-05	-1.22795e-10	-1.21091
107120945	rs770176	6.06761e-09	-0.214585	-1.22195	3.34753e-06	-0.201351	-1.22509	5.31629e-05	-0.0692403	-1.22567
107121023	rs770175	1.91994e-09	-1.41268	-1.17453	7.81136e-07	-1.73864	-1.14303	1.38873e-05	-1.52998	-1.10731
107121207	rs1363459	4.96942e-09	-0.449206	-1.18699	8.16392e-07	-1.63602	-1.20151	2.15261e-05	-0.990348	-1.20866
107121326	rs4957719	4.78194e-09	-0.504045	-1.17061	8.23979e-07	-1.64059	-1.18769	2.06884e-05	-1.0398	-1.19889
107121344	rs770174	1.96111e-09	-1.39662	-1.16937	7.85691e-07	-1.73878	-1.13707	1.40757e-05	-1.523	-1.10081
107121383	rs4957539	4.93957e-09	-0.462925	-1.1793	8.87655e-07	-1.55892	-1.19492	2.44704e-05	-0.865824	-1.20498
107121419	rs770172	1.66035e-09	-1.50441	-1.22806	7.78992e-07	-1.66097	-1.22345	1.12365e-05	-1.6399	-1.2092
107121496	rs62355924	2.97972e-09	-1.49701	-0.650662	1.36558e-06	-1.70508	-0.618	2.18136e-05	-1.52624	-0.659495
107121817	rs117899495	7.72576e-09	-1.22795e-10	-1.19494	4.21391e-06	-1.22795e-10	-1.19627	5.85697e-05	-1.22795e-10	-1.19805
107122516	rs11738855	1.24045e-08	-0.721445	-1.94771e-10	7.85887e-06	-0.573022	-1.94771e-10	0.000100356	-0.659541	-1.94771e-10
107123064	rs6862116	1.50687e-09	-1.61382	-1.21565	7.58544e-07	-1.68471	-1.22631	1.05325e-05	-1.68579	-1.22802
107123447	rs770170	4.50803e-09	-1.53788	-0.195764	2.16947e-06	-1.54201	-0.318171	2.94806e-05	-1.474	-0.410536
107123595	rs770169	2.05756e-08	-0.113205	-0.102192	1.42608e-05	0.243971	-0.221119	0.000177707	0.230668	-0.318802
107123729	rs150367790	8.82774e-09	-1.22795e-10	-1.0616	4.7828e-06	-1.22795e-10	-1.06964	6.81998e-05	-1.22795e-10	-1.04583
107123803	rs72795904	9.64662e-09	-0.972895	-1.94771e-10	6.5945e-06	-0.748428	-1.94771e-10	7.77324e-05	-0.914997	-1.94771e-10
107123925	rs10054700	7.87055e-09	-0.311507	-0.864867	9.86514e-06	0.590139	-0.935795	0.00012349	0.552525	-1.00464
107123947	rs11242649	2.98434e-09	-1.03701	-1.10911	1.91818e-06	-0.87304	-1.11025	2.79844e-05	-0.80723	-1.12939
107124000	rs11739869	1.33233e-09	-1.72895	-1.22363	7.87409e-07	-1.64571	-1.22796	1.06379e-05	-1.67776	-1.22608
107124088	rs11739903	1.03809e-08	-0.899531	-1.94771e-10	7.16654e-06	-0.665242	-1.94771e-10	8.38721e-05	-0.838975	-1.94771e-10
107124377	rs770168	1.67536e-09	-1.73904	-0.984434	8.56091e-07	-1.73935	-1.0507	1.18173e-05	-1.73812	-1.06058
107124437	rs10054885	1.06094e-08	-0.877758	-1.94771e-10	6.89888e-06	-0.703305	-1.94771e-10	8.22605e-05	-0.858377	-1.94771e-10
107124611	rs10036849	6.53941e-09	-0.465578	-0.896077	8.39918e-06	0.457193	-0.963723	0.000101978	0.385594	-1.0291
107125042	rs13159144	1.61277e-09	-1.53442	-1.22713	7.93034e-07	-1.63946	-1.22709	1.1117e-05	-1.63595	-1.22384
107125305	rs10068150	6.32932e-09	-0.497668	-0.896642	7.09389e-06	0.287409	-0.962838	9.08589e-05	0.264008	-1.02297
107125573	rs6883356	1.56882e-09	-1.56537	-1.22381	7.92912e-07	-1.63864	-1.22807	1.10281e-05	-1.64058	-1.22724
107125726	rs2412766	1.13722e-08	-0.808331	-1.94771e-10	7.9427e-06	-0.562411	-1.94771e-10	9.21705e-05	-0.744628	-1.94771e-10
107125801	rs1862310	6.38954e-09	-0.509418	-0.875422	7.4213e-06	0.313514	-0.943824	9.41683e-05	0.283187	-1.00637
107125858	rs13159307	1.36148e-09	-1.70352	-1.22741	8.1655e-07	-1.61145	-1.22589	1.10476e-05	-1.64459	-1.22146
107125934	rs184425419	1.87365e-06	4.29614	-1.94771e-10	0.000422817	3.41227	-1.94771e-10	0.0083396	3.7605	-1.94771e-10
107126581	rs12153448	1.32069e-09	-1.73468	-1.22667	7.56047e-07	-1.68687	-1.22744	1.03635e-05	-1.70512	-1.22486
107126639	rs35762765	1.1471e-08	-0.799679	-1.94771e-10	8.02032e-06	-0.552686	-1.94771e-10	9.29985e-05	-0.735686	-1.94771e-10
107126896	rs76347798	6.55199e-09	-0.716628	-0.643106	8.3864e-06	0.123631	-0.631684	0.000117774	0.077793	-0.577297
107126918	rs770167	1.61967e-08	-0.503836	0.049139	1.18553e-05	-0.0744393	-0.0874496	0.000144461	-0.1041	-0.191159
107127116	rs11740717	1.11689e-08	-0.826373	-1.94771e-10	7.78311e-06	-0.582708	-1.94771e-10	9.04673e-05	-0.76328	-1.94771e-10
107127124	rs6880058	1.34088e-09	-1.72198	-1.22419	7.1852e-07	-1.73715	-1.22807	1.0027e-05	-1.73593	-1.22705
107127227	rs770166	1.19564e-08	-0.819218	0.0609814	8.39319e-06	-0.448662	-0.0585811	0.000101551	-0.49407	-0.153641
107127757	rs6876754	1.34267e-09	-1.72031	-1.22453	7.17179e-07	-1.73903	-1.22806	9.99865e-06	-1.73895	-1.22687
107127811	rs34813961	1.1265e-08	-0.817803	-1.94771e-10	7.85853e-06	-0.573064	-1.94771e-10	9.12724e-05	-0.75442	-1.94771e-10
107127859	rs6881288	1.35639e-09	-1.71158	-1.2231	7.16977e-07	-1.73936	-1.22801	1.0017e-05	-1.73647	-1.22751
107128111	rs11242650	6.34646e-09	-0.54206	-0.849546	7.7379e-06	0.334472	-0.923005	9.42453e-05	0.269894	-0.992261
107128156	rs114041369	9.81665e-09	-0.955423	-1.94771e-10	3.49744e-06	-1.38263	-1.94771e-10	4.62764e-05	-1.43364	-1.94771e-10
107128877	rs930219	8.13164e-09	-1.22795e-10	-1.14374	4.2997e-06	-1.22795e-10	-1.17612	5.82346e-05	-1.22795e-10	-1.20379
107129003	rs10515377	1.32161e-09	-1.73343	-1.22722	7.22581e-07	-1.73263	-1.22696	1.00388e-05	-1.73796	-1.22385
107129101	rs13179594	1.32777e-09	-1.72933	-1.22667	7.19871e-07	-1.7359	-1.22744	1.0016e-05	-1.73923	-1.22486
107129158	rs10515378	3.78917e-09	-0.713793	-1.19356	2.301e-06	-0.595668	-1.20565	2.89434e-05	-0.689052	-1.21387
107129479	rs12522401	6.68708e-09	-0.486607	-0.852719	7.43532e-06	0.294223	-0.922645	8.96712e-05	0.217371	-0.98949
107129823	rs6888208	1.51257e-09	-1.6084	-1.2173	7.61282e-07	-1.68104	-1.22638	1.11053e-05	-1.63287	-1.22798
107129838	rs6888213	1.07373e-08	-0.865779	-1.94771e-10	7.44505e-06	-0.627115	-1.94771e-10	8.68541e-05	-0.804039	-1.94771e-10
107129849	rs6892712	1.50172e-09	-1.61395	-1.21894	7.58016e-07	-1.68473	-1.22699	1.10488e-05	-1.63787	-1.22807
107130419	rs6871240	1.526e-09	-1.58907	-1.22778	7.63435e-07	-1.67714	-1.22745	1.13789e-05	-1.61268	-1.22383
107130542	rs62355926	1.94951e-09	-1.72949	-0.842436	9.9685e-07	-1.7356	-0.902223	1.36878e-05	-1.73845	-0.913311
107130873	rs62355927	2.42808e-09	-1.64726	-0.705139	1.45117e-06	-1.71025	-0.552045	2.06624e-05	-1.65445	-0.585506
107131308	rs36119261	2.60594e-08	0.0208743	-1.94771e-10	1.87914e-05	0.298736	-1.94771e-10	0.000304762	0.451263	-1.94771e-10
107131481	rs12516234	4.4966e-09	-0.934561	-0.801621	4.82077e-06	-0.205015	-0.856715	6.0307e-05	-0.236851	-0.93197
107131544	rs12518562	3.54345e-09	-1.1221	-0.852306	3.52048e-06	-0.47073	-0.905336	4.37968e-05	-0.514449	-0.974259
107131607	rs72795909	1.25696e-08	-0.708221	-1.94771e-10	7.84863e-06	-0.574326	-1.94771e-10	9.10146e-05	-0.757249	-1.94771e-10
107131806	rs79477964	1.88985e-09	-1.66356	-0.939448	9.27259e-07	-1.7073	-1.00289	1.28224e-05	-1.70942	-1.00766
107132270	rs6868417	1.4009e-08	-0.930177	0.330378	8.44385e-06	-0.669425	0.1682	0.000118362	-0.563858	0.0693354
107132384	rs13159249	1.34366e-09	-1.7333	-1.21081	7.46276e-07	-1.73143	-1.19589	1.04694e-05	-1.7375	-1.18232
107132727	rs151127750	5.2291e-09	-1.58526	-1.94771e-10	2.4522e-06	-1.73768	-1.94771e-10	3.49215e-05	-1.71517	-1.94771e-10
107132802	rs11742515	1.38295e-09	-1.70293	-1.21235	8.57146e-07	-1.5908	-1.19801	1.1872e-05	-1.60924	-1.18485
107132963	rs78666967	6.25932e-09	-1.40543	-1.94771e-10	5.11674e-06	-1.00215	-1.94771e-10	7.07366e-05	-1.00931	-1.94771e-10
107133199	rs1422436	1.01887e-08	-0.918222	-1.94771e-10	6.99477e-06	-0.689502	-1.94771e-10	7.55009e-05	-0.944124	-1.94771e-10
107133847	rs143874312	5.97734e-09	-1.45153	-1.94771e-10	4.77409e-06	-1.07146	-1.94771e-10	6.60224e-05	-1.07827	-1.94771e-10
107134100	rs58297701	1.97424e-09	-1.61849	-0.94083	9.65872e-07	-1.66981	-0.999582	1.29388e-05	-1.70244	-1.00559
107134120	rs6875281	3.6567e-09	-1.13703	-0.805915	3.6168e-06	-0.488351	-0.860722	4.57553e-05	-0.509415	-0.935547
107134240	rs6875450	3.55453e-09	-1.12396	-0.847321	3.36204e-06	-0.52284	-0.899275	4.27641e-05	-0.542734	-0.969835
107134317	rs4957540	1.31532e-08	-0.943699	0.280859	7.99623e-06	-0.677043	0.121349	0.000113985	-0.556386	0.0241885
107134514	rs10479410	1.01438e-08	-0.922638	-1.94771e-10	6.95992e-06	-0.694496	-1.94771e-10	7.51734e-05	-0.94847	-1.94771e-10
107134700	rs76638449	8.18999e-09	-1.22795e-10	-1.13659	4.32326e-06	-1.22795e-10	-1.17065	6.13169e-05	-1.22795e-10	-1.15221
107134987	rs10037033	4.56114e-09	-0.937351	-0.784578	4.92418e-06	-0.204627	-0.835879	6.32534e-05	-0.211574	-0.909546
107134994	rs10045237	4.5059e-09	-0.907489	-0.826625	4.93166e-06	-0.163769	-0.87522	6.20904e-05	-0.194976	-0.9447
107135430	rs10057444	1.98371e-09	-1.70589	-0.848644	1.21868e-06	-1.55406	-0.882837	1.66664e-05	-1.50158	-0.953297
107136444	rs6876584	4.8317e-09	-0.793558	-0.870747	5.38921e-06	-0.0297575	-0.920508	6.85003e-05	-0.0548463	-0.986584
107136544	rs141799707	1.73304e-08	-1.22795e-10	-0.38704	1.08188e-05	-1.22795e-10	-0.25338	0.000158323	-1.22795e-10	-0.20363
107136952	rs6898244	1.42598e-09	-1.65703	-1.22761	7.49098e-07	-1.69918	-1.22437	1.08972e-05	-1.66024	-1.21951
107137117	rs10061482	1.0271e-08	-0.910178	-1.94771e-10	7.05866e-06	-0.680409	-1.94771e-10	7.61009e-05	-0.936208	-1.94771e-10
107137158	rs6866542	1.78216e-09	-1.73833	-0.923344	1.01528e-06	-1.71285	-0.906647	1.31645e-05	-1.72715	-0.963595
107137271	rs28539291	3.56878e-09	-1.14804	-0.819237	3.54204e-06	-0.505916	-0.864047	4.44684e-05	-0.534148	-0.93934
107137416	rs1974789	2.37158e-09	-1.57469	-0.801259	1.61062e-06	-1.32051	-0.837535	2.58881e-05	-1.10355	-0.910936
107137464	rs1974788	1.13504e-08	-1.18897	0.378718	6.49725e-06	-0.971591	0.208306	8.68699e-05	-0.903223	0.0993656
107138123	rs9328020	8.47921e-09	-1.19937	0.0974893	5.21251e-06	-0.926748	-0.0568554	6.73363e-05	-0.90355	-0.155019
107138125	rs10068949	1.61273e-09	-1.65251	-1.10906	9.05827e-07	-1.63072	-1.10285	1.42824e-05	-1.53014	-1.0791
107138981	rs6891749	2.24044e-08	0.990972	-1.12122	9.87068e-05	3.12178	-1.16429	0.000739178	2.47434	-1.13707
107139080	rs1559097	2.08543e-08	0.834474	-1.03642	4.28814e-05	2.16047	-1.03669	0.000337054	1.60705	-1.05507
107139167	rs1559096	1.68639e-09	-1.65904	-1.05788	1.00815e-06	-1.65191	-0.974639	1.35819e-05	-1.69714	-0.962387
107139260	rs4348200	1.41205e-09	-1.72771	-1.16675	9.20467e-07	-1.54461	-1.17293	1.0343e-05	-1.73403	-1.19793
107139388	rs1363458	8.05764e-09	-0.451612	-0.701269	5.00066e-06	-0.20363	-0.821464	2.19323e-05	-1.25614	-0.924165
107139503	rs10464043	3.24939e-08	0.869668	-0.628119	6.36989e-05	2.24607	-0.726566	0.00287219	3.27941	-0.584845
107139663	rs10515379	2.71307e-09	-1.3553	-0.886126	2.10654e-06	-1.00078	-0.88884	3.13236e-05	-0.844353	-0.979542
107140042	rs117793864	8.3039e-09	-1.22795e-10	-1.12278	4.57787e-06	-1.22795e-10	-1.11343	6.56893e-05	-1.22795e-10	-1.08333
107140068	rs3910210	3.3182e-09	-1.4064	-0.633681	2.23389e-06	-1.22118	-0.609735	1.56313e-05	-1.73716	-0.781831
107140267	rs7736608	6.23019e-09	-0.354127	-1.05597	1.03504e-05	0.79007	-1.08771	2.54879e-05	-0.89173	-1.13834
107140427	rs140472376	7.57248e-09	-1.22795e-10	-1.21498	4.18395e-06	-1.22795e-10	-1.20341	5.93568e-05	-1.22795e-10	-1.1847
107140447	rs3843491	6.3462e-09	-0.344335	-1.04731	9.89203e-06	0.736948	-1.07988	2.52924e-05	-0.905707	-1.13206
107140498	rs3846691	4.61429e-09	-1.71034	-1.94771e-10	3.33856e-06	-1.42912	-1.94771e-10	4.09345e-05	-1.5563	-1.94771e-10
107140556	rs3843492	6.41794e-09	-0.331196	-1.04921	1.02327e-05	0.77253	-1.0816	2.61624e-05	-0.870509	-1.13344
107141104	rs3906516	4.54872e-09	-1.72466	-1.94771e-10	3.14275e-06	-1.48956	-1.94771e-10	3.888e-05	-1.60779	-1.94771e-10
107141165	rs3842914	6.40509e-09	-0.301082	-1.08133	1.03485e-05	0.812696	-1.11051	2.61823e-05	-0.84682	-1.15637
107141190	rs3842915	6.75734e-09	-0.247546	-1.08133	1.11117e-05	0.883845	-1.11051	2.73129e-05	-0.804541	-1.15637
107141232	rs57789262	7.47879e-09	-1.22795e-10	-1.22743	4.1001e-06	-1.22795e-10	-1.22365	5.78442e-05	-1.22795e-10	-1.21052
107141253	rs3906517	4.51894e-09	-1.73122	-1.94771e-10	3.05011e-06	-1.51949	-1.94771e-10	3.80545e-05	-1.62925	-1.94771e-10
107141308	rs3843493	2.63282e-09	-1.38469	-0.88676	2.33712e-06	-0.895305	-0.890442	1.2784e-05	-1.70784	-1.01223
107141328	rs148635239	8.52302e-09	-1.09673	-1.94771e-10	2.64389e-06	-1.66241	-1.94771e-10	4.71183e-05	-1.41561	-1.94771e-10
107141352	rs142065487	1.15618e-08	-1.22795e-10	-0.791795	6.56801e-06	-1.22795e-10	-0.752453	8.93691e-05	-1.22795e-10	-0.775494
107141527	rs6864994	6.17078e-09	-0.314981	-1.1047	9.94938e-06	0.794171	-1.13132	2.54855e-05	-0.857762	-1.1724
107141575	rs12520230	5.13551e-09	-0.55136	-1.05196	8.90906e-06	0.636498	-1.08409	2.34457e-05	-0.978142	-1.13544
107141703	rs140212365	5.14765e-09	-1.60096	-1.94771e-10	3.07348e-06	-1.51185	-1.94771e-10	3.46703e-05	-1.72239	-1.94771e-10
107141733	rs11742545	1.98104e-09	-1.55984	-0.996046	1.1091e-06	-1.53181	-0.999303	1.70205e-05	-1.36289	-1.07095
107142556	rs2410959	3.06492e-09	-1.48722	-0.632263	2.53662e-06	-1.08149	-0.622348	1.55186e-05	-1.73271	-0.793519
107142576	rs62355954	3.61876e-09	-1.07185	-0.881521	3.7326e-06	-0.389943	-0.927616	1.97418e-05	-1.2823	-1.00323
107142591	rs2898606	3.14582e-09	-1.48722	-0.606208	2.60413e-06	-1.08149	-0.596079	1.58684e-05	-1.73271	-0.771227
107142758	rs2410958	2.1229e-09	-1.58366	-0.903061	1.69525e-06	-1.21772	-0.889115	1.2351e-05	-1.73929	-1.01524
107142868	rs6596749	2.18383e-09	-1.53876	-0.919665	1.73881e-06	-1.17717	-0.904288	1.22556e-05	-1.7385	-1.02378
107142894	rs6871212	2.77887e-09	-1.53876	-0.6787	2.23936e-06	-1.17717	-0.651302	1.51027e-05	-1.7385	-0.81489
107142920	rs6892119	2.84453e-09	-1.51156	-0.682542	2.33308e-06	-1.13224	-0.655239	1.50934e-05	-1.73579	-0.818221
107142948	rs6892137	2.82927e-09	-1.51673	-0.682759	2.31294e-06	-1.14068	-0.655462	1.5081e-05	-1.73642	-0.818409
107143588	rs2410957	2.00437e-09	-1.60523	-0.93894	1.54924e-06	-1.26025	-0.936657	1.19422e-05	-1.73692	-1.05127
107143856	rs6596750	2.47586e-09	-1.59327	-0.739645	1.94669e-06	-1.23787	-0.730664	1.4091e-05	-1.73828	-0.884448
107143969	rs6596751	2.49119e-09	-1.5871	-0.739645	1.96896e-06	-1.22649	-0.730664	1.40841e-05	-1.73877	-0.884448
107144755	rs17369104	4.05722e-09	-0.844362	-0.994644	5.02275e-06	0.0114946	-1.03218	2.12849e-05	-1.11809	-1.09218
107145253	rs6882183	3.9054e-09	-1.67348	-0.203664	3.12985e-06	-1.3913	-0.102384	2.49572e-05	-1.71988	-0.331229
107145324	rs55876360	5.30423e-08	1.53741	-0.805821	5.08666e-05	2.12063	-0.826084	0.0013631	2.83021	-0.880958
107145771	rs35450130	5.00186e-09	-1.62969	-1.94771e-10	4.25347e-06	-1.18693	-1.94771e-10	4.16759e-05	-1.53834	-1.94771e-10
107145885	rs4099189	2.55097e-09	-1.6889	-0.61413	1.91776e-06	-1.42804	-0.55546	1.6639e-05	-1.70989	-0.746633
107146016	rs74862111	5.41835e-09	-1.54971	-1.94771e-10	3.25012e-06	-1.45597	-1.94771e-10	3.7119e-05	-1.65414	-1.94771e-10
107146022	rs4099188	3.47727e-09	-1.67752	-0.315732	2.71554e-06	-1.40067	-0.234999	2.17796e-05	-1.71757	-0.469727
107146126	rs4099187	2.51548e-09	-1.6889	-0.628141	1.88984e-06	-1.42804	-0.570129	1.6434e-05	-1.70989	-0.759031
107146272	rs4099186	3.62772e-09	-1.65748	-0.293414	2.90108e-06	-1.35786	-0.211721	2.20663e-05	-1.72485	-0.449368
107146652	rs143463072	1.97453e-08	-0.256587	-1.94771e-10	1.26449e-05	-0.0974137	-1.94771e-10	0.000490421	0.926995	-1.94771e-10
107146674	rs6888461	2.24844e-09	-1.70228	-0.726986	1.65807e-06	-1.46276	-0.666254	1.54114e-05	-1.69784	-0.835319
107147035	rs6868088	3.45666e-09	-1.67752	-0.321675	2.69876e-06	-1.40067	-0.2412	2.16619e-05	-1.71757	-0.475144
107147184	rs6867170	2.53833e-09	-1.70301	-0.604986	1.87156e-06	-1.462	-0.545891	1.69495e-05	-1.6995	-0.738532
107147769	rs11747409	2.72975e-09	-1.73013	-0.505166	1.89093e-06	-1.55466	-0.442934	1.9436e-05	-1.64936	-0.651783
107148207	rs6895001	2.70903e-09	-1.7274	-0.515511	1.86342e-06	-1.55854	-0.453717	1.92177e-05	-1.65142	-0.661015
107148301	rs62355956	3.81159e-09	-0.916634	-0.984821	4.581e-06	-0.0901927	-1.02255	2.02607e-05	-1.17806	-1.08153
107148729	rs76351645	1.98187e-08	-1.22795e-10	-0.252878	1.31068e-05	-1.22795e-10	-0.0615333	0.000167809	-1.22795e-10	-0.145443
107149038	rs10066422	2.75688e-09	-1.73013	-0.495276	1.91052e-06	-1.55466	-0.432629	1.96084e-05	-1.64936	-0.642949
107149251	rs6860214	2.74636e-09	-1.72851	-0.500716	1.91299e-06	-1.5477	-0.438296	1.94209e-05	-1.65411	-0.647808
107149304	rs6860370	2.74636e-09	-1.72851	-0.500716	1.91299e-06	-1.5477	-0.438296	1.94209e-05	-1.65411	-0.647808
107149367	rs6860400	2.76134e-09	-1.72851	-0.495276	1.92386e-06	-1.5477	-0.432629	1.95155e-05	-1.65411	-0.642949
107149604	rs6880537	2.75631e-09	-1.72489	-0.500716	1.94053e-06	-1.53341	-0.438296	1.92448e-05	-1.66322	-0.647808
107149768	rs6879536	2.75115e-09	-1.72677	-0.500716	1.92659e-06	-1.54062	-0.438296	1.93314e-05	-1.65873	-0.647808
107149846	rs2033479	2.75115e-09	-1.72677	-0.500716	1.92659e-06	-1.54062	-0.438296	1.93314e-05	-1.65873	-0.647808
107149904	rs6861427	2.73763e-09	-1.72677	-0.505643	1.91672e-06	-1.54062	-0.443431	1.92465e-05	-1.65873	-0.652209
107149908	rs6879852	2.75115e-09	-1.72677	-0.500716	1.92659e-06	-1.54062	-0.438296	1.93314e-05	-1.65873	-0.647808
107150034	rs3931057	2.77689e-09	-1.72289	-0.495276	1.96594e-06	-1.52607	-0.432629	1.92544e-05	-1.66758	-0.642949
107150035	rs3931058	2.77689e-09	-1.72289	-0.495276	1.96594e-06	-1.52607	-0.432629	1.92544e-05	-1.66758	-0.642949
107150143	rs3931059	2.71091e-09	-1.72677	-0.51545	1.89723e-06	-1.54062	-0.453653	1.90788e-05	-1.65873	-0.660961
107150161	rs3931060	2.77134e-09	-1.72489	-0.495276	1.95156e-06	-1.53341	-0.432629	1.93385e-05	-1.66322	-0.642949
107150386	rs6866321	2.75115e-09	-1.72677	-0.500716	1.92659e-06	-1.54062	-0.438296	1.93314e-05	-1.65873	-0.647808
107150403	rs6870561	2.75115e-09	-1.72677	-0.500716	1.92659e-06	-1.54062	-0.438296	1.93314e-05	-1.65873	-0.647808
107151086	rs80209870	7.87128e-09	-1.17628	-1.94771e-10	1.08051e-05	-0.25465	-1.94771e-10	7.23137e-05	-0.987256	-1.94771e-10
107151100	rs3846692	2.73763e-09	-1.72677	-0.505643	1.91672e-06	-1.54062	-0.443431	1.92465e-05	-1.65873	-0.652209
107151158	rs3846693	2.73763e-09	-1.72677	-0.505643	1.91672e-06	-1.54062	-0.443431	1.92465e-05	-1.65873	-0.652209
107151179	rs115069100	1.79054e-08	-0.3544	-1.94771e-10	3.9957e-05	1.05314	-1.94771e-10	0.00044205	0.823155	-1.94771e-10
107151283	rs3931725	2.76616e-09	-1.72677	-0.495276	1.93754e-06	-1.54062	-0.432629	1.94256e-05	-1.65873	-0.642949
107151332	rs113089229	4.60236e-09	-1.71293	-1.94771e-10	2.54776e-06	-1.69945	-1.94771e-10	3.45087e-05	-1.72706	-1.94771e-10
107151509	rs75594323	2.44038e-09	-1.34392	-1.00343	1.90962e-06	-0.94754	-1.04022	1.37516e-05	-1.54825	-1.09886
107151587	rs116986351	1.05945e-08	-1.22795e-10	-0.879168	4.99294e-06	-1.22795e-10	-1.02664	6.75919e-05	-1.22795e-10	-1.05478
107152079	rs62355957	9.93757e-08	2.18277	-0.823364	8.92484e-05	2.70823	-0.851472	0.00271597	3.5655	-0.926869
107152336	rs4957721	2.71908e-09	-1.72442	-0.514789	1.9307e-06	-1.51528	-0.461499	1.88475e-05	-1.66444	-0.667447
107152375	rs4957541	2.84494e-09	-1.71851	-0.475452	2.03741e-06	-1.511	-0.41198	1.9436e-05	-1.67592	-0.62522
107152698	rs4957722	2.70687e-09	-1.72289	-0.520816	1.9143e-06	-1.52607	-0.459247	1.88204e-05	-1.66758	-0.665746
107152986	rs6860649	2.75115e-09	-1.72677	-0.500716	1.92659e-06	-1.54062	-0.438296	1.93314e-05	-1.65873	-0.647808
107153682	rs4100173	2.84411e-09	-1.71612	-0.47813	2.04211e-06	-1.50328	-0.417399	1.94655e-05	-1.67989	-0.619733
107154028	rs114558006	6.57088e-09	-1.35686	-1.94771e-10	2.54536e-06	-1.70039	-1.94771e-10	8.50033e-05	-0.825579	-1.94771e-10
107154135	rs144723055	1.81332e-08	-1.22795e-10	-0.341755	1.02556e-05	-1.22795e-10	-0.306842	0.000156105	-1.22795e-10	-0.21774
107154314	rs6893393	2.72211e-09	-1.72289	-0.515202	1.92048e-06	-1.52607	-0.456023	1.8899e-05	-1.66758	-0.661575
107154476	rs3909363	2.31015e-08	-1.22795e-10	-0.0996031	1.39374e-05	-1.22795e-10	-8.51571e-05	0.000229387	-1.22795e-10	0.16714
107154579	rs75024692	8.93493e-09	-1.22795e-10	-1.04953	4.74622e-06	-1.22795e-10	-1.07732	6.59853e-05	-1.22795e-10	-1.07884
107154586	rs6889417	2.68755e-09	-1.72289	-0.527977	1.90555e-06	-1.52607	-0.463828	1.89449e-05	-1.66758	-0.659152
107154647	rs62355958	8.25077e-09	-1.1292	-1.94771e-10	1.26498e-05	-0.0970249	-1.94771e-10	8.05676e-05	-0.879172	-1.94771e-10
107154771	rs6867698	2.59342e-09	-1.73161	-0.554911	1.77856e-06	-1.56149	-0.49737	1.86692e-05	-1.64448	-0.696912
107154947	rs12187616	5.73281e-09	-0.55717	-0.936127	1.38731e-05	0.973116	-0.977831	3.34198e-05	-0.717655	-1.04146
107154995	rs12186563	5.56266e-09	-0.587299	-0.936127	1.32529e-05	0.92738	-0.977831	3.24972e-05	-0.745651	-1.04146
107155173	rs55976515	2.74493e-09	-1.72984	-0.499903	1.89867e-06	-1.5534	-0.440105	1.9494e-05	-1.65023	-0.647928
107155393	rs4957543	5.91162e-09	-0.925358	-0.537225	5.3927e-06	-0.526215	-0.423404	8.56431e-05	-0.217975	-0.600104
107155394	rs3909362	3.73866e-09	-1.72635	-0.194428	2.69016e-06	-1.53831	-0.106754	2.5978e-05	-1.66612	-0.344897
107155638	rs3909361	2.22791e-09	-1.57839	-0.860045	1.20869e-06	-1.65999	-0.785139	2.03192e-05	-1.34535	-0.91135
107155899	rs10477881	4.73361e-09	-1.68481	-1.94771e-10	2.49902e-06	-1.71877	-1.94771e-10	3.4088e-05	-1.73932	-1.94771e-10
107155995	rs76334751	2.55233e-09	-1.42236	-0.88014	1.90736e-06	-1.06337	-0.925579	1.43136e-05	-1.60888	-0.998184
107156259	rs58284357	8.4387e-09	-1.10667	-1.94771e-10	1.31242e-05	-0.0602066	-1.94771e-10	8.2748e-05	-0.852469	-1.94771e-10
107156330	rs4957544	2.20667e-09	-1.57839	-0.869624	1.19948e-06	-1.65999	-0.792784	2.02878e-05	-1.34535	-0.912897
107156755	rs12522889	3.69145e-09	-0.748935	-1.18455	8.26401e-06	0.678287	-1.20104	2.3427e-05	-0.895334	-1.21905
107156798	rs115356417	4.12105e-08	0.479191	-1.94771e-10	2.25179e-05	0.479646	-1.94771e-10	0.000479926	0.905363	-1.94771e-10
107156931	rs62358061	2.96467e-09	-1.31078	-0.841951	4.37305e-06	-0.340263	-0.818941	2.99544e-05	-1.07003	-0.798567
107157011	rs4957723	5.76894e-09	-0.907378	-0.579635	5.3182e-06	-0.500277	-0.463251	8.80787e-05	-0.165813	-0.624225
107157175	rs17435188	2.52481e-09	-1.42918	-0.884157	1.88136e-06	-1.07335	-0.929324	1.42048e-05	-1.61324	-1.00145
107157525	rs6880567	3.66594e-09	-0.748935	-1.19148	8.21949e-06	0.678287	-1.20644	2.33569e-05	-0.895334	-1.22204
107157666	rs6876427	2.49912e-09	-1.72822	-0.595341	1.68762e-06	-1.54651	-0.564838	1.76616e-05	-1.65491	-0.74197
107157994	rs62358081	8.63439e-09	-1.08375	-1.94771e-10	1.36218e-05	-0.0229916	-1.94771e-10	8.50213e-05	-0.825366	-1.94771e-10
107158033	rs62358082	3.13309e-09	-1.27831	-0.819173	4.44081e-06	-0.348323	-0.795504	3.10482e-05	-1.05817	-0.774561
107158158	rs7700475	2.3973e-09	-1.34148	-1.02368	1.22411e-06	-1.49521	-0.937241	1.56039e-05	-1.50022	-1.02053
107158198	rs62358083	3.1428e-09	-1.27831	-0.816078	4.45497e-06	-0.348323	-0.792321	3.11496e-05	-1.05817	-0.771302
107158208	rs12513976	2.59095e-09	-1.42918	-0.858296	1.92732e-06	-1.07335	-0.905189	1.45074e-05	-1.61324	-0.980366
107158459	rs62358084	8.63439e-09	-1.08375	-1.94771e-10	1.36218e-05	-0.0229916	-1.94771e-10	8.50213e-05	-0.825366	-1.94771e-10
107158573	rs7702274	2.3478e-09	-1.73271	-0.653318	1.59644e-06	-1.56683	-0.600059	1.71821e-05	-1.64051	-0.783891
107158761	rs72795927	2.11227e-09	-1.49421	-0.997528	1.15702e-06	-1.58262	-0.906198	1.47525e-05	-1.58267	-0.994184
107158765	rs78170586	2.59789e-09	-1.43593	-0.848875	1.9252e-06	-1.08325	-0.896382	1.45573e-05	-1.61753	-0.972645
107158766	rs77964318	2.53686e-09	-1.4426	-0.86597	1.87616e-06	-1.09308	-0.912357	1.42945e-05	-1.62175	-0.986639
107158804	rs113779998	2.58573e-09	-1.42918	-0.860313	1.92369e-06	-1.07335	-0.907074	1.44835e-05	-1.61324	-0.982017
107158815	rs62358085	3.13366e-09	-1.29148	-0.80582	4.40008e-06	-0.371269	-0.781772	3.09871e-05	-1.0742	-0.760504
107158969	rs62358086	3.1305e-09	-1.29148	-0.806829	4.39552e-06	-0.371269	-0.78281	3.09542e-05	-1.0742	-0.761566
107159013	rs17160628	4.93812e-09	-0.934413	-0.708104	4.44848e-06	-0.533319	-0.608783	7.39017e-05	-0.203076	-0.762457
107159087	rs12514674	4.08672e-09	-0.633241	-1.19852	9.77804e-06	0.85724	-1.21177	2.59276e-05	-0.788286	-1.22468
107159235	rs10515380	2.64067e-09	-1.41546	-0.853007	1.97606e-06	-1.05331	-0.900245	1.46992e-05	-1.60444	-0.976034
107159341	rs56185482	5.46588e-09	-1.54098	-1.94771e-10	3.2341e-06	-1.46091	-1.94771e-10	3.60455e-05	-1.68349	-1.94771e-10
107159354	rs34765598	9.41698e-09	-0.996988	-1.94771e-10	8.28809e-06	-0.519845	-1.94771e-10	0.000198485	0.0224454	-1.94771e-10
107159796	rs11742684	3.40862e-09	-1.61296	-0.400235	2.00068e-06	-1.626	-0.315178	4.03525e-05	-1.03204	-0.538571
107160117	rs3909359	3.4489e-09	-1.60121	-0.400235	2.02309e-06	-1.61486	-0.315178	4.14744e-05	-1.00462	-0.538571
107160197	rs77292065	7.57397e-09	-1.22795e-10	-1.21478	4.14754e-06	-1.22795e-10	-1.21215	5.7829e-05	-1.22795e-10	-1.21078
107161659	rs7704143	2.97714e-09	-1.59514	-0.553398	1.74135e-06	-1.60909	-0.470907	3.71107e-05	-0.99071	-0.663653
107161663	rs6596754	2.41201e-09	-1.52513	-0.833913	1.34897e-06	-1.55844	-0.776891	3.28525e-05	-0.852932	-0.923307
107161898	rs77599664	5.69153e-09	-1.50052	-1.94771e-10	2.91584e-06	-1.56451	-1.94771e-10	3.92996e-05	-1.59706	-1.94771e-10
107162685	rs6596755	2.623e-09	-1.61551	-0.659675	1.4827e-06	-1.65196	-0.588839	3.09285e-05	-1.06337	-0.77322
107163605	rs10062935	1.96098e-09	-1.50383	-1.06223	9.3367e-07	-1.70966	-0.993631	1.21593e-05	-1.70392	-1.06625
107163842	rs7728277	1.35694e-09	-1.7062	-1.22807	8.52588e-07	-1.56878	-1.22537	1.11479e-05	-1.63318	-1.22384
107164059	rs7715103	1.68815e-09	-1.49914	-1.21673	7.31975e-07	-1.72234	-1.22433	1.05532e-05	-1.70086	-1.21097
107164100	rs17160630	3.05558e-09	-1.32588	-0.796649	2.45092e-06	-0.899581	-0.838618	1.65449e-05	-1.54993	-0.912257
107164126	rs11954123	1.46283e-09	-1.69904	-1.16009	7.56809e-07	-1.72774	-1.18557	1.44079e-05	-1.38642	-1.21408
107164541	rs10515381	1.55612e-09	-1.7134	-1.08391	8.15051e-07	-1.71699	-1.12218	1.44783e-05	-1.42429	-1.17133
107164703	rs11955015	3.92159e-08	0.652228	-0.222648	5.32533e-05	1.76772	-0.427325	0.00293334	2.88634	-0.170709
107165073	rs6895254	1.31414e-09	-1.73949	-1.22683	7.85478e-07	-1.65753	-1.2186	1.03064e-05	-1.72029	-1.21521
107165248	rs66825386	1.63778e-08	0.693612	-1.13719	6.10725e-06	0.324015	-1.1492	0.00737841	4.64669	-1.00864
107165508	rs78170287	2.98007e-09	-1.25567	-0.891889	2.39373e-06	-0.833	-0.928811	1.60197e-05	-1.50156	-0.992886
107165641	rs145446639	6.90285e-09	-1.30757	-1.94771e-10	2.62484e-06	-1.66964	-1.94771e-10	4.27695e-05	-1.51244	-1.94771e-10
107165963	rs76371211	7.50565e-09	-1.22795e-10	-1.22385	4.11791e-06	-1.22795e-10	-1.21932	5.77453e-05	-1.22795e-10	-1.21223
107166263	rs68142609	1.73305e-08	0.765902	-1.15294	6.43507e-06	0.390631	-1.16353	0.00809501	4.76348	-1.03274
107166423	rs7716448	1.61901e-08	0.693612	-1.14871	6.04399e-06	0.324015	-1.15962	0.00725166	4.64669	-1.02597
107166502	rs3846694	1.3592e-09	-1.7073	-1.2253	7.30015e-07	-1.7213	-1.22805	1.00044e-05	-1.73748	-1.22776
107166586	rs7736306	2.13199e-08	0.893996	-1.07386	7.81863e-06	0.508867	-1.08702	0.0112658	4.96887	-0.907613
107167046	rs17160641	1.4555e-08	0.58878	-1.15035	5.47488e-06	0.227565	-1.16206	0.00607155	4.47613	-1.03303
107167155	rs115068003	4.71177e-09	-1.68944	-1.94771e-10	3.06146e-06	-1.51577	-1.94771e-10	4.30824e-05	-1.50515	-1.94771e-10
107168049	rs7708273	1.39002e-09	-1.73241	-1.17777	7.39445e-07	-1.72564	-1.21088	1.56851e-05	-1.38077	-1.13478
107168621	rs11242652	1.50276e-08	0.506675	-1.03629	5.24773e-06	0.0773845	-1.05425	0.00539249	4.1864	-0.8619
107169094	rs75801729	1.25335e-08	-0.711094	-1.94771e-10	7.66068e-06	-0.598563	-1.94771e-10	7.07013e-05	-1.0098	-1.94771e-10
107169101	rs7730902	3.21224e-08	0.955283	-0.725231	5.89789e-05	2.14348	-0.700969	0.0030599	3.35844	-0.60057
107169228	rs17160651	1.50913e-08	0.524484	-1.04987	5.26506e-06	0.0934043	-1.06698	0.00545501	4.2153	-0.879278
107169354	rs115781710	4.83622e-09	-1.66337	-1.94771e-10	2.99144e-06	-1.53891	-1.94771e-10	5.44286e-05	-1.27138	-1.94771e-10
107169857	rs114544645	2.62691e-08	0.0288914	-1.94771e-10	9.11955e-06	-0.424244	-1.94771e-10	0.000385427	0.686084	-1.94771e-10
107170051	rs55696048	1.21292e-07	0.514112	1.04459	4.16909e-05	0.0637676	1.03185	0.128166	4.18689	2.30593
107170088	rs868548	1.48513e-08	0.511998	-1.05341	5.20289e-06	0.082172	-1.06762	0.0053568	4.19504	-0.877185
107170148	rs62358087	1.07264e-08	0.231888	-1.09868	4.09946e-06	-0.0817626	-1.14205	0.000106448	0.573232	-1.17385
107170408	rs3843494	1.33073e-09	-1.7385	-1.21528	7.96162e-07	-1.63758	-1.22503	1.01537e-05	-1.72396	-1.22647
107170573	rs57821298	1.26859e-08	-1.22795e-10	-0.699015	6.60908e-06	-1.22795e-10	-0.74622	0.000129017	-1.22795e-10	-0.408321
107170754	rs76471186	4.57478e-09	-1.71894	-1.94771e-10	2.83475e-06	-1.59271	-1.94771e-10	3.40828e-05	-1.73948	-1.94771e-10
107171197	rs79310598	8.06393e-09	-1.1521	-1.94771e-10	2.79264e-06	-1.60768	-1.94771e-10	4.11561e-05	-1.5509	-1.94771e-10
107171319	rs17160654	3.44724e-08	1.05864	-0.757979	6.45541e-05	2.26735	-0.734511	0.00339914	3.50023	-0.637218
107172025	rs76801032	8.95275e-09	-1.04754	-1.94771e-10	2.94106e-06	-1.55589	-1.94771e-10	4.37492e-05	-1.48979	-1.94771e-10
107172153	rs75372415	4.48203e-09	-1.73943	-1.94771e-10	2.4601e-06	-1.73446	-1.94771e-10	3.43026e-05	-1.73305	-1.94771e-10
107172245	rs17160655	1.20448e-08	0.309122	-1.06	4.29676e-06	-0.0998329	-1.07697	0.0037788	3.86268	-0.893785
107172269	rs12188460	1.3961e-09	-1.73555	-1.17027	7.33253e-07	-1.73897	-1.20596	1.33176e-05	-1.55667	-1.12251
107172822	rs150181868	7.62626e-09	-1.22795e-10	-1.20791	4.11514e-06	-1.22795e-10	-1.21999	5.69755e-05	-1.22795e-10	-1.22565
107172975	rs3846695	1.10331e-08	0.214425	-1.05303	3.98676e-06	-0.184435	-1.06725	0.00328454	3.70535	-0.876637
107173193	rs12189452	8.52205e-09	0.0494098	-1.14626	3.38898e-06	-0.248729	-1.16541	8.57691e-05	0.375218	-1.19183
107173762	rs34830286	3.19873e-08	0.977544	-0.751707	5.8955e-05	2.1702	-0.728085	0.0030629	3.38904	-0.630189
107174236	rs3926991	1.35136e-09	-1.73891	-1.19948	8.52033e-07	-1.57912	-1.21568	1.0445e-05	-1.70361	-1.21854
107174392	rs3846696	1.35377e-09	-1.7394	-1.1972	8.43403e-07	-1.59063	-1.21435	1.03972e-05	-1.70894	-1.21779
107174427	rs66778361	1.02704e-08	0.214425	-1.12466	3.72334e-06	-0.184435	-1.13561	0.00295597	3.70535	-0.982037
107175465	rs67479988	8.40473e-09	0.0604892	-1.1712	3.10335e-06	-0.321422	-1.18076	0.00210664	3.44627	-1.06169
107175513	rs67120605	1.03494e-08	0.199356	-1.10193	3.75238e-06	-0.197875	-1.1144	0.00298527	3.68017	-0.946999
107175579	rs144915572	8.38152e-09	-1.22795e-10	-1.11347	4.75496e-06	-1.22795e-10	-1.07548	6.84567e-05	-1.22795e-10	-1.04207
107175771	rs10479411	1.34856e-09	-1.73543	-1.20504	8.58962e-07	-1.56751	-1.21918	1.04993e-05	-1.69523	-1.22172
107175778	rs60986426	1.0377e-08	0.199356	-1.09927	3.76187e-06	-0.197875	-1.11187	0.00299712	3.68017	-0.943035
107175908	rs137984564	9.85525e-09	-0.951499	-1.94771e-10	7.30383e-06	-0.646265	-1.94771e-10	6.75544e-05	-1.05534	-1.94771e-10
107176451	rs17160662	2.2777e-09	-1.31971	-1.09663	1.60607e-06	-1.00357	-1.15731	1.39501e-05	-1.5633	-1.06949
107176593	rs1549925	1.88216e-08	-0.723783	0.419284	8.92736e-06	-0.795955	0.350412	0.00580601	2.04781	1.35057
107177381	rs4957724	2.0049e-09	-1.52592	-1.01799	1.267e-06	-1.39798	-1.00003	2.65133e-05	-1.21326	-0.777366
107177639	rs9328022	3.19235e-08	-0.271667	0.495508	1.66501e-05	-0.236182	0.413933	0.0202501	3.21719	1.43046
107178604	rs62359629	5.25564e-09	-1.5802	-1.94771e-10	4.16969e-06	-1.20682	-1.94771e-10	4.24712e-05	-1.51944	-1.94771e-10
107179705	rs77946231	1.60659e-09	-1.72201	-1.04338	9.0354e-07	-1.63529	-1.10081	1.27698e-05	-1.73026	-0.990931
107180913	rs67994848	1.36448e-08	0.291809	-0.917952	1.17509e-05	0.727322	-0.898058	0.000555582	1.87705	-0.825303
107181184	rs12152884	4.60664e-09	-0.783195	-0.928808	1.88055e-06	-1.11784	-0.88526	5.32936e-05	-0.634979	-0.657473
107181690	rs12523638	1.75902e-09	-1.57148	-1.10326	1.13513e-06	-1.35754	-1.15038	1.21347e-05	-1.71124	-1.06096
107182777	rs138723064	8.54611e-09	-1.22795e-10	-1.09403	4.8623e-06	-1.22795e-10	-1.05315	7.01594e-05	-1.22795e-10	-1.0175
107182865	rs58279013	1.16695e-08	0.214654	-0.997177	9.94348e-06	0.642221	-0.979968	0.000457472	1.77385	-0.916405
107183123	rs59280737	9.91949e-09	0.0523395	-0.99734	8.30775e-06	0.462662	-0.980138	0.000367487	1.55501	-0.916594
107183602	rs13176239	5.09089e-08	0.788587	-0.0980524	1.04485e-05	-0.164941	-0.123265	0.00834182	3.15521	0.605558
107183681	rs6863049	2.37779e-09	-1.30932	-1.06401	8.36949e-07	-1.70315	-1.10951	1.40651e-05	-1.55995	-1.06462
107183767	rs77658370	1.73488e-09	-1.59391	-1.09466	1.09763e-06	-1.39803	-1.14348	1.21519e-05	-1.71955	-1.05123
107184154	rs6866484	5.30802e-09	-0.647015	-0.923269	2.08426e-06	-1.01981	-0.880437	6.33481e-05	-0.466979	-0.652644
107184736	rs79979728	1.77053e-09	-1.56492	-1.10331	1.13482e-06	-1.35786	-1.15034	1.22225e-05	-1.70378	-1.06122
107185326	rs66731334	1.1184e-08	0.202819	-1.02784	9.50696e-06	0.629154	-1.01179	0.000434432	1.75798	-0.952207
107186382	rs117428677	1.17565e-08	-1.22795e-10	-0.775095	6.76736e-06	-1.22795e-10	-0.722554	9.22408e-05	-1.22795e-10	-0.743866
107186583	rs74734516	5.0972e-09	-1.61081	-1.94771e-10	4.5273e-06	-1.12454	-1.94771e-10	4.36417e-05	-1.49226	-1.94771e-10
107186734	rs11745426	2.49419e-09	-1.251	-1.07454	8.40125e-07	-1.68488	-1.12399	1.43826e-05	-1.52162	-1.08064
107187307	rs6867085	5.51701e-08	1.59224	-0.821323	2.28474e-05	1.26346	-0.769284	0.00258738	3.06472	-0.474589
107187752	rs115056174	2.07638e-08	-0.206292	-1.94771e-10	1.3294e-05	-0.047351	-1.94771e-10	0.000317551	0.492368	-1.94771e-10
107187915	rs78186859	1.7138e-09	-1.49711	-1.20368	1.16457e-06	-1.26026	-1.22205	1.11727e-05	-1.67007	-1.18472
107188424	rs117379188	8.03614e-09	-1.22795e-10	-1.15555	4.16968e-06	-1.22795e-10	-1.20682	5.77561e-05	-1.22795e-10	-1.21204
107188615	rs72795945	5.22256e-09	-1.58651	-1.94771e-10	3.55608e-06	-1.366	-1.94771e-10	5.28084e-05	-1.3016	-1.94771e-10
107188622	rs138442711	9.39023e-09	-1.22795e-10	-0.999833	5.01125e-06	-1.22795e-10	-1.02298	7.44104e-05	-1.22795e-10	-0.958673
107188868	rs142951753	4.59122e-09	-1.71536	-1.94771e-10	2.83274e-06	-1.59342	-1.94771e-10	3.81884e-05	-1.62574	-1.94771e-10
107189039	rs79731747	1.12687e-08	-1.22795e-10	-0.817478	5.80628e-06	-1.22795e-10	-0.875724	9.17104e-05	-1.22795e-10	-0.749633
107189051	rs7716800	1.74277e-09	-1.57099	-1.11304	1.11608e-06	-1.36687	-1.15797	1.20525e-05	-1.7065	-1.0725
107189264	rs7718258	1.74138e-09	-1.57099	-1.11383	1.11539e-06	-1.36687	-1.15859	1.20414e-05	-1.7065	-1.07342
107189631	rs17160676	1.75271e-09	-1.56063	-1.11771	1.12921e-06	-1.35153	-1.16161	1.20432e-05	-1.70183	-1.07794
107189972	rs62359630	6.07279e-09	-0.633515	-0.802169	2.22894e-06	-1.01303	-0.820107	6.74693e-05	-0.471509	-0.585087
107190518	rs6884480	2.06271e-08	0.26846	-0.481355	2.2673e-05	0.954647	-0.468137	0.00146558	2.06195	-0.0402129
107190632	rs72795949	2.49207e-09	-1.12581	-1.20058	8.08275e-07	-1.65716	-1.19035	1.39867e-05	-1.46564	-1.16452
107190951	rs150960110	4.55553e-09	-1.72316	-1.94771e-10	2.77579e-06	-1.61373	-1.94771e-10	3.75135e-05	-1.64357	-1.94771e-10
107191078	rs76586122	1.72639e-09	-1.56674	-1.12673	1.12132e-06	-1.35211	-1.16805	1.19181e-05	-1.70418	-1.08603
107191287	rs17160677	1.66745e-09	-1.51654	-1.21166	1.1398e-06	-1.27853	-1.22528	1.09478e-05	-1.67973	-1.19539
107192055	rs6875566	1.73034e-09	-1.54109	-1.15009	2.05852e-06	-0.787764	-1.12491	3.18128e-05	-0.743218	-1.06518
107192210	rs13155942	5.86183e-09	-0.600323	-0.870717	2.1716e-06	-0.968354	-0.890847	6.68804e-05	-0.389517	-0.675846
107192272	rs2163794	3.60723e-08	0.00828688	0.337736	2.09771e-05	0.210991	0.197775	0.0263776	3.75553	1.15647
107192499	rs10051785	1.05761e-08	0.303034	-1.18394	1.1249e-05	0.961855	-1.17624	0.000494595	2.0807	-1.14523
107192843	rs78571054	4.48625e-09	-1.73849	-1.94771e-10	2.53271e-06	-1.70537	-1.94771e-10	3.50433e-05	-1.71168	-1.94771e-10
107192926	rs7735555	5.49354e-09	-0.698903	-0.837027	2.05433e-06	-1.05543	-0.859287	5.98235e-05	-0.542455	-0.634414
107193801	rs57060622	1.68822e-09	-1.59636	-1.11947	1.07789e-06	-1.39716	-1.1625	1.18722e-05	-1.71681	-1.07726
107193946	rs6882819	1.68886e-09	-1.53016	-1.18529	2.02361e-06	-0.763993	-1.16579	3.09077e-05	-0.718901	-1.11836
107193989	rs78738444	1.69826e-09	-1.59636	-1.11354	1.08289e-06	-1.39716	-1.15787	1.19553e-05	-1.71681	-1.07028
107194056	rs74961815	1.69625e-09	-1.59161	-1.11947	1.08581e-06	-1.38984	-1.1625	1.1895e-05	-1.7149	-1.07726
107194061	rs76873939	1.66337e-09	-1.61633	-1.11433	1.04744e-06	-1.43272	-1.15559	1.185e-05	-1.72806	-1.06789
107194259	rs113845095	1.61203e-09	-1.55625	-1.20576	1.078e-06	-1.33648	-1.22307	1.08213e-05	-1.69935	-1.1874
107194689	rs75399708	1.51208e-09	-1.62319	-1.20283	1.0628e-06	-1.35211	-1.22164	1.07765e-05	-1.70742	-1.18348
107194698	rs12515389	1.5601e-09	-1.66432	-1.13043	1.06069e-06	-1.40479	-1.17095	1.16276e-05	-1.72465	-1.09023
107194704	rs76913715	1.60017e-09	-1.64645	-1.12294	1.1091e-06	-1.36815	-1.16297	1.18911e-05	-1.71618	-1.0763
107194762	rs1054256	3.6883e-08	-0.110365	0.478613	2.10186e-05	0.0790816	0.331662	0.0238092	3.48082	1.32874
107194782	rs11253	1.70314e-09	-1.52054	-1.18649	1.1526e-06	-1.28138	-1.21126	1.14034e-05	-1.67538	-1.15898
107195155	rs12519254	1.70586e-09	-1.49667	-1.20876	1.17779e-06	-1.24714	-1.22388	1.12143e-05	-1.66218	-1.1889
107195257	rs1368441	1.81363e-09	-1.54918	-1.09499	1.18643e-06	-1.32327	-1.14044	1.26232e-05	-1.69042	-1.04232
107195262	rs1054248	1.8116e-09	-1.54918	-1.09611	1.18514e-06	-1.32327	-1.14153	1.25973e-05	-1.69042	-1.04437
107195419	rs75321120	8.25354e-09	-1.22795e-10	-1.12886	4.44081e-06	-1.22795e-10	-1.14383	6.11277e-05	-1.22795e-10	-1.1553
107195737	rs12519388	1.63638e-09	-1.53939	-1.20763	1.10482e-06	-1.31166	-1.22333	1.09092e-05	-1.69126	-1.1874
107195824	rs12522548	1.74504e-09	-1.54491	-1.13782	1.15158e-06	-1.31974	-1.17378	1.19525e-05	-1.69395	-1.09337
107195846	rs12522552	1.64636e-09	-1.53314	-1.2078	1.11418e-06	-1.30254	-1.22401	1.09127e-05	-1.68817	-1.19017
107196959	rs12188414	1.64548e-09	-1.54958	-1.19189	1.09664e-06	-1.32661	-1.2158	1.10395e-05	-1.6962	-1.17059
107196976	rs1865015	1.82951e-09	-1.43989	-1.19557	2.37724e-06	-0.58431	-1.18442	3.69126e-05	-0.515695	-1.14402
107196998	rs12189428	1.76993e-09	-1.57187	-1.09669	1.13873e-06	-1.35981	-1.14494	1.22917e-05	-1.70648	-1.05287
107197108	rs35343876	1.64364e-09	-1.54958	-1.19301	1.09593e-06	-1.32661	-1.21645	1.10239e-05	-1.6962	-1.17201
107197420	rs61749621	1.68094e-09	-1.55544	-1.16472	1.10627e-06	-1.33527	-1.1984	1.13813e-05	-1.69897	-1.13732
107197502	rs34990078	1.64907e-09	-1.54958	-1.18972	1.09804e-06	-1.32661	-1.21452	1.10697e-05	-1.6962	-1.16786
107197710	rs78569848	1.63944e-09	-1.55544	-1.18972	1.08858e-06	-1.33527	-1.21452	1.10391e-05	-1.69897	-1.16786
107197725	rs57585211	2.53213e-08	0.423473	-0.431331	1.6949e-05	0.578225	-0.38268	0.000584211	1.22474	-0.122744
107198124	rs35372343	1.39085e-09	-1.71461	-1.19497	8.83506e-07	-1.58722	-1.1713	1.10571e-05	-1.67635	-1.18885
107198256	rs79187991	1.51988e-09	-1.63232	-1.18854	9.98465e-07	-1.42238	-1.21382	1.07714e-05	-1.72498	-1.16639
107198257	rs80157655	1.53893e-09	-1.61987	-1.18854	1.01983e-06	-1.4012	-1.21382	1.08232e-05	-1.72018	-1.16639
107199375	rs139146829	8.91423e-08	1.25073	-1.94771e-10	0.000231967	2.81193	-1.94771e-10	0.00376121	2.96423	-1.94771e-10
107199820	rs7730156	1.70742e-09	-1.49441	-1.21011	2.10088e-06	-0.690951	-1.20136	3.30157e-05	-0.602965	-1.16832
107199890	rs142471939	8.75905e-09	-1.22795e-10	-1.06941	4.70145e-06	-1.22795e-10	-1.08679	6.91726e-05	-1.22795e-10	-1.03166
107199977	rs11740286	2.00892e-09	-1.31536	-1.22655	7.37888e-07	-1.71422	-1.22441	1.15668e-05	-1.60519	-1.21493
107200177	rs117243686	1.24862e-08	-1.22795e-10	-0.714875	6.35517e-06	-1.22795e-10	-0.785396	0.000122078	-1.22795e-10	-0.46361
107201226	rs28694038	2.64062e-09	-1.41114	-0.85735	3.20816e-06	-0.575083	-0.893883	6.21689e-05	-0.356994	-0.781419
107202929	rs6596759	2.19614e-09	-1.42861	-1.02419	2.786e-06	-0.559015	-1.05104	4.63181e-05	-0.465765	-0.966971
107203628	rs12152863	8.09269e-09	-0.336818	-0.811723	4.05976e-06	-0.459971	-0.77357	0.000134206	0.155805	-0.524699
107203855	rs6869144	2.57787e-09	-1.39275	-0.899792	3.38196e-06	-0.490063	-0.926144	5.72891e-05	-0.39418	-0.825978
107203978	rs147711385	8.02291e-09	-1.22795e-10	-1.1572	4.24448e-06	-1.22795e-10	-1.18904	6.04404e-05	-1.22795e-10	-1.16661
107204287	rs55762588	5.00588e-09	-1.62889	-1.94771e-10	2.94337e-06	-1.55511	-1.94771e-10	3.53228e-05	-1.70374	-1.94771e-10
107204485	rs10040850	2.52129e-09	-1.40023	-0.914508	3.28747e-06	-0.504297	-0.94025	5.55362e-05	-0.408951	-0.842282
107204904	rs77616990	7.32914e-09	-1.24764	-1.94771e-10	2.47245e-06	-1.72946	-1.94771e-10	5.00346e-05	-1.35555	-1.94771e-10
107205182	rs7708343	1.62781e-07	2.23324	-0.380333	0.00023121	3.13381	-0.325149	0.012988	4.24074	-0.0372224
107205309	rs17160700	1.11964e-08	0.375063	-1.19898	1.20202e-05	1.0446	-1.19267	0.000534237	2.17897	-1.1664
107205967	rs2900119	1.12389e-07	1.62556	-0.143105	0.000835673	4.21309	-0.119521	0.050502	5.26091	0.300592
107206623	rs17165765	6.4838e-09	-1.3702	-1.94771e-10	5.02897e-06	-1.01945	-1.94771e-10	6.26622e-05	-1.13051	-1.94771e-10
107207519	rs142570159	4.48631e-09	-1.73847	-1.94771e-10	3.13362e-06	-1.49247	-1.94771e-10	3.42061e-05	-1.73587	-1.94771e-10
107209814	rs8180457	1.65711e-08	-0.324809	-0.10703	1.0526e-05	-0.0762925	-0.204524	0.00872244	3.21597	0.589413
107211650	rs17370371	4.48342e-09	-1.73912	-1.94771e-10	2.45689e-06	-1.73577	-1.94771e-10	3.44503e-05	-1.72875	-1.94771e-10
107212302	rs114641207	4.93719e-09	-1.64271	-1.94771e-10	3.95077e-06	-1.26075	-1.94771e-10	4.04267e-05	-1.56878	-1.94771e-10
107213224	rs72795954	5.89215e-09	-1.46588	-1.94771e-10	2.49326e-06	-1.72107	-1.94771e-10	3.80586e-05	-1.62914	-1.94771e-10
107213361	rs11748134	6.44458e-09	-0.347721	-1.02854	2.55309e-06	-0.59156	-1.1058	2.23975e-05	-1.16294	-0.996377
107213565	rs150336737	7.69804e-09	-1.22795e-10	-1.19854	4.16332e-06	-1.22795e-10	-1.20835	5.93175e-05	-1.22795e-10	-1.18536
107214510	rs11745018	1.82973e-09	-1.72995	-0.905386	1.07689e-06	-1.73384	-0.826749	1.43006e-05	-1.73885	-0.869116
107215084	rs58854937	1.38716e-09	-1.70738	-1.20486	9.23584e-07	-1.52796	-1.1862	1.10271e-05	-1.66415	-1.20376
107215282	rs67534664	2.40059e-08	0.363028	-0.424232	2.61267e-05	1.03078	-0.402491	0.00127689	2.16258	-0.27867
107215630	rs10067015	1.52948e-08	-0.4308	-0.0811871	9.2337e-06	-0.108742	-0.303063	0.00598466	3.01752	0.41117
107215934	rs10065586	2.22592e-09	-1.70833	-0.731004	1.02418e-06	-1.73657	-0.874196	3.28296e-05	-1.29011	-0.486831
107216209	rs1549924	2.50012e-08	0.414085	-0.434662	2.74111e-05	1.08935	-0.413062	0.00135328	2.23203	-0.290008
107216275	rs10059473	5.96409e-09	-1.45375	-1.94771e-10	2.50207e-06	-1.71755	-1.94771e-10	3.88274e-05	-1.60914	-1.94771e-10
107216405	rs1549923	2.35909e-08	0.363028	-0.441671	2.5669e-05	1.03078	-0.420165	0.00125291	2.16258	-0.29763
107217102	rs10069370	1.58646e-08	-0.444427	-0.0309835	9.57657e-06	-0.123958	-0.251387	0.0061807	2.9915	0.469414
107217153	rs67795753	3.1428e-08	0.600595	-0.392397	3.54092e-05	1.30254	-0.370232	0.00182273	2.48392	-0.244099
107217550	rs57994859	2.48543e-08	0.473301	-0.499773	2.74605e-05	1.15715	-0.479071	0.001366	2.3123	-0.360927
107217938	rs10039402	2.57639e-08	0.545891	-0.536421	2.88085e-05	1.24012	-0.514116	0.00144991	2.41032	-0.399332
107218278	rs10045396	1.61923e-08	-0.300279	-0.154686	2.2127e-05	0.550511	-0.0883776	0.000983577	1.35209	0.270841
107218296	rs7732519	2.35829e-08	-0.154651	0.0756696	3.39221e-05	0.73329	0.156111	0.00162038	1.56389	0.558254
107218415	rs138304170	2.83393e-08	0.104748	-1.94771e-10	2.3558e-05	0.5248	-1.94771e-10	0.000320863	0.502746	-1.94771e-10
107218583	rs7712414	6.0477e-08	0.923251	-0.0604897	7.26397e-05	1.66896	-0.018111	0.00408949	2.91381	0.134096
107218728	rs4957726	1.10577e-08	-0.542058	-0.294315	1.75572e-05	0.722047	-0.491247	0.00515374	3.13547	0.143736
107218799	rs10073441	2.68884e-09	-1.08954	-1.16085	8.99322e-07	-1.62512	-1.11566	1.5662e-05	-1.3746	-1.14243
107220255	rs9784678	1.02137e-08	-0.498342	-0.417434	1.53748e-05	0.689561	-0.591496	0.00410176	3.05142	-0.000514714
107220280	rs9784679	4.51976e-09	-0.573357	-1.15769	1.48822e-06	-1.04407	-1.19302	1.71085e-05	-1.29762	-1.13107
107220323	rs149934683	7.58645e-09	-1.21314	-1.94771e-10	3.30984e-06	-1.43776	-1.94771e-10	5.21636e-05	-1.31388	-1.94771e-10
107220552	rs147795269	2.63863e-08	0.0333411	-1.94771e-10	6.8795e-05	1.59647	-1.94771e-10	0.00117103	1.79737	-1.94771e-10
107220780	rs2195941	1.88503e-09	-1.72922	-0.876337	1.16626e-06	-1.68747	-0.793395	1.55587e-05	-1.69244	-0.831208
107222069	rs62359632	1.29529e-08	0.0534026	-0.731586	6.54407e-06	-0.0448759	-0.71123	0.000197603	0.522233	-0.504243
107222076	rs10035487	6.01752e-09	-0.966706	-0.47812	5.25657e-06	-0.321006	-0.654179	0.00122358	1.92445	-0.0831844
107223098	rs62361076	1.93699e-09	-1.70707	-0.871292	1.14052e-06	-1.69568	-0.807492	1.55914e-05	-1.67936	-0.842191
107223376	rs4957727	6.79625e-09	-0.827851	-0.495281	6.27935e-06	-0.128166	-0.669232	0.00161139	2.22015	-0.103564
107223597	rs17436077	5.72293e-09	-1.49502	-1.94771e-10	3.29531e-06	-1.44216	-1.94771e-10	6.59557e-05	-1.07929	-1.94771e-10
107225547	rs138749658	8.45353e-09	-1.10492	-1.94771e-10	4.50978e-06	-1.12842	-1.94771e-10	0.000114396	-0.5286	-1.94771e-10
107227755	rs1433051	2.3388e-09	-1.60709	-0.78277	1.20015e-06	-1.59172	-0.860497	1.99746e-05	-1.73099	-0.542815
107228324	rs117178130	8.2948e-09	-1.22795e-10	-1.12387	4.63952e-06	-1.22795e-10	-1.10005	6.71476e-05	-1.22795e-10	-1.06138
107228444	rs35075830	7.9615e-09	-1.16488	-1.94771e-10	6.59576e-06	-0.748237	-1.94771e-10	0.000145909	-0.285286	-1.94771e-10
107228660	rs17436107	1.56628e-09	-1.57447	-1.21633	1.03503e-06	-1.41	-1.19023	1.06946e-05	-1.67782	-1.22071
107228663	rs6880495	1.5229e-09	-1.73941	-1.07947	9.47426e-07	-1.66354	-1.02513	1.1846e-05	-1.73778	-1.0585
107228762	rs17160706	2.18619e-09	-1.4205	-1.03684	1.37156e-06	-1.23803	-1.08069	1.37515e-05	-1.66905	-0.978077
107230976	rs10045437	3.02441e-09	-1.07681	-1.05598	1.01638e-06	-1.64755	-0.970872	1.8387e-05	-1.34482	-1.01181
107231002	rs13189604	1.44501e-09	-1.64332	-1.22806	9.54912e-07	-1.45861	-1.22219	1.04333e-05	-1.69607	-1.2272
107233082	rs13161312	7.5135e-09	-0.264386	-0.958415	7.13112e-06	0.233778	-0.903974	0.000304901	1.25245	-0.800734
107233155	rs7726739	3.20067e-09	-1.01234	-1.0638	1.03473e-06	-1.61072	-0.989802	1.86109e-05	-1.31439	-1.03013
107233791	rs10069340	4.45644e-09	-0.519098	-1.22606	7.9644e-06	0.654522	-1.2142	0.00117519	3.02601	-1.22509
107234502	rs9885427	4.8682e-09	-0.429143	-1.22764	8.73682e-06	0.751341	-1.21846	0.00122892	3.06812	-1.2225
107234699	rs10040275	2.40153e-09	-1.1907	-1.1727	8.29045e-07	-1.69213	-1.13002	1.43406e-05	-1.45046	-1.15472
107234977	rs9328023	3.02494e-09	-1.08682	-1.04579	1.01557e-06	-1.65887	-0.960341	1.80058e-05	-1.37797	-0.999607
107235201	rs9328024	2.37772e-09	-1.20038	-1.17298	8.26136e-07	-1.69527	-1.1304	1.41842e-05	-1.4611	-1.15504
107236049	rs17160708	4.80093e-09	-0.566948	-1.10375	5.39645e-06	0.0800795	-1.029	3.07853e-05	-0.762257	-1.07897
107236230	rs34644295	1.31448e-09	-1.73948	-1.22658	7.42885e-07	-1.70563	-1.22625	1.02147e-05	-1.72014	-1.2243
107236451	rs74862673	1.02016e-08	-1.22795e-10	-0.916959	5.41531e-06	-1.22795e-10	-0.945433	7.66179e-05	-1.22795e-10	-0.929438
107236565	rs34856940	1.55258e-08	-0.497001	-1.94771e-10	6.92095e-06	-0.700111	-1.94771e-10	0.000110313	-0.564949	-1.94771e-10
107237147	rs12656092	1.64373e-09	-1.71143	-1.0311	9.1615e-07	-1.73812	-0.984116	1.25702e-05	-1.73949	-0.997453
107237203	rs17160709	4.88955e-08	1.85112	-1.20093	7.11069e-05	2.80473	-1.17521	0.00835458	4.87555	-1.11325
107237331	rs7705884	1.17614e-08	0.452956	-1.22764	3.07221e-05	2.00878	-1.21846	0.00855716	5.00876	-1.2225
107237349	rs7720097	1.15307e-08	0.433145	-1.22764	2.99361e-05	1.98286	-1.21846	0.00826457	4.97396	-1.2225
107238102	rs17160710	1.64622e-08	0.532983	-0.971421	1.98998e-05	1.27429	-0.918248	0.00114044	2.58805	-0.817148
107238234	rs114196781	7.97148e-08	1.13895	-1.94771e-10	8.20771e-05	1.77299	-1.94771e-10	0.00192242	2.29307	-1.94771e-10
107238294	rs4957728	1.52687e-08	0.622426	-1.13612	4.09471e-05	2.2524	-1.17478	0.0131855	5.27797	-1.05936
107238511	rs72795959	1.17784e-08	-0.144845	-0.628394	1.53576e-05	0.597945	-0.500996	7.51094e-05	-0.374088	-0.575234
107240149	rs999063	1.44908e-08	0.596225	-1.16221	2.96702e-05	1.95403	-1.19855	0.00922555	4.96471	-1.10325
107240167	rs999064	8.54765e-09	0.0356768	-1.12952	2.01503e-05	1.52383	-1.15527	0.00305998	3.79039	-1.03249
107240199	rs147956208	1.69912e-08	-1.22795e-10	-0.406809	8.13214e-06	-1.22795e-10	-0.53884	0.000113387	-1.22795e-10	-0.537466
107240626	rs10072706	3.43977e-09	-0.804302	-1.1998	9.77755e-07	-1.45758	-1.19958	1.71561e-05	-1.23497	-1.19095
107240649	rs61125751	6.57544e-09	-0.167605	-1.18856	4.46236e-06	0.0741709	-1.21316	0.000330161	1.68821	-1.1569
107241214	rs66528064	1.47295e-08	0.411195	-0.960849	1.77045e-05	1.13379	-0.894629	0.000983592	2.41935	-0.796407
107241341	rs147694695	8.29068e-09	-1.22795e-10	-1.12437	4.75451e-06	-1.22795e-10	-1.07557	6.54883e-05	-1.22795e-10	-1.0864
107241363	rs998906	9.77846e-08	2.44581	-1.10254	0.000130126	3.3672	-1.13336	0.0670018	6.83917	-0.994966
107241795	rs17160714	3.70353e-09	-0.736948	-1.19327	1.02614e-06	-1.41487	-1.19399	1.86671e-05	-1.15584	-1.18567
107243126	rs12518124	1.49942e-09	-1.7265	-1.10792	7.86113e-07	-1.70799	-1.16733	1.37421e-05	-1.56321	-1.08459
107243859	rs10043226	2.63519e-08	0.668175	-0.636138	3.38587e-05	1.42969	-0.542155	0.00208491	2.77387	-0.399658
107244569	rs186073385	5.95515e-09	-1.45525	-1.94771e-10	2.63279e-06	-1.66662	-1.94771e-10	5.42024e-05	-1.27554	-1.94771e-10
107245284	rs140828152	3.43885e-08	-1.22795e-10	0.29822	1.80676e-05	-1.22795e-10	0.259457	0.00027092	-1.22795e-10	0.333554
107248110	rs74649773	7.7985e-09	-1.22795e-10	-1.18557	4.29988e-06	-1.22795e-10	-1.17608	5.84565e-05	-1.22795e-10	-1.19999
107248419	rs142380868	2.74201e-08	0.0717728	-1.94771e-10	1.44164e-05	0.0337057	-1.94771e-10	0.000271787	0.336752	-1.94771e-10
107248608	rs1433050	1.63679e-08	0.68941	-1.13359	3.3902e-05	2.07097	-1.18216	0.0111499	5.12195	-1.07103
107249964	rs192147999	8.6347e-09	-1.08371	-1.94771e-10	4.81242e-06	-1.06346	-1.94771e-10	7.73789e-05	-0.919554	-1.94771e-10
107250435	rs72795963	1.33441e-09	-1.72473	-1.22629	7.92712e-07	-1.64998	-1.21698	1.0909e-05	-1.65539	-1.22329
107250613	rs62361079	1.31575e-09	-1.73703	-1.22807	7.57806e-07	-1.68906	-1.22293	1.04513e-05	-1.69485	-1.2267
107250802	rs13160145	1.84253e-08	0.773587	-1.09936	3.82798e-05	2.16347	-1.15321	0.0142434	5.31802	-1.02223
107251440	rs12514884	1.3678e-09	-1.73534	-1.19095	7.3959e-07	-1.71829	-1.21803	1.25566e-05	-1.56172	-1.1763
107251468	rs62361080	2.8646e-08	1.33531	-1.2198	2.18839e-05	1.66261	-1.21152	0.000912492	2.73944	-1.19153
107251524	rs6874672	1.368e-08	0.549025	-1.17259	2.75564e-05	1.88645	-1.20489	0.00782346	4.81329	-1.11668
107251611	rs11242654	1.60923e-08	0.693377	-1.15454	3.32377e-05	2.06335	-1.19433	0.0115651	5.18316	-1.09568
107251905	rs143418033	1.13114e-08	-0.813695	-1.94771e-10	5.86784e-06	-0.865177	-1.94771e-10	0.000156893	-0.212701	-1.94771e-10
107252008	rs78864031	1.27489e-08	-1.22795e-10	-0.694058	7.56457e-06	-1.22795e-10	-0.611189	0.000106648	-1.22795e-10	-0.598738
107252679	rs74721157	5.65648e-09	-1.5067	-1.94771e-10	3.26939e-06	-1.45006	-1.94771e-10	3.73909e-05	-1.64684	-1.94771e-10
107253072	rs919768	1.64198e-08	0.733315	-1.17433	3.45221e-05	2.11324	-1.20631	0.01208	5.25042	-1.11939
107253323	rs74480934	1.42996e-08	-1.22795e-10	-0.579271	8.56778e-06	-1.22795e-10	-0.486656	0.000123862	-1.22795e-10	-0.449098
107253541	rs190629579	6.94028e-09	-1.30216	-1.94771e-10	4.09806e-06	-1.22415	-1.94771e-10	7.18263e-05	-0.994018	-1.94771e-10
107254677	rs12514763	1.32786e-09	-1.7335	-1.22244	7.75634e-07	-1.66098	-1.22776	1.08457e-05	-1.65941	-1.22509
107254739	rs12514780	1.32755e-09	-1.72809	-1.22807	7.919e-07	-1.64367	-1.22432	1.10125e-05	-1.64193	-1.2273
107255068	rs76324674	1.54293e-08	-1.22795e-10	-0.503232	9.8871e-06	-1.22795e-10	-0.343433	0.000125633	-1.22795e-10	-0.434905
107255077	rs12522338	2.3395e-09	-1.18825	-1.20131	1.17022e-06	-1.2985	-1.17897	1.8889e-05	-1.1397	-1.18999
107255634	rs78164519	9.50971e-09	-0.987189	-1.94771e-10	5.057e-06	-1.01389	-1.94771e-10	4.95774e-05	-1.36473	-1.94771e-10
107255869	rs10463584	1.46443e-09	-1.67843	-1.1796	8.11249e-07	-1.63039	-1.21346	1.44566e-05	-1.43081	-1.16631
107256237	rs1036211	1.33465e-09	-1.72767	-1.22316	7.95698e-07	-1.65139	-1.21181	1.12386e-05	-1.62998	-1.21894
107256585	rs982102	1.77528e-08	0.849398	-1.21236	1.27402e-05	1.1116	-1.2015	0.000467096	2.05547	-1.1772
107257602	rs12515449	1.50057e-09	-1.71012	-1.12354	8.2575e-07	-1.65233	-1.1738	1.47784e-05	-1.48134	-1.09376
107258826	rs142025802	7.81052e-09	-1.22795e-10	-1.18403	4.41087e-06	-1.22795e-10	-1.15059	6.09476e-05	-1.22795e-10	-1.15825
107258976	rs1433055	1.10788e-08	0.131151	-0.96562	1.19622e-05	0.76496	-0.917876	0.000746093	2.16674	-0.820154
107259881	rs10076055	1.35438e-09	-1.71454	-1.22162	8.24373e-07	-1.61682	-1.21098	1.16095e-05	-1.59875	-1.21769
107260244	rs892007	1.49628e-09	-1.73558	-1.10094	8.73614e-07	-1.66999	-1.0998	1.32084e-05	-1.67168	-1.01573
107261017	rs6875579	2.6038e-09	-1.30004	-0.982492	3.03945e-06	-0.567533	-0.955455	5.34165e-05	-0.427994	-0.862155
107261714	rs1433054	1.6241e-09	-1.61703	-1.13752	1.03382e-06	-1.49136	-1.11005	1.40104e-05	-1.50422	-1.12426
107262107	rs186089134	1.29371e-08	-0.679406	-1.94771e-10	1.78999e-05	0.250132	-1.94771e-10	0.000272665	0.339974	-1.94771e-10
107262251	rs919767	1.48439e-09	-1.62758	-1.21692	9.39699e-07	-1.49269	-1.20417	1.33454e-05	-1.46448	-1.21262
107263204	rs1835980	8.79111e-09	-1.22795e-10	-1.06576	4.72468e-06	-1.22795e-10	-1.08186	6.72225e-05	-1.22795e-10	-1.06026
107263580	rs11743737	1.34753e-09	-1.71319	-1.22804	7.95636e-07	-1.63623	-1.22705	1.11294e-05	-1.64096	-1.21772
107263596	rs1821271	1.62807e-09	-1.71399	-1.03812	9.88048e-07	-1.67762	-0.969066	1.39021e-05	-1.66921	-0.96702
107263834	rs1835979	4.07202e-09	-0.613217	-1.22215	1.53628e-06	-0.983415	-1.22189	5.82168e-05	-0.00960988	-1.19448
107264340	rs10037357	3.2285e-09	-0.857657	-1.20983	2.18537e-06	-0.668417	-1.18446	3.58859e-05	-0.48988	-1.19804
107264669	rs114858079	5.40462e-09	-1.55225	-1.94771e-10	2.56807e-06	-1.69151	-1.94771e-10	3.84277e-05	-1.61949	-1.94771e-10
107264705	rs10066056	1.49233e-09	-1.72032	-1.11885	9.1876e-07	-1.67259	-1.04681	1.15222e-05	-1.73351	-1.09048
107265024	rs11959575	1.2907e-08	-1.01519	0.333459	7.37815e-06	-0.845163	0.209021	7.02462e-05	-1.38565	0.36939
107265051	rs1835978	1.58399e-09	-1.60192	-1.17764	9.21347e-07	-1.54098	-1.1756	1.12963e-05	-1.66978	-1.17401
107265792	rs919769	1.44671e-09	-1.69661	-1.1736	7.83376e-07	-1.70295	-1.17586	1.12339e-05	-1.67951	-1.16982
107265976	rs10077567	1.37466e-09	-1.69332	-1.22798	7.20556e-07	-1.7369	-1.2255	1.00298e-05	-1.73878	-1.22393
```
