## Supplementary material for "Characterization of shared and ancestry-specific signals driving complex traits using multi-ancestry fine-mapping": susiex_nc3.cs80.summary

```
# chr5:106266340-107266340
CS_ID	CS_LENGTH	CS_PURITY	MAX_PIP_SNP	BP	REF_ALLELE	ALT_ALLELE	REF_FRQ	BETA	SE	-LOG10P	MAX_PIP	POST-HOC_PROB_POP1	POST-HOC_PROB_POP2
1	7	0.782692	rs187557	106766340	T,T	C,C	0.158052,0.675595	-0.0303771,-0.00818961	0.00541997,0.00913095	7.68058,0.432069	0.30875	0.999923	0.509344
2	2	1	rs13178589	106861387	G,G	A,A	0.840954,0.957341	0.0252747,-0.0076096	0.0054062,0.0211527	5.53201,0.143249	0.76386	0.980579	0.259165
3	250	0	rs55696048	107170051	T,T	G,G	0.846918,0.854167	-0.0180098,-0.0338194	0.00549107,0.0121117	2.98352,2.2812	0.128166	0.704362	0.396671
```
