## Supplementary material for "Characterization of shared and ancestry-specific signals driving complex traits using multi-ancestry fine-mapping": susiex_nc1.cs80.cs

```
CS_ID	SNP	BP	REF_ALLELE	ALT_ALLELE	REF_FRQ	BETA	SE	-LOG10P	CS_PIP	OVRL_PIP
1	chr5:132477342:AAAG:A	132477342	A,A	AAAG,AAAG	1,1	-inf,-inf	inf,inf	8.19118,0.769998	0.0627568	0.0627568
1	chr5:132488235:T:C	132488235	C,C	T,T	1,1	-inf,inf	inf,inf	8.54668,0.00123127	0.0576415	0.0576415
1	chr5:132477512:T:C	132477512	C,C	T,T	1,1	-inf,-inf	inf,inf	8.31052,0.299019	0.0422969	0.0422969
1	chr5:132341354:G:T	132341354	T,T	G,G	1,1	inf,inf	inf,inf	8.04617,0.227772	0.0220793	0.0220793
1	chr5:132491188:G:T	132491188	T,T	G,G	1,1	inf,inf	inf,inf	7.42494,1.14304	0.0219796	0.0219796
1	chr5:132486174:T:G	132486174	G,G	T,T	1,1	-inf,-inf	inf,inf	7.62427,0.878091	0.0217306	0.0217306
1	chr5:132496074:T:G	132496074	G,G	T,T	1,1	inf,inf	inf,inf	7.39565,1.15199	0.0209453	0.0209453
1	chr5:132487495:A:G	132487495	G,G	A,A	1,1	-inf,-inf	inf,inf	7.59364,0.874764	0.0202212	0.0202212
1	chr5:132480549:T:C	132480549	C,C	T,T	1,1	-inf,-inf	inf,inf	7.61962,0.835013	0.0200637	0.0200637
1	chr5:132486046:C:A	132486046	A,A	C,C	1,1	-inf,-inf	inf,inf	7.60022,0.860175	0.0200323	0.0200323
1	chr5:132486532:T:C	132486532	C,C	T,T	1,1	-inf,-inf	inf,inf	7.59223,0.864879	0.0198379	0.0198379
1	chr5:132486380:A:G	132486380	G,G	A,A	1,1	-inf,-inf	inf,inf	7.58381,0.870119	0.0196448	0.0196448
1	chr5:132486441:T:C	132486441	C,C	T,T	1,1	-inf,-inf	inf,inf	7.5823,0.870819	0.0196026	0.0196026
1	chr5:132371737:G:A	132371737	A,A	G,G	1,1	-inf,-inf	inf,inf	7.85317,0.473044	0.0193936	0.0193936
1	chr5:132488794:A:C	132488794	C,C	A,A	1,1	-inf,-inf	inf,inf	7.59044,0.851856	0.0193486	0.0193486
1	chr5:132482509:T:C	132482509	C,C	T,T	1,1	-inf,-inf	inf,inf	7.52007,0.929088	0.0188365	0.0188365
1	chr5:132374707:A:C	132374707	C,C	A,A	1,1	-inf,-inf	inf,inf	7.8126,0.480801	0.017943	0.017943
1	chr5:132486363:T:C	132486363	C,C	T,T	1,1	-inf,-inf	inf,inf	7.52573,0.875428	0.0174653	0.0174653
1	chr5:132495366:G:T	132495366	T,T	G,G	1,1	inf,inf	inf,inf	7.31963,1.05884	0.0151426	0.0151426
1	chr5:132481024:T:C	132481024	C,C	T,T	1,1	-inf,-inf	inf,inf	7.45679,0.855029	0.0145463	0.0145463
1	chr5:132482862:G:A	132482862	A,A	G,G	1,1	-inf,-inf	inf,inf	7.4069,0.918459	0.014475	0.014475
1	chr5:132482137:C:T	132482137	T,T	C,C	1,1	-inf,-inf	inf,inf	7.45334,0.840327	0.0140988	0.0140988
1	chr5:132481019:A:C	132481019	C,C	A,A	1,1	-inf,-inf	inf,inf	7.43317,0.85727	0.0138689	0.0138689
1	chr5:132484108:G:A	132484108	A,A	G,G	1,1	-inf,-inf	inf,inf	7.43847,0.848748	0.0138375	0.0138375
1	chr5:132480395:T:C	132480395	C,C	T,T	1,1	-inf,-inf	inf,inf	7.40677,0.889697	0.0138048	0.0138048
1	chr5:132486096:C:T	132486096	T,T	C,C	1,1	-inf,-inf	inf,inf	7.42106,0.865734	0.0136953	0.0136953
1	chr5:132484583:C:A	132484583	A,A	C,C	1,1	-inf,-inf	inf,inf	7.40987,0.877452	0.0136234	0.0136234
1	chr5:132482083:A:G	132482083	G,G	A,A	1,1	-inf,-inf	inf,inf	7.39624,0.882186	0.0133283	0.0133283
1	chr5:132483434:C:T	132483434	T,T	C,C	1,1	-inf,-inf	inf,inf	7.41301,0.859442	0.0133212	0.0133212
1	chr5:132478572:T:C	132478572	C,C	T,T	1,1	-inf,-inf	inf,inf	7.39849,0.877755	0.0132973	0.0132973
1	chr5:132485132:A:G	132485132	G,G	A,A	1,1	-inf,-inf	inf,inf	7.39619,0.875834	0.0131898	0.0131898
1	chr5:132480836:C:A	132480836	A,A	C,C	1,1	-inf,-inf	inf,inf	7.40597,0.856722	0.0130614	0.0130614
1	chr5:132483078:AC:A	132483078	A,A	AC,AC	1,1	-inf,-inf	inf,inf	7.41284,0.832032	0.0127404	0.0127404
1	chr5:132484285:C:T	132484285	T,T	C,C	1,1	-inf,-inf	inf,inf	7.40613,0.841027	0.012739	0.012739
1	chr5:132482957:T:C	132482957	C,C	T,T	1,1	-inf,-inf	inf,inf	7.38003,0.858681	0.0123853	0.0123853
1	chr5:132485496:C:T	132485496	T,T	C,C	1,1	-inf,-inf	inf,inf	7.38489,0.849226	0.0123269	0.0123269
1	chr5:132485554:G:A	132485554	A,A	G,G	1,1	-inf,-inf	inf,inf	7.37087,0.866148	0.0122891	0.0122891
1	chr5:132482939:G:T	132482939	T,T	G,G	1,1	-inf,-inf	inf,inf	7.37377,0.829224	0.0116512	0.0116512
1	chr5:132488372:T:A	132488372	A,A	T,T	1,1	-inf,-inf	inf,inf	7.7649,0.196795	0.0116323	0.0116323
1	chr5:132477658:T:C	132477658	C,C	T,T	1,1	-inf,-inf	inf,inf	7.34714,0.824302	0.0109101	0.0109101
1	chr5:132485950:CCCTACTTCCTTCCTCA:C	132485950	C,C	CCCTACTTCCTTCCTCA,CCCTACTTCCTTCCTCA	1,1	-inf,-inf	inf,inf	7.29973,0.8621	0.0104613	0.0104613
1	chr5:132358384:T:C	132358384	C,C	T,T	1,1	inf,inf	inf,inf	7.58963,0.372111	0.00959539	0.00959539
1	chr5:132482293:A:G	132482293	G,G	A,A	1,1	-inf,-inf	inf,inf	7.6688,0.201398	0.00947728	0.00947728
1	chr5:132484106:T:C	132484106	C,C	T,T	1,1	-inf,-inf	inf,inf	7.66607,0.193815	0.00935788	0.00935788
1	chr5:132492133:C:G	132492133	G,G	C,C	1,1	inf,inf	inf,inf	7.27494,0.802301	0.00900496	0.00900496
1	chr5:132468655:C:A	132468655	A,A	C,C	1,1	-inf,-inf	inf,inf	7.14921,0.956577	0.00881126	0.00881126
```
