## Supplementary material for "Characterization of shared and ancestry-specific signals driving complex traits using multi-ancestry fine-mapping": susiex_nc1.cs80.snp

```
BP	SNP	PIP(CS1)	LogBF(CS1,Pop1)	LogBF(CS1,Pop2)
131726133	chr5:131726133:A:G	2.09578e-08	-1.78844e-10	-0.677706
131726714	chr5:131726714:T:C	1.09275e-06	4.05214	-0.775904
131726949	chr5:131726949:T:C	1.2389e-08	-1.78844e-10	-1.2034
131727380	chr5:131727380:C:T	2.34686e-08	-0.270131	-0.294419
131727660	chr5:131727660:G:A	8.74224e-09	-0.349853	-1.2022
131727676	chr5:131727676:T:C	2.09286e-08	-1.78844e-10	-0.679098
131728041	chr5:131728041:G:A	1.78063e-08	-1.78844e-10	-0.840661
131728289	chr5:131728289:T:C	1.70015e-08	-1.78844e-10	-0.886915
131728882	chr5:131728882:T:C	6.88017e-09	-1.17972	-0.611849
131729194	chr5:131729194:T:A	1.35283e-08	-1.78844e-10	-1.11543
131729249	chr5:131729249:G:A	5.63137e-09	-1.79205	-0.199807
131731206	chr5:131731206:C:A	1.22343e-08	-1.78844e-10	-1.21597
131732055	chr5:131732055:CCT:C	1.27253e-08	-1.78844e-10	-1.17662
131732166	chr5:131732166:T:C	1.43907e-08	-1.78844e-10	-1.05363
131732553	chr5:131732553:G:C	6.7125e-09	-1.79569	-0.0205548
131733102	chr5:131733102:G:A	1.57322e-08	-1.78844e-10	-0.964508
131733150	chr5:131733150:G:A	1.23618e-08	-1.78844e-10	-1.2056
131733371	chr5:131733371:T:C	5.83917e-09	-0.757565	-1.19806
131733500	chr5:131733500:C:T	1.69595e-08	-1.78844e-10	-0.889385
131733506	chr5:131733506:G:A	3.23216e-08	-0.266415	0.0219365
131733759	chr5:131733759:A:G	1.71451e-08	-1.78844e-10	-0.878504
131734115	chr5:131734115:G:A	2.13246e-08	-1.78844e-10	-0.660352
131734337	chr5:131734337:CTGA:C	1.56761e-08	-1.78844e-10	-0.968081
131734409	chr5:131734409:TC:T	1.56709e-08	-1.78844e-10	-0.96841
131735009	chr5:131735009:C:T	1.29141e-08	-1.78844e-10	-1.1619
131735259	chr5:131735259:T:C	1.41906e-08	-1.78844e-10	-1.06763
131735316	chr5:131735316:G:A	1.38234e-08	-1.78844e-10	-1.09385
131735404	chr5:131735404:G:C	3.16607e-08	-0.378445	0.113305
131735612	chr5:131735612:A:T	1.27788e-08	-1.78844e-10	-1.17243
131735640	chr5:131735640:G:A	1.37463e-08	-1.78844e-10	-1.09945
131735747	chr5:131735747:A:T	8.19196e-08	1.08892	-0.403391
131736474	chr5:131736474:G:A	7.90752e-09	-1.6524	-2.61742e-10
131736717	chr5:131736717:C:T	7.50038e-09	-0.641235	-1.06403
131736846	chr5:131736846:T:C	3.37349e-08	-1.78844e-10	-0.201683
131736869	chr5:131736869:C:T	1.25236e-08	-1.78844e-10	-1.1926
131736929	chr5:131736929:A:G	7.49684e-09	-0.600718	-1.10502
131737056	chr5:131737056:G:A	1.26679e-08	-1.78844e-10	-1.18114
131737535	chr5:131737535:G:C	1.34327e-08	-1.78844e-10	-1.12252
131737712	chr5:131737712:C:T	1.45245e-08	-1.78844e-10	-1.04438
131737786	chr5:131737786:T:TA	2.09376e-08	-1.78844e-10	-0.67867
131738483	chr5:131738483:T:C	1.56774e-08	-1.78844e-10	-0.967998
131738610	chr5:131738610:G:A	1.35739e-08	-1.78844e-10	-1.11206
131739326	chr5:131739326:C:T	1.43846e-08	-1.78844e-10	-1.05406
131739477	chr5:131739477:C:T	1.39816e-08	-1.78844e-10	-1.08247
131739579	chr5:131739579:C:T	1.259e-08	-1.78844e-10	-1.18732
131740228	chr5:131740228:C:T	6.06984e-09	-1.15363	-0.763253
131740374	chr5:131740374:A:G	1.21983e-08	-1.78844e-10	-1.21892
131741173	chr5:131741173:A:G	1.21994e-08	-1.78844e-10	-1.21883
131741635	chr5:131741635:T:C	2.04659e-08	-1.78844e-10	-0.701454
131742016	chr5:131742016:C:T	2.94648e-08	-0.340581	0.00356046
131742212	chr5:131742212:C:A	2.46614e-09	-1.64667	-1.17089
131742340	chr5:131742340:T:C	1.22005e-08	-1.78844e-10	-1.21874
131742490	chr5:131742490:CT:C	1.29672e-08	-1.78844e-10	-1.15779
131742701	chr5:131742701:C:T	1.14404e-07	1.01952	-2.61742e-10
131742816	chr5:131742816:AT:A	1.31511e-08	-1.78844e-10	-1.14371
131742993	chr5:131742993:G:A	2.59326e-07	-1.78844e-10	1.83787
131743046	chr5:131743046:G:A	1.67362e-08	-1.78844e-10	-0.90264
131743328	chr5:131743328:C:G	1.37445e-08	-1.78844e-10	-1.09958
131743614	chr5:131743614:C:T	1.54702e-08	-1.78844e-10	-0.9813
131744115	chr5:131744115:C:T	2.34645e-08	-0.484338	-0.0803874
131745267	chr5:131745267:C:T	1.35276e-06	4.25916	-0.76947
131745288	chr5:131745288:G:A	1.24655e-08	-1.78844e-10	-1.19725
131746203	chr5:131746203:G:A	1.71347e-08	-1.78844e-10	-0.879109
131746520	chr5:131746520:T:C	1.26781e-08	-1.78844e-10	-1.18034
131746962	chr5:131746962:T:C	1.33767e-08	-1.78844e-10	-1.1267
131746994	chr5:131746994:A:G	1.97122e-08	-1.78844e-10	-0.738976
131748173	chr5:131748173:T:C	1.20606e-08	-1.23027	-2.61742e-10
131748752	chr5:131748752:T:C	1.22891e-08	-1.78844e-10	-1.2115
131748786	chr5:131748786:C:T	1.2247e-08	-1.78844e-10	-1.21493
131748935	chr5:131748935:T:C	1.28132e-08	-1.78844e-10	-1.16974
131749944	chr5:131749944:C:A	1.22488e-08	-1.78844e-10	-1.21479
131750051	chr5:131750051:T:C	1.45627e-08	-1.78844e-10	-1.04175
131750492	chr5:131750492:T:C	1.29672e-08	-1.78844e-10	-1.15779
131750638	chr5:131750638:A:T	1.63057e-08	-1.78844e-10	-0.928701
131750882	chr5:131750882:C:T	5.63755e-09	-0.872982	-1.11778
131750924	chr5:131750924:A:G	3.5585e-09	-1.31758	-1.13329
131751187	chr5:131751187:A:G	3.56475e-08	-0.239582	0.0930474
131751244	chr5:131751244:C:A	1.22361e-08	-1.78844e-10	-1.21582
131751341	chr5:131751341:C:T	1.56693e-08	-1.78844e-10	-0.968511
131751487	chr5:131751487:G:A	1.22299e-08	-1.78844e-10	-1.21633
131751963	chr5:131751963:T:C	6.29368e-09	-0.732799	-1.14787
131752101	chr5:131752101:T:C	1.01277e-07	1.95595	-1.05831
131752793	chr5:131752793:C:T	6.07834e-09	-0.751624	-1.16386
131752807	chr5:131752807:C:A	1.22286e-08	-1.78844e-10	-1.21644
131752884	chr5:131752884:A:G	2.07175e-08	-1.78844e-10	-0.689237
131753306	chr5:131753306:G:A	5.4286e-08	-1.78844e-10	0.274051
131753341	chr5:131753341:T:G	2.18779e-08	-1.79477	1.16003
131753351	chr5:131753351:A:C	3.36221e-08	-0.272173	0.0671409
131753574	chr5:131753574:G:C	3.32092e-09	-1.31143	-1.20854
131753612	chr5:131753612:T:C	1.32917e-08	-1.78844e-10	-1.13308
131753848	chr5:131753848:T:C	1.60912e-08	-1.78844e-10	-0.941943
131753971	chr5:131753971:G:A	1.60719e-08	-1.78844e-10	-0.943141
131754518	chr5:131754518:G:C	1.23967e-08	-1.78844e-10	-1.20278
131754749	chr5:131754749:A:G	1.41817e-08	-1.78844e-10	-1.06826
131755378	chr5:131755378:G:A	7.40718e-09	-0.584617	-1.13315
131755396	chr5:131755396:A:G	5.86789e-08	-0.00794261	0.359808
131755452	chr5:131755452:A:G	1.46123e-08	-1.78844e-10	-1.03835
131755646	chr5:131755646:A:C	1.29707e-08	-1.78844e-10	-1.15752
131756696	chr5:131756696:G:A	2.06751e-08	-1.78844e-10	-0.691286
131757176	chr5:131757176:T:C	1.27301e-08	-1.78844e-10	-1.17625
131757346	chr5:131757346:A:T	1.89788e-08	-1.78844e-10	-0.77689
131758709	chr5:131758709:A:G	1.47707e-08	-1.78844e-10	-1.02757
131758756	chr5:131758756:G:A	2.47473e-09	-1.62669	-1.18739
131758883	chr5:131758883:G:A	3.03974e-08	-0.176915	-0.128942
131759447	chr5:131759447:T:C	8.28908e-09	-1.68429	0.0790132
131759616	chr5:131759616:G:A	2.0736e-08	-1.78844e-10	-0.688346
131759827	chr5:131759827:G:C	1.3997e-08	-1.78844e-10	-1.08137
131760679	chr5:131760679:C:T	1.31315e-08	-1.78844e-10	-1.1452
131760955	chr5:131760955:C:G	1.22103e-08	-1.78844e-10	-1.21793
131760984	chr5:131760984:C:G	2.8597e-08	-0.289215	-0.0776961
131761088	chr5:131761088:C:G	1.56709e-08	-1.78844e-10	-0.96841
131761157	chr5:131761157:A:G	1.7141e-08	-1.78844e-10	-0.87874
131762527	chr5:131762527:G:A	8.76419e-09	-1.22875	-0.320788
131762853	chr5:131762853:A:G	2.36994e-09	-1.67043	-1.18692
131763113	chr5:131763113:G:T	1.45444e-08	-1.78844e-10	-1.04301
131763349	chr5:131763349:T:C	1.21981e-08	-1.78844e-10	-1.21893
131763413	chr5:131763413:T:C	5.71758e-09	-1.76391	-0.212754
131763453	chr5:131763453:T:C	1.24989e-08	-1.79541	0.600829
131763534	chr5:131763534:C:T	6.7747e-09	-0.849447	-0.957573
131764432	chr5:131764432:G:A	1.43918e-08	-1.78844e-10	-1.05355
131764553	chr5:131764553:T:C	3.40713e-08	-0.282035	0.0902765
131765496	chr5:131765496:T:C	1.13894e-08	-1.79517	0.507638
131766252	chr5:131766252:G:A	1.26849e-08	-1.78844e-10	-1.1798
131766255	chr5:131766255:T:G	1.27019e-08	-1.78844e-10	-1.17847
131766291	chr5:131766291:C:T	1.5404e-08	-1.78844e-10	-0.985587
131766501	chr5:131766501:T:C	5.10555e-09	-0.871089	-1.2188
131767121	chr5:131767121:T:C	1.69726e-08	-1.78844e-10	-0.888615
131767209	chr5:131767209:A:C	1.69732e-08	-1.78844e-10	-0.888577
131767238	chr5:131767238:C:T	1.69813e-08	-1.78844e-10	-0.888103
131768033	chr5:131768033:G:A	1.53483e-08	-1.78844e-10	-0.989209
131768304	chr5:131768304:G:A	2.00988e-08	-1.78844e-10	-0.719555
131768566	chr5:131768566:T:G	4.34503e-09	-1.78439	-0.466796
131768712	chr5:131768712:T:C	1.22459e-08	-1.78844e-10	-1.21502
131769489	chr5:131769489:C:A	1.22343e-08	-1.78844e-10	-1.21597
131770458	chr5:131770458:C:T	9.77593e-09	-0.647016	-0.793276
131770756	chr5:131770756:C:T	1.03197e-07	-1.78844e-10	0.916428
131771069	chr5:131771069:C:T	1.24707e-08	-1.78844e-10	-1.19684
131771693	chr5:131771693:G:A	1.47752e-08	-1.78844e-10	-1.02727
131771999	chr5:131771999:G:A	6.65063e-09	-1.73375	-0.09175
131772382	chr5:131772382:C:T	1.43973e-08	-1.78844e-10	-1.05317
131772603	chr5:131772603:C:T	1.22985e-08	-1.78844e-10	-1.21074
131773156	chr5:131773156:G:T	4.58396e-09	-1.78493	-0.41272
131773274	chr5:131773274:G:A	1.47716e-08	-1.78844e-10	-1.02751
131773493	chr5:131773493:G:A	1.35798e-08	-1.78844e-10	-1.11163
131773660	chr5:131773660:C:A	1.43846e-08	-1.78844e-10	-1.05406
131774432	chr5:131774432:C:A	5.54606e-09	-0.788758	-1.21837
131774924	chr5:131774924:T:C	1.29241e-08	-1.78844e-10	-1.16112
131775165	chr5:131775165:A:G	1.47628e-08	-1.78844e-10	-1.02811
131775667	chr5:131775667:G:A	2.76913e-08	-0.27344	-0.125656
131775684	chr5:131775684:C:T	6.78299e-09	-0.767133	-1.03866
131776550	chr5:131776550:C:G	9.56449e-09	-1.46216	-2.61742e-10
131776934	chr5:131776934:C:T	1.43846e-08	-1.78844e-10	-1.05406
131777637	chr5:131777637:A:G	1.40902e-08	-1.78844e-10	-1.07473
131778047	chr5:131778047:G:A	1.29785e-08	-1.78844e-10	-1.15692
131778053	chr5:131778053:C:G	1.33648e-08	-1.78844e-10	-1.12759
131778137	chr5:131778137:C:T	2.7298e-08	-0.349661	-0.0637417
131778443	chr5:131778443:G:A	1.22724e-08	-1.78844e-10	-1.21286
131778514	chr5:131778514:G:A	2.04748e-08	-1.78844e-10	-0.701021
131778825	chr5:131778825:G:A	1.36341e-08	-1.78844e-10	-1.10764
131778840	chr5:131778840:T:A	2.51081e-08	-1.78844e-10	-0.497023
131778913	chr5:131778913:G:A	1.76377e-08	-1.78844e-10	-0.850174
131779213	chr5:131779213:T:C	1.70716e-08	-1.78844e-10	-0.882799
131779286	chr5:131779286:A:T	7.42682e-09	-0.629477	-1.08564
131779372	chr5:131779372:G:T	1.3944e-08	-1.78844e-10	-1.08516
131779504	chr5:131779504:C:A	1.33752e-08	-1.78844e-10	-1.12681
131780046	chr5:131780046:T:A	2.01818e-08	-1.78844e-10	-0.715432
131780362	chr5:131780362:A:G	3.08772e-08	-0.287324	-0.00287307
131781899	chr5:131781899:T:C	1.38135e-08	-1.78844e-10	-1.09457
131782225	chr5:131782225:C:A	1.23836e-08	-1.78844e-10	-1.20384
131782650	chr5:131782650:T:C	2.1207e-08	-1.78844e-10	-0.665883
131782799	chr5:131782799:T:C	8.44293e-09	-1.64533	0.0584456
131782954	chr5:131782954:C:T	1.9024e-08	-1.78844e-10	-0.774516
131783250	chr5:131783250:T:C	7.29776e-09	-0.71383	-1.01882
131784517	chr5:131784517:T:C	1.43875e-08	-1.78844e-10	-1.05386
131785327	chr5:131785327:G:A	1.88661e-08	-1.78844e-10	-0.78285
131785472	chr5:131785472:T:C	7.18055e-09	-1.74884	-2.61742e-10
131785950	chr5:131785950:C:T	5.16806e-07	-1.78844e-10	2.52745
131785954	chr5:131785954:C:T	1.39909e-08	-1.78844e-10	-1.08181
131786205	chr5:131786205:T:C	2.25067e-08	-1.78844e-10	-0.606401
131786295	chr5:131786295:C:T	2.56599e-08	-1.78844e-10	-0.475287
131786310	chr5:131786310:C:A	1.26402e-08	-1.78844e-10	-1.18333
131786810	chr5:131786810:A:C	1.2409e-08	-1.78844e-10	-1.2018
131787632	chr5:131787632:G:C	1.34387e-08	-1.78844e-10	-1.12207
131787702	chr5:131787702:T:C	1.07004e-08	-1.78926	0.439332
131787899	chr5:131787899:T:C	1.67495e-08	-1.78844e-10	-0.901849
131788557	chr5:131788557:T:G	4.3749e-09	-1.77917	-0.465165
131788945	chr5:131788945:G:A	6.98791e-09	-1.77603	-2.61742e-10
131788972	chr5:131788972:T:A	1.27707e-08	-1.78844e-10	-1.17306
131789387	chr5:131789387:T:A	3.40728e-08	-0.203193	0.0114774
131789797	chr5:131789797:C:T	1.34326e-08	-1.78844e-10	-1.12253
131790066	chr5:131790066:C:T	1.71588e-08	-1.78844e-10	-0.877705
131790295	chr5:131790295:G:A	2.63261e-09	-1.7952	-0.957045
131792658	chr5:131792658:G:A	2.13625e-08	-1.78844e-10	-0.658577
131792857	chr5:131792857:C:CA	4.72218e-09	-1.03785	-1.13009
131793083	chr5:131793083:T:A	1.36676e-08	-1.78844e-10	-1.10519
131793122	chr5:131793122:C:G	1.24516e-08	-1.78844e-10	-1.19836
131793499	chr5:131793499:A:G	1.41771e-08	-1.78844e-10	-1.06859
131794673	chr5:131794673:C:A	1.26224e-08	-1.78844e-10	-1.18475
131795486	chr5:131795486:T:A	2.11764e-08	-1.78844e-10	-0.66733
131796632	chr5:131796632:G:A	1.33702e-08	-1.78844e-10	-1.12718
131797459	chr5:131797459:C:T	1.43767e-08	-1.78844e-10	-1.05461
131797461	chr5:131797461:C:A	1.40723e-08	-1.78844e-10	-1.07601
131797772	chr5:131797772:G:A	2.69098e-08	-1.78844e-10	-0.427723
131798404	chr5:131798404:G:A	7.61787e-09	-0.652137	-1.03758
131798435	chr5:131798435:A:C	1.56698e-08	-1.78844e-10	-0.96848
131798718	chr5:131798718:GGAA:G	8.25736e-09	-1.21773	-0.391383
131799616	chr5:131799616:CAG:C	7.19605e-09	-0.705445	-1.04124
131800142	chr5:131800142:T:C	1.23538e-08	-1.78844e-10	-1.20625
131800409	chr5:131800409:A:C	2.13389e-08	-1.78844e-10	-0.659685
131800445	chr5:131800445:C:A	1.33648e-08	-1.78844e-10	-1.12759
131800500	chr5:131800500:T:C	1.26208e-08	-1.78844e-10	-1.18487
131801108	chr5:131801108:A:T	1.69385e-08	-1.78844e-10	-0.890625
131801531	chr5:131801531:G:A	3.19917e-08	-0.299539	0.0448009
131801624	chr5:131801624:A:G	1.22324e-08	-1.78844e-10	-1.21613
131801866	chr5:131801866:G:A	1.22411e-08	-1.78844e-10	-1.21542
131801957	chr5:131801957:T:C	1.9755e-08	-1.78844e-10	-0.736809
131802119	chr5:131802119:A:G	1.24012e-08	-1.78844e-10	-1.20242
131802132	chr5:131802132:G:A	1.23344e-08	-1.78844e-10	-1.20782
131802169	chr5:131802169:G:A	6.41181e-09	-1.73814	-0.123934
131802427	chr5:131802427:C:A	3.25517e-08	-0.261149	0.023764
131803043	chr5:131803043:G:C	7.15507e-09	-0.713872	-1.03852
131803458	chr5:131803458:T:C	1.31436e-08	-1.78844e-10	-1.14428
131803503	chr5:131803503:T:C	8.51186e-09	-1.7432	0.164448
131804146	chr5:131804146:A:G	1.71277e-08	-1.78844e-10	-0.879518
131804548	chr5:131804548:G:A	4.08718e-08	-0.031612	0.021838
131805504	chr5:131805504:C:T	1.4461e-08	-1.78844e-10	-1.04876
131805939	chr5:131805939:A:G	1.40671e-08	-1.78844e-10	-1.07637
131806823	chr5:131806823:T:G	1.34365e-08	-1.78844e-10	-1.12224
131807055	chr5:131807055:T:C	8.13164e-09	-1.67053	0.0460773
131807332	chr5:131807332:C:T	2.15993e-08	-1.78844e-10	-0.647552
131807556	chr5:131807556:C:A	4.66103e-09	-1.77927	-0.401705
131807631	chr5:131807631:T:A	5.63747e-09	-0.861063	-1.12972
131807676	chr5:131807676:A:C	2.6587e-08	-0.383331	-0.0564613
131808054	chr5:131808054:T:C	2.51343e-09	-1.64357	-1.155
131808629	chr5:131808629:A:G	1.22295e-08	-1.78844e-10	-1.21637
131808785	chr5:131808785:G:T	1.22782e-08	-1.78844e-10	-1.21239
131809504	chr5:131809504:A:C	4.6355e-09	-1.78169	-0.404784
131809517	chr5:131809517:C:T	6.42918e-09	-0.839483	-1.01988
131810021	chr5:131810021:C:T	1.69647e-08	-1.78844e-10	-0.889078
131810329	chr5:131810329:A:T	2.20495e-08	-0.626925	-2.61742e-10
131811108	chr5:131811108:G:A	1.72123e-08	-1.78844e-10	-0.874592
131811300	chr5:131811300:T:C	6.04809e-09	-0.705635	-1.21484
131811642	chr5:131811642:T:C	1.22643e-08	-1.78844e-10	-1.21352
131812292	chr5:131812292:A:G	1.71095e-08	-1.78844e-10	-0.88058
131813761	chr5:131813761:A:G	1.43938e-08	-1.78844e-10	-1.05342
131813936	chr5:131813936:C:T	1.22013e-08	-1.78844e-10	-1.21867
131814399	chr5:131814399:T:C	1.339e-08	-1.78844e-10	-1.1257
131814900	chr5:131814900:G:T	2.47434e-08	-0.338986	-0.172672
131815123	chr5:131815123:C:CATG	3.26192e-08	-0.269423	0.0341085
131815195	chr5:131815195:C:T	1.71347e-08	-1.78844e-10	-0.879109
131816418	chr5:131816418:T:C	7.9779e-09	-1.68867	0.0451341
131816561	chr5:131816561:A:G	2.23958e-08	-1.78844e-10	-0.611343
131816595	chr5:131816595:G:A	1.32357e-08	-1.78844e-10	-1.1373
131816807	chr5:131816807:T:C	1.35553e-08	-1.78844e-10	-1.11343
131816837	chr5:131816837:T:C	2.21845e-08	-1.78844e-10	-0.620822
131816882	chr5:131816882:T:C	7.51897e-09	-0.646624	-1.05616
131817345	chr5:131817345:C:G	5.39231e-08	-1.78844e-10	0.267343
131817573	chr5:131817573:G:A	1.22815e-08	-1.78844e-10	-1.21212
131817602	chr5:131817602:C:T	9.3138e-09	-0.561337	-0.927382
131817872	chr5:131817872:A:G	2.30531e-08	-1.78844e-10	-0.582415
131818637	chr5:131818637:GAAT:G	1.56544e-08	-1.78844e-10	-0.969462
131818747	chr5:131818747:G:T	2.21228e-08	-1.78844e-10	-0.623606
131819327	chr5:131819327:C:T	7.33617e-09	-0.729018	-0.99838
131820436	chr5:131820436:A:G	3.3395e-08	-0.305018	0.0932105
131820714	chr5:131820714:A:G	1.2916e-08	-1.78844e-10	-1.16175
131821089	chr5:131821089:T:C	1.22478e-08	-1.78844e-10	-1.21487
131821133	chr5:131821133:C:T	1.56815e-08	-1.78844e-10	-0.96773
131821191	chr5:131821191:G:A	1.43743e-08	-1.78844e-10	-1.05478
131822223	chr5:131822223:TC:T	1.43846e-08	-1.78844e-10	-1.05406
131822831	chr5:131822831:A:G	1.36206e-08	-1.78844e-10	-1.10863
131823074	chr5:131823074:C:T	2.84658e-08	-0.325233	-0.0462786
131823405	chr5:131823405:C:A	1.34541e-08	-1.78844e-10	-1.12093
131823467	chr5:131823467:A:AAGAG	1.30314e-08	-1.78844e-10	-1.15285
131824307	chr5:131824307:G:A	1.5125e-08	-1.78844e-10	-1.00386
131824344	chr5:131824344:G:A	1.01409e-08	-1.40364	-2.61742e-10
131824622	chr5:131824622:A:C	1.45369e-08	-1.78844e-10	-1.04353
131825063	chr5:131825063:G:T	2.14402e-08	-1.78844e-10	-0.654948
131825090	chr5:131825090:C:T	2.09866e-08	-1.78844e-10	-0.676332
131825550	chr5:131825550:G:A	1.30203e-08	-1.78844e-10	-1.15371
131825600	chr5:131825600:C:A	1.41432e-08	-1.78844e-10	-1.07098
131826148	chr5:131826148:G:A	1.22001e-08	-1.78844e-10	-1.21877
131826431	chr5:131826431:C:T	2.93649e-08	-0.335865	-0.00455034
131826757	chr5:131826757:CA:C	8.9431e-09	-1.7471	0.217768
131827004	chr5:131827004:A:T	2.71328e-09	-1.57234	-1.14972
131827329	chr5:131827329:G:A	7.89021e-09	-0.607783	-1.04681
131828001	chr5:131828001:C:T	5.96918e-07	2.67156	-2.61742e-10
131828201	chr5:131828201:G:GA	7.7542e-09	-1.67198	-2.61742e-10
131828815	chr5:131828815:A:G	1.56532e-08	-1.78844e-10	-0.969537
131829066	chr5:131829066:T:A	1.439e-08	-1.78844e-10	-1.05368
131829278	chr5:131829278:T:G	1.23349e-08	-1.78844e-10	-1.20778
131829313	chr5:131829313:C:T	8.70852e-08	-0.00311083	0.749782
131830045	chr5:131830045:G:A	6.23126e-09	-0.870247	-1.02039
131830335	chr5:131830335:T:A	1.4333e-08	-1.78844e-10	-1.05765
131830497	chr5:131830497:G:A	1.6962e-08	-1.78844e-10	-0.889238
131830576	chr5:131830576:T:C	1.18985e-08	-1.78502	0.54122
131831548	chr5:131831548:C:T	1.22194e-08	-1.78844e-10	-1.21719
131832007	chr5:131832007:C:T	9.10135e-09	-1.78204	0.27025
131832071	chr5:131832071:C:T	1.92221e-08	-1.78844e-10	-0.764154
131832142	chr5:131832142:G:A	1.24166e-08	-1.78844e-10	-1.20118
131832238	chr5:131832238:T:C	8.37256e-09	-1.64435	0.0490936
131832331	chr5:131832331:T:G	1.30129e-08	-1.78844e-10	-1.15427
131832412	chr5:131832412:G:A	1.22054e-08	-1.21834	-2.61742e-10
131833244	chr5:131833244:C:T	5.58228e-09	-0.784928	-1.21569
131833425	chr5:131833425:G:A	6.83147e-08	0.646807	-0.142897
131833488	chr5:131833488:C:T	1.39952e-08	-1.78844e-10	-1.0815
131834596	chr5:131834596:G:T	5.14035e-08	-1.78844e-10	0.21949
131835249	chr5:131835249:TATATG:T	2.23851e-08	-1.78844e-10	-0.611818
131835500	chr5:131835500:G:C	2.17149e-08	-1.78844e-10	-0.642216
131835534	chr5:131835534:A:G	1.22786e-08	-1.78844e-10	-1.21236
131835558	chr5:131835558:G:A	6.6843e-09	-0.818702	-1.00175
131835687	chr5:131835687:G:A	2.73685e-08	-1.78844e-10	-0.410821
131836503	chr5:131836503:C:T	1.34497e-08	-1.78844e-10	-1.12126
131836788	chr5:131836788:A:G	1.22261e-08	-1.78844e-10	-1.21665
131837086	chr5:131837086:A:C	1.90698e-08	-1.78844e-10	-0.772108
131837110	chr5:131837110:C:A	7.08528e-09	-0.744625	-1.01757
131837193	chr5:131837193:T:C	8.39706e-08	-0.252664	0.962915
131837413	chr5:131837413:C:T	3.10901e-08	-0.247236	-0.0360888
131837469	chr5:131837469:T:A	4.71393e-09	-1.77644	-0.393257
131838408	chr5:131838408:T:A	7.93635e-09	-1.6854	0.0366419
131838522	chr5:131838522:A:G	7.72869e-09	-0.595241	-1.08003
131838659	chr5:131838659:T:C	1.24596e-08	-1.78844e-10	-1.19772
131838807	chr5:131838807:C:T	2.09827e-08	-1.78844e-10	-0.676519
131839062	chr5:131839062:CATT:C	1.68424e-08	-1.78844e-10	-0.896315
131839565	chr5:131839565:G:A	7.38911e-09	-0.624448	-1.09576
131839891	chr5:131839891:A:G	9.82008e-09	-1.43579	-2.61742e-10
131840020	chr5:131840020:G:A	1.3737e-08	-1.78844e-10	-1.10012
131840268	chr5:131840268:C:T	1.49802e-08	-1.78844e-10	-1.01348
131840347	chr5:131840347:T:A	1.22791e-08	-1.78844e-10	-1.21231
131840608	chr5:131840608:C:CT	2.53198e-09	-1.63533	-1.15589
131840800	chr5:131840800:C:T	1.26548e-08	-1.18218	-2.61742e-10
131840951	chr5:131840951:C:T	2.64517e-08	-0.294949	-0.149946
131841209	chr5:131841209:T:C	8.21312e-09	-1.00572	-0.608765
131841224	chr5:131841224:A:G	5.64148e-09	-0.772268	-1.2178
131841412	chr5:131841412:C:T	1.21156e-08	-1.22572	-2.61742e-10
131841787	chr5:131841787:T:C	1.34783e-08	-1.78844e-10	-1.11914
131842145	chr5:131842145:T:C	5.24965e-09	-1.79464	-0.267411
131842251	chr5:131842251:C:T	1.90307e-08	-1.78844e-10	-0.774162
131842415	chr5:131842415:T:G	1.42318e-08	-1.78844e-10	-1.06474
131842960	chr5:131842960:C:T	1.26295e-08	-1.78844e-10	-1.18418
131843496	chr5:131843496:C:T	6.62753e-09	-0.782498	-1.04648
131844028	chr5:131844028:G:A	9.21538e-09	-1.11894	-0.380403
131844093	chr5:131844093:G:A	2.12672e-08	-1.78844e-10	-0.663049
131844212	chr5:131844212:G:A	1.90307e-08	-1.78844e-10	-0.774162
131845121	chr5:131845121:T:C	1.35634e-08	-1.78844e-10	-1.11284
131845260	chr5:131845260:A:G	4.45372e-08	-0.351172	0.427282
131845419	chr5:131845419:T:C	1.22256e-08	-1.78844e-10	-1.21669
131845587	chr5:131845587:C:T	3.14225e-08	-0.258817	-0.0138739
131846043	chr5:131846043:C:T	1.26287e-08	-1.78844e-10	-1.18425
131846059	chr5:131846059:A:G	1.23681e-08	-1.78844e-10	-1.20509
131846208	chr5:131846208:C:G	1.22087e-08	-1.78844e-10	-1.21807
131847272	chr5:131847272:T:TA	1.3604e-08	-1.78844e-10	-1.10985
131847940	chr5:131847940:T:C	1.22061e-08	-1.78844e-10	-1.21828
131848051	chr5:131848051:C:A	1.69222e-08	-1.78844e-10	-0.891586
131848094	chr5:131848094:C:T	1.25776e-08	-1.78844e-10	-1.1883
131848186	chr5:131848186:C:T	1.23572e-08	-1.78844e-10	-1.20597
131848218	chr5:131848218:G:A	1.36571e-08	-1.78844e-10	-1.10596
131848505	chr5:131848505:G:C	1.35617e-08	-1.78844e-10	-1.11297
131848645	chr5:131848645:G:A	1.35563e-08	-1.78844e-10	-1.11336
131848746	chr5:131848746:C:T	2.65087e-08	-0.399322	-0.0434199
131848754	chr5:131848754:T:C	1.39711e-08	-1.78844e-10	-1.08323
131849156	chr5:131849156:G:A	1.33698e-08	-1.78844e-10	-1.12722
131851053	chr5:131851053:T:C	1.9396e-08	-1.78844e-10	-0.755147
131851489	chr5:131851489:T:C	1.67599e-08	-1.78844e-10	-0.901228
131852133	chr5:131852133:T:C	3.07979e-08	-0.187852	-0.104918
131852157	chr5:131852157:C:A	1.26287e-08	-1.78844e-10	-1.18425
131852387	chr5:131852387:G:C	1.26949e-08	-1.78844e-10	-1.17901
131852810	chr5:131852810:C:A	2.85239e-08	-0.295392	-0.0740809
131853134	chr5:131853134:T:A	7.24072e-09	-1.68502	-0.0554763
131853514	chr5:131853514:A:G	1.30728e-08	-1.78844e-10	-1.14968
131853716	chr5:131853716:A:G	2.60244e-07	-1.78844e-10	1.8414
131854104	chr5:131854104:T:C	1.42228e-08	-1.78844e-10	-1.06537
131854641	chr5:131854641:AAC:A	1.36213e-08	-1.78844e-10	-1.10858
131854913	chr5:131854913:A:C	1.40961e-08	-1.78844e-10	-1.07432
131854993	chr5:131854993:A:G	2.29498e-08	-1.78844e-10	-0.586907
131855914	chr5:131855914:A:C	2.23876e-08	-1.78844e-10	-0.611706
131856158	chr5:131856158:C:G	1.48078e-08	-1.78844e-10	-1.02506
131856369	chr5:131856369:TC:T	1.69535e-08	-1.78844e-10	-0.889739
131856476	chr5:131856476:A:G	2.89726e-08	-1.78844e-10	-0.353864
131857038	chr5:131857038:T:C	1.33581e-08	-1.78844e-10	-1.12809
131857101	chr5:131857101:G:A	2.68729e-08	-1.78844e-10	-0.429096
131857626	chr5:131857626:C:T	1.55225e-08	-1.78844e-10	-0.977922
131857978	chr5:131857978:G:A	7.02509e-09	-1.75436	-0.0163689
131858283	chr5:131858283:C:T	1.22663e-08	-1.78844e-10	-1.21336
131858376	chr5:131858376:G:T	1.22108e-08	-1.78844e-10	-1.2179
131858686	chr5:131858686:C:T	1.34618e-08	-1.78844e-10	-1.12036
131858687	chr5:131858687:G:A	1.90668e-08	-1.78844e-10	-0.772265
131858817	chr5:131858817:G:A	3.09208e-08	-1.78844e-10	-0.288787
131858902	chr5:131858902:T:A	1.30828e-08	-1.78844e-10	-1.14892
131859309	chr5:131859309:C:T	3.17199e-08	-0.223395	-0.0398749
131859766	chr5:131859766:C:T	1.44175e-08	-1.78844e-10	-1.05177
131860449	chr5:131860449:G:T	2.73044e-08	-1.78844e-10	-0.413168
131860673	chr5:131860673:T:C	1.28499e-08	-1.78844e-10	-1.16688
131861107	chr5:131861107:T:G	1.63562e-08	-1.78844e-10	-0.925606
131861398	chr5:131861398:AG:A	3.58615e-08	-1.78844e-10	-0.140551
131861533	chr5:131861533:C:G	1.59399e-08	-1.78844e-10	-0.951389
131861713	chr5:131861713:T:C	1.2206e-08	-1.78844e-10	-1.21829
131861778	chr5:131861778:T:C	4.82535e-09	-1.76188	-0.384448
131862015	chr5:131862015:A:G	2.41342e-08	-1.78844e-10	-0.536587
131862319	chr5:131862319:A:T	4.20186e-08	-1.78844e-10	0.017898
131862675	chr5:131862675:G:A	7.41163e-09	-1.71717	-2.61742e-10
131862959	chr5:131862959:C:A	2.77562e-08	-0.313651	-0.0831036
131862971	chr5:131862971:T:C	1.2205e-08	-1.78844e-10	-1.21837
131863084	chr5:131863084:C:T	2.80421e-08	-0.297981	-0.0885256
131863087	chr5:131863087:T:C	8.02045e-09	-0.576914	-1.06131
131863988	chr5:131863988:G:A	1.3894e-08	-1.78844e-10	-1.08876
131864076	chr5:131864076:G:C	1.22061e-08	-1.78844e-10	-1.21828
131864178	chr5:131864178:T:C	8.76278e-09	-1.5497	-2.61742e-10
131864204	chr5:131864204:T:G	1.2406e-08	-1.78844e-10	-1.20204
131864539	chr5:131864539:T:A	6.90431e-09	-1.78807	-2.61742e-10
131865375	chr5:131865375:A:G	1.67246e-08	-1.78844e-10	-0.903334
131865386	chr5:131865386:A:AT	4.7643e-09	-1.37603	-0.783034
131865456	chr5:131865456:T:C	1.35617e-08	-1.78844e-10	-1.11297
131865486	chr5:131865486:C:T	8.95508e-08	-0.330677	1.10527
131865504	chr5:131865504:C:A	4.99079e-09	-0.895892	-1.21673
131866255	chr5:131866255:T:C	1.56729e-08	-1.78844e-10	-0.968284
131866417	chr5:131866417:C:T	9.58003e-08	-1.78844e-10	0.842051
131866608	chr5:131866608:T:C	3.94845e-08	-1.78844e-10	-0.0443081
131866764	chr5:131866764:G:A	6.46383e-09	-0.820686	-1.03331
131866813	chr5:131866813:T:C	7.26142e-09	-1.73764	-2.61742e-10
131866932	chr5:131866932:T:C	2.47067e-08	-0.443022	-0.0701183
131867231	chr5:131867231:T:G	1.7914e-08	-0.834631	-2.61742e-10
131867594	chr5:131867594:T:G	3.79867e-08	-1.78844e-10	-0.0829779
131868093	chr5:131868093:GT:G	1.90301e-08	-1.78844e-10	-0.774191
131868229	chr5:131868229:A:G	1.51856e-08	-1.78844e-10	-0.999869
131868333	chr5:131868333:C:T	1.59534e-08	-1.78844e-10	-0.950544
131868816	chr5:131868816:G:A	2.72243e-09	-1.78951	-0.929184
131868966	chr5:131868966:A:G	2.6267e-08	-0.417509	-0.0343914
131870142	chr5:131870142:AT:A	2.8643e-08	-0.303435	-0.06187
131870195	chr5:131870195:T:C	1.26732e-08	-1.78844e-10	-1.18072
131870716	chr5:131870716:G:A	1.43742e-08	-1.78844e-10	-1.05478
131870769	chr5:131870769:C:G	1.42228e-08	-1.78844e-10	-1.06537
131870868	chr5:131870868:T:A	2.12388e-08	-1.78844e-10	-0.664387
131871197	chr5:131871197:A:G	2.44214e-08	-0.634193	0.109437
131871201	chr5:131871201:A:T	2.78466e-08	-0.346422	-0.0470821
131871271	chr5:131871271:G:A	1.42228e-08	-1.78844e-10	-1.06537
131871412	chr5:131871412:A:T	2.50172e-08	-0.50515	0.00449722
131871508	chr5:131871508:A:G	1.72092e-08	-1.78844e-10	-0.874771
131871665	chr5:131871665:C:T	3.79633e-09	-1.38745	-0.998734
131871846	chr5:131871846:C:A	1.22106e-08	-1.78844e-10	-1.21791
131871848	chr5:131871848:G:A	1.5868e-08	-0.95591	-2.61742e-10
131872160	chr5:131872160:C:T	2.24211e-08	-1.78844e-10	-0.610213
131872320	chr5:131872320:A:T	2.1253e-08	-1.78844e-10	-0.663718
131872513	chr5:131872513:A:T	2.48693e-08	-0.406052	-0.100529
131872542	chr5:131872542:G:A	1.29151e-08	-1.78844e-10	-1.16182
131872590	chr5:131872590:G:T	2.08101e-08	-1.78844e-10	-0.684778
131872614	chr5:131872614:C:A	6.14432e-08	-1.78844e-10	0.397898
131872761	chr5:131872761:A:G	1.55272e-08	-1.78844e-10	-0.977622
131873018	chr5:131873018:C:A	7.43435e-09	-0.791273	-0.922831
131873094	chr5:131873094:C:T	2.15161e-09	-1.73931	-1.21469
131873141	chr5:131873141:T:C	3.73776e-08	-0.0991435	-2.61742e-10
131873522	chr5:131873522:A:G	1.35143e-08	-1.78844e-10	-1.11647
131873622	chr5:131873622:T:C	1.27825e-08	-1.78844e-10	-1.17214
131873645	chr5:131873645:G:A	6.42065e-09	-1.74711	-0.113586
131873681	chr5:131873681:A:C	1.63633e-08	-1.78844e-10	-0.925173
131873767	chr5:131873767:A:G	1.38211e-08	-1.78844e-10	-1.09402
131874082	chr5:131874082:T:G	1.23616e-08	-1.78844e-10	-1.20562
131874128	chr5:131874128:A:G	1.56709e-08	-1.78844e-10	-0.96841
131874531	chr5:131874531:A:T	1.45763e-08	-1.78844e-10	-1.04082
131874550	chr5:131874550:G:A	1.22534e-08	-1.78844e-10	-1.21441
131874556	chr5:131874556:T:C	1.42228e-08	-1.78844e-10	-1.06537
131874839	chr5:131874839:C:T	1.27143e-08	-1.78844e-10	-1.17749
131875052	chr5:131875052:A:C	1.5533e-08	-1.78844e-10	-0.977247
131875078	chr5:131875078:T:G	1.69755e-08	-1.78844e-10	-0.888442
131875284	chr5:131875284:T:A	1.27107e-08	-1.17777	-2.61742e-10
131875288	chr5:131875288:C:T	1.55567e-08	-1.78844e-10	-0.975722
131875318	chr5:131875318:A:G	2.86751e-08	-0.168549	-0.195636
131875441	chr5:131875441:C:T	1.60306e-08	-1.78844e-10	-0.945716
131875495	chr5:131875495:G:A	2.39389e-08	-0.544711	-2.61742e-10
131875539	chr5:131875539:T:G	7.07968e-09	-0.722111	-1.04088
131875571	chr5:131875571:C:A	1.23758e-08	-1.78844e-10	-1.20447
131876356	chr5:131876356:A:G	1.32216e-08	-1.78844e-10	-1.13836
131876412	chr5:131876412:T:C	3.76097e-08	-0.544483	0.451529
131877162	chr5:131877162:A:T	1.82801e-08	-1.78844e-10	-0.8144
131877171	chr5:131877171:A:T	1.22646e-08	-1.78844e-10	-1.2135
131878201	chr5:131878201:TG:T	2.20434e-08	-1.78844e-10	-0.6272
131878334	chr5:131878334:G:A	1.86549e-08	-1.78844e-10	-0.794104
131878428	chr5:131878428:C:T	1.22677e-08	-1.78844e-10	-1.21325
131878456	chr5:131878456:A:G	1.35705e-08	-1.78844e-10	-1.11232
131878511	chr5:131878511:G:A	6.81908e-09	-0.787336	-1.01315
131878522	chr5:131878522:A:G	7.81698e-09	-1.7159	0.0519843
131878540	chr5:131878540:C:T	1.33618e-08	-1.78844e-10	-1.12782
131878661	chr5:131878661:T:C	1.59742e-08	-1.78844e-10	-0.949239
131879385	chr5:131879385:TACA:T	1.42281e-08	-1.78844e-10	-1.06499
131879735	chr5:131879735:T:C	1.54504e-08	-1.78844e-10	-0.98258
131880461	chr5:131880461:C:G	1.22658e-08	-1.78844e-10	-1.2134
131880734	chr5:131880734:G:T	2.4835e-08	-0.429122	-0.0788396
131881235	chr5:131881235:C:A	1.38189e-08	-1.78844e-10	-1.09418
131881251	chr5:131881251:G:C	2.42109e-08	-0.454825	-0.0785865
131881958	chr5:131881958:A:G	2.48095e-08	-1.78844e-10	-0.508989
131882295	chr5:131882295:T:C	6.80767e-09	-0.784884	-1.01728
131882536	chr5:131882536:T:G	1.60106e-08	-1.78844e-10	-0.946966
131882569	chr5:131882569:C:T	1.59924e-08	-1.78844e-10	-0.948102
131883112	chr5:131883112:G:A	1.27591e-08	-1.78844e-10	-1.17397
131883718	chr5:131883718:T:C	1.31095e-08	-1.14687	-2.61742e-10
131884370	chr5:131884370:G:A	2.53893e-09	-1.78981	-0.998662
131884560	chr5:131884560:G:C	1.3875e-08	-1.78844e-10	-1.09013
131886002	chr5:131886002:A:G	1.2871e-08	-1.78844e-10	-1.16524
131886019	chr5:131886019:G:A	1.43126e-08	-1.78844e-10	-1.05907
131886144	chr5:131886144:C:T	1.39108e-08	-1.08755	-2.61742e-10
131886178	chr5:131886178:G:A	1.2309e-08	-1.78844e-10	-1.20988
131886356	chr5:131886356:G:A	1.22664e-08	-1.78844e-10	-1.21335
131886616	chr5:131886616:A:T	1.3357e-08	-1.78844e-10	-1.12817
131886691	chr5:131886691:G:C	1.33356e-08	-1.78844e-10	-1.12978
131887201	chr5:131887201:T:C	1.22612e-08	-1.78844e-10	-1.21378
131887231	chr5:131887231:T:C	2.26814e-08	-1.78844e-10	-0.598672
131887517	chr5:131887517:A:G	2.40674e-08	-1.78844e-10	-0.539357
131887589	chr5:131887589:G:A	7.07795e-09	-1.76323	-2.61742e-10
131888910	chr5:131888910:G:T	1.56617e-08	-1.78844e-10	-0.968998
131889111	chr5:131889111:T:C	2.80924e-08	-0.311531	-0.0731845
131889139	chr5:131889139:T:C	1.42389e-08	-1.78844e-10	-1.06424
131889192	chr5:131889192:A:G	1.26635e-08	-1.78844e-10	-1.18149
131889998	chr5:131889998:A:G	1.22667e-08	-1.78844e-10	-1.21333
131890159	chr5:131890159:C:T	8.40477e-09	-1.59142	-2.61742e-10
131890282	chr5:131890282:C:T	1.63491e-08	-1.78844e-10	-0.926044
131890539	chr5:131890539:A:G	2.91285e-08	-1.78844e-10	-0.348498
131890572	chr5:131890572:T:C	2.91614e-08	-1.78844e-10	-0.347368
131891706	chr5:131891706:C:T	7.257e-09	-1.75	0.0117536
131891847	chr5:131891847:A:C	1.22627e-08	-1.78844e-10	-1.21365
131891855	chr5:131891855:G:A	5.55185e-08	-1.78844e-10	0.296501
131891884	chr5:131891884:C:T	2.60153e-09	-1.79592	-0.9682
131891959	chr5:131891959:T:C	1.25472e-08	-1.78844e-10	-1.19072
131892000	chr5:131892000:G:T	2.69463e-09	-1.79526	-0.933699
131892020	chr5:131892020:G:C	9.94939e-09	-0.453512	-0.969191
131892096	chr5:131892096:C:G	1.24087e-08	-1.78844e-10	-1.20181
131892348	chr5:131892348:T:C	1.59978e-08	-1.78844e-10	-0.947763
131892544	chr5:131892544:G:A	1.44852e-08	-1.78844e-10	-1.04709
131892639	chr5:131892639:A:G	1.25196e-08	-1.78844e-10	-1.19292
131892905	chr5:131892905:C:CAGT	1.40396e-08	-1.78844e-10	-1.07833
131892943	chr5:131892943:C:G	9.24054e-09	-1.49662	-2.61742e-10
131892975	chr5:131892975:G:T	1.22655e-08	-1.78844e-10	-1.21343
131892977	chr5:131892977:T:C	9.55716e-08	-0.373245	1.21291
131893130	chr5:131893130:G:A	2.14008e-08	-1.78844e-10	-0.656786
131893160	chr5:131893160:T:C	1.59469e-08	-1.78844e-10	-0.950949
131893263	chr5:131893263:TG:T	2.34513e-08	-0.538389	-0.0269004
131893308	chr5:131893308:G:A	5.21581e-09	-1.78841	-0.280116
131893696	chr5:131893696:G:A	1.23433e-08	-1.78844e-10	-1.2071
131893913	chr5:131893913:T:C	4.21405e-09	-1.76355	-0.518242
131894299	chr5:131894299:T:C	2.22876e-08	-1.78844e-10	-0.616183
131894690	chr5:131894690:G:A	8.24569e-09	-1.61052	-2.61742e-10
131895334	chr5:131895334:T:C	1.42228e-08	-1.78844e-10	-1.06537
131895441	chr5:131895441:G:T	6.97482e-09	-1.77791	-2.61742e-10
131895725	chr5:131895725:T:C	2.22703e-08	-0.616963	-2.61742e-10
131895842	chr5:131895842:T:C	1.06488e-07	-0.179351	1.12717
131895843	chr5:131895843:G:A	6.61158e-08	-1.78844e-10	0.471193
131895998	chr5:131895998:C:T	7.86848e-09	-0.62054	-1.03681
131896046	chr5:131896046:T:C	1.22291e-08	-1.78844e-10	-1.2164
131896336	chr5:131896336:C:T	1.35011e-08	-1.78844e-10	-1.11744
131896628	chr5:131896628:T:C	2.32635e-08	-1.78844e-10	-0.573328
131897266	chr5:131897266:G:A	2.91056e-08	-0.30481	-0.0444733
131897390	chr5:131897390:C:T	4.40441e-08	-1.78844e-10	0.064977
131897516	chr5:131897516:G:T	1.27332e-08	-1.78844e-10	-1.176
131897532	chr5:131897532:G:A	1.68122e-08	-0.518992	-0.379121
131897722	chr5:131897722:T:C	1.22673e-08	-1.78844e-10	-1.21328
131897950	chr5:131897950:G:A	1.37659e-08	-1.78844e-10	-1.09802
131898066	chr5:131898066:G:T	2.15688e-08	-1.78844e-10	-0.648966
131898176	chr5:131898176:T:A	1.42228e-08	-1.78844e-10	-1.06537
131899193	chr5:131899193:T:C	1.40651e-08	-1.78844e-10	-1.07652
131899335	chr5:131899335:C:T	1.36346e-08	-1.78844e-10	-1.10761
131899404	chr5:131899404:C:A	1.3624e-08	-1.78844e-10	-1.10839
131899578	chr5:131899578:G:C	4.59124e-08	-1.78844e-10	0.10652
131899581	chr5:131899581:T:G	1.06657e-07	-0.265311	1.21471
131899878	chr5:131899878:G:T	1.48325e-08	-1.78844e-10	-1.0234
131900652	chr5:131900652:A:G	2.1583e-08	-1.78844e-10	-0.64831
131900865	chr5:131900865:G:A	1.39758e-08	-1.78844e-10	-1.08289
131901171	chr5:131901171:A:G	1.50079e-08	-1.78844e-10	-1.01164
131901584	chr5:131901584:C:G	2.56376e-08	-0.354666	-0.12149
131901854	chr5:131901854:T:C	1.31276e-08	-1.78844e-10	-1.1455
131901906	chr5:131901906:A:G	7.29492e-09	-0.751939	-0.981098
131902058	chr5:131902058:T:A	1.21987e-08	-1.78844e-10	-1.21889
131902120	chr5:131902120:C:T	1.69928e-08	-1.78844e-10	-0.887424
131902269	chr5:131902269:C:T	1.39076e-08	-1.78844e-10	-1.08778
131902674	chr5:131902674:T:C	1.31881e-08	-1.78844e-10	-1.1409
131903177	chr5:131903177:T:C	1.00912e-08	-1.78343	0.374873
131903224	chr5:131903224:A:G	1.57362e-08	-1.78844e-10	-0.964254
131903428	chr5:131903428:T:C	1.31762e-08	-1.78844e-10	-1.1418
131903994	chr5:131903994:A:G	1.27918e-08	-1.78844e-10	-1.17141
131904621	chr5:131904621:T:C	7.67972e-09	-0.697385	-0.984247
131904729	chr5:131904729:T:C	1.69626e-08	-1.78844e-10	-0.889202
131905150	chr5:131905150:C:A	2.65157e-08	-0.469218	0.0267417
131905167	chr5:131905167:G:A	1.59535e-08	-1.78844e-10	-0.950536
131905192	chr5:131905192:C:T	7.24282e-08	-0.46264	1.02502
131905373	chr5:131905373:C:T	1.22861e-08	-1.78844e-10	-1.21175
131905502	chr5:131905502:C:T	1.6001e-08	-1.78844e-10	-0.947563
131905570	chr5:131905570:T:C	7.17079e-09	-1.7502	-2.61742e-10
131905894	chr5:131905894:C:T	2.80829e-08	-1.78844e-10	-0.385055
131905994	chr5:131905994:A:G	1.22417e-08	-1.78844e-10	-1.21537
131906250	chr5:131906250:C:T	1.2207e-08	-1.78844e-10	-1.2182
131906362	chr5:131906362:G:A	7.16789e-09	-0.675438	-1.07517
131906525	chr5:131906525:T:A	7.46775e-09	-0.672604	-1.03702
131906539	chr5:131906539:T:TA	8.12394e-09	-0.972448	-0.652952
131906676	chr5:131906676:C:T	2.72456e-09	-1.78098	-0.936926
131906813	chr5:131906813:A:T	2.83078e-08	-0.2886	-0.0884771
131906825	chr5:131906825:T:C	1.23285e-08	-1.78844e-10	-1.2083
131907002	chr5:131907002:C:T	1.69489e-08	-1.78844e-10	-0.890011
131907488	chr5:131907488:T:G	1.49946e-08	-1.78844e-10	-1.01253
131907705	chr5:131907705:C:T	1.39091e-08	-1.78844e-10	-1.08767
131908166	chr5:131908166:A:G	1.42228e-08	-1.78844e-10	-1.06537
131908261	chr5:131908261:G:A	1.37081e-08	-1.78844e-10	-1.10223
131908485	chr5:131908485:G:A	2.23756e-08	-1.78844e-10	-0.612246
131908554	chr5:131908554:A:G	1.63344e-08	-1.78844e-10	-0.926944
131908767	chr5:131908767:C:T	5.99298e-07	2.67554	-2.61742e-10
131908894	chr5:131908894:A:G	2.27098e-08	-1.78844e-10	-0.597418
131908929	chr5:131908929:A:G	1.43656e-08	-1.78844e-10	-1.05538
131909057	chr5:131909057:T:C	1.42268e-08	-1.78844e-10	-1.06509
131909252	chr5:131909252:T:C	1.70244e-08	-1.78844e-10	-0.88557
131909275	chr5:131909275:C:T	1.287e-08	-1.78844e-10	-1.16531
131909532	chr5:131909532:C:T	1.59924e-08	-1.78844e-10	-0.948102
131910293	chr5:131910293:T:C	2.23876e-08	-1.78844e-10	-0.611706
131910384	chr5:131910384:T:A	2.02351e-08	-1.78844e-10	-0.712798
131911003	chr5:131911003:C:T	7.49422e-09	-1.63981	-0.0662724
131911248	chr5:131911248:A:T	5.82159e-09	-0.878529	-1.08011
131911525	chr5:131911525:G:T	2.46771e-08	-0.450781	-0.0635568
131911899	chr5:131911899:T:G	9.94315e-09	-0.614715	-0.808616
131912050	chr5:131912050:T:TA	1.41869e-08	-1.78844e-10	-1.0679
131912097	chr5:131912097:G:A	1.55169e-06	4.38696	-0.760075
131912098	chr5:131912098:T:C	1.37464e-08	-1.78844e-10	-1.09944
131912732	chr5:131912732:C:T	1.22642e-08	-1.78844e-10	-1.21353
131912897	chr5:131912897:T:A	1.62964e-08	-1.78844e-10	-0.929269
131912907	chr5:131912907:T:C	1.26618e-08	-1.18163	-2.61742e-10
131913076	chr5:131913076:C:T	7.14416e-09	-1.12198	-0.63194
131913201	chr5:131913201:G:A	7.07354e-09	-0.725574	-1.03828
131913939	chr5:131913939:A:G	8.80653e-09	-1.76992	0.2252
131914097	chr5:131914097:C:G	1.2698e-08	-1.78844e-10	-1.17877
131914438	chr5:131914438:GGACA:G	1.41504e-08	-1.78844e-10	-1.07047
131914664	chr5:131914664:G:T	1.42055e-08	-1.78844e-10	-1.06659
131914703	chr5:131914703:C:T	4.74422e-08	-1.78844e-10	0.139298
131914893	chr5:131914893:G:C	1.44716e-08	-1.78844e-10	-1.04803
131915509	chr5:131915509:C:A	1.26918e-08	-1.78844e-10	-1.17926
131915949	chr5:131915949:T:C	1.22624e-08	-1.78844e-10	-1.21368
131916393	chr5:131916393:C:T	1.629e-08	-1.78844e-10	-0.929661
131916607	chr5:131916607:A:G	1.69453e-08	-1.78844e-10	-0.890227
131916703	chr5:131916703:C:T	1.10826e-07	-0.408941	1.39669
131916861	chr5:131916861:C:T	2.65887e-08	-0.411997	-0.0277317
131917236	chr5:131917236:C:T	1.42149e-08	-1.78844e-10	-1.06592
131917287	chr5:131917287:C:T	1.59782e-08	-1.78844e-10	-0.948992
131917332	chr5:131917332:G:A	1.38476e-08	-1.78844e-10	-1.0921
131917427	chr5:131917427:G:A	1.76076e-08	-1.78844e-10	-0.851883
131917795	chr5:131917795:T:C	2.05192e-08	-1.78844e-10	-0.698854
131917986	chr5:131917986:G:A	1.3577e-08	-1.78844e-10	-1.11184
131917990	chr5:131917990:C:T	2.23434e-08	-1.78844e-10	-0.613684
131918891	chr5:131918891:T:C	2.178e-08	-1.78844e-10	-0.639225
131919010	chr5:131919010:C:A	1.51164e-08	-1.78844e-10	-1.00443
131919417	chr5:131919417:A:G	1.65752e-08	-1.78844e-10	-0.912307
131919637	chr5:131919637:A:C	1.22088e-08	-1.78844e-10	-1.21806
131919793	chr5:131919793:A:G	2.24673e-08	-1.78844e-10	-0.608153
131919912	chr5:131919912:C:T	1.44255e-08	-1.78844e-10	-1.05122
131920171	chr5:131920171:T:C	1.28065e-08	-1.78844e-10	-1.17026
131920604	chr5:131920604:G:A	1.2265e-08	-1.78844e-10	-1.21346
131920745	chr5:131920745:G:A	1.4204e-08	-1.78844e-10	-1.06669
131921020	chr5:131921020:C:T	1.26715e-08	-1.78844e-10	-1.18086
131921334	chr5:131921334:A:G	6.90311e-09	-1.78824	-2.61742e-10
131922224	chr5:131922224:T:C	1.60636e-08	-1.78844e-10	-0.94366
131922939	chr5:131922939:T:C	1.2389e-08	-1.78844e-10	-1.2034
131923033	chr5:131923033:A:G	6.96136e-09	-1.77984	-2.61742e-10
131923080	chr5:131923080:G:A	1.22419e-08	-1.78844e-10	-1.21535
131924088	chr5:131924088:C:G	1.64473e-08	-1.78844e-10	-0.920055
131924265	chr5:131924265:G:C	1.7265e-07	-1.78844e-10	1.43105
131924627	chr5:131924627:G:A	1.23143e-08	-1.78844e-10	-1.20945
131924671	chr5:131924671:TG:T	1.78949e-08	-1.78844e-10	-0.835699
131924759	chr5:131924759:C:A	5.65789e-09	-0.860894	-1.12627
131925469	chr5:131925469:G:C	7.26909e-09	-1.68511	-0.0514721
131925848	chr5:131925848:A:T	1.31732e-08	-1.78844e-10	-1.14203
131925966	chr5:131925966:C:T	8.23906e-09	-1.61133	-2.61742e-10
131925994	chr5:131925994:A:G	1.83124e-08	-1.78844e-10	-0.812637
131926069	chr5:131926069:A:G	1.4311e-08	-1.78844e-10	-1.05918
131926152	chr5:131926152:C:T	2.20045e-08	-1.78844e-10	-0.628968
131926197	chr5:131926197:A:G	7.32835e-09	-1.70047	-0.0279982
131926384	chr5:131926384:C:T	2.79444e-08	-0.360737	-0.0292631
131926385	chr5:131926385:G:A	1.23883e-08	-1.78844e-10	-1.20346
131926428	chr5:131926428:T:A	7.56103e-09	-1.69721	-2.61742e-10
131926820	chr5:131926820:T:C	1.45445e-08	-1.78844e-10	-1.043
131926864	chr5:131926864:T:C	1.28437e-08	-1.78844e-10	-1.16736
131927467	chr5:131927467:T:C	1.51106e-08	-1.78844e-10	-1.00482
131927787	chr5:131927787:T:C	1.42163e-08	-1.78844e-10	-1.06583
131927912	chr5:131927912:G:A	2.71005e-08	-0.420663	-2.61742e-10
131927973	chr5:131927973:G:A	1.55069e-08	-1.78844e-10	-0.978932
131928006	chr5:131928006:C:T	5.37085e-09	-0.825056	-1.21417
131928069	chr5:131928069:G:A	1.39457e-08	-1.78844e-10	-1.08504
131928131	chr5:131928131:A:G	7.5957e-09	-0.654474	-1.03816
131928744	chr5:131928744:A:C	1.22049e-08	-1.78844e-10	-1.21837
131928952	chr5:131928952:C:A	1.27901e-08	-1.78844e-10	-1.17154
131929114	chr5:131929114:A:G	1.83197e-07	-1.78844e-10	1.49035
131929127	chr5:131929127:C:G	1.35041e-08	-1.78844e-10	-1.11722
131929225	chr5:131929225:C:T	1.48297e-08	-1.02358	-2.61742e-10
131929452	chr5:131929452:C:A	2.2036e-08	-1.78844e-10	-0.627537
131929563	chr5:131929563:C:G	1.41655e-08	-1.78844e-10	-1.06941
131929624	chr5:131929624:T:C	7.91003e-09	-1.65208	-2.61742e-10
131929846	chr5:131929846:T:C	1.3917e-08	-1.08711	-2.61742e-10
131930156	chr5:131930156:T:C	1.42103e-08	-1.78844e-10	-1.06625
131930201	chr5:131930201:G:T	1.34249e-08	-1.78844e-10	-1.1231
131930669	chr5:131930669:T:C	5.61169e-09	-0.784131	-1.21123
131930760	chr5:131930760:T:C	3.12581e-08	-1.78844e-10	-0.277937
131930908	chr5:131930908:T:C	1.42262e-08	-1.78844e-10	-1.06513
131930968	chr5:131930968:G:A	1.47679e-08	-1.78844e-10	-1.02776
131931238	chr5:131931238:T:C	1.99509e-08	-1.78844e-10	-0.726939
131931406	chr5:131931406:G:T	1.22028e-08	-1.78844e-10	-1.21855
131931916	chr5:131931916:G:A	7.52468e-09	-0.671662	-1.03036
131933760	chr5:131933760:G:A	7.49948e-09	-0.675687	-1.02969
131934111	chr5:131934111:T:C	1.32836e-08	-1.78844e-10	-1.13369
131934332	chr5:131934332:T:C	1.23501e-08	-1.78844e-10	-1.20655
131934529	chr5:131934529:A:T	2.87651e-08	-0.306835	-0.0542167
131934704	chr5:131934704:A:G	1.33417e-08	-1.78844e-10	-1.12932
131935835	chr5:131935835:G:C	5.68215e-09	-0.764201	-1.21869
131936230	chr5:131936230:C:A	9.23825e-09	-1.78098	0.284121
131936282	chr5:131936282:T:C	1.49904e-08	-1.78844e-10	-1.01281
131936453	chr5:131936453:G:A	2.01871e-08	-1.78844e-10	-0.71517
131936481	chr5:131936481:T:C	1.335e-08	-1.78844e-10	-1.1287
131936713	chr5:131936713:G:A	6.35355e-09	-1.77133	-0.0998677
131936809	chr5:131936809:A:C	1.46257e-08	-1.78844e-10	-1.03744
131938141	chr5:131938141:G:A	1.22151e-08	-1.78844e-10	-1.21754
131938524	chr5:131938524:G:C	1.22655e-08	-1.78844e-10	-1.21343
131938542	chr5:131938542:T:C	1.26833e-08	-1.78844e-10	-1.17993
131938581	chr5:131938581:T:G	1.42228e-08	-1.78844e-10	-1.06537
131938856	chr5:131938856:C:T	2.26005e-08	-1.78844e-10	-0.602244
131939394	chr5:131939394:T:G	1.59768e-08	-1.78844e-10	-0.949075
131939496	chr5:131939496:C:T	1.62856e-08	-1.78844e-10	-0.929932
131939816	chr5:131939816:G:A	8.27652e-09	-0.540788	-1.066
131939879	chr5:131939879:A:C	1.35277e-08	-1.78844e-10	-1.11547
131939975	chr5:131939975:A:C	2.01224e-08	-1.78844e-10	-0.718383
131940230	chr5:131940230:A:G	1.2224e-08	-1.78844e-10	-1.21681
131940463	chr5:131940463:C:T	1.23418e-08	-1.78844e-10	-1.20722
131940923	chr5:131940923:C:A	1.28175e-08	-1.78844e-10	-1.1694
131940968	chr5:131940968:C:G	1.77165e-08	-1.78844e-10	-0.845717
131941355	chr5:131941355:C:T	1.29963e-08	-1.78844e-10	-1.15555
131941456	chr5:131941456:GC:G	7.91435e-09	-0.657715	-0.993822
131941674	chr5:131941674:A:G	4.85242e-08	0.161848	-2.61742e-10
131941700	chr5:131941700:C:G	8.37169e-09	-1.59536	-2.61742e-10
131941955	chr5:131941955:A:G	1.59637e-08	-1.78844e-10	-0.949896
131942825	chr5:131942825:T:C	3.79871e-09	-1.77376	-0.611794
131943135	chr5:131943135:G:A	6.85066e-09	-1.79587	-2.61742e-10
131943293	chr5:131943293:C:T	1.42024e-08	-1.78844e-10	-1.06681
131943472	chr5:131943472:T:C	5.09455e-09	-1.71967	-0.372373
131943727	chr5:131943727:C:G	3.16605e-08	-0.282383	0.0172372
131944254	chr5:131944254:C:T	4.22348e-09	-1.76608	-0.513475
131944476	chr5:131944476:G:A	1.22008e-08	-1.78844e-10	-1.21872
131945144	chr5:131945144:G:A	9.68897e-08	1.86644	-1.01309
131945413	chr5:131945413:G:C	1.47086e-07	-0.109861	1.38066
131945443	chr5:131945443:C:T	1.22823e-08	-1.78844e-10	-1.21205
131945577	chr5:131945577:G:A	1.50149e-08	-1.78844e-10	-1.01117
131945703	chr5:131945703:A:G	1.22736e-08	-1.78844e-10	-1.21276
131945765	chr5:131945765:G:C	6.876e-09	-1.79218	-2.61742e-10
131945986	chr5:131945986:A:G	1.48086e-08	-1.78844e-10	-1.02501
131946150	chr5:131946150:C:G	1.29969e-08	-1.78844e-10	-1.1555
131946280	chr5:131946280:G:A	2.40325e-08	-1.78844e-10	-0.540808
131946366	chr5:131946366:A:G	1.41641e-08	-1.78844e-10	-1.0695
131946371	chr5:131946371:G:A	8.38734e-09	-0.542226	-1.05127
131946817	chr5:131946817:T:G	1.23239e-08	-1.78844e-10	-1.20867
131947683	chr5:131947683:C:T	3.74148e-08	-0.0896144	-0.00853326
131947848	chr5:131947848:GA:G	6.49092e-08	-0.110108	0.562883
131948088	chr5:131948088:A:G	1.95058e-08	-1.78844e-10	-0.749502
131948171	chr5:131948171:G:A	1.45952e-08	-1.78844e-10	-1.03953
131948656	chr5:131948656:A:G	6.98204e-09	-1.77687	-2.61742e-10
131948740	chr5:131948740:C:T	8.07851e-09	-0.56281	-1.0682
131948917	chr5:131948917:C:T	8.23654e-09	-0.431756	-1.17988
131948980	chr5:131948980:G:A	1.22042e-08	-1.78844e-10	-1.21843
131949236	chr5:131949236:G:A	1.24332e-08	-1.78844e-10	-1.19984
131949422	chr5:131949422:G:A	6.48967e-09	-1.05143	-0.798575
131949847	chr5:131949847:T:C	1.99315e-08	-1.78844e-10	-0.727913
131950375	chr5:131950375:G:A	1.336e-07	1.17464	-2.61742e-10
131950521	chr5:131950521:C:T	2.33074e-08	-1.78844e-10	-0.571444
131950534	chr5:131950534:C:T	1.37182e-08	-1.78844e-10	-1.1015
131950565	chr5:131950565:C:T	1.26173e-08	-1.78844e-10	-1.18515
131951015	chr5:131951015:T:C	9.38388e-09	-0.392676	-1.08855
131951232	chr5:131951232:T:A	1.00427e-08	-1.77468	0.361314
131951801	chr5:131951801:A:G	1.4584e-08	-1.78844e-10	-1.04029
131952658	chr5:131952658:T:C	1.55644e-08	-1.78844e-10	-0.975228
131952743	chr5:131952743:G:T	1.27853e-08	-1.78844e-10	-1.17192
131952775	chr5:131952775:G:A	4.36887e-09	-1.04354	-1.20218
131952842	chr5:131952842:T:C	1.68317e-08	-1.78844e-10	-0.896949
131953007	chr5:131953007:G:C	1.62832e-08	-1.78844e-10	-0.930079
131953098	chr5:131953098:C:T	1.4216e-08	-1.78844e-10	-1.06585
131955201	chr5:131955201:T:C	2.33052e-08	-0.217978	-0.353561
131955521	chr5:131955521:A:C	1.69555e-08	-1.78844e-10	-0.889624
131955872	chr5:131955872:A:G	1.62921e-08	-1.78844e-10	-0.929536
131956163	chr5:131956163:A:G	2.4587e-08	-0.276549	-0.241448
131956810	chr5:131956810:C:T	2.01917e-08	-0.358982	-0.355963
131956865	chr5:131956865:A:T	1.27774e-08	-1.78844e-10	-1.17253
131957418	chr5:131957418:C:G	1.41825e-08	-1.78844e-10	-1.06821
131957630	chr5:131957630:A:T	1.2778e-08	-1.78844e-10	-1.17249
131957658	chr5:131957658:ATGTGTG:A	1.39348e-08	-1.78844e-10	-1.08583
131957890	chr5:131957890:G:A	3.32792e-08	-1.78844e-10	-0.215282
131957919	chr5:131957919:C:T	1.35976e-08	-1.78844e-10	-1.11032
131958045	chr5:131958045:C:T	1.23754e-08	-1.00353	-0.200978
131958166	chr5:131958166:TCATGATACTCTGTGTGC:T	1.24449e-08	-1.78844e-10	-1.1989
131958320	chr5:131958320:C:T	6.99084e-09	-1.77561	-2.61742e-10
131958651	chr5:131958651:A:G	1.26182e-08	-1.78844e-10	-1.18507
131959159	chr5:131959159:C:T	3.52777e-07	-1.78844e-10	2.14562
131959856	chr5:131959856:G:A	1.3882e-08	-1.78844e-10	-1.08962
131960004	chr5:131960004:C:T	2.2492e-08	-1.78844e-10	-0.607055
131960072	chr5:131960072:A:G	1.23697e-08	-1.78844e-10	-1.20497
131960263	chr5:131960263:CA:C	2.29204e-08	-1.78844e-10	-0.588188
131960798	chr5:131960798:A:G	1.23702e-08	-1.78844e-10	-1.20492
131961350	chr5:131961350:T:C	9.17577e-09	-0.415074	-1.08858
131961545	chr5:131961545:A:T	1.23155e-08	-1.78844e-10	-1.20935
131961764	chr5:131961764:A:G	2.2253e-08	-1.78844e-10	-0.617739
131962527	chr5:131962527:G:A	1.45928e-08	-1.78844e-10	-1.03968
131963016	chr5:131963016:C:T	1.23445e-08	-1.78844e-10	-1.20701
131963047	chr5:131963047:C:T	1.25265e-08	-1.78844e-10	-1.19237
131963414	chr5:131963414:T:C	1.3903e-08	-1.78844e-10	-1.08811
131963881	chr5:131963881:G:A	2.00844e-08	-1.78844e-10	-0.720271
131964940	chr5:131964940:C:T	1.32154e-08	-1.78844e-10	-1.13883
131965922	chr5:131965922:G:A	2.30053e-08	-0.310469	-0.274022
131966199	chr5:131966199:C:T	1.37303e-08	-1.78844e-10	-1.10061
131967111	chr5:131967111:G:A	1.22395e-08	-1.78844e-10	-1.21555
131967424	chr5:131967424:G:C	1.14558e-08	-1.28171	-2.61742e-10
131967931	chr5:131967931:C:T	1.30501e-08	-1.78844e-10	-1.15142
131968120	chr5:131968120:A:G	2.36664e-08	-1.78844e-10	-0.556161
131968156	chr5:131968156:T:A	2.60018e-07	-1.78844e-10	1.84053
131968481	chr5:131968481:G:A	1.23335e-08	-1.78844e-10	-1.2079
131968588	chr5:131968588:T:C	2.39956e-08	-1.78844e-10	-0.542345
131968784	chr5:131968784:C:T	1.66601e-08	-1.78844e-10	-0.907197
131968813	chr5:131968813:T:C	1.35707e-08	-1.78844e-10	-1.1123
131969003	chr5:131969003:A:G	1.3663e-08	-1.78844e-10	-1.10552
131969576	chr5:131969576:G:C	2.20732e-08	-1.78844e-10	-0.625851
131969651	chr5:131969651:T:C	1.24022e-08	-1.78844e-10	-1.20234
131969691	chr5:131969691:G:T	1.27048e-08	-0.0858898	-1.09235
131969744	chr5:131969744:G:A	2.56147e-08	-1.78844e-10	-0.477047
131969968	chr5:131969968:C:T	7.12587e-09	-1.75648	-2.61742e-10
131970097	chr5:131970097:G:A	1.58374e-08	-0.957839	-2.61742e-10
131970670	chr5:131970670:A:C	1.60362e-08	-1.78844e-10	-0.945365
131970842	chr5:131970842:T:C	1.09409e-08	-0.254824	-1.07288
131971168	chr5:131971168:C:T	1.23345e-08	-1.78844e-10	-1.20781
131971305	chr5:131971305:G:A	1.47886e-08	-1.78844e-10	-1.02636
131971371	chr5:131971371:T:C	1.23583e-08	-1.78844e-10	-1.20589
131971733	chr5:131971733:C:A	1.38461e-08	-1.78844e-10	-1.09221
131971874	chr5:131971874:C:A	1.24096e-08	-1.78844e-10	-1.20174
131972115	chr5:131972115:C:T	1.22161e-08	-1.78844e-10	-1.21746
131972537	chr5:131972537:G:A	1.73715e-08	-1.73216	0.866773
131972674	chr5:131972674:C:A	1.24096e-08	-1.78844e-10	-1.20174
131973438	chr5:131973438:G:A	1.35242e-08	-1.78844e-10	-1.11573
131973677	chr5:131973677:T:G	1.31741e-08	-1.78844e-10	-1.14196
131973760	chr5:131973760:G:A	1.38619e-08	-1.78844e-10	-1.09107
131974365	chr5:131974365:T:G	5.93881e-09	-1.76552	-0.173182
131974372	chr5:131974372:T:C	1.29669e-08	-1.78844e-10	-1.15782
131974984	chr5:131974984:G:T	1.12599e-08	-1.29897	-2.61742e-10
131975051	chr5:131975051:G:A	7.61057e-09	-1.69068	-2.61742e-10
131975150	chr5:131975150:G:C	1.58965e-08	-1.78844e-10	-0.954119
131975362	chr5:131975362:C:T	1.33848e-08	-1.78844e-10	-1.1261
131975460	chr5:131975460:G:A	1.65198e-08	-1.78844e-10	-0.915658
131975560	chr5:131975560:A:G	1.65283e-08	-1.78844e-10	-0.915139
131975581	chr5:131975581:GCTGAGCCTGGCCTCACAAGCCATCCCTGGA:G	7.2274e-09	-1.74794	0.00560637
131976258	chr5:131976258:T:G	2.03645e-08	-1.78844e-10	-0.706422
131976549	chr5:131976549:A:C	1.25378e-08	-1.78844e-10	-1.19147
131976634	chr5:131976634:G:T	4.87816e-09	-0.974829	-1.16062
131977181	chr5:131977181:C:T	2.62077e-08	-0.332002	-0.122158
131977420	chr5:131977420:C:A	1.29663e-08	-1.78844e-10	-1.15786
131977421	chr5:131977421:A:G	1.26894e-08	-1.78844e-10	-1.17945
131978030	chr5:131978030:T:C	5.23875e-08	0.238454	-2.61742e-10
131978263	chr5:131978263:A:G	1.25682e-08	-1.78844e-10	-1.18905
131978374	chr5:131978374:C:T	1.63735e-08	-1.78844e-10	-0.924551
131979420	chr5:131979420:G:A	1.36984e-08	-1.78844e-10	-1.10294
131979532	chr5:131979532:G:A	1.27726e-08	0.0459766	-1.21889
131979774	chr5:131979774:G:A	1.36987e-08	-1.78844e-10	-1.10292
131979824	chr5:131979824:G:A	1.22115e-08	-1.78844e-10	-1.21784
131980251	chr5:131980251:G:C	1.22933e-08	-1.78844e-10	-1.21116
131980471	chr5:131980471:G:A	2.77264e-08	-0.270744	-0.127085
131980507	chr5:131980507:A:C	7.505e-09	-1.70465	-2.61742e-10
131981029	chr5:131981029:G:A	1.61952e-08	-1.73835	0.802846
131981217	chr5:131981217:A:C	1.22103e-08	-1.78844e-10	-1.21793
131981277	chr5:131981277:C:T	1.57758e-08	-1.78844e-10	-0.961736
131981632	chr5:131981632:A:T	6.95708e-08	0.522129	-2.61742e-10
131981927	chr5:131981927:G:A	1.77439e-08	-1.78844e-10	-0.844176
131982625	chr5:131982625:G:A	1.84143e-08	-1.76807	0.960978
131983095	chr5:131983095:C:T	1.06623e-08	-0.148852	-1.20464
131983343	chr5:131983343:A:G	1.1462e-08	-0.331233	-0.949947
131983558	chr5:131983558:C:T	1.22088e-08	-1.78844e-10	-1.21806
131983758	chr5:131983758:C:T	1.43852e-08	-1.78844e-10	-1.05402
131983767	chr5:131983767:A:G	1.09792e-08	-0.420702	-0.903507
131984265	chr5:131984265:C:T	1.71679e-08	-1.78844e-10	-0.877172
131984362	chr5:131984362:C:G	2.43713e-08	-1.78844e-10	-0.526807
131984600	chr5:131984600:C:T	8.46927e-09	-0.555799	-1.02797
131984685	chr5:131984685:G:T	1.46293e-08	-1.78844e-10	-1.03719
131984769	chr5:131984769:C:T	5.55081e-09	-1.35601	-0.650264
131985037	chr5:131985037:A:G	1.66901e-08	-0.598693	-0.306707
131985142	chr5:131985142:C:G	1.40486e-08	-1.78844e-10	-1.07769
131985249	chr5:131985249:A:T	2.13564e-08	-0.658863	-2.61742e-10
131985266	chr5:131985266:GT:G	2.86181e-08	0.846425	-1.2126
131985548	chr5:131985548:A:G	2.2043e-08	-1.78844e-10	-0.627219
131985749	chr5:131985749:T:C	1.39098e-08	-1.78844e-10	-1.08762
131986191	chr5:131986191:T:C	4.97418e-08	-1.63366	1.82029
131986801	chr5:131986801:C:T	3.0888e-08	0.590096	-0.879942
131987283	chr5:131987283:T:C	5.58514e-09	-0.782367	-1.21774
131987302	chr5:131987302:G:A	1.39098e-08	-1.78844e-10	-1.08762
131987470	chr5:131987470:GAGA:G	3.36359e-08	0.340465	-0.545085
131987548	chr5:131987548:G:C	1.32028e-08	-1.78844e-10	-1.13979
131987703	chr5:131987703:G:A	1.35618e-08	-1.78844e-10	-1.11295
131988557	chr5:131988557:C:CTG	2.20066e-08	0.228914	-0.857789
131988576	chr5:131988576:G:T	1.22756e-08	-1.78844e-10	-1.21261
131988580	chr5:131988580:C:G	1.31193e-08	-1.78844e-10	-1.14613
131988684	chr5:131988684:A:G	5.92977e-09	-1.00264	-0.937591
131988753	chr5:131988753:T:C	1.91851e-08	-1.78844e-10	-0.766083
131989795	chr5:131989795:C:T	1.42339e-08	-1.78844e-10	-1.06459
131990057	chr5:131990057:T:C	1.25964e-08	-1.78844e-10	-1.18681
131990195	chr5:131990195:A:G	1.76053e-08	0.342817	-1.19483
131990207	chr5:131990207:G:A	1.32872e-08	-1.78844e-10	-1.13341
131990451	chr5:131990451:A:G	2.21864e-08	-1.78844e-10	-0.620734
131990840	chr5:131990840:C:A	1.66972e-08	-1.78844e-10	-0.904977
131991405	chr5:131991405:A:G	1.22695e-08	-1.78844e-10	-1.2131
131991464	chr5:131991464:A:T	3.83674e-08	0.843159	-0.916166
131991986	chr5:131991986:C:T	1.40854e-08	-1.78844e-10	-1.07508
131992205	chr5:131992205:G:A	1.27383e-08	-0.0259631	-1.14964
131992457	chr5:131992457:A:C	1.29141e-08	-1.78844e-10	-1.16189
131992736	chr5:131992736:A:G	1.22705e-08	-1.78844e-10	-1.21302
131992830	chr5:131992830:A:C	4.43465e-08	0.662538	-0.59072
131993089	chr5:131993089:C:T	1.47056e-08	-1.78844e-10	-1.03199
131993097	chr5:131993097:G:A	1.40352e-08	-1.78844e-10	-1.07865
131993286	chr5:131993286:A:G	6.27391e-09	-0.812516	-1.0713
131993329	chr5:131993329:G:A	1.30079e-08	-1.78844e-10	-1.15466
131993898	chr5:131993898:T:C	1.18002e-08	-0.235565	-1.01653
131993996	chr5:131993996:A:G	1.45321e-08	-1.78844e-10	-1.04386
131994004	chr5:131994004:C:T	1.22047e-08	-1.78844e-10	-1.2184
131994067	chr5:131994067:C:T	1.71691e-08	-1.78844e-10	-0.877101
131994148	chr5:131994148:C:T	1.42202e-08	-1.78844e-10	-1.06555
131994465	chr5:131994465:G:A	3.60177e-08	0.709677	-0.845882
131994768	chr5:131994768:G:A	3.1664e-08	0.37983	-0.644866
131994822	chr5:131994822:C:T	2.86576e-08	0.510488	-0.875283
131995059	chr5:131995059:C:T	2.03698e-08	0.220183	-0.926343
131995541	chr5:131995541:C:T	2.18641e-08	-1.78844e-10	-0.63537
131995741	chr5:131995741:A:G	1.38062e-08	-1.78844e-10	-1.0951
131995966	chr5:131995966:G:A	3.05219e-09	-1.38617	-1.21819
131996605	chr5:131996605:C:T	1.22328e-08	-1.78844e-10	-1.2161
131996813	chr5:131996813:A:T	1.56576e-08	-1.78844e-10	-0.96926
131997067	chr5:131997067:C:G	1.58937e-08	-1.78844e-10	-0.954295
131997219	chr5:131997219:A:T	7.26937e-09	-1.73655	-2.61742e-10
131997316	chr5:131997316:G:A	1.27793e-08	-1.78844e-10	-1.17239
131997795	chr5:131997795:G:A	1.22474e-08	-1.78844e-10	-1.2149
131997858	chr5:131997858:CT:C	1.29714e-08	-1.78844e-10	-1.15747
131998050	chr5:131998050:C:T	1.31199e-08	-1.78844e-10	-1.14608
131998438	chr5:131998438:G:C	5.02511e-08	1.34553	-1.14871
131998539	chr5:131998539:A:G	1.34233e-08	-1.78844e-10	-1.12322
131998551	chr5:131998551:C:T	6.54266e-08	-1.78844e-10	0.460713
131998831	chr5:131998831:C:T	1.37128e-08	-1.78844e-10	-1.10189
131999064	chr5:131999064:A:G	1.25443e-08	-1.78844e-10	-1.19095
131999130	chr5:131999130:G:A	1.35421e-08	-1.78844e-10	-1.11441
131999648	chr5:131999648:C:T	1.39771e-08	-1.78844e-10	-1.08279
132000645	chr5:132000645:T:C	1.30054e-08	-1.78844e-10	-1.15485
132000667	chr5:132000667:G:C	1.2918e-08	-1.78844e-10	-1.16159
132000838	chr5:132000838:G:A	1.40466e-08	-1.78844e-10	-1.07784
132000881	chr5:132000881:G:A	1.30462e-08	-1.78844e-10	-1.15172
132001120	chr5:132001120:CAG:C	1.75087e-08	-1.78844e-10	-0.857516
132001126	chr5:132001126:TG:T	1.83982e-08	-1.78844e-10	-0.807964
132001278	chr5:132001278:G:A	1.22219e-08	-1.78844e-10	-1.21698
132001350	chr5:132001350:C:G	1.41642e-08	-1.78844e-10	-1.0695
132001364	chr5:132001364:G:C	1.82924e-08	-1.78844e-10	-0.81373
132001434	chr5:132001434:G:A	1.3649e-08	-1.78844e-10	-1.10655
132001716	chr5:132001716:G:C	3.49738e-08	-0.165615	-2.61742e-10
132001752	chr5:132001752:C:T	1.69176e-08	-1.78844e-10	-0.891861
132001827	chr5:132001827:G:A	3.72174e-08	-1.78844e-10	-0.10344
132001987	chr5:132001987:A:G	6.86322e-09	-1.79404	-2.61742e-10
132002133	chr5:132002133:A:G	1.41312e-08	-1.78844e-10	-1.07183
132003396	chr5:132003396:T:C	2.30645e-08	0.539829	-1.12175
132003718	chr5:132003718:A:G	2.0013e-08	-1.78844e-10	-0.723832
132003788	chr5:132003788:G:A	1.27533e-08	-1.78844e-10	-1.17442
132003817	chr5:132003817:T:C	1.33666e-08	-1.78844e-10	-1.12746
132004153	chr5:132004153:T:C	6.20847e-09	-0.685623	-1.20868
132004339	chr5:132004339:C:T	3.24101e-07	3.1736	-1.11276
132004462	chr5:132004462:G:A	1.44901e-08	-1.78844e-10	-1.04675
132004647	chr5:132004647:G:A	1.455e-08	-1.78844e-10	-1.04263
132004978	chr5:132004978:C:T	1.46056e-08	-1.78844e-10	-1.03881
132005009	chr5:132005009:G:A	1.92956e-08	0.310423	-1.07076
132005023	chr5:132005023:G:A	1.35456e-08	-1.78844e-10	-1.11415
132005048	chr5:132005048:A:G	1.2341e-08	-1.78844e-10	-1.20729
132005407	chr5:132005407:G:A	1.34914e-08	-1.78844e-10	-1.11816
132006085	chr5:132006085:A:C	1.38373e-08	-1.78844e-10	-1.09284
132006126	chr5:132006126:A:G	1.222e-08	-1.78844e-10	-1.21714
132006545	chr5:132006545:A:G	4.72918e-08	-1.78844e-10	0.136122
132006603	chr5:132006603:G:A	1.39564e-08	-1.78844e-10	-1.08428
132006854	chr5:132006854:TG:T	1.26286e-08	-1.78844e-10	-1.18425
132006879	chr5:132006879:T:A	1.36539e-08	-1.78844e-10	-1.10619
132007026	chr5:132007026:C:T	1.33288e-08	-1.78844e-10	-1.13028
132007324	chr5:132007324:A:C	1.12941e-07	2.21458	-1.20793
132007961	chr5:132007961:T:C	1.22155e-08	-1.78844e-10	-1.21751
132008098	chr5:132008098:C:T	1.23739e-08	-1.78844e-10	-1.20463
132008369	chr5:132008369:A:C	1.38177e-08	-1.78844e-10	-1.09426
132008548	chr5:132008548:C:T	1.34094e-08	-1.78844e-10	-1.12426
132008699	chr5:132008699:A:G	5.4303e-09	-0.809575	-1.21865
132008832	chr5:132008832:C:T	1.4141e-08	-1.78844e-10	-1.07114
132009202	chr5:132009202:C:T	1.28723e-08	-1.78844e-10	-1.16514
132009355	chr5:132009355:A:ATC	1.24221e-08	-1.78844e-10	-1.20073
132009539	chr5:132009539:G:A	5.626e-09	-0.906572	-1.08625
132009809	chr5:132009809:G:A	1.2363e-08	-1.78844e-10	-1.20551
132009904	chr5:132009904:C:T	1.27999e-08	-1.78844e-10	-1.17078
132009985	chr5:132009985:C:T	1.27805e-08	-1.78844e-10	-1.17229
132010237	chr5:132010237:T:C	1.52649e-08	-1.78844e-10	-0.994661
132010347	chr5:132010347:C:T	2.45245e-09	-1.60439	-1.21874
132010598	chr5:132010598:T:C	1.41676e-08	-1.78844e-10	-1.06925
132010880	chr5:132010880:G:A	1.22751e-08	-1.78844e-10	-1.21264
132010948	chr5:132010948:C:T	6.27224e-09	-0.790515	-1.09357
132011288	chr5:132011288:C:T	1.29997e-08	-1.78844e-10	-1.15529
132011312	chr5:132011312:A:C	1.23082e-08	-1.78844e-10	-1.20995
132011708	chr5:132011708:C:G	1.45042e-08	-1.78844e-10	-1.04578
132011827	chr5:132011827:G:A	2.89305e-07	3.12186	-1.17459
132012478	chr5:132012478:A:G	1.58767e-08	0.00612158	-0.961481
132012572	chr5:132012572:GC:G	1.23229e-08	-1.78844e-10	-1.20876
132013185	chr5:132013185:A:G	1.58358e-08	0.0915218	-1.04946
132013706	chr5:132013706:G:A	1.4172e-08	-1.78844e-10	-1.06895
132013713	chr5:132013713:A:G	1.625e-08	-1.78844e-10	-0.932121
132014742	chr5:132014742:T:C	1.24092e-08	-1.78844e-10	-1.20177
132015007	chr5:132015007:T:C	1.39041e-08	-1.78844e-10	-1.08803
132015201	chr5:132015201:C:G	1.3418e-08	-1.78844e-10	-1.12362
132015210	chr5:132015210:G:A	1.55173e-08	0.00746719	-0.985729
132015725	chr5:132015725:A:G	1.22062e-08	-1.78844e-10	-1.21827
132015946	chr5:132015946:G:A	1.53113e-08	-1.78844e-10	-0.991621
132015952	chr5:132015952:A:G	1.28723e-08	-1.78844e-10	-1.16514
132016435	chr5:132016435:A:G	1.28009e-08	-1.78844e-10	-1.1707
132016873	chr5:132016873:C:T	1.4151e-08	-1.78844e-10	-1.07043
132016926	chr5:132016926:C:T	1.33879e-08	-1.78844e-10	-1.12586
132017110	chr5:132017110:A:G	1.23744e-08	-1.78844e-10	-1.20459
132017592	chr5:132017592:C:T	2.61241e-09	-1.54137	-1.21857
132017594	chr5:132017594:G:GA	1.24564e-08	-1.78844e-10	-1.19798
132017625	chr5:132017625:T:G	1.23522e-08	-1.78844e-10	-1.20638
132017831	chr5:132017831:C:T	1.31172e-08	-1.78844e-10	-1.14629
132017853	chr5:132017853:G:C	2.89931e-09	-1.44924	-1.2065
132017891	chr5:132017891:T:C	1.62559e-08	-1.78844e-10	-0.931761
132018325	chr5:132018325:G:T	1.51309e-08	-1.78844e-10	-1.00347
132018401	chr5:132018401:G:A	2.99704e-09	-1.41697	-1.20562
132018480	chr5:132018480:A:G	2.3805e-09	-1.63423	-1.21868
132018542	chr5:132018542:A:G	1.48091e-08	-1.78844e-10	-1.02497
132018981	chr5:132018981:C:T	2.52291e-09	-1.59853	-1.19627
132019154	chr5:132019154:ACCAATAACTAATTGGT:A	1.24992e-08	-1.78844e-10	-1.19455
132019259	chr5:132019259:G:A	1.01591e-08	-0.406879	-0.994966
132019454	chr5:132019454:C:T	1.85468e-08	-1.78844e-10	-0.799919
132019777	chr5:132019777:G:T	1.24177e-08	-1.78844e-10	-1.20109
132019958	chr5:132019958:G:GC	1.52566e-08	-1.78844e-10	-0.995201
132020016	chr5:132020016:C:A	1.22409e-08	-1.78844e-10	-1.21543
132020252	chr5:132020252:G:A	1.21985e-08	-1.78844e-10	-1.2189
132020324	chr5:132020324:C:T	2.27964e-08	-1.78844e-10	-0.593611
132020516	chr5:132020516:G:A	5.98279e-09	-1.03003	-0.901296
132020642	chr5:132020642:T:G	1.22431e-08	-1.78844e-10	-1.21525
132020703	chr5:132020703:G:C	1.22763e-08	-1.78844e-10	-1.21254
132020746	chr5:132020746:G:T	5.52013e-09	-1.23127	-0.780542
132021002	chr5:132021002:T:A	1.21983e-08	-1.78844e-10	-1.21892
132021502	chr5:132021502:T:C	4.77905e-09	-1.25777	-0.898204
132021661	chr5:132021661:G:A	6.00222e-09	-1.08135	-0.846731
132021718	chr5:132021718:G:C	1.25488e-08	-0.0908494	-1.09974
132021924	chr5:132021924:A:G	5.27191e-09	-1.27138	-0.786446
132022065	chr5:132022065:G:A	5.15577e-09	-0.961981	-1.11812
132022347	chr5:132022347:A:G	1.22973e-08	-1.78844e-10	-1.21083
132022932	chr5:132022932:A:G	1.22397e-08	-1.78844e-10	-1.21553
132023306	chr5:132023306:T:C	5.55442e-09	-1.10271	-0.902908
132023928	chr5:132023928:T:C	1.22921e-08	-1.78844e-10	-1.21126
132023985	chr5:132023985:C:T	6.7712e-09	-0.867316	-0.94022
132024139	chr5:132024139:A:T	1.224e-08	-1.78844e-10	-1.21551
132024284	chr5:132024284:T:C	1.22474e-08	-1.78844e-10	-1.2149
132024321	chr5:132024321:G:A	4.94371e-09	-0.904104	-1.21799
132024747	chr5:132024747:A:G	1.2243e-08	-1.78844e-10	-1.21526
132025031	chr5:132025031:G:C	1.43069e-08	-1.78844e-10	-1.05947
132025266	chr5:132025266:G:A	1.23666e-08	-1.78844e-10	-1.20522
132025327	chr5:132025327:C:T	1.30243e-08	-1.78844e-10	-1.1534
132025658	chr5:132025658:G:A	1.52135e-08	-1.78844e-10	-0.998031
132025797	chr5:132025797:T:C	2.54168e-09	-1.57128	-1.21611
132026223	chr5:132026223:G:T	6.21057e-09	-1.13926	-0.754698
132026311	chr5:132026311:G:A	1.36894e-08	-1.78844e-10	-1.10359
132026377	chr5:132026377:C:A	1.41089e-08	-1.78844e-10	-1.07341
132026409	chr5:132026409:G:T	2.26113e-08	-1.78844e-10	-0.601766
132027462	chr5:132027462:C:T	1.21985e-08	-1.78844e-10	-1.2189
132027761	chr5:132027761:A:G	6.73793e-09	-0.866688	-0.945774
132027970	chr5:132027970:T:C	1.97268e-07	-1.78844e-10	1.56435
132028286	chr5:132028286:A:G	5.64661e-09	-0.916686	-1.07247
132028321	chr5:132028321:C:A	5.99157e-09	-1.1033	-0.826565
132028470	chr5:132028470:T:C	1.22481e-08	-1.78844e-10	-1.21484
132028640	chr5:132028640:T:A	3.67739e-09	-1.28334	-1.13467
132028817	chr5:132028817:T:G	6.53371e-09	-0.892116	-0.951125
132028828	chr5:132028828:T:C	6.43545e-09	-1.12536	-0.733033
132028990	chr5:132028990:G:A	1.22481e-08	-1.78844e-10	-1.21484
132029003	chr5:132029003:C:T	1.30192e-08	-1.78844e-10	-1.15379
132029043	chr5:132029043:A:T	3.53181e-09	-1.30316	-1.15524
132029440	chr5:132029440:A:G	1.25314e-08	-1.78844e-10	-1.19198
132029632	chr5:132029632:A:G	1.36948e-08	-1.78844e-10	-1.1032
132029766	chr5:132029766:C:T	1.5459e-08	-1.78844e-10	-0.982026
132029830	chr5:132029830:G:T	1.43264e-08	-1.78844e-10	-1.05811
132030144	chr5:132030144:T:C	1.3439e-08	-1.78844e-10	-1.12205
132030180	chr5:132030180:A:G	6.51548e-09	-0.687232	-1.1588
132030271	chr5:132030271:C:T	2.19727e-08	-1.78844e-10	-0.630416
132030286	chr5:132030286:G:A	6.15985e-09	-1.04902	-0.853145
132030298	chr5:132030298:A:G	1.36336e-08	-1.78844e-10	-1.10768
132030603	chr5:132030603:G:A	1.28721e-08	-1.78844e-10	-1.16515
132031162	chr5:132031162:T:C	1.2204e-08	-1.78844e-10	-1.21845
132031221	chr5:132031221:A:G	1.36666e-08	-1.78844e-10	-1.10526
132031348	chr5:132031348:A:G	5.60365e-08	0.305788	-2.61742e-10
132031917	chr5:132031917:C:T	6.52617e-09	-1.0549	-0.789492
132032310	chr5:132032310:A:C	1.42789e-08	-1.78844e-10	-1.06143
132032669	chr5:132032669:T:C	1.27557e-08	-1.78844e-10	-1.17424
132033475	chr5:132033475:G:A	6.83853e-09	-0.843655	-0.953987
132033599	chr5:132033599:T:G	1.36919e-08	-1.78844e-10	-1.10341
132033758	chr5:132033758:A:G	6.28725e-09	-1.13316	-0.748533
132034166	chr5:132034166:A:G	1.29552e-08	-1.78844e-10	-1.15872
132034417	chr5:132034417:C:T	1.27508e-08	-1.78844e-10	-1.17462
132035134	chr5:132035134:G:T	6.26915e-09	-1.06273	-0.821848
132036012	chr5:132036012:T:C	1.32994e-08	-1.78844e-10	-1.1325
132036268	chr5:132036268:G:A	1.05757e-08	-1.36166	-2.61742e-10
132036306	chr5:132036306:A:G	1.2378e-07	1.35738	-0.259097
132036445	chr5:132036445:G:A	1.21984e-08	-1.78844e-10	-1.21891
132036574	chr5:132036574:A:G	6.21337e-09	-1.07762	-0.815892
132036592	chr5:132036592:C:T	5.94967e-09	-0.904033	-1.03285
132036975	chr5:132036975:C:T	1.47599e-08	-1.78844e-10	-1.0283
132037503	chr5:132037503:A:T	6.22348e-09	-1.09339	-0.798495
132037965	chr5:132037965:A:G	1.27125e-08	-1.78844e-10	-1.17763
132038187	chr5:132038187:C:T	1.28668e-08	-1.78844e-10	-1.16556
132038239	chr5:132038239:G:C	6.85032e-09	-1.79592	-2.61742e-10
132039062	chr5:132039062:G:A	1.57958e-08	-1.78844e-10	-0.960469
132039782	chr5:132039782:G:A	1.47534e-08	-1.78844e-10	-1.02874
132040671	chr5:132040671:T:G	1.46437e-08	-1.78844e-10	-1.03621
132041028	chr5:132041028:G:A	3.11635e-08	-1.78844e-10	-0.280969
132041072	chr5:132041072:G:A	1.29393e-08	-1.78844e-10	-1.15994
132041120	chr5:132041120:G:A	1.24638e-08	-1.78844e-10	-1.19739
132041164	chr5:132041164:C:T	6.72951e-09	-0.995344	-0.818369
132041404	chr5:132041404:C:T	6.46258e-09	-1.01962	-0.834571
132041465	chr5:132041465:T:C	1.21987e-08	-1.78844e-10	-1.21889
132041550	chr5:132041550:AT:A	1.22032e-08	-1.78844e-10	-1.21852
132041980	chr5:132041980:T:C	7.95523e-09	-0.893454	-0.752931
132042017	chr5:132042017:G:A	1.2819e-08	-1.78844e-10	-1.16928
132042047	chr5:132042047:G:C	1.53748e-08	-1.78844e-10	-0.987487
132042096	chr5:132042096:A:AT	9.90437e-09	-0.52889	-0.898349
132042133	chr5:132042133:T:A	4.91337e-09	-1.06	-1.06826
132042438	chr5:132042438:T:C	8.80286e-09	-0.793718	-0.75142
132042688	chr5:132042688:C:G	8.45704e-09	-0.789228	-0.795988
132042953	chr5:132042953:A:C	1.45668e-08	-1.78844e-10	-1.04147
132043353	chr5:132043353:T:A	2.30701e-08	-1.78844e-10	-0.581678
132043507	chr5:132043507:CT:C	5.64517e-09	-0.77094	-1.21847
132043520	chr5:132043520:C:T	1.22042e-08	-1.78844e-10	-1.21844
132043556	chr5:132043556:A:G	6.58464e-09	-0.823792	-1.01168
132043963	chr5:132043963:C:T	7.67636e-09	-1.01223	-0.669842
132044274	chr5:132044274:C:T	1.24043e-08	-1.78844e-10	-1.20217
132044395	chr5:132044395:G:A	1.48753e-08	-1.78844e-10	-1.02052
132044487	chr5:132044487:G:A	1.22218e-08	-1.78844e-10	-1.21699
132044529	chr5:132044529:A:C	1.22024e-08	-1.78844e-10	-1.21858
132044768	chr5:132044768:C:A	1.22236e-08	-1.78844e-10	-1.21684
132044965	chr5:132044965:C:T	1.4057e-07	1.46296	-0.237468
132045151	chr5:132045151:G:A	1.22629e-08	-1.78844e-10	-1.21364
132045632	chr5:132045632:G:A	5.28684e-09	-1.11987	-0.935126
132045751	chr5:132045751:A:T	1.24424e-08	-1.78844e-10	-1.19911
132045894	chr5:132045894:C:T	5.30134e-09	-1.13578	-0.916472
132045933	chr5:132045933:A:G	1.46358e-08	-1.78844e-10	-1.03675
132046334	chr5:132046334:G:A	1.54308e-08	-1.78844e-10	-0.983851
132046611	chr5:132046611:C:T	1.22325e-08	-1.78844e-10	-1.21612
132046699	chr5:132046699:G:C	1.59658e-08	-1.78844e-10	-0.949768
132046787	chr5:132046787:G:A	1.22054e-08	-1.78844e-10	-1.21834
132047171	chr5:132047171:C:T	1.22625e-08	-1.78844e-10	-1.21367
132047414	chr5:132047414:ACTAG:A	1.31612e-08	-1.78844e-10	-1.14294
132047766	chr5:132047766:G:A	4.0115e-09	-1.28261	-1.04844
132047921	chr5:132047921:C:T	1.24212e-08	-1.78844e-10	-1.20081
132047974	chr5:132047974:A:C	4.75719e-09	-0.978793	-1.18176
132048030	chr5:132048030:T:C	1.22363e-08	-1.78844e-10	-1.21581
132048290	chr5:132048290:G:C	4.16325e-08	1.21528	-1.20661
132049085	chr5:132049085:C:T	2.13484e-08	-1.78844e-10	-0.659237
132049982	chr5:132049982:CTGAG:C	7.5469e-08	0.603507	-2.61742e-10
132050003	chr5:132050003:T:C	1.25577e-08	-1.78844e-10	-1.18988
132050071	chr5:132050071:A:G	1.51068e-08	-1.78844e-10	-1.00507
132050449	chr5:132050449:G:A	5.11192e-09	-0.964386	-1.12426
132050464	chr5:132050464:T:G	1.47812e-08	-1.78844e-10	-1.02686
132050666	chr5:132050666:C:T	5.45333e-09	-0.899966	-1.12402
132051508	chr5:132051508:T:C	1.27236e-08	-1.78844e-10	-1.17676
132051627	chr5:132051627:C:T	5.53135e-09	-1.12929	-0.880497
132051643	chr5:132051643:C:T	1.22295e-08	-1.78844e-10	-1.21637
132051649	chr5:132051649:T:C	1.22314e-08	-1.78844e-10	-1.21621
132051725	chr5:132051725:C:T	1.2243e-08	-1.78844e-10	-1.21526
132051860	chr5:132051860:T:C	3.41819e-09	-1.37454	-1.11657
132052335	chr5:132052335:G:A	5.74549e-09	-1.07433	-0.897471
132052366	chr5:132052366:TAA:T	1.21985e-08	-1.78844e-10	-1.2189
132052520	chr5:132052520:C:T	2.65442e-09	-1.52912	-1.21487
132052526	chr5:132052526:G:A	5.7449e-09	-0.857822	-1.11408
132052560	chr5:132052560:T:C	2.46109e-08	-1.78844e-10	-0.517027
132052729	chr5:132052729:G:A	1.45929e-08	-1.78844e-10	-1.03968
132053756	chr5:132053756:A:G	7.24248e-09	-0.890834	-0.849418
132053781	chr5:132053781:T:C	1.51021e-08	-1.78844e-10	-1.00538
132053814	chr5:132053814:T:C	5.78811e-09	-0.954166	-1.01024
132054091	chr5:132054091:C:T	1.55554e-08	-1.78844e-10	-0.975808
132054668	chr5:132054668:C:T	1.299e-08	-1.78844e-10	-1.15604
132054688	chr5:132054688:T:G	4.83259e-09	-0.963176	-1.18166
132054716	chr5:132054716:AAG:A	1.26001e-08	-1.78844e-10	-1.18651
132055019	chr5:132055019:C:T	1.22508e-08	-1.78844e-10	-1.21462
132055071	chr5:132055071:G:A	1.62167e-08	-1.78844e-10	-0.934176
132055205	chr5:132055205:T:C	2.58025e-08	-1.78844e-10	-0.469743
132055505	chr5:132055505:T:C	1.21996e-08	-1.78844e-10	-1.21881
132055697	chr5:132055697:A:T	5.89582e-09	-0.782781	-1.16319
132055765	chr5:132055765:A:T	3.88573e-08	1.10935	-1.16967
132055780	chr5:132055780:T:C	4.51529e-09	-1.11014	-1.10261
132055905	chr5:132055905:A:G	4.63398e-09	-1.08967	-1.09712
132056056	chr5:132056056:G:A	4.49713e-09	-1.10725	-1.10952
132056136	chr5:132056136:G:A	1.33009e-08	-1.78844e-10	-1.13238
132056244	chr5:132056244:G:C	1.30112e-08	-1.78844e-10	-1.15441
132056490	chr5:132056490:C:T	1.21996e-08	-1.78844e-10	-1.21881
132057211	chr5:132057211:G:A	1.76917e-08	-1.78844e-10	-0.847119
132057531	chr5:132057531:C:T	1.22336e-08	-1.78844e-10	-1.21603
132057719	chr5:132057719:CA:C	1.5988e-08	-1.78844e-10	-0.948379
132057982	chr5:132057982:G:A	1.28724e-08	-1.78844e-10	-1.16513
132058075	chr5:132058075:A:G	1.35801e-08	-1.78844e-10	-1.11161
132058108	chr5:132058108:C:T	1.24979e-08	-1.78844e-10	-1.19465
132058283	chr5:132058283:T:C	3.93558e-09	-1.39818	-0.951973
132058459	chr5:132058459:G:T	1.22945e-08	-1.78844e-10	-1.21106
132058758	chr5:132058758:G:A	2.15426e-09	-1.79191	-1.16086
132058762	chr5:132058762:C:A	1.22384e-07	1.08694	-2.61742e-10
132059045	chr5:132059045:C:T	1.18386e-08	-0.177221	-1.07163
132059332	chr5:132059332:C:T	1.38258e-08	-1.78844e-10	-1.09368
132059390	chr5:132059390:T:A	1.22342e-08	-1.78844e-10	-1.21598
132059422	chr5:132059422:G:A	5.64756e-09	-0.869118	-1.11987
132059811	chr5:132059811:T:TTCTCC	1.36814e-08	-1.78844e-10	-1.10418
132059889	chr5:132059889:C:T	1.50455e-08	-1.78844e-10	-1.00914
132059899	chr5:132059899:G:GTGTCCTCAAGAGCTCC	1.38736e-08	-1.78844e-10	-1.09023
132059928	chr5:132059928:G:A	1.35641e-08	-1.78844e-10	-1.11279
132060014	chr5:132060014:T:C	1.25814e-08	-1.78844e-10	-1.188
132060639	chr5:132060639:C:T	5.6763e-09	-0.764983	-1.21893
132060650	chr5:132060650:T:G	1.27856e-08	-1.78844e-10	-1.17189
132060785	chr5:132060785:C:T	1.00809e-08	-0.326914	-1.08266
132061024	chr5:132061024:G:A	1.22048e-08	-1.78844e-10	-1.21839
132061033	chr5:132061033:G:A	1.63665e-08	-1.78844e-10	-0.92498
132061372	chr5:132061372:TA:T	1.55336e-08	-1.78844e-10	-0.977211
132061420	chr5:132061420:A:G	1.38113e-08	-1.78844e-10	-1.09473
132062006	chr5:132062006:C:T	1.55269e-08	-1.78844e-10	-0.977643
132062199	chr5:132062199:C:G	1.29624e-08	-1.78844e-10	-1.15816
132062464	chr5:132062464:G:C	1.51572e-08	-1.78844e-10	-1.00174
132063288	chr5:132063288:G:A	1.25486e-08	-1.78844e-10	-1.19061
132063511	chr5:132063511:C:T	1.60686e-08	-1.78844e-10	-0.943347
132063625	chr5:132063625:C:T	1.41788e-08	-1.78844e-10	-1.06847
132063680	chr5:132063680:T:C	1.28762e-08	-1.78844e-10	-1.16484
132063688	chr5:132063688:C:T	1.22804e-08	-1.78844e-10	-1.21221
132063787	chr5:132063787:C:T	1.22402e-08	-1.78844e-10	-1.21549
132063844	chr5:132063844:C:T	7.33056e-09	-1.72816	-2.61742e-10
132064650	chr5:132064650:T:C	1.23058e-08	-1.78844e-10	-1.21014
132065129	chr5:132065129:G:A	1.31894e-08	-1.78844e-10	-1.1408
132065222	chr5:132065222:T:A	1.30714e-08	-1.78844e-10	-1.14979
132065641	chr5:132065641:G:A	8.51066e-09	-0.494056	-1.08484
132065810	chr5:132065810:G:A	2.17293e-09	-1.72526	-1.21888
132065837	chr5:132065837:A:G	3.66157e-08	-1.78844e-10	-0.119739
132066108	chr5:132066108:C:T	6.35748e-09	-0.917566	-0.953017
132066152	chr5:132066152:C:T	1.6045e-06	4.87624	-1.21589
132066322	chr5:132066322:A:C	2.76733e-09	-1.78382	-0.918517
132066455	chr5:132066455:C:T	1.28958e-08	-1.78844e-10	-1.16331
132066757	chr5:132066757:A:G	1.93179e-08	0.166689	-0.925871
132067045	chr5:132067045:C:T	3.29329e-06	5.48731	-1.10789
132067122	chr5:132067122:C:T	6.94277e-09	-1.78251	-2.61742e-10
132067266	chr5:132067266:G:A	1.28714e-08	-1.78844e-10	-1.16521
132067810	chr5:132067810:T:A	1.47701e-08	-1.78844e-10	-1.02761
132067839	chr5:132067839:G:A	6.85331e-09	-1.79548	-2.61742e-10
132068116	chr5:132068116:G:A	2.05512e-08	-1.78844e-10	-0.697293
132068125	chr5:132068125:G:C	1.38833e-08	-1.78844e-10	-1.08953
132068137	chr5:132068137:G:A	1.49701e-08	-1.78844e-10	-1.01416
132068310	chr5:132068310:G:A	1.79631e-08	-1.78844e-10	-0.831893
132068400	chr5:132068400:C:G	6.41152e-06	5.32455	-0.278918
132068431	chr5:132068431:T:A	1.22921e-08	-1.78844e-10	-1.21126
132068463	chr5:132068463:C:T	1.42404e-08	-1.78844e-10	-1.06413
132068750	chr5:132068750:T:C	1.24617e-08	-1.78844e-10	-1.19756
132068753	chr5:132068753:A:T	6.69533e-09	-0.601898	-1.21691
132068977	chr5:132068977:G:C	1.86565e-08	-1.78844e-10	-0.794019
132069083	chr5:132069083:C:A	1.77422e-08	-1.78844e-10	-0.844269
132069195	chr5:132069195:T:C	2.56814e-08	-1.78844e-10	-0.474448
132069334	chr5:132069334:T:C	7.86686e-09	-0.441662	-1.21589
132070079	chr5:132070079:G:A	1.29821e-08	-1.78844e-10	-1.15665
132070238	chr5:132070238:G:A	1.33115e-08	-1.78844e-10	-1.13159
132070502	chr5:132070502:A:G	1.30337e-08	-1.78844e-10	-1.15268
132070754	chr5:132070754:G:A	3.22659e-08	-1.78844e-10	-0.246203
132071437	chr5:132071437:C:A	1.24346e-08	-1.78844e-10	-1.19973
132071446	chr5:132071446:T:A	3.32032e-09	-1.30136	-1.21879
132071481	chr5:132071481:A:G	1.31614e-08	-1.78844e-10	-1.14293
132071779	chr5:132071779:G:T	1.23085e-08	-1.78844e-10	-1.20993
132071797	chr5:132071797:C:T	1.76761e-08	-1.78844e-10	-0.848
132071908	chr5:132071908:T:C	2.2345e-06	5.10451	-1.11295
132072175	chr5:132072175:C:T	1.53162e-08	-1.78844e-10	-0.991305
132072356	chr5:132072356:G:C	1.26892e-08	-1.78844e-10	-1.17946
132072384	chr5:132072384:A:G	3.18373e-06	5.45279	-1.10719
132072632	chr5:132072632:C:A	1.40593e-08	-1.78844e-10	-1.07693
132072649	chr5:132072649:C:T	1.22124e-08	-1.78844e-10	-1.21776
132072746	chr5:132072746:A:G	1.2341e-08	-1.78844e-10	-1.20729
132072769	chr5:132072769:G:A	1.22346e-08	-1.78844e-10	-1.21595
132073149	chr5:132073149:A:C	3.3006e-06	5.44381	-1.06217
132073889	chr5:132073889:G:A	2.15457e-08	-1.78844e-10	-0.650038
132073904	chr5:132073904:G:A	1.2397e-08	-1.78844e-10	-1.20276
132074425	chr5:132074425:G:A	1.28487e-08	-1.78844e-10	-1.16697
132074434	chr5:132074434:G:A	1.28571e-08	-1.78844e-10	-1.16632
132074987	chr5:132074987:G:C	1.36021e-08	-1.78844e-10	-1.10999
132075086	chr5:132075086:A:G	4.06995e-09	-1.78842	-0.528165
132075186	chr5:132075186:T:C	1.16837e-05	6.83914	-1.19341
132075207	chr5:132075207:AG:A	1.33334e-08	-1.78844e-10	-1.12994
132075408	chr5:132075408:A:T	8.13642e-09	-1.62386	-2.61742e-10
132075445	chr5:132075445:C:T	6.15647e-08	1.61879	-1.21892
132075767	chr5:132075767:T:C	8.49895e-08	1.50145	-0.779134
132076239	chr5:132076239:G:A	3.27552e-08	0.981792	-1.21294
132076270	chr5:132076270:G:A	1.44403e-08	-1.78844e-10	-1.05019
132076475	chr5:132076475:C:T	1.23202e-08	-1.78844e-10	-1.20897
132076499	chr5:132076499:G:T	1.63335e-08	-1.78844e-10	-0.926998
132076545	chr5:132076545:A:G	5.46799e-08	1.22068	-0.939403
132076880	chr5:132076880:C:T	6.85554e-09	-1.79516	-2.61742e-10
132077452	chr5:132077452:A:G	1.7275e-08	-1.78844e-10	-0.870953
132077516	chr5:132077516:C:T	1.74669e-08	-1.78844e-10	-0.859908
132077562	chr5:132077562:G:A	3.66294e-08	0.988927	-1.10829
132077637	chr5:132077637:T:C	1.25883e-08	-1.78844e-10	-1.18745
132078028	chr5:132078028:G:A	1.37381e-06	4.72255	-1.21742
132078029	chr5:132078029:G:T	4.90584e-08	1.39106	-1.21826
132078350	chr5:132078350:A:G	1.44123e-08	-1.78844e-10	-1.05213
132078957	chr5:132078957:C:T	5.5894e-09	-1.76888	-0.230459
132078990	chr5:132078990:G:T	1.2409e-08	-1.78844e-10	-1.2018
132079373	chr5:132079373:G:C	1.15675e-08	-0.0576799	-1.21433
132079671	chr5:132079671:C:T	1.22029e-08	-1.78844e-10	-1.21854
132079679	chr5:132079679:C:T	6.25085e-08	1.63336	-1.21828
132079743	chr5:132079743:G:A	8.91314e-06	6.59346	-1.21839
132080753	chr5:132080753:G:A	6.9244e-09	-1.78516	-2.61742e-10
132081526	chr5:132081526:C:T	2.81456e-06	4.22235	-2.61742e-10
132081685	chr5:132081685:G:A	1.25244e-08	-1.78844e-10	-1.19253
132081849	chr5:132081849:C:T	3.54133e-08	-1.78844e-10	-0.153128
132082269	chr5:132082269:A:T	1.18872e-08	-0.0441198	-1.20063
132082558	chr5:132082558:C:A	1.22787e-08	-1.78844e-10	-1.21235
132082606	chr5:132082606:G:A	7.54663e-09	-1.03174	-0.667376
132083255	chr5:132083255:A:G	1.40625e-05	7.03539	-1.20434
132083648	chr5:132083648:G:A	1.2201e-08	-1.78844e-10	-1.2187
132083980	chr5:132083980:C:T	1.29549e-08	-1.78844e-10	-1.15874
132084278	chr5:132084278:G:T	1.22075e-08	-1.78844e-10	-1.21817
132084381	chr5:132084381:G:A	1.23043e-08	-1.78844e-10	-1.21027
132084556	chr5:132084556:G:A	1.38879e-05	7.01899	-1.20044
132084595	chr5:132084595:T:G	2.15203e-08	-1.78844e-10	-0.651217
132084671	chr5:132084671:C:T	1.35565e-08	-1.78844e-10	-1.11335
132084821	chr5:132084821:G:A	2.28919e-08	-0.0120844	-0.57735
132084884	chr5:132084884:A:G	1.94414e-08	-1.78844e-10	-0.752813
132085094	chr5:132085094:A:G	1.25726e-08	-1.78844e-10	-1.1887
132085497	chr5:132085497:C:T	1.30683e-05	6.95896	-1.20123
132085986	chr5:132085986:A:G	1.30737e-08	-1.78844e-10	-1.14961
132086025	chr5:132086025:G:A	1.23296e-08	-1.78844e-10	-1.20822
132086417	chr5:132086417:C:T	7.79887e-09	-1.66624	-2.61742e-10
132086443	chr5:132086443:A:G	3.61521e-08	1.08607	-1.21855
132086819	chr5:132086819:A:C	1.37172e-08	0.100284	-1.20185
132086827	chr5:132086827:T:C	1.21982e-08	-1.78844e-10	-1.21893
132086998	chr5:132086998:A:G	2.10508e-08	-1.78844e-10	-0.673276
132087140	chr5:132087140:C:T	6.94092e-09	-1.78278	-2.61742e-10
132087408	chr5:132087408:C:G	1.68795e-08	-1.78844e-10	-0.894115
132087555	chr5:132087555:A:G	2.67162e-08	-1.78844e-10	-0.434946
132087782	chr5:132087782:T:C	3.7037e-08	1.11056	-1.21886
132088273	chr5:132088273:G:A	1.14658e-08	-0.0660829	-1.21476
132088860	chr5:132088860:C:G	1.26117e-08	-1.78844e-10	-1.18559
132088944	chr5:132088944:T:C	1.26905e-08	-1.78844e-10	-1.17936
132089545	chr5:132089545:A:T	1.23709e-08	-1.78844e-10	-1.20487
132089667	chr5:132089667:C:T	1.33311e-08	-1.78844e-10	-1.13012
132089781	chr5:132089781:C:T	1.22861e-08	-1.78844e-10	-1.21175
132089854	chr5:132089854:C:T	1.35599e-08	-1.78844e-10	-1.1131
132090725	chr5:132090725:A:G	1.384e-08	-1.78844e-10	-1.09265
132091113	chr5:132091113:G:T	1.25726e-08	-1.78844e-10	-1.1887
132091117	chr5:132091117:T:C	1.28123e-08	-1.78844e-10	-1.16981
132091325	chr5:132091325:C:G	1.2952e-08	-1.78844e-10	-1.15897
132091468	chr5:132091468:A:G	3.8896e-08	1.1596	-1.21892
132091821	chr5:132091821:G:A	1.58737e-08	-1.78844e-10	-0.955551
132092047	chr5:132092047:C:T	1.23915e-08	-1.78844e-10	-1.2032
132092070	chr5:132092070:T:C	1.38248e-08	-1.78844e-10	-1.09375
132092123	chr5:132092123:AG:A	1.24945e-08	-1.78844e-10	-1.19493
132092177	chr5:132092177:T:G	2.88169e-08	-1.78844e-10	-0.359252
132092270	chr5:132092270:CAT:C	1.22329e-08	-1.78844e-10	-1.21608
132092854	chr5:132092854:G:A	3.48112e-09	-1.26975	-1.20311
132093140	chr5:132093140:A:G	6.04091e-08	-1.78844e-10	0.380925
132093254	chr5:132093254:T:C	1.29142e-08	-1.78844e-10	-1.16189
132094425	chr5:132094425:G:A	6.73662e-08	1.493	-1.00308
132094635	chr5:132094635:C:G	1.57268e-08	-1.78844e-10	-0.964848
132094644	chr5:132094644:G:A	1.52022e-08	-1.78844e-10	-0.998772
132094736	chr5:132094736:G:A	1.35332e-08	-1.78844e-10	-1.11507
132095272	chr5:132095272:G:C	3.70482e-08	-1.78844e-10	-0.107996
132095435	chr5:132095435:G:C	1.37571e-08	-1.78844e-10	-1.09866
132095677	chr5:132095677:G:A	1.94946e-08	-1.78844e-10	-0.750078
132095725	chr5:132095725:G:A	1.28033e-08	-1.78844e-10	-1.17051
132095782	chr5:132095782:C:A	1.24547e-08	-1.78844e-10	-1.19812
132095879	chr5:132095879:C:A	9.74311e-09	-1.44365	-2.61742e-10
132096663	chr5:132096663:G:A	1.22326e-08	-1.78844e-10	-1.21611
132096878	chr5:132096878:G:A	2.48819e-08	-1.78844e-10	-0.506075
132097021	chr5:132097021:G:A	3.6626e-08	0.979556	-1.09901
132097468	chr5:132097468:G:A	6.99307e-09	-1.7753	-2.61742e-10
132097528	chr5:132097528:A:G	1.26265e-08	-1.78844e-10	-1.18442
132097574	chr5:132097574:C:T	1.30208e-08	-1.78844e-10	-1.15367
132097634	chr5:132097634:T:C	1.27111e-08	-1.78844e-10	-1.17774
132098005	chr5:132098005:C:T	1.27964e-08	-1.78844e-10	-1.17105
132098128	chr5:132098128:G:A	1.48238e-08	-1.78844e-10	-1.02398
132098223	chr5:132098223:C:T	1.2275e-08	-1.78844e-10	-1.21265
132098784	chr5:132098784:G:A	1.22326e-08	-1.78844e-10	-1.21611
132099137	chr5:132099137:G:T	1.25663e-08	-1.78844e-10	-1.1892
132099412	chr5:132099412:T:C	1.39617e-08	-1.78844e-10	-1.0839
132099445	chr5:132099445:C:T	6.92814e-09	-1.78462	-2.61742e-10
132099586	chr5:132099586:C:A	2.17702e-07	-1.78844e-10	1.66291
132099959	chr5:132099959:G:A	1.28824e-08	-1.78844e-10	-1.16435
132099969	chr5:132099969:C:T	1.2476e-08	-1.78844e-10	-1.19641
132100358	chr5:132100358:G:C	2.48678e-08	-1.78844e-10	-0.506643
132100524	chr5:132100524:G:A	0.000108445	8.56589	-0.692102
132100671	chr5:132100671:C:T	7.29004e-09	-1.73371	-2.61742e-10
132100676	chr5:132100676:G:T	2.8996e-07	-1.78844e-10	1.94953
132100792	chr5:132100792:G:A	8.45993e-09	-1.58487	-2.61742e-10
132100793	chr5:132100793:G:T	3.70719e-05	7.7817	-0.981299
132100880	chr5:132100880:T:C	9.49495e-09	-1.46946	-2.61742e-10
132100919	chr5:132100919:G:A	1.36555e-08	-1.78844e-10	-1.10607
132101145	chr5:132101145:C:T	2.74439e-08	-0.273707	-0.134363
132101203	chr5:132101203:C:T	1.17833e-07	2.12357	-1.07451
132101268	chr5:132101268:A:G	3.36374e-05	7.91676	-1.21358
132101378	chr5:132101378:C:G	1.70008e-08	-1.78844e-10	-0.886953
132101578	chr5:132101578:A:G	1.33556e-08	-1.78844e-10	-1.12828
132101631	chr5:132101631:A:G	2.26862e-08	-1.78844e-10	-0.598458
132101839	chr5:132101839:G:A	2.12193e-09	-1.76367	-1.20422
132101858	chr5:132101858:C:T	2.59226e-08	-1.78844e-10	-0.4651
132102424	chr5:132102424:C:A	1.38625e-08	-1.78844e-10	-1.09102
132102562	chr5:132102562:C:A	1.3461e-08	-1.78844e-10	-1.12042
132103090	chr5:132103090:C:T	1.22793e-08	-1.78844e-10	-1.2123
132103117	chr5:132103117:C:T	2.84177e-08	0.841739	-1.21494
132103146	chr5:132103146:C:A	1.47405e-08	-1.78844e-10	-1.02962
132103643	chr5:132103643:A:T	2.60812e-08	0.758374	-1.21738
132103972	chr5:132103972:G:A	1.44895e-08	-1.78844e-10	-1.04679
132104617	chr5:132104617:T:C	1.29492e-08	-1.78844e-10	-1.15918
132104927	chr5:132104927:G:T	4.44247e-08	1.2832	-1.20962
132105407	chr5:132105407:C:T	1.2413e-08	-1.78844e-10	-1.20147
132105526	chr5:132105526:A:G	2.38703e-07	-1.78844e-10	1.755
132105739	chr5:132105739:G:A	1.63105e-08	-1.78844e-10	-0.928408
132106612	chr5:132106612:C:T	1.67214e-08	0.295272	-1.1988
132106616	chr5:132106616:C:A	1.36203e-08	-1.78844e-10	-1.10865
132106687	chr5:132106687:AAAAG:A	3.39211e-08	-1.78844e-10	-0.196179
132106770	chr5:132106770:A:C	2.88702e-08	0.860091	-1.2175
132106996	chr5:132106996:A:G	2.22349e-08	0.600144	-1.21869
132107001	chr5:132107001:A:C	2.53125e-08	0.730018	-1.21893
132107012	chr5:132107012:T:C	3.79255e-08	1.13142	-1.21601
132107314	chr5:132107314:A:C	1.22636e-08	-1.78844e-10	-1.21358
132107359	chr5:132107359:A:T	1.22013e-08	-1.78844e-10	-1.21868
132107370	chr5:132107370:A:G	1.22163e-08	-1.78844e-10	-1.21744
132107379	chr5:132107379:T:C	2.37003e-08	-1.78844e-10	-0.554725
132107394	chr5:132107394:T:C	1.37936e-08	-1.78844e-10	-1.09601
132107459	chr5:132107459:T:C	7.15764e-09	-1.75203	-2.61742e-10
132107937	chr5:132107937:C:T	1.23536e-08	-1.78844e-10	-1.20627
132107948	chr5:132107948:C:T	8.59348e-09	-1.56921	-2.61742e-10
132107989	chr5:132107989:A:G	1.22767e-08	-1.78844e-10	-1.21251
132108103	chr5:132108103:C:G	1.33586e-08	-1.78844e-10	-1.12806
132108680	chr5:132108680:A:G	1.39544e-08	-1.78844e-10	-1.08442
132108807	chr5:132108807:T:C	1.24083e-08	-1.78844e-10	-1.20185
132108982	chr5:132108982:T:C	1.45343e-08	-1.78844e-10	-1.04371
132109126	chr5:132109126:A:G	1.63255e-08	-1.78844e-10	-0.927489
132109718	chr5:132109718:T:C	1.22806e-08	-1.78844e-10	-1.21219
132109724	chr5:132109724:A:G	2.78551e-09	-1.78173	-0.914055
132109829	chr5:132109829:T:C	7.42988e-09	-1.71471	-2.61742e-10
132109967	chr5:132109967:A:T	5.29901e-08	1.40824	-1.15835
132110201	chr5:132110201:TA:T	1.63122e-08	-1.78844e-10	-0.9283
132110279	chr5:132110279:C:G	1.63164e-08	-1.78844e-10	-0.928042
132111411	chr5:132111411:A:G	2.54795e-06	5.18432	-1.06149
132112276	chr5:132112276:G:A	1.54755e-08	-1.78844e-10	-0.980959
132112321	chr5:132112321:C:T	6.86509e-09	-1.79377	-2.61742e-10
132112521	chr5:132112521:T:A	1.51149e-08	-1.78844e-10	-1.00453
132112707	chr5:132112707:G:A	1.22807e-08	-1.78844e-10	-1.21219
132112850	chr5:132112850:CA:C	1.30572e-08	-1.78844e-10	-1.15087
132112892	chr5:132112892:A:G	1.3198e-08	-1.78844e-10	-1.14015
132112984	chr5:132112984:T:C	8.03121e-09	-1.37225	-0.26463
132113064	chr5:132113064:A:G	2.48424e-08	0.711254	-1.21892
132113158	chr5:132113158:T:C	1.24484e-08	-1.78844e-10	-1.19863
132113336	chr5:132113336:T:G	1.90445e-08	0.442431	-1.21587
132113356	chr5:132113356:C:T	5.13933e-08	1.41498	-1.19569
132113586	chr5:132113586:G:T	1.35475e-08	-1.78844e-10	-1.11401
132114435	chr5:132114435:C:T	1.98451e-08	-1.78844e-10	-0.732257
132114849	chr5:132114849:T:G	3.85101e-08	1.09707	-1.16636
132115209	chr5:132115209:T:G	1.49649e-08	-1.78844e-10	-1.01451
132115606	chr5:132115606:T:C	1.91285e-08	-1.78844e-10	-0.769037
132115940	chr5:132115940:A:G	1.79052e-08	0.373002	-1.20812
132116163	chr5:132116163:AAGAC:A	5.37024e-08	1.42036	-1.15712
132116628	chr5:132116628:G:A	1.31681e-08	-1.78844e-10	-1.14242
132116730	chr5:132116730:C:T	1.96607e-08	0.458114	-1.19971
132116853	chr5:132116853:G:C	1.46642e-08	-1.78844e-10	-1.0348
132116854	chr5:132116854:C:G	1.46639e-08	-1.78844e-10	-1.03483
132117050	chr5:132117050:C:G	1.22729e-08	-1.78844e-10	-1.21282
132118179	chr5:132118179:C:A	1.62362e-07	-1.78844e-10	1.36962
132118573	chr5:132118573:T:C	1.58677e-08	-1.78844e-10	-0.955926
132119191	chr5:132119191:A:T	1.34587e-08	-1.78844e-10	-1.12059
132119665	chr5:132119665:C:T	1.22499e-08	-1.78844e-10	-1.21469
132119906	chr5:132119906:G:A	1.31976e-08	-1.78844e-10	-1.14018
132120049	chr5:132120049:T:C	1.22041e-08	-1.78844e-10	-1.21844
132120741	chr5:132120741:G:A	2.06703e-08	-1.78844e-10	-0.691519
132120944	chr5:132120944:T:C	4.68242e-08	-1.78844e-10	0.126184
132121233	chr5:132121233:A:C	1.28386e-08	-1.78844e-10	-1.16776
132121280	chr5:132121280:C:T	1.36691e-08	-1.78844e-10	-1.10507
132121309	chr5:132121309:C:T	2.47175e-07	-1.78844e-10	1.78988
132121335	chr5:132121335:G:A	1.8493e-08	0.415436	-1.21826
132121469	chr5:132121469:A:G	2.4263e-08	0.687668	-1.21893
132121487	chr5:132121487:C:T	1.2943e-08	-1.78844e-10	-1.15966
132122060	chr5:132122060:A:G	4.01312e-05	7.57973	-0.700034
132122104	chr5:132122104:C:G	2.11898e-08	0.50643	-1.17313
132122581	chr5:132122581:T:A	2.00265e-08	0.495703	-1.21886
132122605	chr5:132122605:C:G	1.91367e-08	-1.78844e-10	-0.768606
132123173	chr5:132123173:A:C	2.24248e-08	0.608877	-1.21892
132123423	chr5:132123423:T:G	1.30191e-08	-1.78844e-10	-1.1538
132123578	chr5:132123578:C:T	1.29115e-08	-1.78844e-10	-1.16209
132123655	chr5:132123655:C:T	3.7047e-08	1.10915	-1.21718
132123679	chr5:132123679:C:T	3.59042e-08	1.07708	-1.21644
132123883	chr5:132123883:T:C	1.96474e-08	-1.78844e-10	-0.74227
132124904	chr5:132124904:G:A	5.10349e-08	1.35001	-1.13772
132125284	chr5:132125284:C:A	2.84818e-09	-1.79107	-0.882465
132125428	chr5:132125428:T:C	1.29968e-08	-1.78844e-10	-1.15551
132125582	chr5:132125582:T:G	1.5151e-08	-1.78844e-10	-1.00215
132125596	chr5:132125596:T:G	1.23398e-08	-1.78844e-10	-1.20738
132126000	chr5:132126000:C:G	1.30514e-08	-1.78844e-10	-1.15132
132126027	chr5:132126027:T:A	5.91562e-08	1.51174	-1.15177
132126102	chr5:132126102:T:G	1.29216e-08	-1.78844e-10	-1.16132
132126203	chr5:132126203:T:C	2.98583e-08	0.85596	-1.17971
132126260	chr5:132126260:G:T	2.46072e-07	-1.78844e-10	1.78541
132127143	chr5:132127143:T:C	4.41173e-05	7.57813	-0.603739
132127198	chr5:132127198:T:C	1.3752e-08	-1.78844e-10	-1.09903
132127782	chr5:132127782:G:C	1.49525e-08	-1.78844e-10	-1.01533
132128308	chr5:132128308:C:A	5.32764e-08	-1.78844e-10	0.255278
132128350	chr5:132128350:G:A	2.19337e-08	-1.78844e-10	-0.632191
132128831	chr5:132128831:A:G	1.80231e-08	0.390202	-1.21876
132129230	chr5:132129230:C:T	1.2276e-08	-1.78844e-10	-1.21257
132129784	chr5:132129784:C:T	1.22563e-08	-1.78844e-10	-1.21417
132129848	chr5:132129848:CT:C	1.48491e-08	-1.78844e-10	-1.02227
132129995	chr5:132129995:C:T	6.27774e-08	1.57134	-1.15196
132130936	chr5:132130936:T:A	7.16928e-06	5.93516	-0.777811
132131038	chr5:132131038:G:A	1.26153e-07	2.27757	-1.16029
132131045	chr5:132131045:A:G	1.30396e-08	-1.78844e-10	-1.15223
132131058	chr5:132131058:G:GT	1.4961e-08	-1.78844e-10	-1.01477
132131984	chr5:132131984:G:A	1.44953e-08	-1.78844e-10	-1.04639
132132376	chr5:132132376:C:T	1.16678e-07	2.20805	-1.16885
132132506	chr5:132132506:G:T	1.2905e-08	-1.78844e-10	-1.1626
132132777	chr5:132132777:T:C	2.0325e-08	-1.78844e-10	-0.708362
132132814	chr5:132132814:G:A	3.45741e-08	1.03682	-1.21393
132133894	chr5:132133894:G:GT	2.08483e-08	-1.78844e-10	-0.682941
132133964	chr5:132133964:A:C	1.52854e-08	-1.78844e-10	-0.993319
132134075	chr5:132134075:C:T	1.42608e-08	-1.78844e-10	-1.0627
132134109	chr5:132134109:A:C	3.01725e-08	0.873578	-1.18686
132134214	chr5:132134214:C:A	1.306e-08	-1.78844e-10	-1.15066
132134263	chr5:132134263:G:A	1.29295e-08	-1.78844e-10	-1.16071
132134492	chr5:132134492:T:TAA	3.6517e-08	1.00658	-1.12902
132136167	chr5:132136167:C:T	1.16627e-07	2.18702	-1.14826
132136624	chr5:132136624:C:T	2.17555e-08	-1.78844e-10	-0.640347
132136673	chr5:132136673:C:T	3.6751e-08	1.09925	-1.2153
132136693	chr5:132136693:T:C	2.91343e-09	-1.78571	-0.865178
132136989	chr5:132136989:C:T	2.19169e-08	-1.78844e-10	-0.632958
132137002	chr5:132137002:A:G	6.93276e-09	-1.78396	-2.61742e-10
132137250	chr5:132137250:G:C	1.39579e-08	-1.78844e-10	-1.08417
132137361	chr5:132137361:C:T	1.24187e-08	-1.78844e-10	-1.20101
132137376	chr5:132137376:T:G	8.51301e-08	1.56885	-0.844884
132137525	chr5:132137525:T:C	1.05896e-07	1.80418	-0.861937
132137849	chr5:132137849:A:G	1.23564e-08	-1.78844e-10	-1.20604
132137931	chr5:132137931:A:G	1.89245e-07	-1.78844e-10	1.52283
132137957	chr5:132137957:T:C	2.70821e-08	0.713163	-1.13451
132138292	chr5:132138292:A:G	6.85196e-06	5.11208	-2.61742e-10
132138332	chr5:132138332:T:C	2.87188e-09	-1.77271	-0.892539
132138477	chr5:132138477:A:G	1.38138e-07	2.3544	-1.14636
132139346	chr5:132139346:G:A	3.39439e-08	-1.78844e-10	-0.195507
132139422	chr5:132139422:G:GA	1.55284e-08	-1.78844e-10	-0.977544
132139464	chr5:132139464:T:C	1.29691e-08	-1.78844e-10	-1.15765
132140472	chr5:132140472:T:C	1.30106e-08	-1.78844e-10	-1.15445
132140720	chr5:132140720:A:G	1.22537e-08	-1.78844e-10	-1.21439
132140810	chr5:132140810:T:C	1.30577e-08	-1.78844e-10	-1.15083
132142044	chr5:132142044:C:T	1.4774e-08	-1.78844e-10	-1.02734
132142341	chr5:132142341:T:C	5.07353e-08	1.4019	-1.19549
132142801	chr5:132142801:T:C	1.24988e-08	-1.78844e-10	-1.19458
132143203	chr5:132143203:T:C	7.08128e-08	1.34456	-0.804737
132143604	chr5:132143604:T:C	1.26732e-08	-1.78844e-10	-1.18072
132143804	chr5:132143804:C:T	1.2398e-08	-1.78844e-10	-1.20268
132143821	chr5:132143821:T:C	1.22775e-08	-1.78844e-10	-1.21244
132143938	chr5:132143938:G:A	6.02413e-08	1.57239	-1.19425
132144178	chr5:132144178:G:A	1.58363e-08	-1.78844e-10	-0.957908
132144417	chr5:132144417:C:T	1.22398e-08	-1.78844e-10	-1.21552
132144445	chr5:132144445:T:G	1.50902e-08	-1.78844e-10	-1.00617
132144721	chr5:132144721:A:G	1.30572e-08	-1.78844e-10	-1.15087
132144888	chr5:132144888:T:A	2.30077e-08	-1.78844e-10	-0.584385
132145140	chr5:132145140:TTTTTG:T	1.3059e-08	-1.78844e-10	-1.15074
132145238	chr5:132145238:G:A	6.0197e-08	1.5593	-1.18189
132146406	chr5:132146406:T:A	1.67092e-08	0.29859	-1.20284
132146551	chr5:132146551:A:T	3.98987e-08	1.18499	-1.21886
132146963	chr5:132146963:A:G	2.87704e-08	-1.78844e-10	-0.36087
132147003	chr5:132147003:T:C	2.89237e-09	-1.78358	-0.874562
132147125	chr5:132147125:G:A	2.48376e-08	-1.78844e-10	-0.507857
132147357	chr5:132147357:G:A	1.65685e-08	-1.78844e-10	-0.91271
132147701	chr5:132147701:T:C	1.49701e-08	-1.78844e-10	-1.01416
132147951	chr5:132147951:A:G	1.27494e-08	-1.78844e-10	-1.17473
132147993	chr5:132147993:T:C	1.2341e-08	-1.78844e-10	-1.20729
132148329	chr5:132148329:T:C	1.29596e-08	-1.78844e-10	-1.15837
132148495	chr5:132148495:A:G	1.24441e-08	-1.78844e-10	-1.19897
132148853	chr5:132148853:T:C	1.23833e-08	-1.78844e-10	-1.20386
132149156	chr5:132149156:G:A	1.28277e-08	-1.78844e-10	-1.16861
132149350	chr5:132149350:T:A	1.83577e-08	-1.78844e-10	-0.810167
132149434	chr5:132149434:A:G	1.3002e-08	-1.78844e-10	-1.15511
132149590	chr5:132149590:G:C	1.27786e-08	-1.78844e-10	-1.17245
132149690	chr5:132149690:A:G	5.02042e-05	7.82571	-0.722076
132149813	chr5:132149813:C:G	6.30599e-08	1.58421	-1.16034
132150351	chr5:132150351:C:T	1.58836e-08	-1.78844e-10	-0.954931
132150505	chr5:132150505:G:A	1.23904e-08	-1.78844e-10	-1.20329
132150591	chr5:132150591:A:G	9.38553e-06	5.42671	-2.61742e-10
132150686	chr5:132150686:C:T	7.05163e-09	-1.76696	-2.61742e-10
132150806	chr5:132150806:C:T	1.05633e-08	-1.36283	-2.61742e-10
132151202	chr5:132151202:T:A	6.10493e-08	1.53526	-1.1438
132151236	chr5:132151236:C:T	2.46787e-07	-1.78844e-10	1.78831
132151333	chr5:132151333:A:T	1.59156e-08	-1.78844e-10	-0.952916
132152053	chr5:132152053:A:C	1.22766e-08	-1.78844e-10	-1.21252
132152113	chr5:132152113:A:T	2.03757e-08	0.510582	-1.21645
132152336	chr5:132152336:ATT:A	4.65544e-08	-1.78844e-10	0.120407
132152595	chr5:132152595:A:G	5.35354e-08	-1.78844e-10	0.260128
132152802	chr5:132152802:T:A	2.87433e-09	-1.77512	-0.889273
132153170	chr5:132153170:G:A	2.50107e-08	0.699211	-1.20012
132153437	chr5:132153437:C:T	1.30655e-08	-1.78844e-10	-1.15024
132153536	chr5:132153536:C:T	1.95673e-08	-1.78844e-10	-0.746355
132153614	chr5:132153614:T:C	1.25316e-08	-1.78844e-10	-1.19197
132153873	chr5:132153873:T:G	1.24102e-08	-1.78844e-10	-1.2017
132154269	chr5:132154269:A:C	1.8103e-08	-1.78844e-10	-0.82414
132154356	chr5:132154356:A:T	8.55424e-08	1.78278	-1.05398
132154420	chr5:132154420:C:G	8.65663e-08	1.79756	-1.05686
132154511	chr5:132154511:T:C	1.34539e-08	-1.78844e-10	-1.12095
132154874	chr5:132154874:C:T	1.46097e-08	-1.78844e-10	-1.03853
132155077	chr5:132155077:C:T	1.23246e-08	-1.78844e-10	-1.20862
132155348	chr5:132155348:T:C	1.28986e-08	-1.78844e-10	-1.16309
132155439	chr5:132155439:A:T	1.2418e-08	-1.78844e-10	-1.20106
132155828	chr5:132155828:C:T	1.32769e-08	-1.78844e-10	-1.13419
132155854	chr5:132155854:C:T	1.22363e-08	-1.78844e-10	-1.21581
132155913	chr5:132155913:T:C	2.90442e-09	-1.77893	-0.875049
132156211	chr5:132156211:G:A	2.9765e-09	-1.77268	-0.856789
132156278	chr5:132156278:C:T	1.22576e-08	-1.78844e-10	-1.21407
132156291	chr5:132156291:T:C	1.22848e-08	-1.78844e-10	-1.21185
132156478	chr5:132156478:G:A	2.07734e-08	-1.78844e-10	-0.686542
132156537	chr5:132156537:G:A	1.22426e-08	-1.78844e-10	-1.2153
132156834	chr5:132156834:T:C	3.83835e-08	1.1416	-1.21419
132156906	chr5:132156906:A:G	2.00856e-08	-1.78844e-10	-0.72021
132156919	chr5:132156919:G:T	6.86204e-09	-1.79421	-2.61742e-10
132156923	chr5:132156923:G:A	3.76683e-08	1.12177	-1.21317
132157030	chr5:132157030:C:A	3.64614e-08	1.09148	-1.21544
132157085	chr5:132157085:G:C	1.46989e-08	-1.03244	-2.61742e-10
132157181	chr5:132157181:C:T	2.02598e-08	-1.78844e-10	-0.711575
132157421	chr5:132157421:G:C	1.22776e-08	-1.78844e-10	-1.21244
132157597	chr5:132157597:A:G	1.23219e-08	-1.78844e-10	-1.20883
132157682	chr5:132157682:A:G	1.29105e-07	2.30681	-1.1664
132157971	chr5:132157971:A:G	2.17686e-08	-1.78844e-10	-0.639746
132158535	chr5:132158535:T:A	7.03098e-09	-1.76989	-2.61742e-10
132158649	chr5:132158649:TAA:T	2.95789e-09	-1.78831	-0.847423
132158652	chr5:132158652:A:T	2.95612e-09	-1.78809	-0.848246
132158764	chr5:132158764:T:C	1.45308e-08	-1.78844e-10	-1.04395
132159539	chr5:132159539:A:G	7.0572e-09	-1.76617	-2.61742e-10
132159594	chr5:132159594:T:C	1.57868e-08	-1.78844e-10	-0.961043
132159879	chr5:132159879:G:A	2.99917e-08	0.857819	-1.17711
132160125	chr5:132160125:G:A	1.25138e-08	-1.78844e-10	-1.19338
132160228	chr5:132160228:G:A	1.22939e-08	-1.78844e-10	-1.21111
132160230	chr5:132160230:A:T	1.23609e-08	-1.78844e-10	-1.20568
132160615	chr5:132160615:G:C	1.57958e-08	-1.78844e-10	-0.960468
132160682	chr5:132160682:C:A	4.97818e-05	7.77498	-0.679794
132160740	chr5:132160740:G:C	1.27306e-08	-1.78844e-10	-1.17621
132162919	chr5:132162919:C:T	2.88831e-09	-1.78979	-0.869758
132163989	chr5:132163989:C:T	1.23879e-08	-1.78844e-10	-1.2035
132164140	chr5:132164140:T:C	1.22651e-08	-1.78844e-10	-1.21345
132164430	chr5:132164430:T:C	1.28518e-08	-1.78844e-10	-1.16673
132164783	chr5:132164783:T:C	1.51303e-08	-1.78844e-10	-1.00351
132164974	chr5:132164974:A:T	1.2422e-08	-1.78844e-10	-1.20074
132164994	chr5:132164994:G:A	1.31255e-08	-1.78844e-10	-1.14566
132165007	chr5:132165007:C:T	3.92763e-08	1.13103	-1.18063
132165441	chr5:132165441:T:C	3.77948e-08	1.13036	-1.21841
132165835	chr5:132165835:A:C	7.92907e-09	-1.64968	-2.61742e-10
132166090	chr5:132166090:A:C	1.12808e-08	-1.29711	-2.61742e-10
132166156	chr5:132166156:A:C	2.33387e-08	-1.78844e-10	-0.570104
132166180	chr5:132166180:A:G	1.30572e-08	-1.78844e-10	-1.15087
132166212	chr5:132166212:T:C	3.11143e-08	0.905446	-1.18799
132166215	chr5:132166215:G:A	1.44155e-08	-1.78844e-10	-1.05191
132166770	chr5:132166770:C:T	1.62982e-08	-1.78844e-10	-0.929161
132167449	chr5:132167449:T:C	3.04172e-09	-1.75954	-0.848251
132167598	chr5:132167598:C:T	1.26726e-08	-1.78844e-10	-1.18077
132167647	chr5:132167647:G:A	4.66744e-08	1.25668	-1.1337
132167976	chr5:132167976:T:C	1.22156e-08	-1.78844e-10	-1.2175
132168556	chr5:132168556:T:C	1.48428e-08	-1.78844e-10	-1.0227
132168855	chr5:132168855:A:C	1.24547e-08	-1.78844e-10	-1.19812
132169205	chr5:132169205:CCACA:C	1.28691e-08	-1.78844e-10	-1.16539
132169246	chr5:132169246:A:T	2.52732e-07	-1.78844e-10	1.81211
132169310	chr5:132169310:C:T	1.34382e-08	-1.78844e-10	-1.12212
132169354	chr5:132169354:A:ACT	2.73293e-08	0.741533	-1.15379
132170713	chr5:132170713:G:A	1.43995e-08	-1.78844e-10	-1.05302
132170962	chr5:132170962:A:G	1.23713e-08	-1.78844e-10	-1.20484
132171379	chr5:132171379:A:G	3.19078e-08	0.926772	-1.18414
132171393	chr5:132171393:T:C	1.23873e-08	-1.78844e-10	-1.20354
132171467	chr5:132171467:A:G	1.22242e-08	-1.78844e-10	-1.2168
132171504	chr5:132171504:A:G	1.51518e-08	-1.78844e-10	-1.0021
132172130	chr5:132172130:A:G	3.66245e-08	-0.119497	-2.61742e-10
132172290	chr5:132172290:C:T	1.23919e-08	-1.78844e-10	-1.20317
132172324	chr5:132172324:C:T	5.8184e-05	7.86843	-0.617281
132172867	chr5:132172867:T:C	8.94713e-08	1.54237	-0.768671
132173330	chr5:132173330:T:C	1.39781e-08	-1.78844e-10	-1.08272
132173457	chr5:132173457:A:G	1.31183e-08	-1.78844e-10	-1.14621
132173578	chr5:132173578:A:G	4.13717e-08	1.21106	-1.20868
132174227	chr5:132174227:C:T	1.51322e-08	-1.78844e-10	-1.00339
132174306	chr5:132174306:T:A	1.45025e-08	-1.78844e-10	-1.04589
132174469	chr5:132174469:G:T	3.00429e-09	-1.68049	-0.939684
132174827	chr5:132174827:A:G	1.31637e-08	-1.78844e-10	-1.14275
132174949	chr5:132174949:T:A	2.76988e-09	-1.77484	-0.926576
132175080	chr5:132175080:T:C	1.32391e-08	-1.78844e-10	-1.13704
132175448	chr5:132175448:A:T	3.61488e-08	1.08288	-1.21545
132175706	chr5:132175706:TA:T	2.76563e-08	0.814483	-1.21484
132176447	chr5:132176447:A:T	1.2859e-08	-1.78844e-10	-1.16617
132176476	chr5:132176476:C:T	1.56705e-08	-1.78844e-10	-0.968433
132176683	chr5:132176683:G:A	2.82966e-09	-1.77823	-0.901833
132176844	chr5:132176844:G:A	1.2275e-08	-1.78844e-10	-1.21265
132176925	chr5:132176925:T:C	2.18979e-07	-1.78844e-10	1.66876
132178019	chr5:132178019:A:G	2.93654e-08	0.871728	-1.21213
132178767	chr5:132178767:C:T	1.21988e-08	-1.78844e-10	-1.21888
132178790	chr5:132178790:C:G	1.28858e-08	-1.78844e-10	-1.16409
132178824	chr5:132178824:A:G	1.51411e-08	-1.78844e-10	-1.0028
132178914	chr5:132178914:C:T	1.56188e-08	-1.78844e-10	-0.971741
132179467	chr5:132179467:C:T	1.22668e-08	-1.78844e-10	-1.21332
132179519	chr5:132179519:T:C	1.22059e-08	-1.78844e-10	-1.21829
132179595	chr5:132179595:C:T	2.84643e-09	-1.79016	-0.883993
132179713	chr5:132179713:A:G	1.22527e-08	-1.78844e-10	-1.21447
132179720	chr5:132179720:C:T	3.28099e-08	0.966751	-1.19623
132179927	chr5:132179927:G:A	1.31164e-08	-1.14635	-2.61742e-10
132179971	chr5:132179971:C:A	1.50743e-08	-1.78844e-10	-1.00722
132180035	chr5:132180035:G:A	1.45703e-07	1.48673	-0.225372
132180037	chr5:132180037:C:T	3.24688e-08	0.950157	-1.19009
132180044	chr5:132180044:T:A	9.56449e-08	-1.78844e-10	0.840427
132180631	chr5:132180631:T:G	7.32131e-09	-1.72943	-2.61742e-10
132180708	chr5:132180708:A:G	1.22493e-08	-1.78844e-10	-1.21475
132180838	chr5:132180838:G:A	4.04167e-05	7.75475	-0.867968
132180855	chr5:132180855:T:A	2.45189e-08	-1.78844e-10	-0.520771
132180923	chr5:132180923:C:T	9.5388e-08	-1.78844e-10	0.837738
132181443	chr5:132181443:G:A	1.53751e-08	-1.78844e-10	-0.987463
132181602	chr5:132181602:C:A	1.23059e-08	-1.78844e-10	-1.21014
132181662	chr5:132181662:A:G	1.45033e-08	-1.04584	-2.61742e-10
132181747	chr5:132181747:A:G	6.87545e-08	-1.78844e-10	0.510328
132181789	chr5:132181789:CTT:TTT	3.96531e-08	1.17888	-1.21892
132181881	chr5:132181881:T:TGTCC	1.42014e-08	-1.78844e-10	-1.06688
132182152	chr5:132182152:G:A	2.38776e-08	-1.78844e-10	-0.547272
132182422	chr5:132182422:C:A	3.08681e-09	-1.79448	-0.798597
132182574	chr5:132182574:A:G	1.22144e-08	-1.78844e-10	-1.2176
132183150	chr5:132183150:T:C	6.77714e-08	1.63502	-1.13909
132183847	chr5:132183847:G:A	8.12349e-08	1.83059	-1.15346
132184030	chr5:132184030:C:G	3.01106e-09	-1.78197	-0.835954
132184190	chr5:132184190:T:A	1.23036e-08	-1.78844e-10	-1.21033
132184523	chr5:132184523:G:A	1.50469e-08	-1.78844e-10	-1.00904
132185341	chr5:132185341:TTAAG:T	1.44622e-08	-1.78844e-10	-1.04868
132186257	chr5:132186257:C:G	2.79629e-09	-1.78816	-0.903763
132186287	chr5:132186287:A:G	1.44043e-08	-1.78844e-10	-1.05269
132186364	chr5:132186364:C:G	1.26776e-08	-1.78844e-10	-1.18038
132186458	chr5:132186458:T:C	1.23769e-08	-1.78844e-10	-1.20438
132186586	chr5:132186586:C:T	1.26733e-08	-1.78844e-10	-1.18072
132186740	chr5:132186740:CAA:C	1.23568e-08	-1.78844e-10	-1.20601
132187319	chr5:132187319:C:G	3.57978e-08	0.948575	-1.0909
132187342	chr5:132187342:C:T	3.67831e-08	0.692438	-0.807616
132188172	chr5:132188172:G:A	2.91987e-08	-1.78844e-10	-0.346091
132188204	chr5:132188204:G:A	1.22596e-08	-1.78844e-10	-1.21391
132188306	chr5:132188306:A:AT	3.9713e-09	-1.31094	-1.03018
132188606	chr5:132188606:A:G	3.95906e-05	7.56779	-0.701657
132188852	chr5:132188852:C:T	1.69585e-08	-0.889446	-2.61742e-10
132189170	chr5:132189170:C:T	1.31766e-08	-1.78844e-10	-1.14177
132189310	chr5:132189310:C:G	1.44098e-08	-1.78844e-10	-1.05231
132189932	chr5:132189932:A:G	1.32377e-08	-1.78844e-10	-1.13714
132190188	chr5:132190188:T:C	5.4639e-08	1.44894	-1.16841
132190496	chr5:132190496:A:G	2.09656e-08	-1.78844e-10	-0.67733
132190497	chr5:132190497:A:G	4.20395e-09	-1.48231	-0.801876
132190633	chr5:132190633:A:G	1.21981e-08	-1.78844e-10	-1.21893
132191022	chr5:132191022:C:T	1.22022e-08	-1.78844e-10	-1.2186
132191043	chr5:132191043:T:C	3.86391e-08	1.11095	-1.1769
132191069	chr5:132191069:T:G	1.32721e-08	-1.78844e-10	-1.13455
132191279	chr5:132191279:G:A	1.36581e-08	-1.78844e-10	-1.10589
132191319	chr5:132191319:C:T	5.25889e-08	1.37989	-1.1376
132191628	chr5:132191628:C:T	4.48214e-08	1.26323	-1.18076
132191647	chr5:132191647:T:TAAG	1.35676e-08	-1.78844e-10	-1.11253
132191742	chr5:132191742:C:A	1.29092e-08	-1.78844e-10	-1.16227
132192021	chr5:132192021:C:T	6.4965e-08	1.62217	-1.16854
132192113	chr5:132192113:A:G	1.39278e-08	-1.78844e-10	-1.08633
132192155	chr5:132192155:A:G	1.22241e-08	-1.78844e-10	-1.21681
132192299	chr5:132192299:C:T	1.28147e-08	-1.78844e-10	-1.16962
132192429	chr5:132192429:A:G	1.78075e-08	-1.78844e-10	-0.840595
132192460	chr5:132192460:T:G	2.72071e-09	-1.79202	-0.927301
132193184	chr5:132193184:C:T	1.3608e-08	-1.78844e-10	-1.10956
132193350	chr5:132193350:C:A	1.44358e-08	-1.78844e-10	-1.0505
132193352	chr5:132193352:C:T	1.3524e-08	-1.78844e-10	-1.11575
132194425	chr5:132194425:GAT:G	1.22763e-08	-1.78844e-10	-1.21254
132194539	chr5:132194539:C:T	1.27759e-08	-1.78844e-10	-1.17265
132194610	chr5:132194610:T:G	1.4139e-08	-1.78844e-10	-1.07128
132194718	chr5:132194718:C:T	2.79359e-09	-1.78894	-0.903945
132194748	chr5:132194748:A:G	4.3682e-05	7.71052	-0.746047
132196001	chr5:132196001:A:C	1.24027e-08	-1.78844e-10	-1.2023
132196007	chr5:132196007:T:C	1.22111e-08	-1.78844e-10	-1.21787
132196151	chr5:132196151:CT:C	1.22243e-08	-1.78844e-10	-1.21679
132197169	chr5:132197169:G:A	1.51006e-08	-1.78844e-10	-1.00548
132197199	chr5:132197199:C:G	7.83185e-09	-1.66202	-2.61742e-10
132197239	chr5:132197239:T:G	7.81897e-09	-1.66366	-2.61742e-10
132197343	chr5:132197343:C:T	1.22833e-08	-1.78844e-10	-1.21198
132197346	chr5:132197346:G:A	1.28669e-08	-1.78844e-10	-1.16555
132197395	chr5:132197395:G:T	8.36105e-09	-1.59663	-2.61742e-10
132197628	chr5:132197628:AAAAG:A	1.54732e-08	-1.78844e-10	-0.981104
132197772	chr5:132197772:T:C	1.71203e-08	-1.78844e-10	-0.87995
132197970	chr5:132197970:A:C	1.50921e-08	-1.00605	-2.61742e-10
132198139	chr5:132198139:G:A	1.22473e-08	-1.78844e-10	-1.21491
132198635	chr5:132198635:A:G	1.22833e-08	-1.78844e-10	-1.21198
132198688	chr5:132198688:C:T	2.58233e-05	7.5222	-1.08338
132198777	chr5:132198777:G:A	1.32416e-08	-1.78844e-10	-1.13685
132198806	chr5:132198806:C:T	3.04126e-05	7.52172	-0.919325
132198937	chr5:132198937:G:A	1.54165e-08	-1.78844e-10	-0.984777
132199335	chr5:132199335:C:T	2.98582e-08	-1.78844e-10	-0.323756
132200078	chr5:132200078:T:C	1.3254e-08	-1.78844e-10	-1.13592
132200163	chr5:132200163:C:T	6.85711e-09	-1.79493	-2.61742e-10
132200171	chr5:132200171:C:T	3.90463e-08	0.8043	-0.859766
132201060	chr5:132201060:G:A	6.21143e-05	7.17948	0.137033
132201119	chr5:132201119:A:AG	2.90702e-09	-1.76519	-0.887895
132201133	chr5:132201133:T:C	9.80847e-08	0.992547	-0.126931
132201482	chr5:132201482:T:C	1.21992e-08	-1.78844e-10	-1.21884
132201498	chr5:132201498:G:A	6.93801e-09	-1.7832	-2.61742e-10
132201587	chr5:132201587:C:T	1.33379e-08	-1.78844e-10	-1.12961
132201931	chr5:132201931:G:A	1.21986e-08	-1.78844e-10	-1.21889
132202064	chr5:132202064:A:C	1.54848e-08	-1.78844e-10	-0.980358
132202346	chr5:132202346:G:GA	1.2211e-08	-1.78844e-10	-1.21788
132202382	chr5:132202382:G:A	7.0279e-09	-1.77033	-2.61742e-10
132202538	chr5:132202538:C:G	1.36301e-08	-1.78844e-10	-1.10793
132202567	chr5:132202567:T:C	1.71229e-07	1.78132	-0.358538
132202570	chr5:132202570:T:C	9.93515e-08	1.37634	-0.497895
132202708	chr5:132202708:A:G	7.29869e-09	-1.73252	-2.61742e-10
132202871	chr5:132202871:T:C	2.95685e-09	-1.74249	-0.893599
132202925	chr5:132202925:A:T	1.42436e-08	-1.78844e-10	-1.06391
132203332	chr5:132203332:T:C	8.23929e-08	1.72252	-1.03123
132203536	chr5:132203536:C:A	7.49225e-09	-1.70635	-2.61742e-10
132203562	chr5:132203562:C:T	3.37276e-08	0.579336	-0.781235
132203945	chr5:132203945:C:T	1.55403e-08	-1.78844e-10	-0.976777
132204171	chr5:132204171:G:A	1.71835e-08	-1.78844e-10	-0.876268
132204360	chr5:132204360:C:T	7.68162e-08	1.64804	-1.02684
132204937	chr5:132204937:A:AG	1.52417e-08	-0.996177	-2.61742e-10
132205182	chr5:132205182:G:T	6.79052e-08	1.46339	-0.965489
132205191	chr5:132205191:C:T	1.49591e-08	-1.50454	0.489645
132205434	chr5:132205434:C:T	1.23974e-08	-1.78844e-10	-1.20273
132205694	chr5:132205694:G:T	1.22478e-08	-1.78844e-10	-1.21487
132205830	chr5:132205830:G:A	1.26514e-08	-1.78844e-10	-1.18245
132206140	chr5:132206140:T:C	6.87668e-08	1.18375	-0.673246
132206323	chr5:132206323:T:C	1.22309e-08	-1.78844e-10	-1.21625
132206491	chr5:132206491:C:T	1.55197e-08	0.178316	-1.15642
132206708	chr5:132206708:G:A	1.32588e-08	-1.78844e-10	-1.13555
132207115	chr5:132207115:T:C	1.21989e-08	-1.78844e-10	-1.21887
132207501	chr5:132207501:A:T	1.34538e-08	-1.78844e-10	-1.12096
132207564	chr5:132207564:G:T	1.32529e-08	-1.78844e-10	-1.136
132208157	chr5:132208157:A:C	1.22262e-08	-1.78844e-10	-1.21664
132208238	chr5:132208238:A:C	1.22598e-08	-1.78844e-10	-1.21389
132208588	chr5:132208588:G:A	1.21986e-08	-1.78844e-10	-1.2189
132209475	chr5:132209475:C:T	1.00663e-07	1.90327	-1.0117
132209678	chr5:132209678:G:A	1.69477e-08	-1.78844e-10	-0.89008
132209685	chr5:132209685:A:G	5.9953e-05	8.1368	-0.855704
132209694	chr5:132209694:C:G	2.3901e-05	7.17369	-0.812231
132209861	chr5:132209861:A:G	1.02351e-08	-1.3944	-2.61742e-10
132210587	chr5:132210587:A:G	8.7774e-08	1.27627	-0.521721
132210975	chr5:132210975:G:A	1.11927e-07	1.52167	-0.52404
132211137	chr5:132211137:T:G	1.51032e-08	-1.78844e-10	-1.00531
132211175	chr5:132211175:G:A	0.000115147	7.82552	0.108234
132211462	chr5:132211462:A:G	1.31416e-08	-1.78844e-10	-1.14443
132211578	chr5:132211578:G:A	5.47977e-05	7.87582	-0.684636
132211771	chr5:132211771:C:T	2.30195e-08	-1.78844e-10	-0.583875
132212071	chr5:132212071:A:AT	1.53424e-08	-1.78844e-10	-0.989597
132212082	chr5:132212082:G:A	2.30195e-08	-1.78844e-10	-0.583875
132213245	chr5:132213245:G:A	4.19754e-08	1.05561	-1.03874
132213608	chr5:132213608:A:C	1.50532e-08	-1.78844e-10	-1.00862
132214541	chr5:132214541:A:G	1.36997e-08	-1.78844e-10	-1.10284
132214749	chr5:132214749:C:T	7.27174e-08	1.59881	-1.03244
132215884	chr5:132215884:G:A	2.90073e-09	-1.76742	-0.887837
132217167	chr5:132217167:T:C	1.34231e-08	-1.78844e-10	-1.12323
132217302	chr5:132217302:C:A	1.22557e-08	-1.78844e-10	-1.21422
132217509	chr5:132217509:C:T	1.21991e-08	-1.78844e-10	-1.21885
132217552	chr5:132217552:A:T	4.68987e-09	-1.4099	-0.764913
132217647	chr5:132217647:C:A	4.59598e-05	7.78377	-0.768463
132217734	chr5:132217734:G:A	1.41381e-08	-1.78844e-10	-1.07134
132217972	chr5:132217972:A:G	9.74645e-08	1.32643	-0.467153
132218458	chr5:132218458:A:C	1.30448e-08	-1.78844e-10	-1.15182
132218968	chr5:132218968:G:T	1.34052e-08	-1.78844e-10	-1.12458
132219504	chr5:132219504:A:C	1.51765e-08	-1.78844e-10	-1.00047
132219819	chr5:132219819:A:G	1.21982e-08	-1.78844e-10	-1.21892
132220510	chr5:132220510:A:C	3.31765e-05	7.49467	-0.805289
132220616	chr5:132220616:C:T	1.3385e-07	-1.33207	2.50857
132220762	chr5:132220762:T:C	1.30688e-08	-1.78844e-10	-1.14998
132221497	chr5:132221497:G:A	1.23444e-08	-1.78844e-10	-1.20701
132221516	chr5:132221516:G:C	2.0313e-08	-1.78844e-10	-0.708956
132222699	chr5:132222699:T:C	1.2357e-08	-1.78844e-10	-1.20599
132222881	chr5:132222881:G:A	1.8804e-08	-0.786145	-2.61742e-10
132222999	chr5:132222999:T:A	1.25628e-08	-1.78844e-10	-1.18948
132223387	chr5:132223387:T:C	1.22116e-08	-1.78844e-10	-1.21783
132223943	chr5:132223943:C:T	3.54432e-08	-1.78844e-10	-0.152282
132224624	chr5:132224624:A:G	2.42602e-08	-1.78844e-10	-0.531378
132224815	chr5:132224815:C:T	1.31244e-08	-1.78844e-10	-1.14574
132225095	chr5:132225095:T:TAC	9.68456e-09	-1.44968	-2.61742e-10
132225177	chr5:132225177:T:G	1.23918e-07	-1.78844e-10	1.0994
132225278	chr5:132225278:C:A	6.96473e-09	-1.77936	-2.61742e-10
132225671	chr5:132225671:G:A	2.04496e-08	-0.702253	-2.61742e-10
132225679	chr5:132225679:C:A	0.000174735	9.54905	-1.19823
132225797	chr5:132225797:T:C	3.34692e-08	-1.78844e-10	-0.209589
132225849	chr5:132225849:G:T	4.03245e-08	-1.78844e-10	-0.0232548
132226047	chr5:132226047:GC:G	1.23053e-08	-1.78844e-10	-1.21018
132226065	chr5:132226065:C:T	0.000161435	9.47125	-1.19961
132226162	chr5:132226162:C:T	1.3468e-08	-1.78844e-10	-1.1199
132226322	chr5:132226322:C:T	3.01025e-07	3.20032	-1.21334
132226618	chr5:132226618:C:T	1.37511e-08	-1.78844e-10	-1.0991
132226957	chr5:132226957:C:T	1.86139e-08	-1.78844e-10	-0.796308
132227207	chr5:132227207:C:T	0.000412002	10.1144	-0.90579
132227407	chr5:132227407:G:A	1.23374e-08	-1.78844e-10	-1.20758
132227504	chr5:132227504:A:ACAGC	1.76515e-08	-1.78844e-10	-0.849393
132227655	chr5:132227655:G:A	2.26799e-09	-1.68813	-1.2132
132227693	chr5:132227693:C:T	1.21807e-08	-1.22036	-2.61742e-10
132227878	chr5:132227878:G:C	1.03375e-05	6.43062	-0.907303
132228211	chr5:132228211:C:T	3.946e-08	-1.78844e-10	-0.0449284
132228619	chr5:132228619:C:A	2.31185e-09	-1.67015	-1.21202
132228943	chr5:132228943:C:T	0.00035504	10.2398	-1.18002
132229422	chr5:132229422:C:T	2.69532e-08	-1.78844e-10	-0.426111
132229478	chr5:132229478:G:C	2.20489e-08	-1.78844e-10	-0.626954
132229617	chr5:132229617:CA:C	1.50444e-08	-1.78844e-10	-1.00921
132229697	chr5:132229697:A:C	2.03604e-08	0.0358447	-0.742469
132229777	chr5:132229777:C:T	3.25683e-09	-1.32303	-1.21643
132230011	chr5:132230011:T:C	1.22718e-08	-1.78844e-10	-1.21291
132230268	chr5:132230268:CT:C	0.000125574	9.20614	-1.18571
132230335	chr5:132230335:T:G	1.37927e-08	-1.78844e-10	-1.09608
132230666	chr5:132230666:G:A	2.10157e-08	-1.78844e-10	-0.674946
132230700	chr5:132230700:C:T	1.24034e-08	-1.78844e-10	-1.20224
132230825	chr5:132230825:C:T	1.22466e-08	-1.78844e-10	-1.21497
132230954	chr5:132230954:GCCA:G	2.37156e-08	0.576748	-1.13083
132231045	chr5:132231045:G:C	1.55144e-08	-1.78844e-10	-0.978444
132231069	chr5:132231069:G:A	2.02183e-08	-1.78844e-10	-0.713627
132231178	chr5:132231178:G:T	1.2742e-08	-1.78844e-10	-1.17531
132231233	chr5:132231233:A:T	1.87394e-08	0.0449584	-0.834548
132231248	chr5:132231248:G:A	0.000310559	10.1065	-1.18055
132231561	chr5:132231561:G:A	2.14785e-08	-1.78844e-10	-0.653161
132232264	chr5:132232264:G:A	3.13571e-08	-1.78844e-10	-0.274775
132232319	chr5:132232319:A:C	1.57128e-08	-1.78844e-10	-0.965738
132232752	chr5:132232752:C:T	1.25407e-08	-1.78844e-10	-1.19124
132232924	chr5:132232924:T:C	1.95171e-08	0.066452	-0.815378
132233693	chr5:132233693:C:T	2.34066e-08	-1.78844e-10	-0.567198
132233713	chr5:132233713:C:T	3.52984e-08	0.316329	-0.472706
132233934	chr5:132233934:T:C	3.22586e-07	3.27244	-1.21629
132234330	chr5:132234330:G:A	1.3957e-08	-1.78844e-10	-1.08424
132234525	chr5:132234525:A:G	3.38201e-07	3.32228	-1.21885
132234621	chr5:132234621:C:G	1.35007e-08	-1.78844e-10	-1.11748
132234701	chr5:132234701:G:C	3.53038e-08	-1.78844e-10	-0.156223
132234855	chr5:132234855:C:A	1.5316e-08	-1.78844e-10	-0.991315
132234922	chr5:132234922:G:A	3.49153e-09	-1.48964	-0.980231
132235085	chr5:132235085:T:C	1.24189e-08	-1.78844e-10	-1.20099
132235630	chr5:132235630:T:C	4.34861e-07	3.29065	-0.935835
132235769	chr5:132235769:C:T	1.52317e-07	-1.78844e-10	1.30575
132236211	chr5:132236211:C:T	1.46648e-08	-1.78844e-10	-1.03477
132236266	chr5:132236266:T:C	1.53316e-08	-1.78844e-10	-0.990301
132236526	chr5:132236526:G:A	5.36108e-08	0.490491	-0.228955
132236550	chr5:132236550:A:G	4.77209e-07	3.40843	-0.960688
132236647	chr5:132236647:C:G	1.22433e-08	-1.78844e-10	-1.21524
132236783	chr5:132236783:T:G	2.55813e-09	-1.63459	-1.14635
132236868	chr5:132236868:A:G	4.25457e-07	3.31495	-0.981999
132237175	chr5:132237175:G:T	1.21998e-08	-1.78844e-10	-1.2188
132237393	chr5:132237393:G:T	1.22287e-08	-1.78844e-10	-1.21643
132237836	chr5:132237836:A:G	0.000549883	10.4876	-0.990332
132237882	chr5:132237882:C:T	2.37159e-08	-1.78844e-10	-0.554071
132239645	chr5:132239645:G:A	0.000131039	8.96013	-0.897089
132239784	chr5:132239784:T:C	1.67259e-08	-1.78844e-10	-0.90326
132240152	chr5:132240152:T:G	1.2907e-08	-1.78844e-10	-1.16245
132240216	chr5:132240216:A:G	1.2276e-08	-1.78844e-10	-1.21257
132240227	chr5:132240227:G:A	9.33557e-07	3.8402	-0.721412
132241079	chr5:132241079:A:G	5.47463e-06	4.43801	0.449656
132241113	chr5:132241113:T:C	1.22754e-08	-1.78844e-10	-1.21262
132241288	chr5:132241288:G:A	1.3181e-08	-1.78844e-10	-1.14144
132241465	chr5:132241465:T:C	3.28702e-06	4.28808	0.0894376
132241637	chr5:132241637:A:G	2.80507e-09	-1.65588	-1.03291
132241821	chr5:132241821:C:T	3.17533e-06	4.30227	0.0406791
132242027	chr5:132242027:G:A	1.3181e-08	-1.78844e-10	-1.14144
132242572	chr5:132242572:G:A	5.82828e-06	4.46207	0.488192
132242641	chr5:132242641:T:C	2.29878e-08	-1.78844e-10	-0.58525
132242944	chr5:132242944:C:T	0.00038468	10.3286	-1.18867
132243152	chr5:132243152:C:G	2.75043e-09	-1.58989	-1.11857
132243198	chr5:132243198:T:C	6.18965e-08	-1.78844e-10	0.405249
132243262	chr5:132243262:T:A	6.06991e-06	4.43624	0.554643
132243701	chr5:132243701:T:C	1.22849e-08	-1.78844e-10	-1.21184
132244340	chr5:132244340:C:A	9.56793e-07	4.14294	-0.999567
132244459	chr5:132244459:G:A	3.04884e-07	3.03729	-1.03757
132244527	chr5:132244527:T:C	1.15554e-06	4.17484	-0.842736
132244541	chr5:132244541:G:T	1.38956e-06	4.2246	-0.708067
132244608	chr5:132244608:C:T	1.50849e-08	0.0957775	-1.1023
132244954	chr5:132244954:G:A	1.40741e-08	-1.78844e-10	-1.07588
132245122	chr5:132245122:C:T	1.44671e-08	-1.78844e-10	-1.04834
132245215	chr5:132245215:T:C	2.56413e-08	-1.78844e-10	-0.476011
132245918	chr5:132245918:G:A	9.6412e-07	4.12968	-0.978676
132246246	chr5:132246246:G:A	1.3181e-08	-1.78844e-10	-1.14144
132246337	chr5:132246337:T:C	1.27561e-08	-1.78844e-10	-1.1742
132246679	chr5:132246679:AACAATGAAGTATTC:A	8.47331e-07	3.98872	-0.966843
132246902	chr5:132246902:A:G	1.22996e-08	-1.78844e-10	-1.21065
132247414	chr5:132247414:C:T	1.22995e-08	-1.78844e-10	-1.21065
132247427	chr5:132247427:G:C	3.61251e-06	4.30973	0.162213
132247454	chr5:132247454:T:C	1.59453e-07	1.35153	-2.61742e-10
132247599	chr5:132247599:G:A	1.21974e-06	4.14045	-0.754279
132248094	chr5:132248094:G:A	2.57591e-08	-1.78844e-10	-0.471426
132248209	chr5:132248209:C:G	1.34278e-08	-1.78844e-10	-1.12289
132248210	chr5:132248210:T:G	1.34371e-08	-1.78844e-10	-1.12219
132248440	chr5:132248440:T:C	2.56577e-08	-1.78844e-10	-0.475372
132248485	chr5:132248485:G:T	1.06733e-06	4.0849	-0.832203
132248702	chr5:132248702:T:C	1.49496e-08	0.0847107	-1.10024
132248819	chr5:132248819:A:G	8.29782e-08	-1.78844e-10	0.698363
132249180	chr5:132249180:T:C	1.22613e-08	-1.78844e-10	-1.21377
132249196	chr5:132249196:T:C	2.40852e-08	-1.78844e-10	-0.538616
132249634	chr5:132249634:G:A	8.58342e-08	-1.78844e-10	0.732202
132250070	chr5:132250070:G:T	1.82355e-08	-1.78844e-10	-0.816846
132250138	chr5:132250138:G:T	1.22413e-08	-1.78844e-10	-1.2154
132250265	chr5:132250265:A:G	0.000386008	10.3262	-1.18282
132250278	chr5:132250278:C:T	2.29277e-08	-1.78844e-10	-0.587868
132250336	chr5:132250336:T:G	5.1182e-08	-1.78844e-10	0.215174
132250540	chr5:132250540:C:CA	1.7794e-08	-1.78844e-10	-0.841354
132250563	chr5:132250563:C:G	2.28813e-08	-1.78844e-10	-0.589894
132250656	chr5:132250656:T:C	1.0942e-06	4.26034	-0.982778
132250787	chr5:132250787:A:G	1.76077e-06	4.30673	-0.553441
132250905	chr5:132250905:C:A	0.000680424	10.7154	-1.00513
132250973	chr5:132250973:G:A	2.72413e-08	-1.78844e-10	-0.41548
132251371	chr5:132251371:C:T	3.16226e-09	-1.53873	-1.0302
132251438	chr5:132251438:C:T	1.44674e-08	0.0474269	-1.09575
132251442	chr5:132251442:G:A	3.30378e-08	-1.78844e-10	-0.222563
132251780	chr5:132251780:AC:A	1.26789e-08	-1.78844e-10	-1.18028
132252267	chr5:132252267:C:G	2.29676e-07	2.78828	-1.07182
132252423	chr5:132252423:G:A	4.41955e-08	-1.78844e-10	0.0684079
132252458	chr5:132252458:T:C	1.18873e-06	4.32385	-0.963424
132252652	chr5:132252652:T:C	4.01492e-06	5.05322	-0.475658
132253393	chr5:132253393:C:T	2.11148e-09	-1.78217	-1.19066
132253674	chr5:132253674:G:C	6.89692e-06	5.11861	-2.61742e-10
132253999	chr5:132253999:G:A	2.80685e-08	0.767252	-1.15282
132254197	chr5:132254197:C:T	2.12256e-09	-1.77363	-1.19397
132254255	chr5:132254255:G:A	1.4925e-08	-1.01718	-2.61742e-10
132254530	chr5:132254530:C:A	1.58213e-08	-1.78844e-10	-0.958859
132254564	chr5:132254564:C:T	0.00101761	10.776	-0.663293
132254694	chr5:132254694:T:C	0.000376353	9.86763	-0.749559
132255338	chr5:132255338:G:C	3.43631e-09	-1.68707	-0.798747
132255478	chr5:132255478:G:C	2.11996e-08	-1.78844e-10	-0.666234
132255544	chr5:132255544:A:T	1.29317e-08	-1.78844e-10	-1.16053
132255760	chr5:132255760:A:G	1.58748e-08	-1.78844e-10	-0.95548
132256026	chr5:132256026:T:G	3.25577e-09	-1.77749	-0.762298
132256166	chr5:132256166:C:T	2.08969e-09	-1.78379	-1.19941
132256168	chr5:132256168:C:T	1.30314e-08	-1.78844e-10	-1.15285
132256267	chr5:132256267:A:G	1.90004e-08	-0.775753	-2.61742e-10
132256458	chr5:132256458:A:G	1.22053e-08	-1.78844e-10	-1.21835
132256712	chr5:132256712:T:G	0.00414692	12.4281	-0.910448
132257083	chr5:132257083:G:A	1.23733e-08	-1.78844e-10	-1.20468
132257094	chr5:132257094:TC:T	1.27368e-08	-1.78844e-10	-1.17572
132257177	chr5:132257177:T:C	2.32873e-06	5.22342	-1.19055
132257187	chr5:132257187:C:T	1.45406e-08	-1.78844e-10	-1.04327
132257192	chr5:132257192:C:A	1.98523e-08	-1.78844e-10	-0.731895
132257500	chr5:132257500:G:C	2.02938e-08	-1.78844e-10	-0.709899
132257867	chr5:132257867:T:C	2.72499e-08	-1.78844e-10	-0.415164
132258519	chr5:132258519:A:G	2.10754e-09	-1.76701	-1.20768
132258750	chr5:132258750:C:T	9.44854e-09	-1.47435	-2.61742e-10
132258935	chr5:132258935:G:C	3.36627e-06	5.36328	-0.961934
132259822	chr5:132259822:A:G	2.32979e-08	-1.78844e-10	-0.571851
132259979	chr5:132259979:T:C	1.29896e-08	-1.78844e-10	-1.15607
132260091	chr5:132260091:T:C	1.54056e-06	4.83204	-1.21235
132260726	chr5:132260726:T:C	0.000765009	10.9871	-1.1597
132260739	chr5:132260739:C:T	1.94633e-08	-1.78844e-10	-0.751685
132261302	chr5:132261302:T:C	1.55323e-08	-1.78844e-10	-0.977291
132261312	chr5:132261312:C:T	0.00298079	12.3928	-1.20527
132261699	chr5:132261699:A:G	2.51467e-06	5.06388	-0.954198
132262376	chr5:132262376:C:T	2.57978e-09	-1.68112	-1.09139
132262945	chr5:132262945:G:A	1.33393e-08	-1.78844e-10	-1.1295
132263012	chr5:132263012:T:C	0.00020058	9.50233	-1.01358
132263053	chr5:132263053:ATTTG:A	0.000213537	9.55941	-1.00806
132263635	chr5:132263635:G:A	2.25368e-08	-1.78844e-10	-0.605065
132263658	chr5:132263658:G:A	2.7234e-08	-1.78844e-10	-0.41575
132263677	chr5:132263677:T:C	2.47608e-06	5.14317	-1.04895
132263954	chr5:132263954:C:T	3.65041e-06	5.49981	-1.01743
132264864	chr5:132264864:C:G	1.39099e-08	-1.78844e-10	-1.08761
132264866	chr5:132264866:A:G	0.000318462	9.59705	-0.646005
132265235	chr5:132265235:T:A	1.41513e-08	-1.78844e-10	-1.07041
132265479	chr5:132265479:T:C	1.22696e-08	-1.78844e-10	-1.21309
132265918	chr5:132265918:C:A	6.62753e-08	-1.78844e-10	0.473603
132266026	chr5:132266026:C:T	1.70062e-08	-1.78844e-10	-0.886636
132266027	chr5:132266027:G:A	3.71535e-06	5.50354	-1.00353
132266105	chr5:132266105:T:A	2.12868e-09	-1.76638	-1.19833
132266473	chr5:132266473:T:C	3.42888e-06	5.43718	-1.01741
132266998	chr5:132266998:C:G	1.51382e-08	-1.78844e-10	-1.00299
132267114	chr5:132267114:A:G	3.30302e-06	5.388	-1.00562
132267349	chr5:132267349:G:A	1.29267e-08	-1.78844e-10	-1.16092
132267462	chr5:132267462:T:C	3.19781e-09	-1.45351	-1.10424
132268396	chr5:132268396:G:A	1.41006e-08	-1.78844e-10	-1.074
132268564	chr5:132268564:G:A	0.00036056	9.71459	-0.639387
132268705	chr5:132268705:C:T	1.35557e-08	-1.78844e-10	-1.11341
132268842	chr5:132268842:C:T	0.000341855	9.64587	-0.623938
132268863	chr5:132268863:G:A	1.83797e-08	-1.78844e-10	-0.808968
132268891	chr5:132268891:G:C	1.23475e-08	-1.78844e-10	-1.20676
132269018	chr5:132269018:T:C	4.40832e-08	-1.78844e-10	0.0658632
132269208	chr5:132269208:G:A	2.12678e-09	-1.75887	-1.20674
132269408	chr5:132269408:T:C	2.12618e-08	0.236891	-0.900195
132270006	chr5:132270006:A:G	2.13782e-09	-1.76234	-1.19809
132270013	chr5:132270013:G:C	2.1571e-09	-1.75322	-1.19822
132270356	chr5:132270356:C:G	1.40717e-08	0.141536	-1.21758
132270479	chr5:132270479:A:G	2.30949e-08	-1.78844e-10	-0.580604
132270539	chr5:132270539:G:T	1.22712e-08	-1.78844e-10	-1.21296
132270641	chr5:132270641:G:A	1.3175e-08	-1.78844e-10	-1.14189
132271243	chr5:132271243:G:A	1.25729e-08	-0.0553746	-1.13329
132271387	chr5:132271387:A:G	2.22522e-08	0.278505	-0.896281
132271604	chr5:132271604:A:G	1.84079e-08	0.260025	-1.06746
132271607	chr5:132271607:C:T	0.000187712	9.53188	-1.10943
132271709	chr5:132271709:T:C	0.00252864	12.0811	-1.05815
132272028	chr5:132272028:C:T	5.98569e-09	-0.74353	-1.18731
132272391	chr5:132272391:G:A	1.60048e-08	-1.78844e-10	-0.947327
132272827	chr5:132272827:T:G	2.10623e-09	-1.75705	-1.21826
132273064	chr5:132273064:C:T	3.37887e-08	-1.78844e-10	-0.200088
132273101	chr5:132273101:T:G	1.61951e-08	-0.022809	-0.912698
132273192	chr5:132273192:G:A	1.41104e-08	-1.78844e-10	-1.0733
132273358	chr5:132273358:G:GACAGT	1.58121e-08	-0.0266237	-0.932817
132273445	chr5:132273445:T:A	1.28131e-08	-1.78844e-10	-1.16974
132273486	chr5:132273486:T:G	1.22083e-08	-1.78844e-10	-1.2181
132273675	chr5:132273675:A:G	9.12317e-08	-1.78844e-10	0.793187
132273725	chr5:132273725:T:C	1.28257e-08	-1.78844e-10	-1.16877
132274374	chr5:132274374:G:A	3.67132e-08	-1.78844e-10	-0.117078
132274539	chr5:132274539:C:T	2.21824e-09	-1.79471	-1.1288
132274633	chr5:132274633:G:A	1.39795e-08	-1.78844e-10	-1.08262
132274733	chr5:132274733:C:T	1.22157e-08	-1.78844e-10	-1.21749
132274761	chr5:132274761:T:C	1.3977e-08	-1.78844e-10	-1.0828
132274836	chr5:132274836:A:C	4.43234e-08	-1.78844e-10	0.0712985
132275283	chr5:132275283:AGGGCCCTCAGGATGGAGTTCCTGGTCCTCTGCCTAGCGTTTTAAAGCCTCTCTGACCTCG:A	2.11226e-09	-1.78199	-1.19047
132275499	chr5:132275499:T:C	5.86466e-08	-1.78844e-10	0.351314
132275605	chr5:132275605:G:C	2.19196e-09	-1.79436	-1.14105
132276179	chr5:132276179:T:G	1.7497e-06	4.88684	-1.13986
132276468	chr5:132276468:G:A	1.25155e-08	-1.78844e-10	-1.19325
132276594	chr5:132276594:G:A	6.15416e-09	-0.717409	-1.18568
132276863	chr5:132276863:A:G	2.19027e-09	-1.79308	-1.14311
132277183	chr5:132277183:C:T	8.30456e-09	-1.60341	-2.61742e-10
132277342	chr5:132277342:G:A	3.30263e-08	-1.78844e-10	-0.222911
132277509	chr5:132277509:T:A	2.20303e-09	-1.76355	-1.16684
132277600	chr5:132277600:G:A	1.23764e-08	-0.00693074	-1.19749
132277850	chr5:132277850:A:G	1.2544e-08	0.0103088	-1.20128
132278406	chr5:132278406:C:T	1.24962e-08	0.0140021	-1.20879
132278408	chr5:132278408:A:G	3.69448e-08	-1.78844e-10	-0.11079
132278745	chr5:132278745:A:C	3.08873e-06	5.52212	-1.20682
132278960	chr5:132278960:C:T	1.62981e-08	-1.78844e-10	-0.929166
132279000	chr5:132279000:C:A	4.69163e-08	-1.78844e-10	0.128151
132279124	chr5:132279124:A:G	1.62029e-08	-1.78844e-10	-0.935025
132279288	chr5:132279288:G:A	2.53064e-09	-1.76397	-1.02777
132279413	chr5:132279413:T:G	7.07708e-09	-1.76335	-2.61742e-10
132279847	chr5:132279847:G:A	1.32727e-08	-1.78844e-10	-1.13451
132279900	chr5:132279900:A:G	4.93786e-09	-1.0696	-1.05369
132280273	chr5:132280273:T:C	1.41161e-08	-0.100632	-0.972266
132280331	chr5:132280331:G:A	1.64636e-08	-1.78844e-10	-0.919064
132280515	chr5:132280515:C:G	1.25003e-08	0.0243658	-1.21883
132280597	chr5:132280597:C:T	1.33085e-08	0.036435	-1.16825
132280600	chr5:132280600:A:G	2.4924e-09	-1.73892	-1.06805
132280640	chr5:132280640:G:T	1.30266e-08	-1.78844e-10	-1.15322
132280681	chr5:132280681:A:G	6.56747e-09	-1.59399	-0.244097
132280980	chr5:132280980:A:G	1.57293e-08	-0.104622	-0.86007
132280995	chr5:132280995:A:G	1.26681e-08	-1.78844e-10	-1.18113
132281417	chr5:132281417:C:T	1.5944e-08	-1.78844e-10	-0.951131
132281631	chr5:132281631:G:A	2.52488e-09	-1.60093	-1.19309
132282409	chr5:132282409:A:G	1.22036e-08	-1.78844e-10	-1.21848
132282504	chr5:132282504:TG:T	6.21913e-09	-0.689123	-1.20346
132282537	chr5:132282537:C:T	1.75188e-08	-1.78844e-10	-0.856938
132282666	chr5:132282666:G:A	1.37904e-08	-1.78844e-10	-1.09624
132282726	chr5:132282726:A:T	1.55583e-08	-1.78844e-10	-0.975618
132282906	chr5:132282906:C:T	3.79142e-09	-1.31814	-1.06934
132283153	chr5:132283153:C:A	4.80475e-09	-1.53997	-0.610636
132283250	chr5:132283250:G:A	3.13192e-08	0.859841	-1.13582
132283350	chr5:132283350:A:G	1.2838e-08	-1.78844e-10	-1.16781
132283433	chr5:132283433:G:A	1.28082e-08	-1.78844e-10	-1.17013
132284170	chr5:132284170:T:G	1.26974e-08	-1.78844e-10	-1.17882
132284233	chr5:132284233:AC:A	1.26661e-08	-1.78844e-10	-1.18129
132284408	chr5:132284408:G:C	1.26304e-08	-1.78844e-10	-1.18411
132284530	chr5:132284530:T:C	1.22057e-08	-1.78844e-10	-1.21831
132284673	chr5:132284673:A:G	2.29477e-09	-1.69664	-1.19294
132284795	chr5:132284795:A:G	1.24476e-08	-1.78844e-10	-1.19868
132285703	chr5:132285703:C:T	1.23081e-08	-1.78844e-10	-1.20996
132285738	chr5:132285738:G:A	7.63573e-09	-0.502902	-1.18447
132285754	chr5:132285754:G:A	1.51383e-08	-1.78844e-10	-1.00299
132286588	chr5:132286588:A:G	1.28144e-08	-1.78844e-10	-1.16965
132286608	chr5:132286608:A:T	9.93672e-09	-0.230118	-1.19386
132286633	chr5:132286633:C:A	1.27974e-08	-1.78844e-10	-1.17097
132287311	chr5:132287311:G:A	1.65512e-08	-1.78844e-10	-0.913757
132287464	chr5:132287464:G:C	1.2299e-08	-1.78844e-10	-1.2107
132287557	chr5:132287557:A:G	1.98704e-06	5.08807	-1.21388
132287575	chr5:132287575:T:C	8.17199e-07	4.18992	-1.20425
132287665	chr5:132287665:A:G	0.00419634	12.7424	-1.21294
132287965	chr5:132287965:T:C	2.38977e-06	4.50917	-0.450432
132288186	chr5:132288186:G:A	7.55649e-06	5.20995	-2.61742e-10
132288383	chr5:132288383:A:G	2.59847e-05	7.53763	-1.09258
132288420	chr5:132288420:T:A	1.72163e-08	-1.78844e-10	-0.87436
132288693	chr5:132288693:C:T	2.72355e-09	-1.50732	-1.21096
132288771	chr5:132288771:A:G	1.97209e-08	-1.78844e-10	-0.738538
132289002	chr5:132289002:C:A	1.26864e-08	-1.78844e-10	-1.17969
132289112	chr5:132289112:G:T	1.65599e-08	-1.78844e-10	-0.913231
132289137	chr5:132289137:G:GA	1.27446e-08	-1.78844e-10	-1.17511
132289241	chr5:132289241:C:T	1.66549e-08	-1.78844e-10	-0.907513
132289476	chr5:132289476:T:C	4.55215e-05	8.08561	-1.07988
132289676	chr5:132289676:C:T	3.29412e-09	-1.49927	-1.0288
132289683	chr5:132289683:A:G	1.5436e-05	7.11498	-1.19074
132289727	chr5:132289727:A:G	9.52675e-06	6.62185	-1.1802
132289742	chr5:132289742:G:A	1.23235e-08	-1.78844e-10	-1.20871
132289773	chr5:132289773:GCACTC:G	1.28439e-08	-1.78844e-10	-1.16734
132289843	chr5:132289843:A:G	2.05933e-08	-1.78844e-10	-0.695251
132290334	chr5:132290334:G:A	1.59191e-08	-1.78844e-10	-0.952696
132290419	chr5:132290419:C:G	5.03842e-07	3.28677	-0.784717
132290441	chr5:132290441:C:T	3.39456e-08	-1.78844e-10	-0.195455
132290918	chr5:132290918:C:T	7.22671e-07	3.65726	-0.794525
132291065	chr5:132291065:A:C	1.22315e-08	-1.78844e-10	-1.2162
132291671	chr5:132291671:T:C	1.41535e-08	-1.78844e-10	-1.07026
132291708	chr5:132291708:T:A	3.78104e-09	-1.4537	-0.936522
132292292	chr5:132292292:A:G	9.09175e-09	-1.21852	-0.29433
132292520	chr5:132292520:T:C	1.23065e-07	-1.78844e-10	1.0925
132292742	chr5:132292742:T:A	7.97909e-09	-0.800767	-0.842624
132292872	chr5:132292872:A:G	1.38142e-08	-1.78844e-10	-1.09452
132292950	chr5:132292950:A:G	1.24722e-07	-1.78844e-10	1.10587
132293073	chr5:132293073:T:A	1.23662e-08	-1.78844e-10	-1.20525
132293321	chr5:132293321:A:G	1.26433e-08	-1.78844e-10	-1.18309
132293472	chr5:132293472:A:G	9.79279e-05	8.23168	-0.45991
132294079	chr5:132294079:C:G	0.000145321	8.64669	-0.48021
132294085	chr5:132294085:G:A	1.33329e-08	-1.78844e-10	-1.12998
132295190	chr5:132295190:C:T	1.22012e-08	-1.78844e-10	-1.21868
132295801	chr5:132295801:C:A	3.94041e-09	-1.50535	-0.843583
132295981	chr5:132295981:T:G	8.58931e-08	-1.78844e-10	0.732888
132296354	chr5:132296354:G:A	1.24558e-08	-1.78844e-10	-1.19803
132296740	chr5:132296740:T:C	1.7614e-08	-1.78844e-10	-0.851522
132296854	chr5:132296854:G:A	1.5483e-08	-1.78844e-10	-0.980475
132296887	chr5:132296887:C:T	1.22228e-08	-1.78844e-10	-1.21691
132297576	chr5:132297576:G:A	1.22971e-08	-1.78844e-10	-1.21085
132297662	chr5:132297662:T:C	0.000500673	10.5616	-1.15812
132297673	chr5:132297673:AG:A	1.65093e-08	-1.78844e-10	-0.916292
132297849	chr5:132297849:G:A	6.45011e-08	-1.78844e-10	0.446467
132298018	chr5:132298018:AC:A	7.73609e-08	-1.78844e-10	0.628267
132298925	chr5:132298925:C:A	1.56789e-08	-1.78844e-10	-0.9679
132298985	chr5:132298985:A:G	2.17242e-08	-1.78844e-10	-0.641788
132298995	chr5:132298995:T:G	5.83815e-09	-1.7584	-0.197398
132299560	chr5:132299560:G:A	1.22779e-08	-1.78844e-10	-1.21242
132299983	chr5:132299983:G:A	6.93839e-09	-1.78315	-2.61742e-10
132299994	chr5:132299994:T:A	1.23981e-08	-1.78844e-10	-1.20267
132300745	chr5:132300745:CTG:C	9.04943e-08	-1.78844e-10	0.785071
132301000	chr5:132301000:C:G	4.57632e-07	2.40585	-2.61742e-10
132301268	chr5:132301268:C:T	1.65501e-08	-1.78844e-10	-0.913821
132301282	chr5:132301282:A:G	5.75472e-09	-1.74888	-0.221311
132301525	chr5:132301525:G:A	8.03785e-08	-1.78844e-10	0.666532
132301709	chr5:132301709:A:G	5.80787e-09	-1.76509	-0.195911
132301825	chr5:132301825:G:GTTTC	1.72997e-08	-1.78844e-10	-0.869523
132301942	chr5:132301942:G:A	1.22332e-08	-1.78844e-10	-1.21606
132302411	chr5:132302411:A:G	5.87306e-09	-1.76516	-0.184675
132302463	chr5:132302463:T:C	2.17365e-08	-1.78844e-10	-0.64122
132302631	chr5:132302631:T:A	0.00477088	12.4932	-0.835342
132303124	chr5:132303124:C:T	4.5499e-08	0.755673	-0.658197
132303149	chr5:132303149:T:A	1.24702e-08	-1.78844e-10	-1.19688
132303482	chr5:132303482:T:C	1.25905e-08	-1.78844e-10	-1.18727
132303752	chr5:132303752:G:A	1.22566e-08	-1.78844e-10	-1.21415
132303957	chr5:132303957:T:C	1.61532e-08	-1.78844e-10	-0.938094
132304150	chr5:132304150:A:G	3.56083e-09	-1.56077	-0.88945
132304200	chr5:132304200:G:A	1.32952e-08	-1.78844e-10	-1.13281
132304515	chr5:132304515:G:A	1.26448e-08	-1.78844e-10	-1.18297
132304787	chr5:132304787:CT:C	1.24142e-08	-1.78844e-10	-1.20137
132305120	chr5:132305120:G:A	0.000146697	8.79801	-0.622099
132305513	chr5:132305513:G:A	5.90086e-09	-1.04777	-0.89735
132305880	chr5:132305880:G:C	6.73546e-05	8.06534	-0.667825
132306256	chr5:132306256:G:A	1.24372e-08	-1.78844e-10	-1.19952
132306733	chr5:132306733:A:G	1.233e-08	-1.78844e-10	-1.20818
132306830	chr5:132306830:CTAAGTA:C	1.25472e-08	-1.78844e-10	-1.19072
132307623	chr5:132307623:C:T	5.89918e-09	-1.04813	-0.897267
132307678	chr5:132307678:T:C	1.49144e-08	-1.78844e-10	-1.01788
132308131	chr5:132308131:G:A	5.75834e-09	-1.07331	-0.896258
132308261	chr5:132308261:T:G	1.29761e-08	-1.78844e-10	-1.1571
132308582	chr5:132308582:T:C	1.24632e-08	-1.78844e-10	-1.19744
132308638	chr5:132308638:C:T	1.2484e-08	-1.78844e-10	-1.19577
132308949	chr5:132308949:G:A	1.72214e-08	-1.78844e-10	-0.874062
132309025	chr5:132309025:G:A	5.80129e-09	-1.0162	-0.945936
132309272	chr5:132309272:G:T	7.13913e-09	-0.801192	-0.953432
132309412	chr5:132309412:C:T	3.91388e-09	-1.54968	-0.806005
132309839	chr5:132309839:A:T	6.01278e-09	-1.02627	-0.90006
132310064	chr5:132310064:C:T	1.23965e-08	-1.78844e-10	-1.2028
132310634	chr5:132310634:G:A	1.36817e-08	-1.78844e-10	-1.10416
132310782	chr5:132310782:G:A	8.82264e-09	-0.634162	-0.908731
132310976	chr5:132310976:C:CT	1.23978e-08	-1.78844e-10	-1.20269
132311069	chr5:132311069:A:G	6.91331e-09	-0.882113	-0.904653
132311247	chr5:132311247:G:A	8.01418e-08	-1.78844e-10	0.663583
132311255	chr5:132311255:C:T	1.24556e-08	-1.78844e-10	-1.19804
132311782	chr5:132311782:G:A	1.36691e-08	-1.78844e-10	-1.10508
132311984	chr5:132311984:C:T	6.21528e-09	-0.677945	-1.21526
132311985	chr5:132311985:G:A	1.2435e-08	-1.78844e-10	-1.1997
132312713	chr5:132312713:C:T	0.000120312	8.59948	-0.621853
132312899	chr5:132312899:C:T	3.9654e-09	-1.56346	-0.779152
132312926	chr5:132312926:C:T	1.25971e-08	-1.78844e-10	-1.18675
132313056	chr5:132313056:G:A	1.41228e-08	-1.78844e-10	-1.07243
132313493	chr5:132313493:A:G	0.000109042	8.06394	-0.184661
132313529	chr5:132313529:G:A	6.9995e-09	-0.800573	-0.973802
132314198	chr5:132314198:T:C	1.23241e-08	-1.78844e-10	-1.20865
132314228	chr5:132314228:G:A	1.2464e-08	-1.78844e-10	-1.19737
132314276	chr5:132314276:G:A	8.71818e-08	-1.78844e-10	0.747781
132314388	chr5:132314388:C:T	1.2219e-08	-1.78844e-10	-1.21722
132314463	chr5:132314463:A:T	2.57974e-08	-1.78844e-10	-0.469943
132314552	chr5:132314552:C:T	7.4235e-09	-0.805047	-0.910517
132314716	chr5:132314716:A:C	1.19216e-08	-1.24186	-2.61742e-10
132314990	chr5:132314990:G:A	7.72186e-09	-1.67616	-2.61742e-10
132315174	chr5:132315174:A:G	0.00017704	8.57175	-0.207834
132315326	chr5:132315326:G:C	1.22827e-08	-1.78844e-10	-1.21202
132315379	chr5:132315379:A:T	1.22567e-08	-1.78844e-10	-1.21414
132315500	chr5:132315500:G:A	1.8022e-08	-1.78844e-10	-0.828621
132315872	chr5:132315872:G:A	6.33608e-09	-1.02071	-0.853244
132316118	chr5:132316118:C:T	0.00128229	11.561	-1.2171
132316163	chr5:132316163:T:G	1.2498e-08	-1.78844e-10	-1.19465
132316348	chr5:132316348:C:T	1.45185e-08	-1.78844e-10	-1.04479
132316541	chr5:132316541:G:A	1.2496e-08	-1.78844e-10	-1.19481
132316555	chr5:132316555:T:A	6.30647e-09	-1.00985	-0.868791
132316984	chr5:132316984:G:T	5.91492e-09	-1.07379	-0.868945
132317565	chr5:132317565:G:A	1.22568e-07	-1.78844e-10	1.08845
132317818	chr5:132317818:T:C	6.57543e-09	-1.0043	-0.832574
132318126	chr5:132318126:GCAGA:G	9.09178e-08	-1.78844e-10	0.789741
132318232	chr5:132318232:C:T	7.09144e-05	8.0299	-0.580881
132318474	chr5:132318474:C:T	6.70096e-09	-0.980808	-0.837157
132318590	chr5:132318590:T:C	1.65638e-08	-1.78844e-10	-0.912995
132318605	chr5:132318605:CT:C	8.28084e-08	-1.78844e-10	0.696314
132318957	chr5:132318957:A:G	8.30516e-08	-1.78844e-10	0.699248
132319176	chr5:132319176:C:T	9.43211e-09	-1.4761	-2.61742e-10
132319338	chr5:132319338:A:T	1.39408e-08	-1.08539	-2.61742e-10
132319847	chr5:132319847:T:C	0.000139479	8.758	-0.632546
132319864	chr5:132319864:T:G	1.32231e-08	-1.78844e-10	-1.13825
132320824	chr5:132320824:A:G	0.00124608	11.5245	-1.20919
132320914	chr5:132320914:G:T	4.22721e-08	-1.78844e-10	0.0239126
132321007	chr5:132321007:T:C	0.000420815	10.3288	-1.09909
132321067	chr5:132321067:A:G	1.14908e-08	-1.27867	-2.61742e-10
132321925	chr5:132321925:T:TA	1.2718e-08	-1.78844e-10	-1.17719
132321929	chr5:132321929:A:T	1.24252e-08	-1.78844e-10	-1.20049
132322091	chr5:132322091:G:C	6.18774e-09	-1.02652	-0.871129
132323281	chr5:132323281:G:T	6.46924e-09	-0.985179	-0.867977
132323410	chr5:132323410:G:A	7.75123e-09	-0.864988	-0.807376
132323736	chr5:132323736:G:T	8.28084e-08	-1.78844e-10	0.696314
132323925	chr5:132323925:A:G	0.000228303	8.92913	-0.310918
132324192	chr5:132324192:A:G	1.39876e-08	-1.78844e-10	-1.08204
132324390	chr5:132324390:G:C	1.24537e-08	-1.78844e-10	-1.1982
132324426	chr5:132324426:G:C	7.00517e-05	8.08846	-0.651688
132324738	chr5:132324738:A:T	0.00120004	11.4891	-1.21149
132324837	chr5:132324837:A:G	1.22697e-08	-1.78844e-10	-1.21308
132325463	chr5:132325463:T:C	0.00121294	11.3803	-1.09195
132325656	chr5:132325656:G:T	0.000213796	8.79694	-0.244378
132325794	chr5:132325794:G:A	1.4976e-08	-1.78844e-10	-1.01377
132326300	chr5:132326300:T:C	6.19549e-09	-1.02414	-0.872251
132326767	chr5:132326767:C:T	0.00108029	11.386	-1.2135
132327369	chr5:132327369:T:C	0.000385977	10.2426	-1.09927
132327599	chr5:132327599:A:G	1.24569e-08	-1.78844e-10	-1.19794
132327750	chr5:132327750:A:G	1.26013e-08	-1.78844e-10	-1.18642
132327774	chr5:132327774:G:T	1.25375e-08	-1.78844e-10	-1.19149
132328193	chr5:132328193:C:T	3.21785e-08	-1.78844e-10	-0.248918
132328615	chr5:132328615:T:A	1.25961e-08	-1.78844e-10	-1.18683
132328656	chr5:132328656:C:T	6.20069e-05	7.95884	-0.644059
132328850	chr5:132328850:C:T	1.90778e-08	-1.78844e-10	-0.771692
132328907	chr5:132328907:A:G	0.000892607	11.198	-1.21633
132329007	chr5:132329007:A:C	1.23861e-08	-1.78844e-10	-1.20364
132329730	chr5:132329730:T:C	6.14824e-05	7.95011	-0.643823
132329945	chr5:132329945:G:A	7.26577e-08	-1.78844e-10	0.565544
132330020	chr5:132330020:A:G	7.13817e-05	8.13887	-0.683293
132330184	chr5:132330184:G:A	1.37392e-08	-1.78844e-10	-1.09996
132330430	chr5:132330430:A:G	1.24609e-08	-1.78844e-10	-1.19762
132331376	chr5:132331376:G:A	9.65754e-08	-1.78844e-10	0.850109
132331660	chr5:132331660:A:G	2.02692e-05	7.18854	-0.991898
132331663	chr5:132331663:G:T	1.2464e-08	-1.78844e-10	-1.19737
132331855	chr5:132331855:G:A	7.24114e-09	-0.877611	-0.862825
132332043	chr5:132332043:A:G	7.00581e-05	7.99124	-0.554378
132332272	chr5:132332272:C:G	8.27123e-08	-1.78844e-10	0.695153
132332465	chr5:132332465:A:G	1.22552e-08	-1.78844e-10	-1.21426
132332513	chr5:132332513:G:T	1.2365e-08	-1.78844e-10	-1.20535
132332961	chr5:132332961:G:C	0.00101504	11.3272	-1.21702
132333005	chr5:132333005:A:G	6.70984e-05	7.98508	-0.591378
132333212	chr5:132333212:T:C	8.28084e-08	-1.78844e-10	0.696314
132333468	chr5:132333468:G:T	7.61242e-05	8.08813	-0.568226
132333534	chr5:132333534:T:A	1.26984e-08	-1.78844e-10	-1.17874
132333571	chr5:132333571:G:A	0.00119469	11.49	-1.21687
132333997	chr5:132333997:C:T	0.000360044	10.1443	-1.07053
132334485	chr5:132334485:C:T	0.000191635	8.73527	-0.292137
132334522	chr5:132334522:G:A	1.25991e-08	-1.78844e-10	-1.18659
132334853	chr5:132334853:C:G	0.00108241	11.3916	-1.21717
132335241	chr5:132335241:AC:A	1.26154e-08	-1.78844e-10	-1.18529
132335350	chr5:132335350:T:C	1.2282e-08	-1.78844e-10	-1.21208
132335396	chr5:132335396:G:A	8.28084e-08	-1.78844e-10	0.696314
132335443	chr5:132335443:T:C	5.90547e-09	-1.03165	-0.912685
132335446	chr5:132335446:A:G	1.25599e-08	-1.78844e-10	-1.18971
132335637	chr5:132335637:C:T	1.31696e-08	-1.78844e-10	-1.1423
132335969	chr5:132335969:C:G	9.25662e-09	-1.49488	-2.61742e-10
132336076	chr5:132336076:T:C	7.13443e-05	7.99639	-0.541329
132336174	chr5:132336174:TACAG:T	7.33429e-09	-0.87524	-0.852415
132336181	chr5:132336181:ATT:A	1.23213e-08	-1.78844e-10	-1.20888
132336964	chr5:132336964:T:C	0.000889689	11.1355	-1.15711
132337362	chr5:132337362:C:T	1.21982e-08	-1.78844e-10	-1.21893
132337413	chr5:132337413:C:T	6.36504e-09	-0.888827	-0.980568
132337466	chr5:132337466:G:A	1.29053e-08	-1.78844e-10	-1.16258
132337519	chr5:132337519:C:T	6.5677e-09	-0.878114	-0.959937
132337574	chr5:132337574:GCCTA:G	0.00120625	11.4997	-1.21688
132337716	chr5:132337716:C:T	1.5855e-08	-1.78844e-10	-0.95673
132338494	chr5:132338494:A:G	1.36717e-08	-1.78844e-10	-1.10489
132338672	chr5:132338672:C:T	1.26648e-08	-1.78844e-10	-1.18139
132338903	chr5:132338903:C:T	7.92691e-09	-0.911205	-0.738747
132339452	chr5:132339452:T:C	1.36702e-08	-1.78844e-10	-1.105
132339650	chr5:132339650:T:C	2.39545e-08	-1.78844e-10	-0.544059
132339715	chr5:132339715:G:A	1.2567e-08	-1.78844e-10	-1.18914
132340171	chr5:132340171:A:G	6.80342e-05	7.87253	-0.464981
132340627	chr5:132340627:C:T	0.000796699	11.0296	-1.16156
132340995	chr5:132340995:T:G	0.000389648	10.2323	-1.07956
132341036	chr5:132341036:G:GA	7.27363e-05	8.05089	-0.576514
132341354	chr5:132341354:G:T	0.0220793	14.2777	-1.08777
132341933	chr5:132341933:C:T	5.43288e-08	-1.78844e-10	0.27484
132341949	chr5:132341949:A:G	0.00363441	12.2889	-0.903202
132342304	chr5:132342304:A:G	0.000373298	10.1853	-1.07534
132342349	chr5:132342349:T:C	3.52993e-08	-1.78844e-10	-0.156352
132342452	chr5:132342452:G:A	4.56302e-09	-0.986515	-1.21572
132342719	chr5:132342719:G:A	0.00116227	11.4602	-1.21455
132342748	chr5:132342748:C:A	7.05499e-08	-1.78844e-10	0.536105
132343079	chr5:132343079:C:T	4.67115e-07	2.42636	-2.61742e-10
132343325	chr5:132343325:T:C	1.40475e-08	-1.78844e-10	-1.07777
132344302	chr5:132344302:T:A	4.96483e-09	-0.998237	-1.1196
132344311	chr5:132344311:C:T	7.05499e-08	-1.78844e-10	0.536105
132344571	chr5:132344571:G:A	4.34564e-09	-1.11673	-1.13432
132344785	chr5:132344785:C:T	1.50862e-08	-1.78844e-10	-1.00644
132344872	chr5:132344872:C:T	7.04604e-08	-1.78844e-10	0.534835
132345058	chr5:132345058:C:G	5.93212e-05	8.10766	-0.837157
132345178	chr5:132345178:T:C	1.4452e-08	-1.78844e-10	-1.04938
132345273	chr5:132345273:A:T	1.2696e-08	-1.78844e-10	-1.17893
132345907	chr5:132345907:G:A	5.36735e-07	3.62246	-1.05717
132346051	chr5:132346051:G:A	4.60814e-09	-1.05926	-1.13313
132346216	chr5:132346216:G:A	0.000995988	11.3072	-1.21594
132346233	chr5:132346233:T:A	0.00112449	11.4284	-1.21575
132346951	chr5:132346951:C:G	1.23436e-08	-1.78844e-10	-1.20708
132347092	chr5:132347092:CCTGAGTT:C	0.00123752	11.5261	-1.21771
132347395	chr5:132347395:G:A	1.23027e-08	-1.78844e-10	-1.21039
132347600	chr5:132347600:T:G	1.44605e-08	-1.78844e-10	-1.04879
132347731	chr5:132347731:G:T	7.0851e-09	-0.821738	-0.940484
132347795	chr5:132347795:G:GA	5.05802e-09	-0.981284	-1.11796
132347860	chr5:132347860:C:T	6.00884e-09	-0.88979	-1.03719
132347962	chr5:132347962:G:A	1.44502e-08	-1.78844e-10	-1.04951
132348060	chr5:132348060:C:A	0.000424638	10.3507	-1.11194
132348161	chr5:132348161:T:C	1.24495e-08	-1.78844e-10	-1.19854
132348185	chr5:132348185:C:T	3.61619e-08	-0.13221	-2.61742e-10
132348317	chr5:132348317:A:G	6.88545e-09	-1.7908	-2.61742e-10
132348320	chr5:132348320:T:TG	1.36787e-08	-1.78844e-10	-1.10438
132348349	chr5:132348349:G:A	5.83145e-05	8.06195	-0.80856
132348454	chr5:132348454:C:T	4.73252e-09	-1.04782	-1.11793
132348482	chr5:132348482:C:G	0.00126482	11.5456	-1.21541
132348537	chr5:132348537:G:A	1.36036e-08	-1.78844e-10	-1.10988
132348563	chr5:132348563:T:C	6.62841e-05	8.23745	-0.85596
132349085	chr5:132349085:T:C	1.44502e-08	-1.78844e-10	-1.04951
132349573	chr5:132349573:G:A	6.96553e-09	-1.77924	-2.61742e-10
132349578	chr5:132349578:A:C	2.70044e-08	-1.78844e-10	-0.424215
132349604	chr5:132349604:G:A	0.000410914	10.2829	-1.07699
132349654	chr5:132349654:G:A	4.73838e-09	-1.02949	-1.13503
132350347	chr5:132350347:A:G	4.8677e-09	-1.00981	-1.12778
132350453	chr5:132350453:G:A	0.00356475	12.2939	-0.927559
132350759	chr5:132350759:T:A	4.76484e-09	-1.04721	-1.11174
132350786	chr5:132350786:T:G	7.03354e-09	-0.905552	-0.863972
132351087	chr5:132351087:G:A	7.0723e-08	-1.78844e-10	0.538555
132351124	chr5:132351124:G:A	1.25252e-08	-1.78844e-10	-1.19247
132351482	chr5:132351482:C:T	0.000225057	9.12586	-0.521966
132351550	chr5:132351550:C:T	7.0409e-08	-1.78844e-10	0.534106
132351776	chr5:132351776:C:T	1.30309e-08	-1.78844e-10	-1.15289
132352324	chr5:132352324:C:T	0.000131311	8.72865	-0.663541
132352638	chr5:132352638:A:G	7.04646e-08	-1.78844e-10	0.534895
132352840	chr5:132352840:T:C	7.87737e-05	8.16774	-0.613622
132352868	chr5:132352868:A:G	7.01042e-05	8.12606	-0.688535
132352878	chr5:132352878:A:G	1.40903e-08	-1.78844e-10	-1.07473
132352903	chr5:132352903:G:A	1.24599e-08	-1.78844e-10	-1.1977
132353131	chr5:132353131:C:T	3.69532e-09	-1.19432	-1.21882
132353208	chr5:132353208:G:A	9.26537e-09	-1.49393	-2.61742e-10
132353271	chr5:132353271:A:G	8.03617e-05	8.16639	-0.592312
132353430	chr5:132353430:A:G	6.50066e-05	7.96555	-0.603524
132353945	chr5:132353945:T:C	6.41691e-09	-1.03736	-0.823914
132354364	chr5:132354364:T:G	1.23938e-08	-1.78844e-10	-1.20302
132354956	chr5:132354956:TAA:T	6.19947e-09	-1.04007	-0.855679
132355035	chr5:132355035:T:C	8.16175e-08	-1.78844e-10	0.681829
132355360	chr5:132355360:G:A	1.28598e-08	-1.78844e-10	-1.16611
132355470	chr5:132355470:G:A	1.2332e-08	-1.78844e-10	-1.20802
132355483	chr5:132355483:C:T	6.39311e-09	-1.03388	-0.831112
132355663	chr5:132355663:C:T	1.25835e-08	-1.78844e-10	-1.18783
132355981	chr5:132355981:A:C	1.26688e-08	-1.78844e-10	-1.18107
132356046	chr5:132356046:T:C	1.23465e-08	-1.78844e-10	-1.20685
132356235	chr5:132356235:C:A	7.05391e-08	-1.78844e-10	0.535952
132356375	chr5:132356375:T:C	1.34186e-08	-1.78844e-10	-1.12357
132356459	chr5:132356459:A:T	6.96518e-09	-0.872425	-0.906866
132356777	chr5:132356777:A:T	1.2464e-08	-1.78844e-10	-1.19737
132357053	chr5:132357053:C:G	7.43941e-09	-1.71342	-2.61742e-10
132357252	chr5:132357252:A:G	7.29551e-09	-0.920318	-0.812638
132357322	chr5:132357322:C:T	3.19909e-08	-0.254764	-2.61742e-10
132357364	chr5:132357364:T:C	0.000212235	9.75368	-1.20845
132357371	chr5:132357371:G:A	1.2365e-08	-1.78844e-10	-1.20535
132357421	chr5:132357421:G:C	6.46485e-09	-1.01551	-0.838326
132357622	chr5:132357622:C:T	1.43821e-08	-1.78844e-10	-1.05423
132357746	chr5:132357746:G:C	1.23679e-08	-1.78844e-10	-1.20511
132358056	chr5:132358056:G:A	6.87092e-08	-1.78844e-10	0.509668
132358091	chr5:132358091:T:C	1.21987e-08	-1.78844e-10	-1.21888
132358384	chr5:132358384:T:C	0.00959539	13.2845	-0.927881
132358667	chr5:132358667:G:T	7.85509e-05	8.09829	-0.547003
132358746	chr5:132358746:A:G	1.26648e-08	-1.78844e-10	-1.18139
132358913	chr5:132358913:G:A	0.00114192	11.4469	-1.21893
132359485	chr5:132359485:G:A	8.25919e-05	8.13973	-0.538274
132359599	chr5:132359599:AC:A	7.05391e-08	-1.78844e-10	0.535952
132359713	chr5:132359713:C:A	6.76495e-09	-0.930623	-0.877837
132359722	chr5:132359722:C:T	1.35769e-08	-1.78844e-10	-1.11185
132360559	chr5:132360559:C:G	6.9214e-09	-0.827132	-0.958465
132360627	chr5:132360627:A:G	8.65829e-05	8.20869	-0.560043
132360638	chr5:132360638:C:T	0.000193704	9.66433	-1.21046
132360788	chr5:132360788:T:G	7.05499e-08	-1.78844e-10	0.536105
132360859	chr5:132360859:G:A	6.6603e-09	-1.01233	-0.811717
132360983	chr5:132360983:T:C	7.05499e-08	-1.78844e-10	0.536105
132361203	chr5:132361203:G:A	3.71093e-08	-1.78844e-10	-0.106349
132361749	chr5:132361749:T:C	1.31694e-08	-1.78844e-10	-1.14232
132361750	chr5:132361750:A:C	6.63809e-08	-1.78844e-10	0.475194
132362077	chr5:132362077:G:A	2.05725e-08	-1.78844e-10	-0.696259
132362078	chr5:132362078:G:A	2.29865e-08	-0.585308	-2.61742e-10
132362249	chr5:132362249:T:C	6.65588e-09	-1.01077	-0.813939
132362327	chr5:132362327:T:C	6.46038e-09	-1.02809	-0.826435
132362982	chr5:132362982:T:C	1.23489e-08	-1.78844e-10	-1.20664
132363169	chr5:132363169:T:C	7.08714e-08	-1.78844e-10	0.540652
132363299	chr5:132363299:A:C	7.04756e-08	-1.78844e-10	0.535051
132363550	chr5:132363550:G:C	1.27236e-08	-1.78844e-10	-1.17675
132363977	chr5:132363977:G:A	4.21985e-09	-1.43834	-0.842073
132364175	chr5:132364175:A:G	0.000194771	9.67236	-1.21299
132364266	chr5:132364266:G:A	3.38657e-05	7.74104	-1.0311
132364491	chr5:132364491:T:C	1.27819e-08	-1.78844e-10	-1.17218
132364921	chr5:132364921:G:A	7.07888e-08	-1.78844e-10	0.539486
132365050	chr5:132365050:C:T	5.02358e-08	0.196514	-2.61742e-10
132365102	chr5:132365102:C:G	3.28584e-05	7.69659	-1.01685
132365129	chr5:132365129:G:A	1.26648e-08	-1.78844e-10	-1.18139
132365151	chr5:132365151:A:C	1.22522e-08	-1.78844e-10	-1.21451
132365493	chr5:132365493:T:C	1.23719e-08	-1.78844e-10	-1.20479
132365587	chr5:132365587:T:C	6.35097e-05	7.91812	-0.579386
132365654	chr5:132365654:TTTTC:T	1.91088e-08	-1.78844e-10	-0.770066
132365718	chr5:132365718:AGTGGC:A	6.78091e-09	-0.830705	-0.975398
132365903	chr5:132365903:A:G	3.0832e-05	7.61357	-0.997478
132366574	chr5:132366574:G:A	2.48597e-08	-1.78844e-10	-0.506967
132367044	chr5:132367044:T:C	7.29113e-08	-1.78844e-10	0.569029
132367289	chr5:132367289:C:T	1.21981e-08	-1.78844e-10	-1.21893
132367462	chr5:132367462:T:C	2.28626e-08	-1.78844e-10	-0.590712
132367862	chr5:132367862:T:C	1.23859e-08	-1.78844e-10	-1.20365
132367886	chr5:132367886:G:C	3.24664e-05	7.68933	-1.02158
132367999	chr5:132367999:G:A	0.000163522	8.88484	-0.600357
132368084	chr5:132368084:T:C	0.00132168	11.5922	-1.21796
132368496	chr5:132368496:G:A	6.85054e-09	-1.79589	-2.61742e-10
132368633	chr5:132368633:T:C	1.26782e-08	-1.78844e-10	-1.18033
132368827	chr5:132368827:T:C	2.79628e-05	7.54659	-1.02817
132368857	chr5:132368857:T:G	1.35911e-08	-1.78844e-10	-1.1108
132369134	chr5:132369134:A:G	1.24619e-08	-1.78844e-10	-1.19754
132369527	chr5:132369527:C:T	6.35406e-09	-1.01354	-0.857581
132369574	chr5:132369574:G:C	0.000146784	8.94801	-0.771504
132369895	chr5:132369895:C:T	6.25116e-09	-1.01812	-0.869325
132370031	chr5:132370031:T:A	1.26339e-08	-1.78844e-10	-1.18383
132370382	chr5:132370382:G:A	1.32888e-08	-1.78844e-10	-1.13329
132370483	chr5:132370483:C:A	1.29161e-08	-1.78844e-10	-1.16174
132370597	chr5:132370597:G:A	1.13828e-08	-1.27668	-0.011438
132370679	chr5:132370679:C:T	6.88566e-09	-0.815336	-0.975438
132371099	chr5:132371099:T:C	0.000545726	10.7068	-1.21716
132371131	chr5:132371131:T:A	5.47078e-09	-0.98331	-1.03748
132371206	chr5:132371206:C:T	1.22369e-08	-1.78844e-10	-1.21576
132371412	chr5:132371412:T:A	1.22491e-08	-1.78844e-10	-1.21477
132371601	chr5:132371601:A:G	0.000128827	8.55014	-0.50413
132371673	chr5:132371673:A:G	4.2067e-09	-1.485	-0.798539
132371737	chr5:132371737:G:A	0.0193936	13.8576	-0.797361
132372200	chr5:132372200:C:T	0.000117201	8.45514	-0.503713
132372442	chr5:132372442:C:T	1.29074e-08	-1.78844e-10	-1.16242
132373185	chr5:132373185:T:C	0.00238168	11.7367	-0.773626
132373734	chr5:132373734:C:G	1.29951e-08	-1.78844e-10	-1.15564
132373907	chr5:132373907:A:G	7.09521e-09	-1.4454	-0.315398
132374047	chr5:132374047:A:C	9.67557e-05	8.93366	-1.17393
132374335	chr5:132374335:C:T	7.27373e-09	-1.44819	-0.287752
132374510	chr5:132374510:G:A	0.000132205	8.59315	-0.521254
132374635	chr5:132374635:T:C	1.29525e-08	-1.78844e-10	-1.15893
132374707	chr5:132374707:A:C	0.017943	13.7693	-0.786844
132374979	chr5:132374979:A:G	1.29093e-08	-1.78844e-10	-1.16227
132375225	chr5:132375225:T:G	0.000139567	8.63588	-0.509795
132375403	chr5:132375403:A:G	5.46502e-07	2.58332	-2.61742e-10
132375408	chr5:132375408:G:A	7.88883e-09	-1.37716	-0.277606
132375682	chr5:132375682:A:G	1.32888e-08	-1.78844e-10	-1.13329
132375761	chr5:132375761:G:A	1.26339e-08	-1.78844e-10	-1.18383
132375917	chr5:132375917:A:G	1.32151e-08	-1.78844e-10	-1.13886
132375993	chr5:132375993:G:A	1.27811e-08	-1.78844e-10	-1.17225
132376034	chr5:132376034:G:A	1.29791e-08	-1.78844e-10	-1.15687
132376309	chr5:132376309:G:T	1.32959e-08	-1.78844e-10	-1.13276
132376433	chr5:132376433:A:G	0.000112919	8.38725	-0.473037
132376790	chr5:132376790:G:C	7.43135e-09	-1.42705	-0.287459
132377534	chr5:132377534:C:T	0.000130684	8.47823	-0.417903
132377727	chr5:132377727:GTT:G	0.000128874	9.1891	-1.14273
132377780	chr5:132377780:A:G	1.31125e-08	-1.78844e-10	-1.14665
132377863	chr5:132377863:G:T	4.94042e-09	-1.03602	-1.08674
132377886	chr5:132377886:C:T	0.000583329	10.7698	-1.21353
132378082	chr5:132378082:C:T	7.42459e-09	-1.4173	-0.298114
132378414	chr5:132378414:C:T	1.66596e-08	-1.78844e-10	-0.907226
132378717	chr5:132378717:C:T	0.000115096	9.08237	-1.14907
132378806	chr5:132378806:G:A	1.32888e-08	-1.78844e-10	-1.13329
132379086	chr5:132379086:C:A	7.94786e-09	-1.36914	-0.278173
132379319	chr5:132379319:A:G	0.000443941	10.4915	-1.20826
132379609	chr5:132379609:C:T	0.000152637	8.60778	-0.392176
132379625	chr5:132379625:C:T	1.44062e-08	-1.78844e-10	-1.05256
132379687	chr5:132379687:T:C	7.20143e-09	-1.42975	-0.316186
132379873	chr5:132379873:G:C	0.000217729	9.66417	-1.09338
132379878	chr5:132379878:G:A	1.28872e-08	-1.78844e-10	-1.16398
132380144	chr5:132380144:G:C	2.74997e-08	-1.78844e-10	-0.40604
132380386	chr5:132380386:G:A	2.91483e-08	-1.78844e-10	-0.34782
132381285	chr5:132381285:T:G	1.28724e-08	-1.78844e-10	-1.16513
132381358	chr5:132381358:G:A	0.00659028	12.7036	-0.722723
132381408	chr5:132381408:A:G	1.33414e-08	-1.78844e-10	-1.12934
132382167	chr5:132382167:C:A	0.000207445	9.70605	-1.18365
132382170	chr5:132382170:C:A	4.89632e-08	0.170854	-2.61742e-10
132382847	chr5:132382847:G:A	7.07232e-09	-1.42613	-0.337892
132383145	chr5:132383145:T:C	1.2615e-08	-1.78844e-10	-1.18533
132383536	chr5:132383536:C:A	0.000226086	9.79379	-1.18533
132383690	chr5:132383690:A:G	7.06601e-09	-1.41928	-0.345639
132383881	chr5:132383881:A:T	1.26327e-08	-1.78844e-10	-1.18393
132384378	chr5:132384378:A:G	0.000573776	10.7484	-1.20861
132384573	chr5:132384573:G:A	0.000147257	8.61859	-0.438864
132384660	chr5:132384660:C:T	1.27052e-08	-1.78844e-10	-1.17821
132385125	chr5:132385125:G:A	1.57739e-08	-1.78844e-10	-0.961858
132385482	chr5:132385482:A:G	0.000714208	10.9652	-1.20648
132385512	chr5:132385512:T:C	0.000670468	10.9025	-1.20698
132386196	chr5:132386196:T:A	1.26607e-08	-1.78844e-10	-1.18171
132386217	chr5:132386217:TTTTTC:T	0.000106493	8.31298	-0.457363
132386315	chr5:132386315:C:T	1.26339e-08	-1.78844e-10	-1.18383
132386383	chr5:132386383:A:G	0.00019445	8.74749	-0.289777
132386639	chr5:132386639:C:T	2.27538e-08	-1.78844e-10	-0.595484
132386731	chr5:132386731:A:C	8.48094e-08	-1.78844e-10	0.720192
132387259	chr5:132387259:C:T	0.000224001	9.449	-0.849805
132387373	chr5:132387373:C:T	1.66629e-06	4.87471	-1.17657
132387498	chr5:132387498:T:C	1.59264e-08	-1.78844e-10	-0.95224
132387917	chr5:132387917:C:T	1.33095e-08	-1.78844e-10	-1.13173
132388151	chr5:132388151:C:CT	1.36653e-08	-1.78844e-10	-1.10536
132388814	chr5:132388814:C:T	1.22148e-08	-1.78844e-10	-1.21756
132389637	chr5:132389637:T:A	0.00140209	10.7541	-0.320824
132390140	chr5:132390140:G:C	2.8976e-09	-1.78404	-0.87229
132390155	chr5:132390155:C:T	1.30933e-08	-1.78844e-10	-1.14811
132390342	chr5:132390342:G:A	2.43519e-08	-1.78844e-10	-0.527604
132391293	chr5:132391293:C:T	1.31243e-08	-1.78844e-10	-1.14575
132391341	chr5:132391341:G:A	0.00126058	10.7843	-0.457479
132391654	chr5:132391654:G:C	2.84984e-09	-1.76251	-0.910444
132391833	chr5:132391833:A:G	1.46318e-08	-1.78844e-10	-1.03702
132392216	chr5:132392216:G:C	3.05266e-09	-1.4195	-1.18471
132392221	chr5:132392221:G:A	1.22778e-08	-1.78844e-10	-1.21242
132392399	chr5:132392399:A:G	1.31345e-08	-1.78844e-10	-1.14497
132392533	chr5:132392533:A:G	1.29615e-08	-1.78844e-10	-1.15823
132392743	chr5:132392743:T:A	7.43049e-09	-1.71462	-2.61742e-10
132392885	chr5:132392885:G:T	1.31243e-08	-1.78844e-10	-1.14575
132393020	chr5:132393020:G:T	2.4168e-09	-1.78888	-1.04889
132393055	chr5:132393055:T:A	1.50286e-08	-1.78844e-10	-1.01026
132393148	chr5:132393148:T:TC	1.31958e-08	-1.78844e-10	-1.14031
132393426	chr5:132393426:A:C	2.90329e-09	-1.76611	-0.888256
132393623	chr5:132393623:A:T	2.95346e-08	-1.78844e-10	-0.334653
132393660	chr5:132393660:G:A	1.26326e-08	-1.78844e-10	-1.18393
132394101	chr5:132394101:GAT:G	1.31243e-08	-1.78844e-10	-1.14575
132394147	chr5:132394147:A:C	1.28081e-08	-1.78844e-10	-1.17014
132394188	chr5:132394188:G:T	1.31243e-08	-1.78844e-10	-1.14575
132394243	chr5:132394243:C:T	1.43267e-08	-1.78844e-10	-1.05809
132394319	chr5:132394319:C:T	2.86414e-07	3.15083	-1.21361
132394360	chr5:132394360:CA:C	2.86181e-09	-1.79368	-0.875084
132394543	chr5:132394543:T:G	1.47419e-08	-1.78844e-10	-1.02952
132395115	chr5:132395115:T:C	2.81199e-09	-1.75849	-0.927832
132395414	chr5:132395414:C:T	7.68217e-09	-1.68131	-2.61742e-10
132395451	chr5:132395451:G:T	1.49484e-08	-1.78844e-10	-1.01561
132395612	chr5:132395612:A:T	2.80498e-09	-1.75358	-0.935233
132395634	chr5:132395634:A:G	0.00135278	10.7392	-0.3417
132395781	chr5:132395781:A:G	1.46605e-08	-1.78844e-10	-1.03506
132396293	chr5:132396293:T:C	5.19873e-08	-1.78844e-10	0.230784
132396425	chr5:132396425:C:G	1.25347e-08	-1.78844e-10	-1.19172
132397082	chr5:132397082:G:A	3.40411e-08	0.625634	-0.81828
132397139	chr5:132397139:T:C	1.23026e-08	-1.78844e-10	-1.2104
132397552	chr5:132397552:G:A	1.40914e-08	-1.78844e-10	-1.07465
132397781	chr5:132397781:T:C	1.4171e-08	-1.78844e-10	-1.06902
132398060	chr5:132398060:G:A	6.60855e-07	2.77332	-2.61742e-10
132398073	chr5:132398073:A:G	1.21985e-08	-1.78844e-10	-1.2189
132398425	chr5:132398425:CTT:C	1.39743e-08	-1.78844e-10	-1.083
132398707	chr5:132398707:C:T	1.38395e-08	-1.78844e-10	-1.09269
132398720	chr5:132398720:A:G	1.31243e-08	-1.78844e-10	-1.14575
132398891	chr5:132398891:G:A	1.30849e-08	-1.78844e-10	-1.14876
132399367	chr5:132399367:G:C	6.33707e-08	-1.78844e-10	0.428787
132399861	chr5:132399861:C:T	1.50743e-08	-1.78844e-10	-1.00723
132401338	chr5:132401338:C:T	1.72965e-05	7.12141	-1.08337
132401693	chr5:132401693:G:A	2.80498e-09	-1.78248	-0.906334
132401868	chr5:132401868:CAGCACATCAAAA:C	4.72598e-09	-1.34158	-0.825561
132401944	chr5:132401944:A:C	1.56695e-08	-1.78844e-10	-0.968498
132401945	chr5:132401945:ATCGAT:A	1.57228e-08	-1.78844e-10	-0.965104
132401954	chr5:132401954:C:T	7.87494e-09	-1.27177	-0.384758
132402442	chr5:132402442:C:T	1.24427e-08	-1.78844e-10	-1.19908
132402494	chr5:132402494:A:T	1.31201e-08	-1.78844e-10	-1.14607
132403184	chr5:132403184:G:A	1.33081e-08	-1.78844e-10	-1.13184
132403741	chr5:132403741:C:A	2.54133e-09	-1.78922	-0.998305
132403749	chr5:132403749:A:G	1.31243e-08	-1.78844e-10	-1.14575
132404756	chr5:132404756:T:C	3.82426e-09	-1.75924	-0.61961
132404964	chr5:132404964:A:C	2.94184e-09	-1.7831	-0.858075
132405309	chr5:132405309:C:T	1.41382e-08	-1.78844e-10	-1.07133
132405401	chr5:132405401:T:A	1.40531e-08	-1.78844e-10	-1.07738
132406004	chr5:132406004:A:G	2.60372e-09	-1.79217	-0.971102
132406582	chr5:132406582:A:G	1.5567e-08	-1.78844e-10	-0.975062
132406854	chr5:132406854:C:T	2.65257e-09	-1.52576	-1.21893
132406924	chr5:132406924:G:T	1.64185e-08	-1.78844e-10	-0.921804
132407309	chr5:132407309:T:C	2.71268e-08	-1.78844e-10	-0.419693
132407363	chr5:132407363:T:C	1.40677e-08	-1.78844e-10	-1.07633
132408085	chr5:132408085:G:T	0.000331558	8.6758	0.315542
132408273	chr5:132408273:G:T	1.23513e-08	-1.78844e-10	-1.20645
132408510	chr5:132408510:C:T	2.34473e-08	0.645858	-1.21132
132408790	chr5:132408790:C:T	0.000514227	8.51353	0.916678
132408882	chr5:132408882:T:C	2.2399e-08	0.606804	-1.218
132409036	chr5:132409036:G:A	1.64555e-08	-1.78844e-10	-0.919554
132409254	chr5:132409254:T:C	1.22982e-08	-1.78844e-10	-1.21076
132410119	chr5:132410119:T:A	5.19971e-08	-1.78844e-10	0.230973
132410120	chr5:132410120:C:T	5.19634e-08	-1.78844e-10	0.230324
132411026	chr5:132411026:A:G	1.2226e-08	-1.78844e-10	-1.21665
132411130	chr5:132411130:A:G	1.23143e-08	-1.78844e-10	-1.20946
132411476	chr5:132411476:A:C	1.23954e-08	-1.78844e-10	-1.20289
132411761	chr5:132411761:G:A	2.14167e-08	-1.78844e-10	-0.656045
132411803	chr5:132411803:A:G	1.99635e-08	-1.78844e-10	-0.72631
132411886	chr5:132411886:A:G	1.23939e-08	-1.78844e-10	-1.20301
132411897	chr5:132411897:A:G	2.48859e-08	-1.78844e-10	-0.505913
132412270	chr5:132412270:G:C	1.24201e-08	-1.78844e-10	-1.2009
132412559	chr5:132412559:A:T	1.59023e-08	-1.78844e-10	-0.953751
132412808	chr5:132412808:T:G	4.982e-08	-1.78844e-10	0.188201
132413043	chr5:132413043:ACT:A	7.12513e-09	-1.75659	-2.61742e-10
132413076	chr5:132413076:G:A	1.95554e-08	-0.277515	-0.469447
132413192	chr5:132413192:A:G	2.57942e-08	-1.78844e-10	-0.470065
132413518	chr5:132413518:G:A	4.21136e-08	-1.78844e-10	0.0201563
132413802	chr5:132413802:G:A	1.23701e-08	-1.78844e-10	-1.20494
132413923	chr5:132413923:TG:T	8.78413e-09	-1.54727	-2.61742e-10
132413984	chr5:132413984:T:A	1.22194e-08	-1.78844e-10	-1.21719
132414168	chr5:132414168:A:C	2.08205e-08	-0.684276	-2.61742e-10
132415269	chr5:132415269:G:A	1.43703e-08	-1.78844e-10	-1.05505
132415738	chr5:132415738:C:T	3.77676e-08	-1.78844e-10	-0.0887628
132415805	chr5:132415805:T:C	1.2349e-08	-1.78844e-10	-1.20664
132416011	chr5:132416011:A:G	2.317e-08	-1.78844e-10	-0.577356
132416398	chr5:132416398:A:G	7.62444e-09	-1.68886	-2.61742e-10
132416765	chr5:132416765:G:C	1.23326e-08	-1.78844e-10	-1.20797
132416928	chr5:132416928:G:A	3.52423e-07	3.36352	-1.2189
132417064	chr5:132417064:T:G	1.22108e-08	-1.78844e-10	-1.21789
132417221	chr5:132417221:C:T	4.21136e-08	-1.78844e-10	0.0201563
132417378	chr5:132417378:G:T	1.32976e-08	-1.78844e-10	-1.13263
132417555	chr5:132417555:C:T	1.22336e-08	-1.78844e-10	-1.21603
132417772	chr5:132417772:G:A	1.23314e-08	-1.78844e-10	-1.20806
132417833	chr5:132417833:TACAC:T	1.23416e-08	-1.78844e-10	-1.20724
132418770	chr5:132418770:C:T	4.18508e-07	3.47809	-1.16161
132419069	chr5:132419069:C:T	4.2651e-09	-1.61813	-0.651619
132419091	chr5:132419091:T:G	1.2982e-08	-1.78844e-10	-1.15665
132419104	chr5:132419104:A:C	2.50986e-08	-1.78844e-10	-0.497403
132419312	chr5:132419312:A:G	3.05569e-09	-1.42842	-1.17479
132419572	chr5:132419572:T:A	1.87689e-08	-1.78844e-10	-0.788012
132419785	chr5:132419785:G:T	3.54735e-09	-1.48479	-0.969227
132419911	chr5:132419911:G:A	1.43957e-08	-1.78844e-10	-1.05329
132419959	chr5:132419959:C:T	3.22742e-08	0.366761	-0.612707
132420277	chr5:132420277:C:T	5.5074e-07	3.80953	-1.21848
132420399	chr5:132420399:G:A	3.39868e-08	-1.78844e-10	-0.194244
132420600	chr5:132420600:G:T	3.25161e-08	-1.78844e-10	-0.238481
132420814	chr5:132420814:C:T	3.43569e-08	0.38166	-0.565073
132421320	chr5:132421320:C:A	3.75157e-09	-1.42792	-0.970121
132421360	chr5:132421360:A:G	1.61607e-08	-1.78844e-10	-0.937636
132421409	chr5:132421409:A:G	3.61219e-09	-1.54117	-0.894729
132421897	chr5:132421897:C:T	1.23952e-08	-1.78844e-10	-1.2029
132422301	chr5:132422301:G:A	1.34545e-08	-1.78844e-10	-1.1209
132422315	chr5:132422315:G:A	1.31142e-08	-1.78844e-10	-1.14652
132422331	chr5:132422331:G:A	1.38782e-08	-1.78844e-10	-1.0899
132422622	chr5:132422622:A:G	2.67812e-09	-1.7811	-0.954002
132423001	chr5:132423001:A:T	2.52602e-08	-1.78844e-10	-0.490983
132423020	chr5:132423020:T:C	2.89088e-09	-1.78315	-0.875502
132423148	chr5:132423148:A:T	1.37944e-08	-1.78844e-10	-1.09596
132423197	chr5:132423197:A:C	1.79685e-08	-1.78844e-10	-0.831592
132423853	chr5:132423853:G:A	2.39146e-08	-1.78844e-10	-0.545727
132424020	chr5:132424020:A:G	1.28726e-08	-1.78844e-10	-1.16511
132424331	chr5:132424331:G:A	1.79588e-08	-1.78844e-10	-0.832137
132424697	chr5:132424697:T:C	4.82715e-09	-1.03715	-1.1088
132424726	chr5:132424726:A:G	2.71179e-09	-1.74907	-0.973538
132424787	chr5:132424787:G:A	1.28839e-08	-1.78844e-10	-1.16424
132425213	chr5:132425213:G:C	1.3798e-08	-1.78844e-10	-1.09569
132425556	chr5:132425556:C:T	1.27933e-08	-1.78844e-10	-1.17129
132425858	chr5:132425858:C:G	2.40636e-08	-1.78844e-10	-0.539516
132426893	chr5:132426893:T:A	1.27449e-08	-1.78844e-10	-1.17509
132427482	chr5:132427482:T:C	2.75863e-09	-1.78964	-0.915844
132427825	chr5:132427825:T:C	2.34711e-08	-1.78844e-10	-0.564445
132428246	chr5:132428246:T:C	1.82913e-08	-1.78844e-10	-0.813789
132428429	chr5:132428429:C:T	1.22553e-08	-1.78844e-10	-1.21426
132428895	chr5:132428895:G:A	1.26613e-08	-1.78844e-10	-1.18167
132429514	chr5:132429514:T:C	8.00833e-08	-0.0805434	0.743396
132429692	chr5:132429692:G:A	1.2656e-08	-1.78844e-10	-1.18208
132429792	chr5:132429792:TAC:T	1.30387e-08	-1.78844e-10	-1.15229
132430030	chr5:132430030:C:T	1.28729e-08	-1.78844e-10	-1.16509
132430110	chr5:132430110:T:G	1.94789e-08	-1.78844e-10	-0.750885
132430430	chr5:132430430:C:T	1.22683e-08	-1.78844e-10	-1.2132
132430811	chr5:132430811:G:A	4.55452e-09	-1.06097	-1.14312
132431071	chr5:132431071:TGTGATACCCCAA:T	0.000592245	10.5059	-0.934416
132431374	chr5:132431374:G:A	1.52843e-08	-1.78844e-10	-0.993388
132432196	chr5:132432196:C:T	6.55118e-06	5.85813	-0.790948
132432660	chr5:132432660:C:T	1.3302e-08	-1.78844e-10	-1.1323
132433482	chr5:132433482:C:T	2.95431e-08	0.138194	-0.472558
132433548	chr5:132433548:C:T	1.76208e-08	-1.78844e-10	-0.851135
132433557	chr5:132433557:A:T	1.83218e-08	-1.78844e-10	-0.812126
132433581	chr5:132433581:G:A	1.82349e-06	4.68687	-0.898579
132434161	chr5:132434161:T:C	2.13734e-08	-1.78844e-10	-0.658066
132434478	chr5:132434478:G:A	1.22485e-08	-1.78844e-10	-1.21481
132435113	chr5:132435113:C:T	0.000660958	10.0675	-0.386262
132435189	chr5:132435189:C:A	1.86924e-06	4.68723	-0.874162
132435423	chr5:132435423:C:T	3.52467e-08	-1.78844e-10	-0.157842
132435561	chr5:132435561:C:T	1.67709e-08	-1.78844e-10	-0.900572
132435611	chr5:132435611:A:G	1.22954e-08	-1.78844e-10	-1.21099
132435623	chr5:132435623:G:T	1.70171e-06	4.71755	-0.998374
132435951	chr5:132435951:T:C	2.20243e-08	-1.78844e-10	-0.628066
132436215	chr5:132436215:T:C	1.22059e-08	-1.78844e-10	-1.2183
132436224	chr5:132436224:A:T	2.89195e-09	-1.79304	-0.865249
132436515	chr5:132436515:G:A	2.0639e-08	-1.78844e-10	-0.693034
132436585	chr5:132436585:T:C	1.56579e-08	-1.78844e-10	-0.969238
132436705	chr5:132436705:T:C	2.25638e-08	-1.78844e-10	-0.60387
132436804	chr5:132436804:C:G	1.23607e-08	-1.78844e-10	-1.20569
132437151	chr5:132437151:A:G	1.65666e-08	-1.78844e-10	-0.912827
132437207	chr5:132437207:C:T	1.22892e-08	-1.78844e-10	-1.2115
132437502	chr5:132437502:G:A	1.61567e-08	-1.78844e-10	-0.937881
132437966	chr5:132437966:A:G	3.3387e-09	-1.79074	-0.72389
132437982	chr5:132437982:T:C	2.77714e-08	0.123867	-0.520077
132438757	chr5:132438757:C:T	2.32664e-08	-0.573203	-2.61742e-10
132439467	chr5:132439467:C:T	1.76784e-08	-1.78844e-10	-0.847874
132439930	chr5:132439930:T:C	1.23479e-08	-1.78844e-10	-1.20673
132439939	chr5:132439939:T:G	1.62228e-08	-1.78844e-10	-0.933795
132440039	chr5:132440039:G:C	1.14451e-08	-1.28265	-2.61742e-10
132440302	chr5:132440302:G:A	1.57417e-08	-1.78844e-10	-0.963899
132440814	chr5:132440814:A:G	6.93483e-08	-0.330536	0.849462
132440974	chr5:132440974:G:A	1.33427e-08	-1.78844e-10	-1.12924
132441275	chr5:132441275:T:C	2.61257e-09	-1.79564	-0.964239
132441470	chr5:132441470:T:C	1.24923e-08	-1.78844e-10	-1.1951
132441542	chr5:132441542:G:A	1.20189e-07	0.767806	0.301044
132441974	chr5:132441974:C:A	2.25792e-08	-1.78844e-10	-0.603188
132442760	chr5:132442760:A:G	0.00165197	11.3262	-0.728973
132443024	chr5:132443024:A:G	7.7044e-08	0.696203	-0.0720412
132443165	chr5:132443165:A:C	2.0087e-08	-1.78844e-10	-0.720143
132443565	chr5:132443565:C:T	1.02781e-08	-1.48604	0.0958362
132444068	chr5:132444068:C:T	5.52634e-06	5.69239	-0.795327
132444165	chr5:132444165:T:C	8.66551e-06	5.11961	0.227284
132444463	chr5:132444463:A:G	4.06078e-08	-1.78844e-10	-0.0162561
132445092	chr5:132445092:A:G	1.22199e-08	-1.78844e-10	-1.21715
132445596	chr5:132445596:A:C	6.95149e-08	0.64715	-0.125824
132445895	chr5:132445895:C:T	3.91228e-08	-1.78844e-10	-0.0535089
132446752	chr5:132446752:T:C	8.50433e-06	5.08876	0.239352
132447145	chr5:132447145:C:A	1.05019e-05	5.31055	0.228554
132447185	chr5:132447185:A:G	4.13754e-08	-1.78844e-10	0.00247089
132447521	chr5:132447521:C:T	1.0125e-05	5.28931	0.213242
132448023	chr5:132448023:G:A	4.64898e-06	5.49886	-0.774674
132448080	chr5:132448080:C:T	1.57913e-08	0.258098	-1.21885
132448313	chr5:132448313:A:G	8.43514e-06	5.06553	0.254413
132448701	chr5:132448701:G:T	0.00144755	11.4265	-0.961304
132449500	chr5:132449500:G:A	8.9611e-09	-1.52732	-2.61742e-10
132449654	chr5:132449654:C:T	2.02877e-08	-1.78844e-10	-0.710201
132449844	chr5:132449844:G:A	1.00008e-05	6.70493	-1.21473
132449992	chr5:132449992:C:T	0.00115772	10.9251	-0.68331
132450078	chr5:132450078:T:G	2.15231e-07	1.10591	0.545591
132450110	chr5:132450110:T:C	1.28318e-08	-1.78844e-10	-1.16829
132450115	chr5:132450115:C:T	1.22857e-08	-1.78844e-10	-1.21178
132450187	chr5:132450187:T:C	1.04206e-07	2.14469	-1.21854
132450225	chr5:132450225:G:A	1.64022e-08	-1.78844e-10	-0.9228
132450863	chr5:132450863:C:G	1.71684e-08	-1.78844e-10	-0.877143
132450903	chr5:132450903:G:A	0.00127642	10.9894	-0.650046
132451445	chr5:132451445:A:G	0.000905101	10.3035	-0.307911
132452642	chr5:132452642:A:C	1.17964e-07	2.20381	-1.15364
132452729	chr5:132452729:T:A	3.9332e-06	5.29856	-0.741563
132452999	chr5:132452999:G:T	1.56628e-07	-1.78844e-10	1.33366
132453122	chr5:132453122:C:A	1.04925e-07	1.63239	-0.69936
132453123	chr5:132453123:T:A	9.11774e-08	1.51212	-0.719526
132453201	chr5:132453201:C:G	2.06906e-08	-1.78844e-10	-0.690536
132453764	chr5:132453764:G:A	2.09958e-09	-1.75965	-1.21883
132453824	chr5:132453824:C:G	1.66376e-08	-1.78844e-10	-0.908551
132453865	chr5:132453865:C:T	1.01306e-07	1.55471	-0.65678
132453934	chr5:132453934:C:T	1.24407e-08	-1.78844e-10	-1.19924
132454053	chr5:132454053:C:T	1.06292e-07	1.63677	-0.690798
132454171	chr5:132454171:A:G	1.07769e-07	1.62639	-0.666617
132454381	chr5:132454381:A:T	1.50841e-08	-1.78844e-10	-1.00657
132454423	chr5:132454423:C:T	1.72913e-07	-1.78844e-10	1.43257
132454592	chr5:132454592:CT:C	2.22655e-08	-1.78844e-10	-0.617175
132454724	chr5:132454724:T:C	8.28995e-08	1.42764	-0.730228
132454828	chr5:132454828:C:T	8.2157e-09	-1.61417	-2.61742e-10
132454924	chr5:132454924:G:A	1.27391e-05	5.92635	-0.194134
132454970	chr5:132454970:G:A	4.19931e-09	-1.59038	-0.694913
132455672	chr5:132455672:C:T	1.12756e-07	1.70107	-0.696059
132455979	chr5:132455979:T:A	1.22669e-07	1.77673	-0.687447
132456154	chr5:132456154:C:T	1.26729e-07	1.78566	-0.663828
132456386	chr5:132456386:C:T	9.20829e-09	-1.50011	-2.61742e-10
132456725	chr5:132456725:T:C	1.2347e-08	-1.78844e-10	-1.2068
132457594	chr5:132457594:C:T	0.00323619	11.5042	-0.234465
132457984	chr5:132457984:C:G	1.95234e-07	-1.78844e-10	1.55398
132458098	chr5:132458098:T:G	2.11224e-09	-1.75474	-1.21773
132458377	chr5:132458377:G:A	1.81658e-07	2.69604	-1.21413
132458606	chr5:132458606:G:A	1.08122e-07	2.17409	-1.21105
132459226	chr5:132459226:T:TC	3.85919e-09	-1.78901	-0.580745
132459618	chr5:132459618:T:G	4.13067e-05	8.11542	-1.20686
132459905	chr5:132459905:A:G	1.12682e-07	2.21641	-1.21205
132459971	chr5:132459971:C:T	9.74581e-08	2.0706	-1.21139
132460190	chr5:132460190:G:T	1.00411e-07	2.10197	-1.21291
132460375	chr5:132460375:G:A	1.09817e-07	2.18916	-1.21056
132460471	chr5:132460471:T:C	0.00457542	11.7892	-0.173175
132460881	chr5:132460881:T:C	1.29584e-08	-1.78844e-10	-1.15847
132460917	chr5:132460917:C:T	1.02043e-07	2.11864	-1.21346
132461230	chr5:132461230:G:A	8.83408e-07	3.33388	-0.270313
132461855	chr5:132461855:A:G	3.65731e-07	2.86408	-0.682393
132461886	chr5:132461886:T:C	0.00122294	11.1235	-0.826944
132462711	chr5:132462711:C:G	8.66955e-09	-1.7934	0.233006
132462795	chr5:132462795:C:T	0.00507395	12.0801	-0.360646
132463037	chr5:132463037:C:T	8.79907e-09	-1.79378	0.248209
132463117	chr5:132463117:C:T	3.85091e-09	-1.78751	-0.584399
132463320	chr5:132463320:A:G	0.00625639	12.2752	-0.346345
132463321	chr5:132463321:C:T	1.57906e-08	-1.78844e-10	-0.960797
132463739	chr5:132463739:G:GT	8.00874e-09	-1.63968	-2.61742e-10
132463809	chr5:132463809:AACAG:A	1.87812e-08	-1.78844e-10	-0.787356
132463934	chr5:132463934:T:C	4.70709e-07	3.30265	-0.868622
132464269	chr5:132464269:T:C	0.00574509	12.2182	-0.374573
132464413	chr5:132464413:G:T	4.27361e-08	1.248	-1.21317
132464907	chr5:132464907:C:A	4.96941e-08	0.903041	-0.71737
132465058	chr5:132465058:G:C	0.00746422	12.0844	0.0210604
132465072	chr5:132465072:T:C	1.23735e-08	-1.78844e-10	-1.20466
132465105	chr5:132465105:C:T	2.09462e-08	-1.78844e-10	-0.678256
132465268	chr5:132465268:A:G	2.12721e-08	-1.78844e-10	-0.662818
132465283	chr5:132465283:T:A	6.71031e-09	-1.43207	-0.384504
132465298	chr5:132465298:G:A	7.82208e-09	-1.66326	-2.61742e-10
132465466	chr5:132465466:C:T	7.56148e-06	5.99023	-0.779623
132465596	chr5:132465596:G:T	1.27143e-08	-1.78844e-10	-1.17748
132466034	chr5:132466034:G:A	4.37555e-08	1.27727	-1.21887
132466042	chr5:132466042:G:GT	1.22895e-08	-1.78844e-10	-1.21147
132466255	chr5:132466255:G:C	0.00597803	12.2233	-0.339939
132466531	chr5:132466531:C:T	3.60031e-09	-1.46992	-0.969273
132466902	chr5:132466902:C:T	1.6193e-08	-1.78844e-10	-0.935634
132467308	chr5:132467308:C:T	2.34687e-08	-1.78844e-10	-0.564549
132467845	chr5:132467845:T:C	4.22519e-08	0.16176	-0.138325
132468159	chr5:132468159:G:A	3.71625e-09	-1.52212	-0.885382
132468176	chr5:132468176:A:G	3.24726e-06	5.15112	-0.785765
132468275	chr5:132468275:T:G	1.00439e-06	3.56685	-0.37493
132468353	chr5:132468353:G:T	3.60119e-08	1.03331	-1.16968
132468408	chr5:132468408:A:AG	1.69654e-08	-1.78844e-10	-0.889037
132468564	chr5:132468564:C:T	3.75961e-08	1.07983	-1.17314
132468655	chr5:132468655:C:A	0.00881126	12.328	-0.0567026
132468815	chr5:132468815:T:C	4.12264e-06	5.29842	-0.694382
132469573	chr5:132469573:G:A	3.83548e-09	-1.78197	-0.593945
132469724	chr5:132469724:A:G	4.33298e-08	1.21548	-1.16685
132469899	chr5:132469899:G:T	4.64878e-08	1.27098	-1.152
132470477	chr5:132470477:G:A	3.44492e-09	-1.78845	-0.694865
132471031	chr5:132471031:G:A	4.44726e-08	-1.78844e-10	0.0746579
132471076	chr5:132471076:G:C	4.54865e-06	5.18726	-0.484891
132471088	chr5:132471088:C:T	4.53607e-06	5.88004	-1.18044
132471932	chr5:132471932:G:A	4.51791e-08	1.25264	-1.16222
132473336	chr5:132473336:T:G	1.17122e-07	1.043	-2.61742e-10
132473686	chr5:132473686:C:T	1.2389e-08	-1.78844e-10	-1.2034
132473701	chr5:132473701:C:T	7.48786e-09	-1.70693	-2.61742e-10
132474178	chr5:132474178:C:T	5.26367e-08	-1.78844e-10	0.243199
132474927	chr5:132474927:C:T	4.3143e-08	1.24083	-1.19652
132474955	chr5:132474955:T:C	1.74658e-08	-1.78844e-10	-0.859972
132475490	chr5:132475490:G:A	0.00260747	11.3524	-0.298739
132475743	chr5:132475743:C:T	1.12449e-07	-1.78844e-10	1.00228
132476085	chr5:132476085:A:C	1.44616e-08	-1.78844e-10	-1.04872
132476164	chr5:132476164:C:T	8.99063e-09	-1.52403	-2.61742e-10
132476274	chr5:132476274:G:A	9.27037e-09	-1.49339	-2.61742e-10
132476364	chr5:132476364:G:T	1.26502e-08	-1.78844e-10	-1.18254
132476489	chr5:132476489:C:T	3.57311e-08	-1.78844e-10	-0.144195
132476630	chr5:132476630:C:T	6.85721e-09	-1.79491	-2.61742e-10
132476961	chr5:132476961:A:G	1.27523e-08	-1.78844e-10	-1.1745
132476986	chr5:132476986:G:A	1.3741e-08	-1.78844e-10	-1.09983
132477215	chr5:132477215:T:C	1.72022e-08	-1.78844e-10	-0.875178
132477342	chr5:132477342:AAAG:A	0.0627568	14.5935	-0.358961
132477512	chr5:132477512:T:C	0.0422969	14.8536	-1.01357
132477513	chr5:132477513:G:A	1.42214e-08	-1.78844e-10	-1.06547
132477527	chr5:132477527:A:T	0.00120012	11.094	-0.816259
132477630	chr5:132477630:C:T	1.5871e-08	-0.955724	-2.61742e-10
132477631	chr5:132477631:T:C	6.23764e-08	-1.78844e-10	0.412972
132477658	chr5:132477658:T:C	0.0109101	12.7576	-0.272646
132477837	chr5:132477837:G:A	1.23525e-08	-1.78844e-10	-1.20635
132478135	chr5:132478135:C:T	5.4079e-09	-1.09077	-0.941582
132478225	chr5:132478225:T:C	5.28316e-09	-1.14348	-0.912213
132478399	chr5:132478399:C:G	0.00545257	12.0184	-0.226995
132478572	chr5:132478572:T:C	0.0132973	12.8691	-0.186293
132478953	chr5:132478953:C:T	8.35777e-09	-1.59702	-2.61742e-10
132479312	chr5:132479312:C:A	0.00343214	11.5877	-0.259248
132479665	chr5:132479665:G:A	0.0042442	11.7315	-0.190629
132479677	chr5:132479677:A:T	1.40222e-08	-1.78844e-10	-1.07958
132479692	chr5:132479692:A:G	1.00972e-08	-1.52472	0.116754
132480231	chr5:132480231:G:A	1.22232e-08	-1.78844e-10	-1.21688
132480395	chr5:132480395:T:C	0.0138048	12.8871	-0.166825
132480549	chr5:132480549:T:C	0.0200637	13.3497	-0.255448
132480637	chr5:132480637:G:A	6.29125e-08	-1.78844e-10	0.42153
132480694	chr5:132480694:C:A	1.2337e-08	-1.78844e-10	-1.20762
132480836	chr5:132480836:C:A	0.0130614	12.8854	-0.220427
132481019	chr5:132481019:A:C	0.0138689	12.9445	-0.219541
132481024	chr5:132481024:T:C	0.0145463	12.9958	-0.223166
132481150	chr5:132481150:C:T	5.90074e-08	-1.78844e-10	0.357448
132481417	chr5:132481417:C:T	1.74654e-08	-1.78844e-10	-0.859996
132481702	chr5:132481702:A:G	1.7857e-08	-1.78844e-10	-0.837822
132482083	chr5:132482083:A:G	0.0133283	12.8643	-0.179076
132482137	chr5:132482137:C:T	0.0140988	12.9883	-0.246896
132482293	chr5:132482293:A:G	0.00947728	13.4566	-1.11237
132482509	chr5:132482509:T:C	0.0188365	13.1333	-0.102183
132482862	chr5:132482862:G:A	0.014475	12.8874	-0.119688
132482939	chr5:132482939:G:T	0.0116512	12.8155	-0.26475
132482957	chr5:132482957:T:C	0.0123853	12.8291	-0.217256
132482965	chr5:132482965:T:C	6.46825e-09	-1.79357	-0.0597423
132483078	chr5:132483078:AC:A	0.0127404	12.9003	-0.26024
132483136	chr5:132483136:CT:C	0.00108581	11.0057	-0.828058
132483434	chr5:132483434:C:T	0.0133212	12.9007	-0.216023
132483523	chr5:132483523:C:T	1.22512e-08	-1.78844e-10	-1.21459
132483570	chr5:132483570:G:A	2.65851e-08	-1.78844e-10	-0.439863
132483809	chr5:132483809:G:A	1.23517e-08	-1.78844e-10	-1.20642
132484106	chr5:132484106:T:C	0.00935788	13.4506	-1.11912
132484108	chr5:132484108:G:A	0.0138375	12.956	-0.233317
132484229	chr5:132484229:C:A	0.00176513	11.5593	-0.895786
132484285	chr5:132484285:C:T	0.012739	12.8857	-0.245769
132484583	chr5:132484583:C:A	0.0136234	12.8939	-0.186786
132485132	chr5:132485132:A:G	0.0131898	12.8642	-0.189417
132485140	chr5:132485140:G:A	9.1986e-08	-1.78844e-10	0.801422
132485164	chr5:132485164:C:T	1.25354e-08	-1.78844e-10	-1.19166
132485496	chr5:132485496:C:T	0.0123269	12.8396	-0.232544
132485554	chr5:132485554:G:A	0.0122891	12.8092	-0.205154
132485950	chr5:132485950:CCCTACTTCCTTCCTCA:C	0.0104613	12.6547	-0.211719
132486017	chr5:132486017:G:T	7.18202e-09	-1.74863	-2.61742e-10
132486046	chr5:132486046:C:A	0.0200323	13.3075	-0.214836
132486096	chr5:132486096:C:T	0.0136953	12.9182	-0.205825
132486099	chr5:132486099:C:T	2.19271e-08	-1.78844e-10	-0.632493
132486174	chr5:132486174:T:G	0.0217306	13.3598	-0.185745
132486363	chr5:132486363:T:C	0.0174653	13.1456	-0.190079
132486380	chr5:132486380:A:G	0.0196448	13.2718	-0.198708
132486441	chr5:132486441:T:C	0.0196026	13.2685	-0.19757
132486532	chr5:132486532:T:C	0.0198379	13.2901	-0.207212
132486973	chr5:132486973:G:C	3.5224e-08	-0.158487	-2.61742e-10
132487495	chr5:132487495:A:G	0.0202212	13.2932	-0.191158
132487595	chr5:132487595:A:G	1.40897e-08	-1.78844e-10	-1.07477
132488235	chr5:132488235:T:C	0.0576415	15.3685	-1.21893
132488239	chr5:132488239:C:T	2.13895e-08	-1.78844e-10	-0.657314
132488372	chr5:132488372:T:A	0.0116323	13.6656	-1.11648
132488548	chr5:132488548:C:T	1.24391e-08	-1.78844e-10	-1.19937
132488618	chr5:132488618:C:T	1.69349e-08	-0.890837	-2.61742e-10
132488794	chr5:132488794:A:C	0.0193486	13.2862	-0.228295
132489936	chr5:132489936:C:G	6.30253e-08	-1.78844e-10	0.423321
132490155	chr5:132490155:T:C	1.21981e-08	-1.78844e-10	-1.21893
132490390	chr5:132490390:G:A	6.10937e-08	-1.78844e-10	0.392194
132491073	chr5:132491073:T:C	0.00543711	12.9965	-1.20794
132491161	chr5:132491161:G:A	9.29716e-09	-1.50627	0.0157646
132491188	chr5:132491188:G:T	0.0219796	12.9266	0.258812
132491373	chr5:132491373:A:G	0.00490344	12.8916	-1.20639
132491499	chr5:132491499:T:C	0.00469456	12.8497	-1.20795
132491579	chr5:132491579:T:C	1.22109e-08	-1.78844e-10	-1.21788
132492083	chr5:132492083:A:G	0.000381132	10.0358	-0.905075
132492133	chr5:132492133:C:G	0.00900496	12.6009	-0.307796
132492783	chr5:132492783:T:C	1.17572e-07	-1.78844e-10	1.04683
132493154	chr5:132493154:T:C	1.22915e-08	-1.78844e-10	-1.2113
132493282	chr5:132493282:C:T	1.70077e-08	-0.88655	-2.61742e-10
132493336	chr5:132493336:C:T	6.89058e-08	-1.78844e-10	0.512526
132493426	chr5:132493426:G:A	9.26529e-08	-1.78844e-10	0.808645
132493501	chr5:132493501:A:T	9.11089e-08	-1.78844e-10	0.79184
132493605	chr5:132493605:G:A	0.0081125	12.6059	-0.417229
132493917	chr5:132493917:G:A	9.54172e-08	-1.78844e-10	0.838044
132494135	chr5:132494135:TGGGAACAAACTCTG:T	0.00619013	12.9307	-1.01244
132494408	chr5:132494408:G:A	1.3697e-08	-1.78844e-10	-1.10304
132494990	chr5:132494990:T:C	0.00527699	12.8527	-1.09409
132495190	chr5:132495190:A:G	1.22014e-08	-1.78844e-10	-1.21866
132495366	chr5:132495366:G:T	0.0151426	12.6979	0.114916
132495568	chr5:132495568:G:C	1.7555e-08	-1.78844e-10	-0.854878
132495847	chr5:132495847:G:A	2.7767e-08	-1.78844e-10	-0.396368
132496074	chr5:132496074:T:G	0.0209453	12.863	0.274226
132496822	chr5:132496822:G:A	0.000235807	9.59062	-0.940065
132496890	chr5:132496890:T:C	1.95726e-08	-1.78844e-10	-0.746083
132497907	chr5:132497907:C:T	6.33853e-05	7.90676	-0.569993
132498015	chr5:132498015:T:C	2.08895e-08	-1.78844e-10	-0.68097
132498471	chr5:132498471:A:T	8.76665e-08	-1.78844e-10	0.753324
132498491	chr5:132498491:C:T	1.12455e-07	-1.78844e-10	1.00234
132498731	chr5:132498731:G:A	1.32213e-07	-1.78844e-10	1.1642
132499703	chr5:132499703:G:A	0.00511531	12.8741	-1.14652
132499875	chr5:132499875:T:G	2.02551e-08	-0.711806	-2.61742e-10
132501228	chr5:132501228:G:A	1.24724e-08	-1.78844e-10	-1.1967
132501301	chr5:132501301:G:A	7.71236e-08	-1.78844e-10	0.625194
132501325	chr5:132501325:C:A	1.9957e-08	-1.78844e-10	-0.726635
132501399	chr5:132501399:T:C	4.97201e-09	-1.11477	-1.00162
132501840	chr5:132501840:A:C	1.41129e-08	-1.78844e-10	-1.07313
132503346	chr5:132503346:A:G	1.22897e-08	-1.78844e-10	-1.21145
132503354	chr5:132503354:G:C	1.22077e-08	-1.78844e-10	-1.21815
132503926	chr5:132503926:G:A	2.9094e-09	-1.59962	-1.05265
132504243	chr5:132504243:C:T	1.426e-08	-1.78844e-10	-1.06276
132504390	chr5:132504390:G:A	2.12141e-09	-1.75178	-1.21636
132504704	chr5:132504704:C:T	2.30375e-09	-1.71211	-1.17357
132504749	chr5:132504749:C:CT	6.7574e-09	-0.683169	-1.12641
132504940	chr5:132504940:C:A	1.43449e-08	-1.78844e-10	-1.05682
132505045	chr5:132505045:C:T	8.40491e-09	-1.77536	0.183957
132505226	chr5:132505226:A:G	1.31576e-08	-1.78844e-10	-1.14322
132505444	chr5:132505444:G:A	6.88356e-09	-0.632043	-1.15904
132505617	chr5:132505617:A:G	2.28096e-09	-1.71335	-1.18227
132506128	chr5:132506128:G:A	1.99689e-08	-1.78844e-10	-0.726037
132506367	chr5:132506367:T:G	1.9653e-08	-1.78844e-10	-0.741985
132506529	chr5:132506529:C:G	2.23056e-09	-1.72741	-1.19055
132506588	chr5:132506588:C:A	2.23429e-09	-1.71158	-1.20472
132506635	chr5:132506635:C:A	2.24508e-09	-1.71916	-1.19231
132506735	chr5:132506735:G:A	1.2748e-08	-1.78844e-10	-1.17484
132507285	chr5:132507285:G:T	4.6993e-09	-0.955323	-1.21748
132507546	chr5:132507546:A:C	1.30647e-08	-1.78844e-10	-1.1503
132507614	chr5:132507614:T:C	2.71936e-09	-1.74929	-0.970529
132508016	chr5:132508016:C:T	1.23113e-08	-1.78844e-10	-1.2097
132508112	chr5:132508112:A:G	2.04585e-08	-1.78844e-10	-0.701817
132508266	chr5:132508266:T:C	9.60387e-09	-1.45805	-2.61742e-10
132508365	chr5:132508365:C:T	2.19163e-09	-1.72498	-1.21059
132508447	chr5:132508447:G:C	1.41538e-08	-1.78844e-10	-1.07023
132508759	chr5:132508759:G:A	1.22718e-08	-1.78844e-10	-1.21291
132508888	chr5:132508888:C:T	2.19693e-09	-1.73853	-1.19463
132509641	chr5:132509641:C:T	2.09789e-09	-1.79592	-1.18336
132509725	chr5:132509725:G:T	1.94637e-08	-1.78844e-10	-0.751664
132509789	chr5:132509789:C:T	1.40151e-08	-1.78844e-10	-1.08008
132510186	chr5:132510186:T:A	1.22728e-08	-1.78844e-10	-1.21283
132510507	chr5:132510507:A:T	2.42145e-09	-1.78808	-1.04777
132510641	chr5:132510641:T:C	1.36933e-08	-1.78844e-10	-1.10331
132511366	chr5:132511366:A:C	5.2508e-08	0.240751	-2.61742e-10
132512081	chr5:132512081:T:C	1.75823e-08	-1.78844e-10	-0.853324
132512179	chr5:132512179:A:G	3.55731e-09	-1.40444	-1.04678
132512200	chr5:132512200:A:G	5.05402e-09	-0.925641	-1.17439
132512570	chr5:132512570:T:C	1.35677e-08	-1.78844e-10	-1.11252
132513399	chr5:132513399:T:G	3.68248e-09	-1.3572	-1.05943
132513817	chr5:132513817:A:G	1.27452e-08	-1.78844e-10	-1.17506
132513844	chr5:132513844:G:C	3.16837e-09	-1.56029	-1.00671
132513881	chr5:132513881:G:A	1.35648e-08	-1.78844e-10	-1.11274
132514149	chr5:132514149:G:C	1.37145e-08	-1.78844e-10	-1.10176
132514164	chr5:132514164:G:A	2.49746e-08	-0.459145	-0.0432123
132519988	chr5:132519988:AT:A	9.51135e-09	-1.63004	0.162309
132520324	chr5:132520324:A:T	7.96257e-09	-0.448102	-1.19736
132520350	chr5:132520350:G:A	2.15174e-08	-1.78844e-10	-0.651355
132520361	chr5:132520361:T:G	2.83561e-09	-1.55685	-1.12111
132520731	chr5:132520731:C:T	2.161e-08	-1.78844e-10	-0.647059
132522519	chr5:132522519:C:T	6.88208e-09	-1.79129	-2.61742e-10
132522647	chr5:132522647:G:A	2.27471e-08	-1.78844e-10	-0.595777
132523300	chr5:132523300:C:G	6.87228e-09	-1.79272	-2.61742e-10
132523669	chr5:132523669:A:T	8.28144e-09	-0.424398	-1.1818
132523819	chr5:132523819:G:A	5.74972e-09	-1.7813	-0.189762
132523843	chr5:132523843:T:C	1.22374e-08	-1.79523	0.579514
132523879	chr5:132523879:G:A	1.22009e-08	-1.78844e-10	-1.21871
132523949	chr5:132523949:G:A	5.95142e-08	-1.78844e-10	0.365999
132524013	chr5:132524013:T:C	2.22335e-09	-1.71503	-1.20616
132524107	chr5:132524107:C:T	1.38614e-08	-1.79445	0.703346
132524558	chr5:132524558:G:C	1.90979e-08	-1.78844e-10	-0.770635
132524628	chr5:132524628:C:A	2.42617e-09	-1.78458	-1.04932
132525954	chr5:132525954:G:A	2.07229e-09	-1.79266	-1.1989
132526339	chr5:132526339:T:G	2.44933e-09	-1.62765	-1.19675
132526877	chr5:132526877:C:T	1.30941e-08	-1.78844e-10	-1.14805
132527166	chr5:132527166:C:T	1.22304e-08	-1.78844e-10	-1.21629
132527285	chr5:132527285:T:G	2.31006e-09	-1.66815	-1.21479
132527552	chr5:132527552:A:G	2.18176e-09	-1.72498	-1.2151
132527611	chr5:132527611:A:T	1.0358e-06	-1.78844e-10	3.22271
132527908	chr5:132527908:A:G	8.29687e-09	-0.386745	-1.21759
132528059	chr5:132528059:T:C	6.48792e-09	-0.706735	-1.14354
132528460	chr5:132528460:C:T	1.16221e-07	-0.349522	1.3848
132528814	chr5:132528814:A:C	2.03001e-09	-1.79325	-1.21893
132530099	chr5:132530099:T:C	1.40936e-07	-0.324885	1.55297
132530323	chr5:132530323:G:T	8.7872e-07	-1.78844e-10	3.05825
132530535	chr5:132530535:C:T	1.73711e-08	-1.78844e-10	-0.865408
132530582	chr5:132530582:G:A	1.38585e-08	-1.78844e-10	-1.09132
132530716	chr5:132530716:A:G	2.22949e-09	-1.71412	-1.20432
132530794	chr5:132530794:C:T	2.54333e-08	-0.484154	-2.61742e-10
132531104	chr5:132531104:G:A	1.22588e-08	-1.78844e-10	-1.21397
132531701	chr5:132531701:A:G	1.22279e-08	-1.78844e-10	-1.21649
132532010	chr5:132532010:A:G	6.2251e-09	-0.787631	-1.10399
132532143	chr5:132532143:A:G	2.29351e-09	-1.68838	-1.20176
132532237	chr5:132532237:G:A	1.33515e-08	-1.78844e-10	-1.12859
132532645	chr5:132532645:A:G	3.19425e-08	-1.78844e-10	-0.256279
132532994	chr5:132532994:T:G	7.40732e-09	-1.71775	-2.61742e-10
132533430	chr5:132533430:TCTTC:T	1.30559e-08	-1.78844e-10	-1.15098
132533775	chr5:132533775:AG:A	1.45795e-08	-1.78844e-10	-1.0406
132534220	chr5:132534220:T:G	1.30448e-08	-1.78844e-10	-1.15183
132534441	chr5:132534441:T:G	1.29478e-08	-1.78844e-10	-1.15929
132534893	chr5:132534893:A:G	1.22624e-08	-1.78844e-10	-1.21368
132534936	chr5:132534936:T:A	1.50521e-08	-1.78844e-10	-1.0087
132534997	chr5:132534997:T:C	3.62382e-09	-1.24631	-1.18637
132535890	chr5:132535890:C:T	2.08158e-08	-1.78844e-10	-0.684502
132536518	chr5:132536518:G:A	1.81422e-08	-1.78844e-10	-0.821973
132536582	chr5:132536582:G:A	2.12278e-08	-1.78844e-10	-0.664903
132536610	chr5:132536610:T:A	6.95022e-09	-1.78144	-2.61742e-10
132536691	chr5:132536691:C:T	2.03854e-08	-0.790862	0.0854655
132537173	chr5:132537173:A:C	2.06405e-09	-1.79539	-1.20015
132537437	chr5:132537437:C:T	1.24576e-08	-1.78844e-10	-1.19789
132537487	chr5:132537487:A:G	1.35335e-08	-1.78844e-10	-1.11505
132537889	chr5:132537889:G:A	1.52602e-08	-1.78844e-10	-0.994966
132538033	chr5:132538033:A:T	1.22086e-08	-1.78844e-10	-1.21807
132538100	chr5:132538100:A:C	1.35956e-08	-1.78844e-10	-1.11047
132538330	chr5:132538330:T:A	6.53213e-09	-1.11296	-0.730519
132539037	chr5:132539037:C:T	1.2919e-08	-1.78844e-10	-1.16152
132539091	chr5:132539091:A:C	2.45924e-08	-1.78844e-10	-0.517778
132539646	chr5:132539646:C:T	1.222e-08	-1.78844e-10	-1.21714
132541006	chr5:132541006:A:G	7.12883e-09	-1.75607	-2.61742e-10
132541024	chr5:132541024:T:C	1.29842e-08	-1.78844e-10	-1.15648
132542435	chr5:132542435:C:T	1.40739e-08	-1.78844e-10	-1.07589
132542856	chr5:132542856:C:T	1.22287e-08	-1.78844e-10	-1.21643
132542905	chr5:132542905:A:C	2.6407e-08	-1.78844e-10	-0.446585
132543691	chr5:132543691:C:G	1.24863e-08	-1.78844e-10	-1.19558
132543724	chr5:132543724:C:T	1.7469e-08	-1.78844e-10	-0.859787
132544224	chr5:132544224:A:G	2.13627e-09	-1.76065	-1.2005
132544493	chr5:132544493:C:T	1.2887e-08	-1.78844e-10	-1.16399
132544495	chr5:132544495:C:T	3.52029e-09	-1.77813	-0.683543
132544560	chr5:132544560:C:T	1.32562e-08	-1.78844e-10	-1.13575
132545030	chr5:132545030:G:A	1.95807e-08	-1.78844e-10	-0.745673
132545469	chr5:132545469:A:G	2.55944e-08	-1.78844e-10	-0.47784
132545557	chr5:132545557:G:A	1.26353e-08	-1.78844e-10	-1.18372
132545783	chr5:132545783:G:C	1.27419e-08	-1.78844e-10	-1.17532
132546511	chr5:132546511:T:C	1.54303e-08	-1.78844e-10	-0.983884
132546562	chr5:132546562:A:G	1.31294e-08	-1.78844e-10	-1.14536
132546634	chr5:132546634:T:C	1.22082e-08	-1.78844e-10	-1.21811
132546867	chr5:132546867:T:C	1.24478e-08	-1.78844e-10	-1.19867
132547787	chr5:132547787:C:T	1.78794e-08	-1.78844e-10	-0.836567
132548025	chr5:132548025:C:T	1.24399e-08	-1.78844e-10	-1.1993
132548075	chr5:132548075:A:T	2.50253e-09	-1.77022	-1.03269
132548505	chr5:132548505:C:T	1.24931e-08	-1.78844e-10	-1.19504
132548729	chr5:132548729:C:T	1.23476e-08	-1.78844e-10	-1.20676
132549181	chr5:132549181:G:A	2.06163e-09	-1.77852	-1.2182
132549244	chr5:132549244:C:T	2.14445e-09	-1.75047	-1.20686
132549258	chr5:132549258:C:T	1.23499e-08	-1.78844e-10	-1.20657
132549548	chr5:132549548:G:C	2.45283e-09	-1.76691	-1.05607
132549625	chr5:132549625:T:C	3.64836e-09	-1.78682	-0.639121
132549822	chr5:132549822:ATC:A	1.30215e-08	-1.78844e-10	-1.15361
132550513	chr5:132550513:G:A	1.22552e-08	-1.78844e-10	-1.21426
132550623	chr5:132550623:G:GA	2.46186e-08	-1.78844e-10	-0.516711
132551253	chr5:132551253:G:A	1.24185e-08	-1.78844e-10	-1.20103
132551535	chr5:132551535:T:C	1.23093e-08	-1.78844e-10	-1.20986
132551553	chr5:132551553:C:T	7.17183e-09	-1.75005	-2.61742e-10
132551850	chr5:132551850:G:C	1.57777e-08	-1.78844e-10	-0.961614
132552162	chr5:132552162:A:G	1.39082e-08	-1.78844e-10	-1.08773
132552321	chr5:132552321:T:C	1.23094e-08	-1.78844e-10	-1.20985
132552389	chr5:132552389:C:T	1.24098e-08	-1.78844e-10	-1.20173
132552977	chr5:132552977:G:A	8.43299e-09	-1.58806	-2.61742e-10
132553186	chr5:132553186:T:A	1.73693e-08	-1.78844e-10	-0.865512
132553417	chr5:132553417:A:G	4.30444e-09	-1.50584	-0.754731
132553702	chr5:132553702:C:T	1.21983e-08	-1.78844e-10	-1.21892
132554297	chr5:132554297:G:A	3.82697e-09	-1.50788	-0.870258
132554495	chr5:132554495:A:G	1.23086e-08	-1.78844e-10	-1.20992
132555638	chr5:132555638:C:G	9.32207e-09	-1.48783	-2.61742e-10
132555774	chr5:132555774:C:T	7.23792e-09	-1.74088	-2.61742e-10
132556095	chr5:132556095:G:T	1.23355e-08	-1.78844e-10	-1.20774
132556502	chr5:132556502:C:T	1.2657e-08	-1.78844e-10	-1.182
132557287	chr5:132557287:G:A	4.82996e-09	-1.43479	-0.71059
132558090	chr5:132558090:G:A	2.06265e-08	-1.78844e-10	-0.69364
132558292	chr5:132558292:T:A	1.25253e-08	-1.78844e-10	-1.19247
132558356	chr5:132558356:GTT:G	1.22714e-08	-1.78844e-10	-1.21294
132558476	chr5:132558476:C:T	1.33596e-08	-1.78844e-10	-1.12798
132558541	chr5:132558541:T:G	7.52152e-08	-1.78844e-10	0.600138
132558660	chr5:132558660:G:A	1.37174e-08	-1.78844e-10	-1.10155
132559570	chr5:132559570:T:C	1.66207e-08	-1.78844e-10	-0.909565
132559643	chr5:132559643:C:T	1.24467e-08	-1.78844e-10	-1.19876
132559851	chr5:132559851:G:A	1.23086e-08	-1.78844e-10	-1.20992
132560126	chr5:132560126:C:T	2.29725e-08	-1.78844e-10	-0.585915
132560157	chr5:132560157:C:T	2.48058e-09	-1.76916	-1.04256
132560426	chr5:132560426:A:G	1.23974e-08	-1.78844e-10	-1.20273
132560437	chr5:132560437:T:C	2.42036e-08	-1.78844e-10	-0.533712
132561027	chr5:132561027:T:C	2.10538e-08	-1.78844e-10	-0.673132
132561216	chr5:132561216:G:A	1.23223e-08	-1.78844e-10	-1.2088
132561221	chr5:132561221:C:G	1.72852e-08	-1.78844e-10	-0.870366
132561479	chr5:132561479:C:CA	2.44895e-09	-1.77255	-1.052
132561657	chr5:132561657:C:T	3.43857e-09	-1.55913	-0.926025
132561744	chr5:132561744:G:A	1.49678e-08	-1.78844e-10	-1.01432
132562313	chr5:132562313:C:T	3.59825e-09	-1.51125	-0.92852
132563310	chr5:132563310:A:G	1.24386e-08	-1.78844e-10	-1.19941
132563994	chr5:132563994:C:T	3.34172e-09	-1.61421	-0.899524
132564069	chr5:132564069:T:C	1.31247e-08	-1.78844e-10	-1.14572
132564077	chr5:132564077:A:G	1.50004e-08	-1.78844e-10	-1.01214
132564311	chr5:132564311:A:AGGAG	1.23936e-08	-1.78844e-10	-1.20304
132564399	chr5:132564399:G:T	3.70486e-09	-1.48226	-0.928309
132564657	chr5:132564657:G:A	1.23155e-08	-1.78844e-10	-1.20936
132564905	chr5:132564905:G:A	2.03567e-09	-1.7959	-1.21349
132565189	chr5:132565189:A:G	1.47791e-08	-1.78844e-10	-1.027
132565501	chr5:132565501:T:C	3.38984e-09	-1.54965	-0.949787
132565533	chr5:132565533:A:G	2.07276e-09	-1.79535	-1.19598
132566210	chr5:132566210:A:G	1.22801e-08	-1.78844e-10	-1.21223
132566506	chr5:132566506:G:A	1.32291e-08	-1.78844e-10	-1.1378
132567017	chr5:132567017:A:G	1.27768e-08	-1.78844e-10	-1.17259
132567239	chr5:132567239:G:A	8.89674e-09	-1.53453	-2.61742e-10
132567334	chr5:132567334:T:G	5.33865e-09	-1.17235	-0.872892
132567377	chr5:132567377:T:C	1.2371e-08	-1.78844e-10	-1.20486
132567623	chr5:132567623:A:G	1.23849e-08	-1.78844e-10	-1.20373
132567707	chr5:132567707:A:C	2.61934e-09	-1.73319	-1.0241
132568177	chr5:132568177:T:A	8.94791e-09	-1.52879	-2.61742e-10
132568325	chr5:132568325:C:T	1.22635e-08	-1.78844e-10	-1.21359
132568502	chr5:132568502:A:T	1.24319e-08	-1.78844e-10	-1.19995
132568554	chr5:132568554:T:C	2.05739e-09	-1.77997	-1.2188
132569065	chr5:132569065:G:A	3.57159e-09	-1.51725	-0.929952
132569425	chr5:132569425:G:T	2.18154e-09	-1.7946	-1.14558
132569550	chr5:132569550:TA:T	3.55717e-09	-1.52202	-0.929229
132569970	chr5:132569970:T:C	1.23376e-08	-1.78844e-10	-1.20756
132569985	chr5:132569985:G:A	1.9121e-08	-1.78844e-10	-0.769426
132570042	chr5:132570042:T:C	1.09062e-08	-1.33088	-2.61742e-10
132570118	chr5:132570118:G:A	2.13665e-09	-1.79082	-1.17015
132570898	chr5:132570898:T:C	2.17971e-09	-1.77164	-1.16938
132571068	chr5:132571068:G:A	2.22814e-09	-1.78497	-1.13408
132571721	chr5:132571721:AAAAT:A	1.69916e-08	-1.78844e-10	-0.887499
132571727	chr5:132571727:A:G	1.32777e-08	-1.78844e-10	-1.13413
132571757	chr5:132571757:A:C	1.22022e-08	-1.78844e-10	-1.2186
132571816	chr5:132571816:C:T	2.04558e-08	-1.78844e-10	-0.701949
132571937	chr5:132571937:G:T	1.29338e-08	-1.78844e-10	-1.16037
132571959	chr5:132571959:A:G	1.4807e-08	-1.78844e-10	-1.02511
132572304	chr5:132572304:T:C	1.31734e-08	-1.14201	-2.61742e-10
132572420	chr5:132572420:A:T	2.03662e-09	-1.79051	-1.21841
132572746	chr5:132572746:A:G	1.55882e-08	-1.78844e-10	-0.973702
132573604	chr5:132573604:A:G	1.33742e-08	-1.78844e-10	-1.12689
132573657	chr5:132573657:T:C	1.40322e-08	-1.78844e-10	-1.07886
132574327	chr5:132574327:C:T	1.24403e-08	-1.78844e-10	-1.19928
132574355	chr5:132574355:C:A	8.24449e-09	-1.61067	-2.61742e-10
132574695	chr5:132574695:C:T	1.34719e-08	-1.78844e-10	-1.11961
132575175	chr5:132575175:T:C	1.7886e-08	-1.78844e-10	-0.836194
132575208	chr5:132575208:G:A	1.22796e-08	-1.78844e-10	-1.21227
132575733	chr5:132575733:G:A	1.89189e-08	-1.78844e-10	-0.780055
132576155	chr5:132576155:G:C	2.20598e-09	-1.7952	-1.13385
132576565	chr5:132576565:A:G	1.25061e-08	-1.78844e-10	-1.194
132576757	chr5:132576757:A:G	1.30234e-08	-1.78844e-10	-1.15347
132576810	chr5:132576810:C:CT	1.30472e-08	-1.78844e-10	-1.15164
132576866	chr5:132576866:CTGTT:C	2.07873e-09	-1.7721	-1.21636
132577114	chr5:132577114:G:A	1.67971e-08	-1.78844e-10	-0.899007
132577225	chr5:132577225:A:G	1.23131e-08	-1.78844e-10	-1.20955
132577367	chr5:132577367:T:A	2.30344e-08	-1.78844e-10	-0.583225
132577386	chr5:132577386:A:G	1.24967e-08	-1.78844e-10	-1.19475
132577636	chr5:132577636:G:A	2.14907e-09	-1.79176	-1.16342
132577955	chr5:132577955:C:T	1.33117e-08	-1.78844e-10	-1.13157
132578048	chr5:132578048:C:T	1.2413e-08	-1.78844e-10	-1.20147
132578055	chr5:132578055:C:T	1.62431e-08	-1.78844e-10	-0.932547
132578109	chr5:132578109:A:G	2.28236e-08	-1.78844e-10	-0.592419
132578180	chr5:132578180:C:T	1.26224e-08	-1.78844e-10	-1.18474
132579022	chr5:132579022:T:C	1.57346e-08	-1.78844e-10	-0.964355
132579521	chr5:132579521:G:A	2.44151e-09	-1.79404	-1.03355
132579587	chr5:132579587:A:G	8.883e-09	-1.53608	-2.61742e-10
132579625	chr5:132579625:T:C	2.04308e-09	-1.78723	-1.21853
132579882	chr5:132579882:C:T	3.74598e-08	-1.78844e-10	-0.096947
132580361	chr5:132580361:T:C	4.88023e-08	-1.78844e-10	0.167562
132580374	chr5:132580374:A:C	1.23843e-08	-1.78844e-10	-1.20379
132580419	chr5:132580419:G:C	2.3346e-09	-1.71159	-1.16078
132580912	chr5:132580912:C:T	3.65944e-08	-1.78844e-10	-0.120319
132580932	chr5:132580932:T:G	1.25133e-08	-1.78844e-10	-1.19342
132581340	chr5:132581340:G:A	1.40263e-08	-1.78844e-10	-1.07928
132581494	chr5:132581494:G:A	7.28438e-09	-1.73448	-2.61742e-10
132582752	chr5:132582752:T:G	2.41945e-09	-1.79469	-1.04198
132583454	chr5:132583454:G:C	1.24471e-08	-1.78844e-10	-1.19873
132583505	chr5:132583505:A:C	1.24386e-08	-1.78844e-10	-1.19941
132583808	chr5:132583808:C:T	1.33023e-08	-1.78844e-10	-1.13228
132584189	chr5:132584189:T:A	2.06007e-09	-1.78098	-1.2165
132584538	chr5:132584538:G:A	2.64253e-09	-1.79259	-0.955885
132584858	chr5:132584858:C:G	2.41084e-09	-1.79531	-1.04492
132585107	chr5:132585107:A:G	1.81016e-08	-1.78844e-10	-0.824214
132585504	chr5:132585504:A:G	1.36985e-08	-1.78844e-10	-1.10293
132585763	chr5:132585763:C:T	1.27913e-08	-1.78844e-10	-1.17145
132585908	chr5:132585908:T:C	1.22451e-08	-1.78844e-10	-1.21509
132586164	chr5:132586164:TATGAG:T	1.57056e-08	-1.78844e-10	-0.966195
132586193	chr5:132586193:T:C	2.32336e-09	-1.77718	-1.10002
132586266	chr5:132586266:T:C	2.2197e-09	-1.77801	-1.14483
132586433	chr5:132586433:C:T	2.14474e-09	-1.78045	-1.17675
132586436	chr5:132586436:T:G	1.25724e-08	-1.78844e-10	-1.18871
132586591	chr5:132586591:C:G	1.43833e-08	-1.78844e-10	-1.05415
132586718	chr5:132586718:T:C	1.26113e-08	-1.78844e-10	-1.18563
132586982	chr5:132586982:A:G	1.24719e-08	-1.78844e-10	-1.19674
132587186	chr5:132587186:C:A	3.85898e-09	-1.44048	-0.929329
132587188	chr5:132587188:T:C	1.26409e-08	-1.78844e-10	-1.18328
132587499	chr5:132587499:C:T	1.27833e-08	-1.78844e-10	-1.17208
132588903	chr5:132588903:T:C	1.25853e-08	-1.78844e-10	-1.18768
132589049	chr5:132589049:A:G	1.4156e-08	-1.78844e-10	-1.07007
132589108	chr5:132589108:A:C	1.26809e-08	-1.78844e-10	-1.18012
132589482	chr5:132589482:A:C	2.36225e-09	-1.79593	-1.06467
132589495	chr5:132589495:T:C	2.03642e-09	-1.79298	-1.21604
132589589	chr5:132589589:T:A	1.4049e-08	-1.78844e-10	-1.07767
132590355	chr5:132590355:A:C	1.6952e-08	-1.78844e-10	-0.889828
132590427	chr5:132590427:G:A	2.80428e-08	-1.78844e-10	-0.386482
132590946	chr5:132590946:C:A	1.74583e-08	-1.78844e-10	-0.860401
132591021	chr5:132591021:C:G	1.72135e-08	-1.78844e-10	-0.874523
132592056	chr5:132592056:T:C	1.24284e-08	-1.78844e-10	-1.20023
132592347	chr5:132592347:T:C	2.26973e-09	-1.79015	-1.11041
132592659	chr5:132592659:C:A	4.15653e-09	-1.51411	-0.781422
132592687	chr5:132592687:T:G	1.22035e-08	-1.78844e-10	-1.21849
132592868	chr5:132592868:C:G	1.24445e-08	-1.78844e-10	-1.19894
132592946	chr5:132592946:T:G	1.32929e-08	-1.78844e-10	-1.13299
132593277	chr5:132593277:T:G	1.29163e-08	-1.78844e-10	-1.16172
132593642	chr5:132593642:C:A	1.23792e-08	-1.78844e-10	-1.20419
132593885	chr5:132593885:G:T	1.59399e-08	-1.78844e-10	-0.951392
132593902	chr5:132593902:G:T	2.49067e-09	-1.794	-1.01366
132593951	chr5:132593951:A:G	1.40552e-08	-1.78844e-10	-1.07723
132594227	chr5:132594227:A:G	1.24075e-08	-1.78844e-10	-1.20191
132594676	chr5:132594676:A:C	1.38115e-08	-1.78844e-10	-1.09471
132595074	chr5:132595074:A:C	1.28602e-08	-1.78844e-10	-1.16608
132595508	chr5:132595508:G:A	1.36834e-08	-1.78844e-10	-1.10403
132595628	chr5:132595628:C:T	1.23029e-08	-1.78844e-10	-1.21038
132596106	chr5:132596106:G:A	6.99156e-09	-1.77551	-2.61742e-10
132596228	chr5:132596228:CA:C	2.05355e-09	-1.79162	-1.20902
132596243	chr5:132596243:A:C	1.40088e-08	-1.78844e-10	-1.08053
132596247	chr5:132596247:C:T	4.63268e-09	-1.46101	-0.726068
132596373	chr5:132596373:G:A	1.24222e-08	-1.78844e-10	-1.20073
132597061	chr5:132597061:G:A	2.13713e-09	-1.78232	-1.17843
132597685	chr5:132597685:C:T	1.78295e-08	-1.78844e-10	-0.839359
132597745	chr5:132597745:T:C	1.55981e-08	-1.78844e-10	-0.973069
132598070	chr5:132598070:CAG:C	1.26482e-08	-1.78844e-10	-1.1827
132598143	chr5:132598143:G:C	1.23241e-08	-1.78844e-10	-1.20866
132598195	chr5:132598195:A:G	1.37533e-08	-1.78844e-10	-1.09893
132598215	chr5:132598215:T:C	2.24997e-09	-1.7748	-1.1345
132598292	chr5:132598292:C:T	1.23428e-08	-1.78844e-10	-1.20714
132598606	chr5:132598606:A:G	1.23986e-08	-1.78844e-10	-1.20263
132598901	chr5:132598901:G:A	1.23586e-08	-1.78844e-10	-1.20586
132599693	chr5:132599693:G:A	1.55949e-08	-1.78844e-10	-0.973271
132599717	chr5:132599717:C:T	1.28221e-08	-1.78844e-10	-1.16904
132599748	chr5:132599748:A:G	1.59911e-08	-1.78844e-10	-0.948185
132599785	chr5:132599785:C:T	2.08204e-09	-1.77261	-1.21425
132600212	chr5:132600212:A:G	1.22009e-08	-1.78844e-10	-1.21871
132600243	chr5:132600243:G:A	1.6056e-08	-1.78844e-10	-0.944134
132600644	chr5:132600644:C:T	1.95777e-08	-1.78844e-10	-0.745825
132600866	chr5:132600866:T:C	5.29823e-09	-1.17548	-0.877357
132600976	chr5:132600976:G:T	1.43228e-08	-1.78844e-10	-1.05836
132601739	chr5:132601739:A:G	1.26156e-08	-1.78844e-10	-1.18528
132601871	chr5:132601871:A:C	1.33431e-08	-1.78844e-10	-1.12921
132602718	chr5:132602718:T:C	1.30992e-08	-1.78844e-10	-1.14767
132602983	chr5:132602983:A:C	3.94964e-09	-1.59255	-0.754042
132603038	chr5:132603038:C:T	7.18772e-09	-1.74784	-2.61742e-10
132603805	chr5:132603805:A:G	3.91417e-09	-1.60719	-0.748425
132604212	chr5:132604212:T:G	2.03007e-09	-1.79367	-1.21848
132604649	chr5:132604649:G:A	3.96138e-09	-1.58566	-0.757961
132605130	chr5:132605130:C:T	1.22112e-08	-1.78844e-10	-1.21786
132605591	chr5:132605591:C:T	1.39671e-08	-1.78844e-10	-1.08351
132605768	chr5:132605768:TAACA:T	5.48951e-08	-1.78844e-10	0.285209
132605967	chr5:132605967:C:T	1.93279e-08	-1.78844e-10	-0.758666
132606152	chr5:132606152:A:G	2.12935e-08	-1.78844e-10	-0.661814
132606397	chr5:132606397:C:T	1.26887e-08	-1.78844e-10	-1.1795
132606560	chr5:132606560:T:C	4.84745e-08	0.160823	-2.61742e-10
132606602	chr5:132606602:C:T	1.70661e-08	-1.78844e-10	-0.883119
132606942	chr5:132606942:A:G	1.23589e-08	-1.78844e-10	-1.20584
132607499	chr5:132607499:A:G	1.33884e-08	-1.78844e-10	-1.12583
132607722	chr5:132607722:G:A	1.78855e-08	-1.78844e-10	-0.836223
132607923	chr5:132607923:C:T	4.25016e-09	-1.4676	-0.805663
132607996	chr5:132607996:A:G	2.26125e-09	-1.79243	-1.11187
132608248	chr5:132608248:T:G	1.27891e-08	-1.78844e-10	-1.17162
132608873	chr5:132608873:T:C	1.23101e-08	-1.78844e-10	-1.20979
132609197	chr5:132609197:C:T	1.26939e-08	-1.78844e-10	-1.17909
132609272	chr5:132609272:C:CT	3.7797e-09	-1.64785	-0.742721
132609429	chr5:132609429:C:T	1.4379e-08	-1.78844e-10	-1.05444
132609638	chr5:132609638:T:C	3.86581e-09	-1.63285	-0.735196
132609819	chr5:132609819:A:G	2.05213e-08	-1.78844e-10	-0.698753
132609890	chr5:132609890:AAGGCATAAAAGTG:A	1.22998e-08	-1.78844e-10	-1.21063
132609905	chr5:132609905:TCCTCCC:T	1.23593e-08	-1.78844e-10	-1.20581
132610053	chr5:132610053:T:G	2.61117e-09	-1.79293	-0.967488
132610186	chr5:132610186:A:G	7.85169e-09	-1.65949	-2.61742e-10
132610221	chr5:132610221:C:G	3.71842e-09	-1.62004	-0.786875
132610870	chr5:132610870:T:C	1.55607e-08	-1.78844e-10	-0.97547
132612154	chr5:132612154:T:C	1.40151e-08	-1.78844e-10	-1.08008
132613199	chr5:132613199:A:G	3.09707e-09	-1.79212	-0.797638
132613482	chr5:132613482:C:T	7.29923e-09	-1.73245	-2.61742e-10
132614255	chr5:132614255:C:T	1.34087e-08	-1.78844e-10	-1.12431
132614267	chr5:132614267:A:G	1.81572e-08	-0.821146	-2.61742e-10
132614533	chr5:132614533:C:T	1.39087e-08	-1.0877	-2.61742e-10
132614974	chr5:132614974:T:C	9.26873e-09	-1.49357	-2.61742e-10
132615015	chr5:132615015:G:C	3.80038e-08	-1.78844e-10	-0.0825287
132615016	chr5:132615016:C:T	3.80038e-08	-1.78844e-10	-0.0825287
132615235	chr5:132615235:A:G	1.80151e-08	-1.78844e-10	-0.829002
132616000	chr5:132616000:T:C	1.69716e-08	-1.78844e-10	-0.888675
132616119	chr5:132616119:G:A	1.73058e-08	-1.78844e-10	-0.869176
132616270	chr5:132616270:A:G	1.25058e-08	-1.78844e-10	-1.19402
132616304	chr5:132616304:T:C	3.19679e-09	-1.77389	-0.784178
132616530	chr5:132616530:T:C	2.11801e-09	-1.75309	-1.21665
132616706	chr5:132616706:G:A	2.6297e-09	-1.79054	-0.9628
132616713	chr5:132616713:C:T	9.33899e-09	-0.490164	-0.995853
132617147	chr5:132617147:T:G	2.47259e-08	-1.78844e-10	-0.512363
132617169	chr5:132617169:T:C	3.33918e-08	-1.78844e-10	-0.211906
132617612	chr5:132617612:AAG:A	3.32657e-09	-1.77137	-0.746906
132617735	chr5:132617735:C:T	2.4974e-09	-1.78952	-1.01544
132618390	chr5:132618390:T:C	1.21998e-08	-1.78844e-10	-1.2188
132618448	chr5:132618448:A:G	1.61082e-08	-1.78844e-10	-0.940887
132618656	chr5:132618656:G:A	1.69292e-08	-1.78844e-10	-0.891177
132618782	chr5:132618782:A:G	1.89115e-08	-1.78844e-10	-0.780444
132618854	chr5:132618854:T:C	1.26112e-08	-1.78844e-10	-1.18563
132619080	chr5:132619080:T:G	1.52485e-08	-1.78844e-10	-0.995737
132619422	chr5:132619422:CAG:C	2.12852e-09	-1.79482	-1.16997
132619941	chr5:132619941:G:A	1.23563e-08	-1.78844e-10	-1.20605
132620354	chr5:132620354:T:G	1.23177e-08	-1.78844e-10	-1.20918
132620437	chr5:132620437:A:G	1.22073e-08	-1.78844e-10	-1.21818
132620539	chr5:132620539:C:T	1.79338e-08	-1.78844e-10	-0.83353
132621062	chr5:132621062:G:A	1.31149e-08	-1.78844e-10	-1.14647
132621140	chr5:132621140:A:C	1.22356e-08	-1.78844e-10	-1.21587
132621215	chr5:132621215:C:T	5.34765e-08	-1.78844e-10	0.259028
132621610	chr5:132621610:T:C	1.30283e-08	-1.78844e-10	-1.15309
132621889	chr5:132621889:C:T	8.74886e-09	-1.55129	-2.61742e-10
132621953	chr5:132621953:A:G	1.36545e-08	-1.78844e-10	-1.10614
132622053	chr5:132622053:A:C	1.31976e-08	-1.78844e-10	-1.14018
132622199	chr5:132622199:C:T	1.44169e-08	-1.78844e-10	-1.05181
132622878	chr5:132622878:G:A	1.35991e-08	-1.78844e-10	-1.11021
132623494	chr5:132623494:A:G	1.45902e-08	-1.78844e-10	-1.03986
132624761	chr5:132624761:G:A	1.23695e-08	-1.78844e-10	-1.20498
132625212	chr5:132625212:A:G	1.54218e-08	-1.78844e-10	-0.984434
132625225	chr5:132625225:T:G	4.33452e-08	0.0489815	-2.61742e-10
132625226	chr5:132625226:A:G	1.53942e-08	-1.78844e-10	-0.986226
132625235	chr5:132625235:C:T	1.54595e-08	-1.78844e-10	-0.981993
132625236	chr5:132625236:G:A	6.99068e-09	-1.77564	-2.61742e-10
132625247	chr5:132625247:C:T	7.30246e-09	-1.732	-2.61742e-10
132626157	chr5:132626157:C:T	2.71486e-09	-1.79372	-0.927752
132626278	chr5:132626278:C:T	2.34462e-09	-1.7956	-1.0725
132626378	chr5:132626378:A:G	1.25025e-08	-1.78844e-10	-1.19429
132626744	chr5:132626744:CTG:C	2.58678e-09	-1.79437	-0.975426
132627061	chr5:132627061:A:G	1.81098e-08	-1.78844e-10	-0.823763
132628160	chr5:132628160:G:T	1.34507e-08	-1.78844e-10	-1.12119
132628229	chr5:132628229:C:T	1.96236e-08	-1.78844e-10	-0.743483
132628335	chr5:132628335:T:C	1.39475e-08	-1.78844e-10	-1.08491
132628516	chr5:132628516:C:T	2.13025e-08	-1.78844e-10	-0.661392
132628523	chr5:132628523:G:T	1.22973e-08	-1.78844e-10	-1.21083
132628771	chr5:132628771:C:T	1.73368e-08	-1.78844e-10	-0.867382
132628999	chr5:132628999:C:T	8.01744e-08	-1.78844e-10	0.663989
132629417	chr5:132629417:C:T	2.88329e-09	-1.79462	-0.866661
132629914	chr5:132629914:C:T	2.24705e-09	-1.79452	-1.11607
132630375	chr5:132630375:G:A	1.6236e-08	-1.78844e-10	-0.932982
132631044	chr5:132631044:C:T	2.17464e-08	-1.78844e-10	-0.640767
132631167	chr5:132631167:C:A	2.08538e-08	-1.78844e-10	-0.682679
132631281	chr5:132631281:G:A	2.0775e-09	-1.77642	-1.21263
132631296	chr5:132631296:T:G	2.81911e-09	-1.7949	-0.888892
132631301	chr5:132631301:G:T	1.64176e-08	-1.78844e-10	-0.921859
132631553	chr5:132631553:A:G	1.25276e-08	-1.78844e-10	-1.19228
132631689	chr5:132631689:C:T	1.81641e-08	-1.78844e-10	-0.820767
132631770	chr5:132631770:A:G	1.22706e-08	-1.78844e-10	-1.21301
132631790	chr5:132631790:T:C	3.23903e-09	-1.44647	-1.09847
132631848	chr5:132631848:G:A	3.08636e-09	-1.78831	-0.804912
132632063	chr5:132632063:T:G	1.80411e-08	-1.78844e-10	-0.827565
132632573	chr5:132632573:CATG:C	1.87985e-08	-1.78844e-10	-0.786439
132632917	chr5:132632917:G:A	2.8384e-09	-1.79299	-0.883989
132633197	chr5:132633197:C:T	6.86704e-09	-1.79348	-2.61742e-10
132633253	chr5:132633253:T:C	3.24975e-09	-1.79556	-0.746079
132634182	chr5:132634182:T:C	2.74094e-09	-1.77093	-0.940987
132634727	chr5:132634727:A:G	2.61276e-08	-1.78844e-10	-0.457222
132634828	chr5:132634828:T:C	1.78374e-08	-1.78844e-10	-0.83892
132634838	chr5:132634838:T:C	2.59612e-08	-1.78844e-10	-0.463613
132635121	chr5:132635121:A:G	1.5605e-08	-1.78844e-10	-0.972627
132635193	chr5:132635193:T:G	3.25299e-09	-1.6511	-0.889538
132635643	chr5:132635643:C:T	1.95711e-08	-1.78844e-10	-0.746162
132635669	chr5:132635669:G:T	1.34984e-08	-1.78844e-10	-1.11764
132635670	chr5:132635670:C:CTT	1.23675e-08	-1.78844e-10	-1.20515
132636210	chr5:132636210:C:T	2.02889e-09	-1.79417	-1.21856
132636257	chr5:132636257:G:A	1.26358e-08	-1.78844e-10	-1.18368
132636301	chr5:132636301:A:G	2.7068e-08	-1.78844e-10	-0.421861
132636428	chr5:132636428:A:C	2.14651e-08	-1.78844e-10	-0.653786
132636459	chr5:132636459:A:AT	2.61128e-08	-1.78844e-10	-0.457789
132636460	chr5:132636460:G:A	2.59329e-08	-1.78844e-10	-0.464703
132636531	chr5:132636531:C:T	1.24205e-08	-1.78844e-10	-1.20087
132636566	chr5:132636566:C:G	2.03309e-09	-1.79172	-1.21893
132636731	chr5:132636731:C:T	1.22112e-08	-1.78844e-10	-1.21786
132637224	chr5:132637224:A:G	7.39017e-09	-1.72006	-2.61742e-10
132637376	chr5:132637376:T:C	1.78983e-08	-1.78844e-10	-0.835512
132637485	chr5:132637485:A:G	2.17134e-09	-1.79496	-1.14991
132637638	chr5:132637638:T:C	2.60364e-08	-1.78844e-10	-0.46072
132637690	chr5:132637690:A:G	2.42266e-09	-1.79323	-1.04212
132637971	chr5:132637971:T:C	2.19983e-09	-1.78293	-1.14891
132638062	chr5:132638062:ATTC:A	1.24449e-08	-1.78844e-10	-1.19891
132638485	chr5:132638485:AC:A	2.03311e-09	-1.79229	-1.21835
132638985	chr5:132638985:A:T	2.76055e-09	-1.7728	-0.931986
132639277	chr5:132639277:T:C	2.38464e-08	-1.78844e-10	-0.54858
132639504	chr5:132639504:G:A	1.23623e-08	-1.78844e-10	-1.20557
132639837	chr5:132639837:T:C	1.77914e-08	-1.78844e-10	-0.841501
132639944	chr5:132639944:A:G	1.33436e-08	-1.78844e-10	-1.12918
132640143	chr5:132640143:A:G	1.62068e-08	-1.78844e-10	-0.934783
132640252	chr5:132640252:G:A	1.23581e-08	-1.78844e-10	-1.2059
132641320	chr5:132641320:G:A	1.22043e-08	-1.78844e-10	-1.21843
132641370	chr5:132641370:C:G	7.0032e-09	-1.77385	-2.61742e-10
132641435	chr5:132641435:C:T	2.05131e-09	-1.79374	-1.208
132641478	chr5:132641478:C:T	1.2273e-08	-1.78844e-10	-1.21281
132641857	chr5:132641857:T:G	2.41396e-09	-1.62115	-1.21779
132642080	chr5:132642080:C:T	1.24029e-08	-1.78844e-10	-1.20228
132642271	chr5:132642271:T:C	1.55556e-08	-1.78844e-10	-0.975793
132642648	chr5:132642648:C:G	1.33071e-08	-1.78844e-10	-1.13192
132643391	chr5:132643391:C:T	1.28642e-08	-1.78844e-10	-1.16577
132643958	chr5:132643958:TCA:T	5.41444e-09	-1.34443	-0.686714
132644789	chr5:132644789:G:A	2.45356e-08	-1.78844e-10	-0.52009
132645093	chr5:132645093:C:T	1.31359e-08	-1.78844e-10	-1.14487
132645156	chr5:132645156:A:G	1.70132e-08	-1.78844e-10	-0.886225
132645280	chr5:132645280:C:T	1.24175e-08	-1.78844e-10	-1.20111
132645444	chr5:132645444:T:C	2.01578e-08	-1.78844e-10	-0.716624
132645768	chr5:132645768:G:C	9.94943e-09	-1.4227	-2.61742e-10
132645925	chr5:132645925:A:C	1.8081e-08	-1.78844e-10	-0.825356
132646431	chr5:132646431:T:A	2.59906e-09	-1.79064	-0.974431
132646462	chr5:132646462:A:C	1.99837e-08	-1.78844e-10	-0.725299
132646504	chr5:132646504:C:T	1.22791e-08	-1.78844e-10	-1.21232
132646809	chr5:132646809:T:C	1.85474e-08	-1.78844e-10	-0.799886
132646823	chr5:132646823:T:A	2.59976e-09	-1.79538	-0.969419
132647116	chr5:132647116:T:C	1.85295e-08	-1.78844e-10	-0.800849
132647527	chr5:132647527:G:A	8.22015e-09	-1.61363	-2.61742e-10
132647734	chr5:132647734:G:A	3.20102e-09	-1.79591	-0.760834
132647994	chr5:132647994:A:C	7.40901e-09	-1.71752	-2.61742e-10
132648078	chr5:132648078:T:C	3.5205e-09	-1.74788	-0.71373
132648117	chr5:132648117:A:G	1.61655e-08	-1.78844e-10	-0.937333
132648366	chr5:132648366:A:G	2.25882e-09	-1.79167	-1.11371
132648820	chr5:132648820:A:C	1.48176e-08	-1.78844e-10	-1.0244
132648990	chr5:132648990:G:T	1.23101e-08	-1.78844e-10	-1.20979
132649143	chr5:132649143:C:T	1.34294e-08	-1.12277	-2.61742e-10
132649250	chr5:132649250:T:G	3.5953e-08	-1.78844e-10	-0.138002
132649558	chr5:132649558:T:C	1.82733e-08	-1.78844e-10	-0.814773
132649587	chr5:132649587:G:A	3.61803e-08	-1.78844e-10	-0.131699
132649695	chr5:132649695:G:A	1.05363e-08	-1.36539	-2.61742e-10
132650298	chr5:132650298:A:T	6.85028e-09	-1.79593	-2.61742e-10
132650303	chr5:132650303:AAAGGT:A	3.56074e-08	-1.78844e-10	-0.14766
132650332	chr5:132650332:A:G	1.79097e-08	-1.78844e-10	-0.834871
132650451	chr5:132650451:C:T	1.42127e-08	-1.78844e-10	-1.06608
132650467	chr5:132650467:A:T	1.33055e-08	-1.78844e-10	-1.13204
132650771	chr5:132650771:T:G	1.68761e-08	-1.78844e-10	-0.894319
132651233	chr5:132651233:A:T	2.08329e-09	-1.79317	-1.1931
132651394	chr5:132651394:C:G	2.87972e-08	-1.78844e-10	-0.359936
132651896	chr5:132651896:A:G	1.63997e-08	-1.78844e-10	-0.922954
132651947	chr5:132651947:A:G	1.58914e-08	-1.78844e-10	-0.954438
132652206	chr5:132652206:C:T	6.94687e-09	-1.78192	-2.61742e-10
132652235	chr5:132652235:C:A	1.23163e-08	-1.78844e-10	-1.20929
132652572	chr5:132652572:G:A	1.78418e-08	-1.78844e-10	-0.838671
132652678	chr5:132652678:C:G	1.24487e-08	-1.78844e-10	-1.1986
132652723	chr5:132652723:G:A	2.03335e-09	-1.7916	-1.21893
132652749	chr5:132652749:A:G	3.70123e-09	-1.76789	-0.643654
132652908	chr5:132652908:A:G	2.49916e-09	-1.78158	-1.02268
132653024	chr5:132653024:AAAAAAAAAG:A	1.21986e-08	-1.78844e-10	-1.2189
132653038	chr5:132653038:AG:A	7.09556e-09	-1.76075	-2.61742e-10
132653169	chr5:132653169:A:AT	1.23927e-08	-1.78844e-10	-1.20311
132653368	chr5:132653368:G:A	1.18397e-08	-1.24876	-2.61742e-10
132653444	chr5:132653444:A:G	2.05983e-09	-1.78014	-1.21745
132653767	chr5:132653767:T:TA	5.75729e-09	-1.64174	-0.328009
132654819	chr5:132654819:A:G	7.63903e-09	-1.68694	-2.61742e-10
132655275	chr5:132655275:G:T	3.26224e-09	-1.74295	-0.794854
132655340	chr5:132655340:G:A	2.13652e-09	-1.74361	-1.21743
132655374	chr5:132655374:C:T	1.72129e-08	-1.78844e-10	-0.874558
132655934	chr5:132655934:G:A	1.56884e-08	-1.78844e-10	-0.967291
132656189	chr5:132656189:C:T	2.72632e-09	-1.68913	-1.02813
132656717	chr5:132656717:A:C	2.60579e-09	-1.79577	-0.966712
132656722	chr5:132656722:TCA:T	1.51138e-08	-1.78844e-10	-1.00461
132656916	chr5:132656916:A:G	2.83361e-09	-1.49826	-1.18041
132657086	chr5:132657086:T:A	1.94742e-08	-1.78844e-10	-0.751123
132657583	chr5:132657583:A:G	2.3449e-08	-1.78844e-10	-0.565388
132658339	chr5:132658339:C:A	1.23105e-07	-1.78844e-10	1.09282
132658743	chr5:132658743:C:A	9.83118e-09	-0.473083	-0.961573
132658977	chr5:132658977:C:T	7.72406e-09	-1.38766	-0.288213
132659387	chr5:132659387:C:T	1.31606e-08	-1.78844e-10	-1.14299
132659914	chr5:132659914:C:T	3.65126e-08	-1.78844e-10	-0.122558
132660121	chr5:132660121:G:A	1.43027e-08	-1.78844e-10	-1.05977
132660140	chr5:132660140:C:T	1.75441e-08	-1.78844e-10	-0.855495
132660151	chr5:132660151:T:C	8.99581e-09	-0.401025	-1.12243
132660753	chr5:132660753:A:G	1.16693e-08	-0.617802	-0.645452
132660808	chr5:132660808:A:C	9.60201e-09	-0.420385	-1.03786
132660905	chr5:132660905:G:C	1.27376e-08	-1.78844e-10	-1.17566
132660977	chr5:132660977:T:C	7.27648e-09	-0.524088	-1.21148
132661342	chr5:132661342:T:C	2.09679e-08	-1.78844e-10	-0.67722
132661477	chr5:132661477:G:A	4.1992e-08	-1.78844e-10	0.0172648
132661550	chr5:132661550:G:A	2.59659e-08	-1.78844e-10	-0.463433
132661869	chr5:132661869:C:G	1.02927e-08	-1.38878	-2.61742e-10
132662190	chr5:132662190:G:A	3.19358e-08	-1.78844e-10	-0.256488
132662683	chr5:132662683:G:A	1.27133e-08	-1.78844e-10	-1.17757
132662721	chr5:132662721:G:A	3.63667e-09	-1.30468	-1.12447
132662894	chr5:132662894:T:C	1.22115e-08	-1.78844e-10	-1.21784
132663000	chr5:132663000:C:T	1.85434e-08	-1.78844e-10	-0.800099
132663184	chr5:132663184:A:G	1.8825e-08	-1.4938	0.708769
132663691	chr5:132663691:C:T	2.20295e-09	-1.76394	-1.16648
132663758	chr5:132663758:G:A	1.22882e-08	-1.78844e-10	-1.21158
132663802	chr5:132663802:C:T	4.37937e-09	-1.49897	-0.744338
132664513	chr5:132664513:C:A	1.23982e-08	-1.78844e-10	-1.20267
132665373	chr5:132665373:C:T	1.22105e-08	-1.78844e-10	-1.21792
132665459	chr5:132665459:A:G	7.97152e-09	-1.3889	-0.255437
132665622	chr5:132665622:C:T	1.26351e-08	-1.78844e-10	-1.18374
132665694	chr5:132665694:G:A	4.30084e-09	-1.04262	-1.21879
132665730	chr5:132665730:C:A	6.98851e-09	-0.724944	-1.051
132665763	chr5:132665763:A:G	2.3676e-08	-1.78844e-10	-0.555755
132666047	chr5:132666047:G:A	1.29145e-08	-1.78844e-10	-1.16187
132666241	chr5:132666241:A:T	5.44254e-09	-0.856241	-1.16973
132666332	chr5:132666332:G:A	2.67071e-09	-1.52071	-1.21716
132666433	chr5:132666433:A:G	3.73754e-09	-1.2462	-1.15558
132667069	chr5:132667069:A:C	7.33199e-08	-1.78844e-10	0.574617
132667217	chr5:132667217:T:A	1.63591e-08	-1.78844e-10	-0.925429
132667395	chr5:132667395:G:A	1.23491e-08	-1.78844e-10	-1.20663
132667556	chr5:132667556:C:T	1.28649e-08	-1.78844e-10	-1.16571
132667864	chr5:132667864:C:G	3.82958e-08	-1.78844e-10	-0.0748743
132668339	chr5:132668339:TGCC:T	2.65339e-08	-1.78844e-10	-0.441793
132668415	chr5:132668415:G:A	3.51016e-08	-1.78844e-10	-0.161968
132668671	chr5:132668671:A:C	4.11537e-09	-1.49847	-0.807014
132668839	chr5:132668839:G:A	6.91822e-09	-1.73781	-0.04825
132668860	chr5:132668860:C:T	1.84026e-08	-1.78844e-10	-0.807725
132668927	chr5:132668927:A:G	6.87341e-09	-1.79255	-2.61742e-10
132669238	chr5:132669238:G:A	1.2258e-08	-1.78844e-10	-1.21403
132669355	chr5:132669355:G:A	1.54336e-08	-1.78844e-10	-0.983666
132670364	chr5:132670364:C:T	1.32459e-08	-1.78844e-10	-1.13653
132671066	chr5:132671066:T:C	3.70075e-08	-1.78844e-10	-0.109094
132671154	chr5:132671154:C:T	1.45243e-08	-1.78844e-10	-1.04439
132671646	chr5:132671646:C:T	1.25112e-08	-1.78844e-10	-1.19359
132672149	chr5:132672149:G:A	2.47497e-07	-1.78844e-10	1.79118
132672324	chr5:132672324:C:T	1.78585e-08	-1.78844e-10	-0.837738
132672516	chr5:132672516:A:G	1.64373e-08	-1.78844e-10	-0.920659
132672658	chr5:132672658:A:G	1.94144e-08	-1.78844e-10	-0.754202
132672716	chr5:132672716:T:C	1.47134e-08	-1.78844e-10	-1.03145
132672914	chr5:132672914:G:A	1.26469e-08	-1.78844e-10	-1.1828
132673005	chr5:132673005:T:C	1.82438e-08	-1.78844e-10	-0.816388
132673055	chr5:132673055:T:C	1.49091e-08	-1.78844e-10	-1.01824
132673458	chr5:132673458:T:C	1.74104e-08	-1.78844e-10	-0.863145
132674018	chr5:132674018:C:T	1.5427e-08	-1.78844e-10	-0.984096
132674095	chr5:132674095:A:G	2.46153e-08	-1.78844e-10	-0.516848
132674896	chr5:132674896:T:C	1.65288e-08	-1.78844e-10	-0.915112
132675034	chr5:132675034:C:T	1.66988e-08	-1.78844e-10	-0.904877
132675069	chr5:132675069:C:T	1.55124e-08	-1.78844e-10	-0.978578
132675355	chr5:132675355:C:T	1.21981e-08	-1.78844e-10	-1.21893
132675473	chr5:132675473:GC:G	1.54726e-08	-1.78844e-10	-0.981142
132675483	chr5:132675483:G:A	1.22324e-08	-1.78844e-10	-1.21613
132676045	chr5:132676045:G:A	1.81548e-08	-1.78844e-10	-0.82128
132676061	chr5:132676061:CT:C	2.29238e-09	-1.70732	-1.1833
132676324	chr5:132676324:A:G	1.97654e-08	-1.78844e-10	-0.736283
132676418	chr5:132676418:C:T	1.81863e-08	-1.78844e-10	-0.819544
132677009	chr5:132677009:C:A	3.25039e-08	-1.78844e-10	-0.238855
132677033	chr5:132677033:T:G	1.30527e-08	-1.78844e-10	-1.15122
132677114	chr5:132677114:G:T	1.24575e-08	-1.78844e-10	-1.19789
132677167	chr5:132677167:T:C	3.2018e-08	-1.78844e-10	-0.253918
132677401	chr5:132677401:G:A	1.28444e-08	-1.1673	-2.61742e-10
132677487	chr5:132677487:C:G	1.26872e-08	-1.78844e-10	-1.17962
132677607	chr5:132677607:C:G	8.23821e-09	-0.819155	-0.792276
132677738	chr5:132677738:GCTGA:G	2.74007e-08	-1.78844e-10	-0.409645
132678097	chr5:132678097:G:A	2.0981e-08	-1.78844e-10	-0.676597
132678194	chr5:132678194:G:C	2.09037e-08	-1.78844e-10	-0.680288
132678271	chr5:132678271:A:C	1.24399e-08	-1.78844e-10	-1.19931
132678308	chr5:132678308:T:A	9.26509e-08	-1.78844e-10	0.808624
132678311	chr5:132678311:G:A	1.31039e-08	-1.78844e-10	-1.1473
132678319	chr5:132678319:TAA:T	1.22119e-08	-1.78844e-10	-1.21781
132678417	chr5:132678417:A:G	4.20248e-08	-1.78844e-10	0.0180459
132678487	chr5:132678487:T:C	3.19264e-08	-1.78844e-10	-0.256783
132678607	chr5:132678607:G:A	1.339e-08	-1.78844e-10	-1.1257
132678631	chr5:132678631:G:T	1.58677e-08	-1.78844e-10	-0.955928
132679068	chr5:132679068:C:T	1.3505e-08	-1.78844e-10	-1.11715
132679229	chr5:132679229:T:C	1.6417e-08	-1.78844e-10	-0.921899
132679279	chr5:132679279:T:C	1.22708e-08	-1.78844e-10	-1.21299
132679601	chr5:132679601:A:T	2.31596e-08	-1.78844e-10	-0.577806
132680071	chr5:132680071:TGTCACTAAAGACACGCAGGCCGA:T	1.64485e-08	-1.78844e-10	-0.919982
132680862	chr5:132680862:C:A	1.60363e-08	-1.78844e-10	-0.945358
132681300	chr5:132681300:G:A	2.0093e-08	-1.78844e-10	-0.719846
132681394	chr5:132681394:T:C	1.28476e-08	-1.78844e-10	-1.16706
132682016	chr5:132682016:G:C	2.24769e-08	-1.78844e-10	-0.607728
132682060	chr5:132682060:C:T	1.70282e-08	-1.78844e-10	-0.885346
132682440	chr5:132682440:A:G	1.24871e-08	-1.78844e-10	-1.19552
132682477	chr5:132682477:C:A	1.83856e-08	-1.78844e-10	-0.808645
132682985	chr5:132682985:C:T	3.39727e-08	-1.78844e-10	-0.194657
132683243	chr5:132683243:T:C	2.11007e-08	-1.78844e-10	-0.670907
132683291	chr5:132683291:G:C	2.42076e-08	-1.78844e-10	-0.533549
132683529	chr5:132683529:T:C	2.08985e-08	-1.78844e-10	-0.680535
132683899	chr5:132683899:C:T	1.70791e-08	-1.78844e-10	-0.882359
132684107	chr5:132684107:G:A	5.47928e-08	-1.78844e-10	0.283343
132684123	chr5:132684123:G:A	1.96933e-08	-1.78844e-10	-0.739934
132684435	chr5:132684435:G:C	1.22992e-08	-1.78844e-10	-1.21068
132684610	chr5:132684610:A:G	4.87768e-08	-1.78844e-10	0.16704
132684785	chr5:132684785:C:T	8.06374e-07	-1.78844e-10	2.97233
132684935	chr5:132684935:A:G	2.12194e-08	-1.78844e-10	-0.6653
132685298	chr5:132685298:G:A	1.27206e-08	-1.78844e-10	-1.17699
132685304	chr5:132685304:G:A	4.54296e-08	-1.78844e-10	0.0959479
132685604	chr5:132685604:C:A	1.26076e-08	-1.78844e-10	-1.18591
132686029	chr5:132686029:T:C	1.72369e-08	-1.78844e-10	-0.873161
132686703	chr5:132686703:C:T	2.2716e-08	-1.78844e-10	-0.597146
132687037	chr5:132687037:C:A	2.00936e-08	-1.78844e-10	-0.719814
132687280	chr5:132687280:T:G	3.93294e-08	-1.78844e-10	-0.0482428
132687584	chr5:132687584:T:A	4.46026e-08	-1.78844e-10	0.077578
132688124	chr5:132688124:C:T	1.26945e-08	-1.78844e-10	-1.17905
132688141	chr5:132688141:ACATGTGTCAGGCAC:A	1.34746e-08	-1.78844e-10	-1.11941
132688474	chr5:132688474:C:T	4.4887e-08	-1.78844e-10	0.0839323
132688491	chr5:132688491:C:T	2.35219e-08	-1.78844e-10	-0.562282
132689016	chr5:132689016:C:G	7.48997e-08	-1.78844e-10	0.595935
132689407	chr5:132689407:C:G	1.2232e-08	-1.78844e-10	-1.21616
132689795	chr5:132689795:A:T	2.47109e-08	-1.78844e-10	-0.51297
132690122	chr5:132690122:C:T	1.22009e-08	-1.78844e-10	-1.21871
132690212	chr5:132690212:T:A	1.27937e-08	-1.78844e-10	-1.17126
132690213	chr5:132690213:C:A	1.27718e-08	-1.78844e-10	-1.17298
132690255	chr5:132690255:A:G	1.50679e-08	-1.78844e-10	-1.00765
132690296	chr5:132690296:CAGA:C	1.2221e-08	-1.78844e-10	-1.21706
132691025	chr5:132691025:C:T	2.3481e-08	-1.78844e-10	-0.564022
132691304	chr5:132691304:C:T	4.10646e-09	-1.10107	-1.20659
132691357	chr5:132691357:G:C	1.39521e-08	-1.78844e-10	-1.08459
132691502	chr5:132691502:G:A	1.24146e-08	-1.78844e-10	-1.20134
132691989	chr5:132691989:A:T	1.63128e-08	-1.78844e-10	-0.928268
132692235	chr5:132692235:G:A	1.24322e-08	-1.78844e-10	-1.19993
132693008	chr5:132693008:A:C	2.41192e-08	-1.78844e-10	-0.537207
132693258	chr5:132693258:G:A	8.63747e-08	0.738479	-2.61742e-10
132693674	chr5:132693674:C:T	1.63904e-08	-1.78844e-10	-0.923516
132693722	chr5:132693722:C:T	3.11507e-09	-1.60886	-0.9751
132693960	chr5:132693960:G:A	2.60133e-08	-1.78844e-10	-0.461608
132694592	chr5:132694592:T:C	3.92194e-09	-1.46889	-0.884742
132694722	chr5:132694722:T:A	1.62711e-08	-1.78844e-10	-0.930826
132694975	chr5:132694975:C:G	1.24004e-08	-1.78844e-10	-1.20249
132695481	chr5:132695481:A:G	3.39054e-08	-1.78844e-10	-0.196641
132695744	chr5:132695744:A:G	1.4454e-08	-1.78844e-10	-1.04925
132696280	chr5:132696280:T:C	1.59214e-08	-1.78844e-10	-0.952553
132696330	chr5:132696330:C:T	1.22002e-08	-1.78844e-10	-1.21876
132696719	chr5:132696719:T:C	1.33158e-08	-1.78844e-10	-1.13126
132697114	chr5:132697114:A:G	1.23007e-08	-1.78844e-10	-1.21056
132697246	chr5:132697246:T:C	1.64723e-08	-1.78844e-10	-0.918533
132697430	chr5:132697430:A:G	6.7709e-09	-0.67228	-1.1353
132697603	chr5:132697603:G:C	1.6469e-08	-1.78844e-10	-0.918737
132697668	chr5:132697668:T:C	1.9062e-08	-1.78844e-10	-0.772518
132697920	chr5:132697920:C:T	1.50658e-08	-1.78844e-10	-1.00778
132698654	chr5:132698654:A:G	6.0103e-09	-0.812919	-1.11382
132698762	chr5:132698762:C:G	1.0842e-08	-0.400734	-0.936055
132698789	chr5:132698789:GCATGATCT:G	6.5019e-09	-0.750763	-1.09736
132698896	chr5:132698896:C:A	2.39985e-09	-1.78139	-1.06342
132698929	chr5:132698929:C:T	1.23089e-08	-1.78844e-10	-1.20989
132699112	chr5:132699112:T:C	3.08986e-08	-1.78844e-10	-0.289503
132699636	chr5:132699636:G:T	1.23688e-08	-1.78844e-10	-1.20504
132699854	chr5:132699854:G:A	1.24507e-08	-1.78844e-10	-1.19844
132699880	chr5:132699880:A:T	1.53113e-08	-1.78844e-10	-0.991624
132700560	chr5:132700560:T:C	3.7661e-09	-1.20606	-1.18812
132701382	chr5:132701382:C:T	1.22006e-08	-1.78844e-10	-1.21873
132701389	chr5:132701389:C:T	1.40031e-08	-1.08094	-2.61742e-10
132701681	chr5:132701681:T:C	2.58444e-09	-1.6968	-1.07391
132701892	chr5:132701892:C:T	3.54362e-08	-1.78844e-10	-0.152482
132702706	chr5:132702706:T:C	1.48905e-08	-1.78844e-10	-1.01949
132703440	chr5:132703440:C:A	1.30504e-08	-1.78844e-10	-1.1514
132704294	chr5:132704294:A:G	3.11572e-08	-1.78844e-10	-0.28117
132704682	chr5:132704682:T:A	1.29467e-08	-1.78844e-10	-1.15937
132704995	chr5:132704995:C:T	2.78096e-08	-1.78844e-10	-0.394832
132704996	chr5:132704996:A:G	2.16838e-08	0.545538	-1.18919
132705303	chr5:132705303:G:C	1.27037e-08	-1.78844e-10	-1.17832
132705538	chr5:132705538:C:T	2.5756e-09	-1.57065	-1.20348
132705744	chr5:132705744:C:T	1.61019e-08	-1.78844e-10	-0.941275
132706315	chr5:132706315:T:C	1.26763e-08	-1.78844e-10	-1.18048
132706327	chr5:132706327:C:T	3.46911e-08	-0.173731	-2.61742e-10
132706850	chr5:132706850:C:G	1.27268e-08	-1.78844e-10	-1.1765
132707048	chr5:132707048:T:C	2.61814e-09	-1.79122	-0.966533
132707107	chr5:132707107:C:T	1.28974e-08	-1.78844e-10	-1.16319
132707340	chr5:132707340:A:G	2.60945e-09	-1.79256	-0.968517
132707494	chr5:132707494:TAA:T	1.30572e-08	-1.78844e-10	-1.15088
132707847	chr5:132707847:T:C	1.6085e-08	-1.78844e-10	-0.94233
132707956	chr5:132707956:G:A	1.43525e-08	-1.78844e-10	-1.05629
132708226	chr5:132708226:G:A	1.29935e-08	-1.78844e-10	-1.15577
132708252	chr5:132708252:G:A	1.32562e-08	-1.78844e-10	-1.13575
132708607	chr5:132708607:A:G	1.44273e-08	-1.0511	-2.61742e-10
132709974	chr5:132709974:A:T	1.24705e-08	-1.78844e-10	-1.19685
132710020	chr5:132710020:C:T	1.26304e-08	-1.78844e-10	-1.18411
132710123	chr5:132710123:G:T	1.29528e-08	-1.78844e-10	-1.1589
132710280	chr5:132710280:C:G	1.83932e-08	-1.78844e-10	-0.808236
132710898	chr5:132710898:C:T	1.41798e-08	-1.78844e-10	-1.0684
132711556	chr5:132711556:T:C	6.51772e-09	-0.690457	-1.15523
132711709	chr5:132711709:A:AT	1.25397e-08	-1.78844e-10	-1.19131
132711713	chr5:132711713:C:T	1.25327e-08	-1.78844e-10	-1.19187
132712279	chr5:132712279:G:A	1.30343e-08	-1.78844e-10	-1.15263
132712930	chr5:132712930:C:T	1.5949e-08	-1.78844e-10	-0.950816
132712931	chr5:132712931:A:G	1.00169e-08	-0.229005	-1.18694
132713213	chr5:132713213:A:C	1.21998e-08	-1.78844e-10	-1.2188
132713370	chr5:132713370:A:G	1.21983e-08	-1.78844e-10	-1.21892
132713563	chr5:132713563:G:A	1.22262e-08	-1.78844e-10	-1.21663
132713614	chr5:132713614:G:GCTGGGTAC	1.22114e-08	-1.78844e-10	-1.21785
132713897	chr5:132713897:T:TC	6.77286e-09	-0.620034	-1.18726
132714095	chr5:132714095:C:T	1.70868e-08	-1.78844e-10	-0.881911
132714097	chr5:132714097:G:A	1.29998e-08	-1.78844e-10	-1.15528
132714850	chr5:132714850:C:T	3.73113e-09	-1.64556	-0.757944
132714972	chr5:132714972:A:G	3.20232e-08	-1.78844e-10	-0.253755
132715000	chr5:132715000:C:T	1.22282e-08	-1.78844e-10	-1.21647
132715439	chr5:132715439:AATAC:A	7.65898e-09	-1.68434	-2.61742e-10
132717668	chr5:132717668:G:A	1.43549e-06	-1.78844e-10	3.54905
132717740	chr5:132717740:AGTT:A	4.17941e-08	-1.78844e-10	0.0125408
132718223	chr5:132718223:T:C	1.57376e-08	-1.78844e-10	-0.964164
132718391	chr5:132718391:C:T	1.24566e-08	-1.78844e-10	-1.19796
132719008	chr5:132719008:G:T	9.4775e-07	-1.78844e-10	3.13388
132719306	chr5:132719306:C:T	1.87435e-08	-1.78844e-10	-0.789367
132719435	chr5:132719435:G:A	1.21983e-08	-1.78844e-10	-1.21892
132719503	chr5:132719503:T:C	9.68273e-07	-1.78844e-10	3.1553
132719617	chr5:132719617:G:A	4.41559e-08	-1.78844e-10	0.0675117
132719812	chr5:132719812:C:T	1.22086e-08	-1.78844e-10	-1.21807
132720455	chr5:132720455:C:A	1.31901e-08	-1.78844e-10	-1.14075
132720843	chr5:132720843:C:T	1.05146e-06	-1.78844e-10	3.23772
132721182	chr5:132721182:A:C	1.29842e-08	-1.78844e-10	-1.15648
132721897	chr5:132721897:A:G	1.41185e-08	-1.78844e-10	-1.07273
132722146	chr5:132722146:C:T	1.22068e-08	-1.78844e-10	-1.21822
132722232	chr5:132722232:C:T	4.38108e-08	-1.78844e-10	0.059665
132722604	chr5:132722604:C:T	1.22067e-08	-1.78844e-10	-1.21823
132722774	chr5:132722774:A:G	1.22163e-08	-1.78844e-10	-1.21745
132722787	chr5:132722787:T:C	1.28697e-08	-1.78844e-10	-1.16534
132723006	chr5:132723006:A:T	1.29878e-08	-1.78844e-10	-1.15621
132723713	chr5:132723713:G:A	9.44353e-07	-1.78844e-10	3.13028
132724498	chr5:132724498:A:G	1.35929e-08	-1.78844e-10	-1.11067
132726554	chr5:132726554:A:G	1.5732e-08	-1.78844e-10	-0.964517
132726562	chr5:132726562:A:T	3.7495e-08	-1.78844e-10	-0.0960087
132726718	chr5:132726718:T:C	1.58277e-08	-1.78844e-10	-0.958455
132726863	chr5:132726863:C:T	1.29133e-08	-1.78844e-10	-1.16196
132727564	chr5:132727564:G:A	1.22026e-08	-1.78844e-10	-1.21856
132728609	chr5:132728609:T:C	1.24269e-08	-1.78844e-10	-1.20035
132728941	chr5:132728941:G:A	7.82898e-09	-1.66238	-2.61742e-10
132729460	chr5:132729460:C:CA	1.4549e-08	-1.78844e-10	-1.04269
132729782	chr5:132729782:T:C	1.2548e-08	-1.78844e-10	-1.19065
132729784	chr5:132729784:T:A	1.51066e-08	-1.78844e-10	-1.00508
132729841	chr5:132729841:A:G	3.26562e-08	-1.78844e-10	-0.234182
132730188	chr5:132730188:T:C	1.49551e-08	-1.78844e-10	-1.01517
132730276	chr5:132730276:G:T	1.52389e-08	-1.78844e-10	-0.996364
132730416	chr5:132730416:G:A	1.39934e-08	-1.78844e-10	-1.08163
132730798	chr5:132730798:A:T	1.30335e-08	-1.78844e-10	-1.15269
132730960	chr5:132730960:G:C	1.22715e-08	-1.78844e-10	-1.21294
132731036	chr5:132731036:G:A	1.51369e-08	-1.78844e-10	-1.00308
132731114	chr5:132731114:T:C	1.57294e-08	-1.78844e-10	-0.964686
132731200	chr5:132731200:C:T	1.52848e-08	-1.78844e-10	-0.993355
132731543	chr5:132731543:G:A	1.22746e-08	-1.78844e-10	-1.21269
132731740	chr5:132731740:T:C	1.53679e-08	-1.78844e-10	-0.987932
132731774	chr5:132731774:G:A	1.28857e-08	-1.78844e-10	-1.1641
132731784	chr5:132731784:C:G	1.28911e-08	-1.78844e-10	-1.16368
132731797	chr5:132731797:G:A	7.18408e-09	-1.74835	-2.61742e-10
132731839	chr5:132731839:T:C	3.10138e-08	-1.78844e-10	-0.285783
132732004	chr5:132732004:G:A	1.57147e-08	-1.78844e-10	-0.965619
132732782	chr5:132732782:G:A	1.28364e-08	-1.78844e-10	-1.16793
132732804	chr5:132732804:G:A	1.54263e-08	-1.78844e-10	-0.984143
132733514	chr5:132733514:A:G	1.52845e-08	-1.78844e-10	-0.993373
132733899	chr5:132733899:T:C	1.34563e-08	-1.78844e-10	-1.12077
132734047	chr5:132734047:A:G	1.25652e-08	-1.78844e-10	-1.18928
132734641	chr5:132734641:C:G	1.26125e-08	-1.78844e-10	-1.18553
132734706	chr5:132734706:G:A	1.34472e-08	-1.78844e-10	-1.12144
132735520	chr5:132735520:C:T	1.22226e-08	-1.78844e-10	-1.21693
132736068	chr5:132736068:C:G	3.53091e-08	-1.78844e-10	-0.156073
132736231	chr5:132736231:T:C	1.35255e-08	-1.78844e-10	-1.11564
132736259	chr5:132736259:G:C	2.88422e-08	-1.78844e-10	-0.358374
132736494	chr5:132736494:C:T	1.5475e-08	-1.78844e-10	-0.980988
132736564	chr5:132736564:T:C	1.65895e-08	-1.78844e-10	-0.911446
132736616	chr5:132736616:T:C	1.76829e-08	-1.78844e-10	-0.847615
132736798	chr5:132736798:C:T	7.18442e-08	-1.78844e-10	0.554285
132737221	chr5:132737221:G:C	2.55823e-08	-1.78844e-10	-0.478315
132737472	chr5:132737472:G:A	1.81804e-08	-1.78844e-10	-0.819872
132738125	chr5:132738125:A:G	7.46512e-09	-1.70997	-2.61742e-10
132738181	chr5:132738181:C:T	2.18556e-08	-1.78844e-10	-0.63576
132738547	chr5:132738547:T:G	2.30363e-08	-1.78844e-10	-0.583143
132738641	chr5:132738641:A:T	1.4536e-08	-1.78844e-10	-1.04359
132738697	chr5:132738697:G:A	1.81793e-08	-1.78844e-10	-0.819929
132738819	chr5:132738819:C:A	2.36464e-09	-1.71939	-1.1402
132739003	chr5:132739003:C:T	2.16734e-08	-1.78844e-10	-0.644131
132739198	chr5:132739198:G:A	2.16175e-08	-1.78844e-10	-0.646714
132739556	chr5:132739556:G:A	2.07809e-08	-1.78844e-10	-0.68618
132739961	chr5:132739961:A:C	2.10815e-08	-1.78844e-10	-0.671821
132740108	chr5:132740108:C:T	7.13829e-09	-1.75474	-2.61742e-10
132740763	chr5:132740763:A:T	2.17693e-08	-1.78844e-10	-0.639714
132741584	chr5:132741584:C:G	1.21995e-08	-1.78844e-10	-1.21882
132741937	chr5:132741937:T:G	1.97046e-08	-1.78844e-10	-0.739364
132742477	chr5:132742477:A:G	1.44568e-08	-1.78844e-10	-1.04905
132742758	chr5:132742758:A:C	1.97174e-08	-1.78844e-10	-0.738715
132742786	chr5:132742786:A:G	1.52586e-08	-1.78844e-10	-0.995072
132743331	chr5:132743331:G:A	1.96156e-08	-1.78844e-10	-0.743891
132743394	chr5:132743394:T:C	1.16308e-08	-1.26656	-2.61742e-10
132743397	chr5:132743397:C:T	2.24246e-08	-1.78844e-10	-0.610058
132743502	chr5:132743502:A:G	2.20416e-08	-1.78844e-10	-0.627281
132743623	chr5:132743623:C:G	8.20015e-07	-1.78844e-10	2.98911
132743702	chr5:132743702:C:T	1.52255e-08	-1.78844e-10	-0.997244
132743837	chr5:132743837:A:G	2.44664e-08	-1.78844e-10	-0.522915
132744115	chr5:132744115:G:C	2.64896e-08	-1.78844e-10	-0.443462
132744364	chr5:132744364:A:G	1.23748e-08	-1.78844e-10	-1.20455
132744373	chr5:132744373:A:G	5.27833e-09	-0.928344	-1.12826
132744811	chr5:132744811:G:A	5.2452e-08	0.184323	0.0553608
132745472	chr5:132745472:C:T	2.40853e-08	-1.78844e-10	-0.538615
132745773	chr5:132745773:G:T	3.5909e-09	-1.40451	-1.0373
132745795	chr5:132745795:A:G	2.55894e-09	-1.58656	-1.19406
132745977	chr5:132745977:C:G	1.98549e-08	-1.78844e-10	-0.731765
132746205	chr5:132746205:A:G	2.1877e-08	-1.78844e-10	-0.63478
132746246	chr5:132746246:G:A	1.70679e-08	-1.78844e-10	-0.883013
132746743	chr5:132746743:A:G	1.84802e-08	-1.78844e-10	-0.803513
132746957	chr5:132746957:A:T	2.27655e-08	-1.78844e-10	-0.594967
132747027	chr5:132747027:T:A	2.95787e-08	-1.78844e-10	-0.333161
132747198	chr5:132747198:G:A	2.49442e-09	-1.59707	-1.20909
132747778	chr5:132747778:G:A	1.98245e-08	-1.78844e-10	-0.733297
132747816	chr5:132747816:C:T	1.60917e-08	-1.78844e-10	-0.941909
132747979	chr5:132747979:C:T	1.2203e-08	-1.78844e-10	-1.21854
132748215	chr5:132748215:C:T	2.02491e-08	-1.78844e-10	-0.712103
132748289	chr5:132748289:G:C	1.85333e-08	-1.78844e-10	-0.800647
132748537	chr5:132748537:A:G	6.67832e-09	-1.04854	-0.772809
132749061	chr5:132749061:T:G	8.53463e-09	-1.57608	-2.61742e-10
132749264	chr5:132749264:G:A	1.38665e-08	-1.78844e-10	-1.09074
132749836	chr5:132749836:G:A	1.52924e-08	-1.78844e-10	-0.992859
132750693	chr5:132750693:G:C	3.03728e-09	-1.57333	-1.03592
132751902	chr5:132751902:T:C	2.93796e-08	-1.78844e-10	-0.339914
132752256	chr5:132752256:C:T	2.17746e-08	-1.78844e-10	-0.63947
132752361	chr5:132752361:G:A	2.91677e-08	-1.78844e-10	-0.347153
132753175	chr5:132753175:G:A	1.75055e-08	-1.78844e-10	-0.857699
132753263	chr5:132753263:G:T	1.60803e-08	-1.78844e-10	-0.942619
132753508	chr5:132753508:C:T	1.22257e-08	-1.78844e-10	-1.21668
132753584	chr5:132753584:A:C	2.29333e-08	-1.78844e-10	-0.587624
132753877	chr5:132753877:G:T	1.2215e-08	-1.78844e-10	-1.21755
132754022	chr5:132754022:GA:G	2.50442e-08	-1.78844e-10	-0.499574
132754428	chr5:132754428:C:T	1.30616e-08	-1.78844e-10	-1.15054
132754602	chr5:132754602:T:C	1.22144e-08	-1.78844e-10	-1.2176
132754764	chr5:132754764:C:T	1.24771e-08	-1.78844e-10	-1.19632
132754946	chr5:132754946:C:T	1.21988e-08	-1.78844e-10	-1.21887
132756374	chr5:132756374:G:T	3.39305e-09	-1.28252	-1.21597
132757345	chr5:132757345:G:A	1.55198e-08	-1.78844e-10	-0.978099
132757590	chr5:132757590:T:C	1.23578e-08	-1.78844e-10	-1.20592
132757720	chr5:132757720:C:G	2.33534e-08	-1.78844e-10	-0.569471
132757957	chr5:132757957:T:C	1.2751e-08	-1.78844e-10	-1.1746
132757967	chr5:132757967:T:C	2.22013e-08	-1.78844e-10	-0.620065
132758302	chr5:132758302:C:T	1.24366e-08	-1.78844e-10	-1.19957
132758313	chr5:132758313:A:G	1.25616e-08	-1.78844e-10	-1.18957
132758411	chr5:132758411:G:A	2.4019e-08	-1.78844e-10	-0.541371
132758513	chr5:132758513:G:A	1.21899e-08	-1.2196	-2.61742e-10
132758665	chr5:132758665:G:A	8.58866e-08	-1.78844e-10	0.732813
132758718	chr5:132758718:G:A	6.86101e-09	-1.79436	-2.61742e-10
132759230	chr5:132759230:G:A	1.2206e-08	-1.78844e-10	-1.21829
132759282	chr5:132759282:G:A	1.25704e-08	-1.78844e-10	-1.18887
132759467	chr5:132759467:CCT:C	2.26761e-08	-1.78844e-10	-0.598903
132760252	chr5:132760252:G:A	2.3702e-08	-1.78844e-10	-0.554655
132760431	chr5:132760431:A:G	2.49728e-09	-1.62391	-1.1811
132760631	chr5:132760631:A:AAAAG	1.33132e-08	-1.78844e-10	-1.13146
132760779	chr5:132760779:C:T	1.76033e-08	-1.78844e-10	-0.852126
132760786	chr5:132760786:G:A	8.21874e-08	-1.78844e-10	0.688787
132761010	chr5:132761010:G:A	1.22337e-08	-1.78844e-10	-1.21602
132761676	chr5:132761676:A:G	2.37829e-08	-1.78844e-10	-0.551249
132761733	chr5:132761733:T:A	1.68779e-08	-1.78844e-10	-0.894208
132762616	chr5:132762616:A:C	2.20534e-08	-1.78844e-10	-0.62675
132762728	chr5:132762728:A:C	1.28684e-08	-1.78844e-10	-1.16544
132763433	chr5:132763433:G:A	1.24299e-08	-1.78844e-10	-1.20011
132763443	chr5:132763443:C:G	1.35027e-08	-1.78844e-10	-1.11733
132763546	chr5:132763546:A:G	1.34631e-08	-1.78844e-10	-1.12027
132764307	chr5:132764307:A:G	1.26548e-08	-1.78844e-10	-1.18218
132764448	chr5:132764448:G:A	1.34559e-08	-1.78844e-10	-1.1208
132764668	chr5:132764668:T:C	1.27641e-08	-1.78844e-10	-1.17358
132764780	chr5:132764780:T:C	1.64377e-08	-1.78844e-10	-0.920636
132764913	chr5:132764913:A:G	3.3615e-09	-1.38256	-1.12527
132765036	chr5:132765036:A:G	2.37887e-08	-1.78844e-10	-0.551005
132765561	chr5:132765561:C:T	3.87343e-08	-1.78844e-10	-0.0634895
132765937	chr5:132765937:T:C	1.25688e-08	-1.78844e-10	-1.189
132765977	chr5:132765977:C:G	2.17686e-08	-1.78844e-10	-0.639749
132766111	chr5:132766111:C:T	1.54684e-08	-1.78844e-10	-0.981414
132766368	chr5:132766368:G:A	1.60503e-08	-1.78844e-10	-0.944485
132767095	chr5:132767095:C:G	1.27064e-08	-1.78844e-10	-1.17811
132767579	chr5:132767579:G:A	1.39091e-08	-1.78844e-10	-1.08767
132767586	chr5:132767586:C:T	1.22407e-08	-1.78844e-10	-1.21545
132767664	chr5:132767664:C:T	1.51596e-08	-1.78844e-10	-1.00158
132768464	chr5:132768464:C:T	1.24988e-08	-1.78844e-10	-1.19458
132769176	chr5:132769176:A:G	1.22348e-08	-1.78844e-10	-1.21593
132769405	chr5:132769405:T:C	1.28844e-08	-1.78844e-10	-1.1642
132769592	chr5:132769592:A:T	1.23423e-08	-1.78844e-10	-1.20718
132770303	chr5:132770303:C:G	1.77965e-08	-1.78844e-10	-0.841214
132770333	chr5:132770333:C:T	6.86385e-09	-1.79395	-2.61742e-10
132770353	chr5:132770353:T:C	2.28834e-08	-1.78844e-10	-0.589803
132771333	chr5:132771333:C:T	2.21448e-08	-1.78844e-10	-0.62261
132771359	chr5:132771359:G:T	1.42328e-08	-1.78844e-10	-1.06467
132771737	chr5:132771737:G:A	1.23749e-08	-1.78844e-10	-1.20454
132772008	chr5:132772008:T:C	2.57955e-09	-1.62567	-1.14693
132772086	chr5:132772086:TCA:T	1.22092e-08	-1.78844e-10	-1.21802
132772334	chr5:132772334:G:A	1.42101e-08	-1.78844e-10	-1.06626
132772993	chr5:132772993:G:A	6.70128e-08	-1.78844e-10	0.484668
132773159	chr5:132773159:T:TCTG	4.27138e-08	-1.78844e-10	0.0343063
132773160	chr5:132773160:A:AGTG	4.28339e-08	-1.78844e-10	0.0371148
132773431	chr5:132773431:C:T	3.6259e-08	-1.78844e-10	-0.129528
132773793	chr5:132773793:A:G	1.39312e-08	-1.78844e-10	-1.08609
132773927	chr5:132773927:T:C	1.44192e-08	-1.78844e-10	-1.05165
132774050	chr5:132774050:G:A	1.42381e-08	-1.78844e-10	-1.0643
132775046	chr5:132775046:G:T	9.56971e-09	-1.46161	-2.61742e-10
132775351	chr5:132775351:G:A	1.72241e-08	-1.78844e-10	-0.873904
132775626	chr5:132775626:C:G	1.01747e-08	-1.40031	-2.61742e-10
132776297	chr5:132776297:T:C	1.73399e-08	-1.78844e-10	-0.867205
132776348	chr5:132776348:G:A	1.70071e-08	-1.78844e-10	-0.886581
132776741	chr5:132776741:A:G	1.6392e-08	-1.78844e-10	-0.92342
132776773	chr5:132776773:G:C	1.25475e-08	-1.78844e-10	-1.19069
132776783	chr5:132776783:C:T	6.86934e-09	-1.79315	-2.61742e-10
132777380	chr5:132777380:A:T	2.08506e-08	-1.78844e-10	-0.682832
132777499	chr5:132777499:C:T	5.3944e-08	-1.78844e-10	0.267732
132777890	chr5:132777890:G:A	1.01955e-06	-1.78844e-10	3.2069
132778248	chr5:132778248:T:C	1.69183e-08	-1.78844e-10	-0.891819
132778362	chr5:132778362:AC:A	1.62644e-08	-1.78844e-10	-0.931236
132778527	chr5:132778527:CCTCT:C	1.29625e-08	-1.78844e-10	-1.15815
132779155	chr5:132779155:C:T	1.33939e-08	-1.78844e-10	-1.12542
132779246	chr5:132779246:A:G	4.57174e-08	-1.78844e-10	0.102264
132779352	chr5:132779352:G:A	4.31263e-08	-1.78844e-10	0.043917
132779532	chr5:132779532:C:T	1.34581e-08	-1.78844e-10	-1.12064
132779740	chr5:132779740:T:C	1.32845e-08	-1.78844e-10	-1.13362
132780192	chr5:132780192:A:G	1.60557e-08	-1.78844e-10	-0.944152
132781127	chr5:132781127:C:T	4.52445e-08	-1.78844e-10	0.0918655
132781201	chr5:132781201:G:A	1.25262e-08	-1.78844e-10	-1.1924
132781615	chr5:132781615:G:A	1.83862e-08	-0.808612	-2.61742e-10
132781634	chr5:132781634:G:A	4.18979e-08	-1.78844e-10	0.0150214
132781986	chr5:132781986:T:C	1.23256e-08	-1.78844e-10	-1.20854
132783465	chr5:132783465:C:T	1.49572e-08	-1.78844e-10	-1.01502
132783561	chr5:132783561:A:G	1.3588e-08	-1.78844e-10	-1.11103
132783975	chr5:132783975:C:G	4.43441e-08	-1.78844e-10	0.0717649
132784072	chr5:132784072:G:A	1.53294e-08	-1.78844e-10	-0.990445
132784117	chr5:132784117:C:T	2.06892e-08	-1.78844e-10	-0.690606
132784758	chr5:132784758:G:A	1.26193e-08	-1.78844e-10	-1.18499
132785172	chr5:132785172:C:G	1.40464e-08	-1.07785	-2.61742e-10
132785827	chr5:132785827:A:G	4.44153e-08	-1.78844e-10	0.0733696
132785873	chr5:132785873:T:C	1.50921e-08	-1.78844e-10	-1.00604
132786359	chr5:132786359:C:A	1.2417e-08	-1.78844e-10	-1.20115
132786410	chr5:132786410:G:A	1.75508e-08	-1.78844e-10	-0.855116
132786579	chr5:132786579:G:A	3.74624e-08	-1.78844e-10	-0.0968781
132786933	chr5:132786933:C:T	4.10773e-08	-1.78844e-10	-0.00475894
132787131	chr5:132787131:A:C	1.56354e-08	-1.78844e-10	-0.970679
132787825	chr5:132787825:G:T	1.51628e-08	-1.78844e-10	-1.00137
132787844	chr5:132787844:G:A	2.74094e-08	0.803835	-1.21316
132789134	chr5:132789134:T:C	1.36495e-08	-1.78844e-10	-1.10652
132789151	chr5:132789151:C:T	1.24935e-08	-1.78844e-10	-1.195
132789449	chr5:132789449:G:A	9.67395e-07	-1.78844e-10	3.15439
132789609	chr5:132789609:G:A	4.24784e-08	-1.78844e-10	0.0287798
132790050	chr5:132790050:C:T	4.18338e-08	-1.78844e-10	0.013489
132790397	chr5:132790397:T:TC	1.35084e-08	-1.78844e-10	-1.1169
132790542	chr5:132790542:C:T	2.1336e-08	-1.78844e-10	-0.65982
132790741	chr5:132790741:C:G	1.94866e-08	-1.78844e-10	-0.75049
132791005	chr5:132791005:T:A	1.75005e-08	-1.78844e-10	-0.857984
132791226	chr5:132791226:C:T	3.35241e-08	-1.78844e-10	-0.207949
132792453	chr5:132792453:C:T	1.21999e-08	-1.78844e-10	-1.21879
132792479	chr5:132792479:A:G	1.26747e-08	-1.78844e-10	-1.18061
132792624	chr5:132792624:C:T	3.72078e-08	-1.78844e-10	-0.103697
132793007	chr5:132793007:T:G	1.26333e-08	-1.78844e-10	-1.18388
132793494	chr5:132793494:A:C	9.46474e-07	-1.78844e-10	3.13253
132793960	chr5:132793960:T:TA	2.40524e-09	-1.7943	-1.04827
132793967	chr5:132793967:T:A	2.36511e-09	-1.79476	-1.06463
132794028	chr5:132794028:C:T	7.13546e-09	-1.75514	-2.61742e-10
132794809	chr5:132794809:C:T	1.23555e-08	-1.78844e-10	-1.20612
132794888	chr5:132794888:T:A	4.45503e-08	-1.78844e-10	0.0764038
132794939	chr5:132794939:C:T	4.34612e-08	-1.78844e-10	0.0516532
132794971	chr5:132794971:T:A	4.16002e-08	-1.78844e-10	0.00788913
132795151	chr5:132795151:A:C	7.72439e-09	-1.67583	-2.61742e-10
132795206	chr5:132795206:G:A	2.69865e-08	-1.78844e-10	-0.42488
132795332	chr5:132795332:C:T	1.23354e-08	-1.78844e-10	-1.20774
132795536	chr5:132795536:T:C	1.64507e-08	-1.78844e-10	-0.91985
132795953	chr5:132795953:A:G	1.28116e-08	-1.78844e-10	-1.16986
132796151	chr5:132796151:G:A	4.33083e-08	-1.78844e-10	0.0481302
132796485	chr5:132796485:C:T	1.1674e-08	-1.26285	-2.61742e-10
132796545	chr5:132796545:C:G	4.58608e-08	-1.78844e-10	0.105396
132796597	chr5:132796597:TTTTC:T	1.22967e-08	-1.78844e-10	-1.21088
132796618	chr5:132796618:G:A	3.23816e-09	-1.79587	-0.749335
132796886	chr5:132796886:G:A	4.84975e-09	-1.78154	-0.359747
132796955	chr5:132796955:A:G	1.23353e-08	-1.78844e-10	-1.20775
132797388	chr5:132797388:G:A	2.76595e-09	-1.56701	-1.13582
132798222	chr5:132798222:T:C	5.20675e-08	-1.78844e-10	0.232325
132798354	chr5:132798354:C:T	7.02414e-09	-1.77086	-2.61742e-10
132798458	chr5:132798458:A:C	1.35832e-08	-0.110909	-1.00047
132798463	chr5:132798463:G:A	1.44431e-08	-1.04999	-2.61742e-10
132798884	chr5:132798884:A:G	1.22628e-08	-1.78844e-10	-1.21364
132798932	chr5:132798932:G:A	1.36005e-08	-1.78844e-10	-1.11011
132799160	chr5:132799160:G:A	1.37468e-08	-1.78844e-10	-1.09941
132799166	chr5:132799166:C:T	9.21743e-09	-0.292376	-1.20674
132799308	chr5:132799308:G:A	1.58967e-08	-1.78844e-10	-0.954101
132799400	chr5:132799400:C:T	1.95744e-08	-1.78844e-10	-0.745994
132799463	chr5:132799463:C:A	3.63885e-08	-1.78844e-10	-0.125963
132799680	chr5:132799680:T:C	5.7605e-09	-1.79592	-0.173268
132799813	chr5:132799813:T:G	4.96743e-08	-1.78844e-10	0.185272
132799939	chr5:132799939:T:C	3.67079e-08	-1.78844e-10	-0.117222
132799984	chr5:132799984:T:C	1.35929e-08	-1.78844e-10	-1.11066
132799996	chr5:132799996:C:T	1.05809e-08	-0.14241	-1.21876
132800066	chr5:132800066:C:T	1.33983e-08	-1.12509	-2.61742e-10
132800568	chr5:132800568:A:G	3.59658e-08	-1.78844e-10	-0.137647
132800616	chr5:132800616:G:A	2.40141e-08	-1.78844e-10	-0.541575
132800935	chr5:132800935:T:C	1.89285e-08	-1.78844e-10	-0.779547
132800988	chr5:132800988:C:T	1.40593e-08	-1.78844e-10	-1.07693
132801148	chr5:132801148:A:T	4.95701e-08	-1.78844e-10	0.183172
132801349	chr5:132801349:A:G	1.22643e-08	-1.78844e-10	-1.21353
132801714	chr5:132801714:A:G	1.34972e-08	-1.78844e-10	-1.11773
132802167	chr5:132802167:T:C	1.45547e-08	-1.0423	-2.61742e-10
132802272	chr5:132802272:G:C	1.31859e-08	-1.78844e-10	-1.14107
132802322	chr5:132802322:T:A	4.39926e-08	0.0638068	-2.61742e-10
132802701	chr5:132802701:C:T	4.30308e-08	-1.78844e-10	0.0417005
132802840	chr5:132802840:T:C	4.48253e-09	-1.24514	-0.974891
132802957	chr5:132802957:A:G	1.30411e-08	-1.78844e-10	-1.15211
132803008	chr5:132803008:G:A	2.73393e-08	-1.78844e-10	-0.411889
132804214	chr5:132804214:G:A	1.44202e-08	-1.78844e-10	-1.05158
132804514	chr5:132804514:C:G	1.96364e-08	-1.78844e-10	-0.742831
132804904	chr5:132804904:T:C	2.11544e-09	-1.78332	-1.18763
132804934	chr5:132804934:A:G	2.30537e-09	-1.78997	-1.09501
132805146	chr5:132805146:G:A	1.25322e-08	-1.78844e-10	-1.19192
132805204	chr5:132805204:T:C	1.28689e-08	-1.78844e-10	-1.1654
132805544	chr5:132805544:A:G	1.29453e-08	-1.78844e-10	-1.15948
132805670	chr5:132805670:G:A	7.08235e-09	-1.76261	-2.61742e-10
132805882	chr5:132805882:C:A	1.31278e-08	-1.78844e-10	-1.14548
132805920	chr5:132805920:G:C	2.15606e-09	-1.78111	-1.17082
132806047	chr5:132806047:C:T	2.1732e-09	-1.76243	-1.18158
132806110	chr5:132806110:G:A	8.95745e-09	-1.52773	-2.61742e-10
132806462	chr5:132806462:C:G	6.86817e-09	-1.79332	-2.61742e-10
132806523	chr5:132806523:CAACAACAAT:C	4.57755e-08	-1.78844e-10	0.103534
132806532	chr5:132806532:T:C	1.4173e-08	-1.78844e-10	-1.06888
132806540	chr5:132806540:T:C	2.203e-09	-1.79323	-1.13717
132806585	chr5:132806585:G:A	2.64187e-09	-1.78076	-0.967971
132806624	chr5:132806624:G:A	1.23577e-08	-1.78844e-10	-1.20593
132807144	chr5:132807144:G:A	1.23915e-08	-1.78844e-10	-1.2032
132807377	chr5:132807377:T:C	1.83715e-08	-1.78844e-10	-0.809414
132807977	chr5:132807977:T:G	1.78109e-08	-1.78844e-10	-0.840402
132808027	chr5:132808027:A:AAAT	2.1696e-09	-1.75405	-1.19162
132808076	chr5:132808076:T:A	1.36959e-08	-1.78844e-10	-1.10312
132808172	chr5:132808172:C:T	2.35124e-08	-1.78844e-10	-0.562686
132808458	chr5:132808458:A:G	1.19415e-08	-1.74179	0.501597
132808859	chr5:132808859:CTTAGT:C	1.38706e-08	-1.78844e-10	-1.09044
132808884	chr5:132808884:T:C	1.2577e-08	-1.75396	0.56562
132809206	chr5:132809206:G:A	3.41014e-08	-1.78844e-10	-0.190877
132809572	chr5:132809572:G:T	1.26231e-08	-1.78844e-10	-1.18468
132809603	chr5:132809603:A:C	1.26391e-08	-1.78844e-10	-1.18342
132810860	chr5:132810860:GT:G	2.11008e-09	-1.75461	-1.21888
132811037	chr5:132811037:C:T	1.27184e-08	-1.78844e-10	-1.17716
132811156	chr5:132811156:C:T	8.74713e-09	-1.55149	-2.61742e-10
132811186	chr5:132811186:G:T	6.87795e-09	-1.79189	-2.61742e-10
132811367	chr5:132811367:T:C	1.27229e-08	-1.78844e-10	-1.17681
132811614	chr5:132811614:T:C	9.25102e-09	-1.49548	-2.61742e-10
132811754	chr5:132811754:A:C	1.36608e-08	-1.78844e-10	-1.10568
132811961	chr5:132811961:T:C	1.22382e-08	-1.78844e-10	-1.21565
132811967	chr5:132811967:C:T	2.1351e-09	-1.75121	-1.21049
132812605	chr5:132812605:A:T	1.56716e-08	-1.78844e-10	-0.968362
132812894	chr5:132812894:T:C	2.18049e-09	-1.75095	-1.18972
132813326	chr5:132813326:G:A	3.04781e-08	-1.78844e-10	-0.303208
132813397	chr5:132813397:G:C	2.90647e-08	-1.78844e-10	-0.350689
132813865	chr5:132813865:A:C	1.5201e-08	-1.78844e-10	-0.998854
132813901	chr5:132813901:G:A	1.25739e-08	-1.78844e-10	-1.18859
132813992	chr5:132813992:G:C	2.65754e-08	-0.44023	-2.61742e-10
132814013	chr5:132814013:C:T	1.90513e-08	-1.78844e-10	-0.773079
132814440	chr5:132814440:C:A	1.06291e-08	-1.7556	0.398978
132814500	chr5:132814500:C:G	6.09392e-08	-1.78844e-10	0.389661
132815112	chr5:132815112:G:A	1.25935e-08	-1.78844e-10	-1.18704
132815379	chr5:132815379:A:G	2.65935e-08	-0.916952	0.477405
132815870	chr5:132815870:A:C	1.26604e-08	-1.78844e-10	-1.18173
132816059	chr5:132816059:C:T	8.23629e-09	-0.981438	-0.630227
132816106	chr5:132816106:G:A	9.07689e-09	-1.51448	-2.61742e-10
132816165	chr5:132816165:A:T	1.21981e-08	-1.78844e-10	-1.21893
132816386	chr5:132816386:T:G	1.23386e-08	-1.78844e-10	-1.20749
132818174	chr5:132818174:T:C	1.348e-08	-1.78844e-10	-1.11901
132818328	chr5:132818328:C:T	1.26062e-08	-1.78844e-10	-1.18602
132818432	chr5:132818432:C:T	1.8045e-08	-1.78844e-10	-0.827345
132818578	chr5:132818578:T:C	3.12077e-09	-1.37162	-1.21051
132818741	chr5:132818741:A:AT	1.25165e-07	1.10942	-2.61742e-10
132818956	chr5:132818956:G:A	1.23885e-08	-1.78844e-10	-1.20344
132819220	chr5:132819220:A:G	3.64673e-09	-1.21758	-1.20881
132819347	chr5:132819347:T:C	1.25748e-08	-1.78844e-10	-1.18852
132819603	chr5:132819603:G:A	4.97736e-09	-1.04914	-1.06618
132819721	chr5:132819721:T:C	1.7406e-08	-1.78844e-10	-0.863402
132819783	chr5:132819783:C:T	2.16948e-09	-1.78194	-1.16379
132819988	chr5:132819988:G:A	2.88662e-09	-1.44462	-1.21551
132820317	chr5:132820317:A:C	1.44379e-08	-1.78844e-10	-1.05036
132820826	chr5:132820826:G:A	1.47472e-08	-1.78844e-10	-1.02916
132821282	chr5:132821282:C:A	1.29698e-08	-1.78844e-10	-1.15759
132822007	chr5:132822007:A:G	3.05061e-09	-1.67118	-0.933692
132822286	chr5:132822286:AAATT:A	4.72142e-08	0.134479	-2.61742e-10
132823701	chr5:132823701:G:A	2.40542e-09	-1.76298	-1.07951
132824365	chr5:132824365:C:T	7.3269e-09	-1.04922	-0.679445
132825602	chr5:132825602:G:A	8.55602e-09	-0.858346	-0.715234
132825930	chr5:132825930:C:G	1.23534e-08	-1.78844e-10	-1.20629
132826981	chr5:132826981:A:G	1.26993e-08	-1.78844e-10	-1.17866
132827084	chr5:132827084:C:T	1.2204e-08	-1.78844e-10	-1.21845
132827573	chr5:132827573:G:A	1.13854e-08	-0.912141	-0.375742
132827855	chr5:132827855:G:A	1.38992e-08	-1.78844e-10	-1.08838
132828143	chr5:132828143:CT:C	1.22252e-08	-1.78844e-10	-1.21672
132828621	chr5:132828621:C:T	5.61144e-09	-1.1303	-0.865109
132828752	chr5:132828752:ATG:A	2.00552e-08	-1.78844e-10	-0.721728
132829153	chr5:132829153:G:A	1.50276e-08	-1.78844e-10	-1.01032
132829310	chr5:132829310:G:A	4.47013e-08	-1.78844e-10	0.0797883
132829547	chr5:132829547:G:A	2.78546e-08	-1.78844e-10	-0.393217
132829683	chr5:132829683:C:T	1.33968e-08	-1.78844e-10	-1.1252
132829879	chr5:132829879:T:A	2.39566e-08	-1.78844e-10	-0.543973
132830070	chr5:132830070:G:C	3.28751e-09	-1.64298	-0.887107
132830229	chr5:132830229:C:T	1.60268e-08	-1.78844e-10	-0.94595
132830357	chr5:132830357:G:T	1.2203e-08	-1.78844e-10	-1.21853
132831406	chr5:132831406:C:T	1.59086e-08	-1.78844e-10	-0.953356
132831850	chr5:132831850:G:T	1.29545e-08	-1.78844e-10	-1.15877
132832050	chr5:132832050:C:T	7.5501e-09	-0.969065	-0.729589
132832882	chr5:132832882:C:A	9.52609e-09	-1.46618	-2.61742e-10
132832888	chr5:132832888:A:G	1.35512e-08	-1.78844e-10	-1.11374
132833110	chr5:132833110:T:C	1.78572e-08	-1.78844e-10	-0.837806
132834858	chr5:132834858:G:A	7.64777e-09	-0.854013	-0.831788
132834923	chr5:132834923:G:A	1.34602e-08	-1.78844e-10	-1.12048
132834931	chr5:132834931:A:T	2.8058e-08	-1.78844e-10	-0.385941
132836356	chr5:132836356:C:A	1.22085e-08	-1.78844e-10	-1.21809
132836368	chr5:132836368:C:T	1.65518e-08	-1.78844e-10	-0.91372
132837046	chr5:132837046:G:A	8.9241e-09	-0.335655	-1.1958
132837558	chr5:132837558:G:A	8.83655e-09	-0.324861	-1.21646
132838604	chr5:132838604:A:G	1.01868e-08	-0.200765	-1.19836
132838923	chr5:132838923:G:C	1.98637e-08	-1.78844e-10	-0.73132
132839188	chr5:132839188:A:C	5.67375e-09	-0.766031	-1.21833
132839299	chr5:132839299:C:T	4.0236e-08	-1.78844e-10	-0.0254535
132839953	chr5:132839953:G:A	2.98927e-08	-0.3226	-2.61742e-10
132840680	chr5:132840680:AG:A	1.22129e-08	-1.78844e-10	-1.21773
132841598	chr5:132841598:CA:C	2.71047e-09	-1.54079	-1.1823
132841959	chr5:132841959:C:T	6.38852e-09	-1.63607	-0.229646
132842043	chr5:132842043:A:G	6.87813e-09	-1.79187	-2.61742e-10
132842879	chr5:132842879:A:C	2.19902e-08	-1.78844e-10	-0.629617
132843008	chr5:132843008:G:A	7.73154e-09	-0.469483	-1.20542
132843038	chr5:132843038:C:A	1.24318e-08	-1.78844e-10	-1.19996
132843043	chr5:132843043:A:G	4.44755e-09	-1.11769	-1.11017
132843089	chr5:132843089:C:T	2.54837e-09	-1.582	-1.20276
132843131	chr5:132843131:T:C	1.22608e-08	-1.78844e-10	-1.21381
132843238	chr5:132843238:G:A	5.18957e-09	-1.33408	-0.739485
132843739	chr5:132843739:C:A	4.54786e-09	-1.10319	-1.10237
132843753	chr5:132843753:C:T	2.78782e-08	-1.78844e-10	-0.392369
132843755	chr5:132843755:T:C	1.83087e-08	-1.78844e-10	-0.812838
132843932	chr5:132843932:T:A	1.97319e-08	-1.78844e-10	-0.73798
132843940	chr5:132843940:C:T	4.8247e-09	-1.09312	-1.05335
132844029	chr5:132844029:G:A	2.50599e-09	-1.63292	-1.16862
132844260	chr5:132844260:T:A	3.53498e-08	-1.78844e-10	-0.154923
132844263	chr5:132844263:A:AT	1.24375e-08	-1.78844e-10	-1.1995
132844361	chr5:132844361:G:A	1.52409e-08	-0.18775	-0.80848
132844866	chr5:132844866:G:C	2.6785e-08	-1.78844e-10	-0.432373
132844979	chr5:132844979:AG:A	7.52162e-08	-1.78844e-10	0.600152
132845298	chr5:132845298:A:G	4.25967e-09	-1.61274	-0.65828
132845742	chr5:132845742:A:G	2.2663e-08	-0.393897	-0.205584
132845848	chr5:132845848:C:CA	4.8154e-08	-1.78844e-10	0.154188
132845883	chr5:132845883:A:G	7.2169e-09	-1.74379	-2.61742e-10
132845983	chr5:132845983:G:C	4.58073e-09	-1.07711	-1.12125
132846108	chr5:132846108:G:A	4.21093e-09	-1.34255	-0.939985
132846500	chr5:132846500:G:A	1.37569e-08	-1.78844e-10	-1.09867
132847073	chr5:132847073:A:G	4.041e-09	-1.35686	-0.966858
132847874	chr5:132847874:A:G	1.22625e-08	-1.78844e-10	-1.21367
132848056	chr5:132848056:C:T	1.94024e-08	-1.78844e-10	-0.754818
132848069	chr5:132848069:T:C	5.78718e-09	-0.840335	-1.12424
132848124	chr5:132848124:C:T	2.29197e-08	-1.78844e-10	-0.58822
132848391	chr5:132848391:G:C	9.39842e-09	-1.47967	-2.61742e-10
132848740	chr5:132848740:T:C	2.8197e-09	-1.79589	-0.887696
132850315	chr5:132850315:T:G	4.71987e-09	-1.62111	-0.547324
132850339	chr5:132850339:C:G	1.88954e-08	-1.78844e-10	-0.781295
132850444	chr5:132850444:T:C	1.89076e-08	-0.108497	-0.672153
132850727	chr5:132850727:C:T	2.34563e-08	-1.78844e-10	-0.565075
132851720	chr5:132851720:C:T	5.02997e-09	-1.00438	-1.10042
132852371	chr5:132852371:C:T	5.16842e-09	-1.12589	-0.95176
132852872	chr5:132852872:G:A	1.18683e-08	-1.24635	-2.61742e-10
132853020	chr5:132853020:A:G	4.75651e-09	-1.08671	-1.07399
132853369	chr5:132853369:G:A	5.30347e-08	-1.78844e-10	0.250731
132853677	chr5:132853677:A:G	1.22223e-08	-1.78844e-10	-1.21695
132853888	chr5:132853888:C:T	1.23887e-08	-1.78844e-10	-1.20343
132855343	chr5:132855343:A:G	4.87246e-09	-1.02313	-1.11349
132855510	chr5:132855510:G:A	2.17844e-08	-1.78844e-10	-0.639023
132856333	chr5:132856333:AAAAG:A	1.63147e-08	-1.78844e-10	-0.928149
132856680	chr5:132856680:T:C	4.90141e-09	-1.01283	-1.11786
132857481	chr5:132857481:T:TTTTAGA	3.68478e-09	-1.67848	-0.737528
132857528	chr5:132857528:A:G	3.73704e-09	-1.3864	-1.01552
132858263	chr5:132858263:C:T	2.05418e-08	-1.78844e-10	-0.697755
132858353	chr5:132858353:G:A	4.90233e-09	-1.03492	-1.09558
132858738	chr5:132858738:A:G	4.49191e-09	-1.59868	-0.619261
132859042	chr5:132859042:T:C	7.93372e-09	-1.64909	-2.61742e-10
132859083	chr5:132859083:G:A	8.16207e-09	-1.62072	-2.61742e-10
132859187	chr5:132859187:CTTTGTATTT:C	2.54744e-08	-1.78844e-10	-0.482541
132860064	chr5:132860064:C:A	1.22964e-08	-1.78844e-10	-1.21091
132860601	chr5:132860601:T:C	1.23159e-08	-1.78844e-10	-1.20932
132861019	chr5:132861019:C:T	4.14624e-09	-1.20473	-1.09328
132861108	chr5:132861108:C:T	4.20926e-09	-1.19029	-1.09264
132862408	chr5:132862408:C:T	7.27011e-09	-0.549816	-1.18663
132862507	chr5:132862507:G:A	2.19627e-09	-1.74513	-1.18833
132862595	chr5:132862595:C:G	7.02824e-08	-1.78844e-10	0.532306
132863250	chr5:132863250:C:T	4.32754e-09	-1.6948	-0.560417
132863368	chr5:132863368:A:G	6.90623e-09	-1.78779	-2.61742e-10
132863667	chr5:132863667:C:A	4.24518e-09	-1.22183	-1.0526
132863812	chr5:132863812:A:G	1.32789e-08	-1.78844e-10	-1.13404
132864565	chr5:132864565:T:C	1.70049e-08	-1.78844e-10	-0.886713
132864636	chr5:132864636:G:T	1.37665e-08	-1.78844e-10	-1.09797
132865179	chr5:132865179:C:T	1.44815e-08	-1.78844e-10	-1.04734
132865251	chr5:132865251:C:T	4.05949e-09	-1.36307	-0.956087
132865378	chr5:132865378:C:T	4.28574e-09	-1.33053	-0.934396
132865538	chr5:132865538:T:C	4.06963e-09	-1.36944	-0.947219
132865652	chr5:132865652:T:C	1.61863e-08	-1.78844e-10	-0.93605
132865691	chr5:132865691:T:C	1.38308e-08	-1.78844e-10	-1.09332
132866060	chr5:132866060:G:A	1.25008e-08	-1.78844e-10	-1.19442
132866082	chr5:132866082:T:A	3.83288e-09	-1.6171	-0.759497
132866101	chr5:132866101:G:A	3.5787e-09	-1.46747	-0.977743
132866311	chr5:132866311:C:T	1.67957e-08	-1.78844e-10	-0.899093
132866569	chr5:132866569:A:G	6.01555e-08	-1.78844e-10	0.376717
132866707	chr5:132866707:T:C	5.13853e-09	-1.44408	-0.639372
132867365	chr5:132867365:G:T	7.05054e-09	-1.76711	-2.61742e-10
132867460	chr5:132867460:T:G	3.77312e-08	-1.78844e-10	-0.089727
132867916	chr5:132867916:C:T	1.22026e-08	-1.78844e-10	-1.21856
132868226	chr5:132868226:C:T	1.2614e-08	-1.78844e-10	-1.18541
132868260	chr5:132868260:G:A	7.17428e-09	-1.03428	-0.715433
132868305	chr5:132868305:A:G	3.77856e-09	-1.23883	-1.15205
132868339	chr5:132868339:G:A	1.17388e-08	-0.508225	-0.749088
132868464	chr5:132868464:G:T	1.7951e-08	-1.78844e-10	-0.832569
132868755	chr5:132868755:AG:A	2.05949e-09	-1.79496	-1.2028
132868775	chr5:132868775:A:G	2.13739e-09	-1.78441	-1.17622
132868885	chr5:132868885:T:G	7.45413e-09	-1.0496	-0.661852
132869520	chr5:132869520:G:A	1.07237e-08	-1.34776	-2.61742e-10
132869728	chr5:132869728:G:A	1.23321e-08	-1.78844e-10	-1.20801
132870283	chr5:132870283:C:T	1.2797e-08	-1.78844e-10	-1.17101
132870328	chr5:132870328:A:G	2.03535e-09	-1.79467	-1.21488
132870812	chr5:132870812:G:A	6.73536e-08	-1.78844e-10	0.489741
132872226	chr5:132872226:A:G	1.22438e-08	-1.78844e-10	-1.2152
132872476	chr5:132872476:T:C	2.2411e-09	-1.78735	-1.1259
132872671	chr5:132872671:G:A	4.84543e-09	-1.37521	-0.766972
132872776	chr5:132872776:T:A	2.07013e-09	-1.79586	-1.19675
132872836	chr5:132872836:T:C	1.23267e-08	-1.78844e-10	-1.20845
132872994	chr5:132872994:A:G	1.37722e-08	-1.78844e-10	-1.09756
132873472	chr5:132873472:ATCAC:A	6.57167e-09	-1.15179	-0.685653
132873543	chr5:132873543:C:T	1.60289e-08	-1.78844e-10	-0.945824
132873618	chr5:132873618:A:G	1.68623e-08	-1.78844e-10	-0.895133
132873883	chr5:132873883:G:C	1.26725e-08	-1.78844e-10	-1.18078
132873957	chr5:132873957:G:A	1.23143e-08	-1.78844e-10	-1.20945
132874339	chr5:132874339:G:A	1.68467e-08	-1.78844e-10	-0.896058
132874584	chr5:132874584:G:A	1.2445e-08	-1.78844e-10	-1.1989
132874744	chr5:132874744:T:C	6.106e-09	-1.23905	-0.671896
132874818	chr5:132874818:C:A	4.09031e-09	-1.1623	-1.14929
132875157	chr5:132875157:G:A	2.05575e-09	-1.78108	-1.2185
132875160	chr5:132875160:C:T	2.32765e-09	-1.79246	-1.0829
132876163	chr5:132876163:C:T	3.08539e-09	-1.78952	-0.804012
132877210	chr5:132877210:T:TA	6.79821e-09	-1.10015	-0.703408
132877929	chr5:132877929:G:C	1.25172e-08	-1.78844e-10	-1.19311
132878638	chr5:132878638:T:C	2.04042e-09	-1.79549	-1.21157
132879239	chr5:132879239:G:A	2.54218e-09	-1.77653	-1.01067
132879407	chr5:132879407:G:T	1.22433e-08	-1.78844e-10	-1.21524
132879502	chr5:132879502:AC:A	1.24056e-08	-1.78844e-10	-1.20206
132879785	chr5:132879785:A:C	1.86672e-08	-1.78844e-10	-0.793445
132880115	chr5:132880115:C:T	2.08391e-09	-1.79035	-1.19562
132880542	chr5:132880542:G:A	1.56695e-08	-1.78844e-10	-0.9685
132880572	chr5:132880572:C:T	2.80598e-09	-1.47488	-1.21358
132881646	chr5:132881646:C:A	8.02213e-08	-1.78844e-10	0.664574
132881911	chr5:132881911:T:C	2.07929e-08	-1.78844e-10	-0.685605
132881963	chr5:132881963:G:A	1.49566e-08	-0.235375	-0.779688
132882769	chr5:132882769:A:G	6.84349e-09	-1.11267	-0.684249
132882823	chr5:132882823:C:T	1.24312e-08	-1.78844e-10	-1.20001
132882874	chr5:132882874:T:A	2.40247e-09	-1.68427	-1.15944
132882930	chr5:132882930:AATCC:A	6.82692e-09	-1.09349	-0.705855
132883258	chr5:132883258:A:G	1.24302e-08	-1.78844e-10	-1.20009
132883612	chr5:132883612:A:T	6.8965e-09	-1.08181	-0.707394
132883692	chr5:132883692:G:A	6.55229e-08	0.462184	-2.61742e-10
132884264	chr5:132884264:C:T	6.63306e-09	-1.11266	-0.715489
132884339	chr5:132884339:C:T	6.61801e-09	-1.15948	-0.670938
132884744	chr5:132884744:A:C	7.08173e-09	-1.07115	-0.691549
132885056	chr5:132885056:C:T	4.56984e-09	-1.07886	-1.12188
132885919	chr5:132885919:G:A	1.21984e-08	-1.78844e-10	-1.21891
132887036	chr5:132887036:T:A	7.38035e-09	-1.02544	-0.695956
132887887	chr5:132887887:T:C	1.26811e-08	-1.78844e-10	-1.1801
132888735	chr5:132888735:T:G	2.28371e-08	-1.78844e-10	-0.591829
132888745	chr5:132888745:G:A	2.91129e-08	-1.78844e-10	-0.349032
132890148	chr5:132890148:C:A	2.86333e-09	-1.45949	-1.20874
132890346	chr5:132890346:T:A	6.11241e-09	-1.13485	-0.775039
132890414	chr5:132890414:G:A	7.22862e-09	-1.04289	-0.699277
132890666	chr5:132890666:T:C	1.38525e-08	-1.78844e-10	-1.09175
132890972	chr5:132890972:G:A	6.29074e-09	-1.13406	-0.747076
132890977	chr5:132890977:C:A	6.37417e-09	-1.12175	-0.746214
132891619	chr5:132891619:GAATC:G	1.22892e-08	-1.78844e-10	-1.21149
132891985	chr5:132891985:A:G	6.45212e-08	-1.78844e-10	0.44678
132892058	chr5:132892058:T:C	1.3825e-08	-1.09373	-2.61742e-10
132892771	chr5:132892771:GCTTTA:G	1.22799e-08	-1.78844e-10	-1.21225
132893291	chr5:132893291:G:A	2.25135e-09	-1.77344	-1.13525
132894332	chr5:132894332:A:G	4.15031e-09	-1.142	-1.15503
132894826	chr5:132894826:T:G	1.36484e-08	-1.10659	-2.61742e-10
132895053	chr5:132895053:A:T	2.03729e-09	-1.78968	-1.21891
132895190	chr5:132895190:A:T	1.2492e-08	-1.78844e-10	-1.19513
132895199	chr5:132895199:C:A	4.60752e-09	-1.07669	-1.11584
132895200	chr5:132895200:TATG:T	1.22318e-08	-1.78844e-10	-1.21618
132895339	chr5:132895339:A:T	2.23922e-09	-1.77906	-1.13502
132895639	chr5:132895639:A:T	1.32179e-08	-1.13864	-2.61742e-10
132895836	chr5:132895836:A:G	2.04342e-09	-1.78683	-1.21876
132897875	chr5:132897875:T:C	6.89917e-09	-1.78881	-2.61742e-10
132899010	chr5:132899010:A:G	7.09149e-09	-1.07965	-0.681666
132900134	chr5:132900134:C:T	2.16127e-09	-1.79554	-1.15398
132900357	chr5:132900357:G:C	1.76494e-08	-1.78844e-10	-0.849513
132900669	chr5:132900669:G:C	7.34455e-09	-1.03699	-0.689268
132901032	chr5:132901032:A:G	1.77113e-08	-1.78844e-10	-0.846012
132901047	chr5:132901047:A:C	1.91902e-08	-1.78844e-10	-0.765816
132901910	chr5:132901910:G:C	1.38701e-08	-1.09048	-2.61742e-10
132902164	chr5:132902164:C:T	1.84933e-08	-1.78844e-10	-0.802805
132903188	chr5:132903188:T:C	7.7898e-09	-0.989961	-0.677439
132903339	chr5:132903339:A:G	1.45961e-08	-1.78844e-10	-1.03946
132903489	chr5:132903489:C:T	1.43437e-08	-1.78844e-10	-1.05691
132904093	chr5:132904093:T:C	1.59293e-08	-1.78844e-10	-0.952053
132904352	chr5:132904352:GGAAA:G	1.31576e-08	-1.78844e-10	-1.14322
132904459	chr5:132904459:T:C	7.09314e-09	-1.05566	-0.70543
132904623	chr5:132904623:A:G	1.22052e-08	-1.78844e-10	-1.21836
132904918	chr5:132904918:G:A	1.2219e-08	-1.78844e-10	-1.21723
132904941	chr5:132904941:C:T	1.59044e-08	-1.78844e-10	-0.95362
132906330	chr5:132906330:C:T	1.25062e-08	-1.78844e-10	-1.19399
132906638	chr5:132906638:G:A	1.39381e-08	-1.78844e-10	-1.08559
132906798	chr5:132906798:TG:T	6.71039e-09	-1.07368	-0.742878
132907016	chr5:132907016:A:G	1.22285e-08	-1.78844e-10	-1.21644
132907768	chr5:132907768:CAT:C	1.45469e-08	-1.78844e-10	-1.04283
132908144	chr5:132908144:T:C	3.13902e-09	-1.35802	-1.21829
132908437	chr5:132908437:T:C	1.40576e-08	-1.78844e-10	-1.07705
132908829	chr5:132908829:G:C	4.49461e-09	-1.77715	-0.44019
132908833	chr5:132908833:T:C	2.31986e-09	-1.78736	-1.09135
132908901	chr5:132908901:G:C	1.05202e-08	-1.36691	-2.61742e-10
132909058	chr5:132909058:C:T	1.235e-08	-1.78844e-10	-1.20656
132909094	chr5:132909094:G:A	4.22136e-09	-1.09535	-1.18471
132909665	chr5:132909665:ACTC:A	7.6868e-08	0.621875	-2.61742e-10
132909741	chr5:132909741:C:T	7.09229e-09	-1.05578	-0.70543
132909923	chr5:132909923:A:G	6.68141e-09	-1.12493	-0.695956
132910251	chr5:132910251:C:T	3.1174e-09	-1.3656	-1.21761
132910973	chr5:132910973:C:T	1.39747e-08	-1.78844e-10	-1.08297
132911551	chr5:132911551:C:T	1.23271e-08	-1.78844e-10	-1.20842
132911893	chr5:132911893:A:G	6.56818e-08	-1.78844e-10	0.464607
132912116	chr5:132912116:G:A	1.85725e-08	-1.78844e-10	-0.798534
132912349	chr5:132912349:A:G	6.8284e-09	-1.05006	-0.749065
132912412	chr5:132912412:G:A	6.24499e-09	-1.16125	-0.727186
132912512	chr5:132912512:C:G	1.23878e-08	-1.78844e-10	-1.2035
132912644	chr5:132912644:A:C	2.15994e-08	-1.78844e-10	-0.647551
132912938	chr5:132912938:C:T	6.82411e-09	-1.09044	-0.709315
132913076	chr5:132913076:G:A	1.57997e-08	-1.78844e-10	-0.960222
132913464	chr5:132913464:GA:G	4.95908e-08	-1.78844e-10	0.18359
132913502	chr5:132913502:G:A	4.20724e-09	-1.14029	-1.14312
132914494	chr5:132914494:A:G	1.26758e-08	-1.78844e-10	-1.18052
132915114	chr5:132915114:G:A	6.76615e-09	-1.10344	-0.704842
132915371	chr5:132915371:T:A	6.74045e-09	-1.10644	-0.705646
132915960	chr5:132915960:A:C	1.42703e-08	-1.78844e-10	-1.06204
132916098	chr5:132916098:T:C	7.56021e-09	-1.05969	-0.637625
132916414	chr5:132916414:A:T	1.08172e-08	-0.138646	-1.20043
132916529	chr5:132916529:T:C	1.2293e-08	-1.78844e-10	-1.21118
132916869	chr5:132916869:C:T	3.39016e-09	-1.39386	-1.10548
132916984	chr5:132916984:G:A	1.76582e-08	-1.78844e-10	-0.849013
132917085	chr5:132917085:A:G	4.14896e-09	-1.16127	-1.13608
132918472	chr5:132918472:G:A	1.40171e-08	-1.07993	-2.61742e-10
132918734	chr5:132918734:T:C	6.72786e-09	-1.09232	-0.721634
132918935	chr5:132918935:G:A	3.21682e-08	-0.249236	-2.61742e-10
132919034	chr5:132919034:C:T	2.23223e-08	-1.78844e-10	-0.61463
132919605	chr5:132919605:T:C	2.82321e-09	-1.46595	-1.21639
132919767	chr5:132919767:T:C	1.29471e-08	-1.78844e-10	-1.15934
132921058	chr5:132921058:C:T	7.33545e-09	-1.04323	-0.684265
132921196	chr5:132921196:G:A	1.22277e-08	-1.78844e-10	-1.21651
132921499	chr5:132921499:G:A	6.2506e-09	-1.14094	-0.746596
132921622	chr5:132921622:C:T	1.40785e-08	-1.78844e-10	-1.07556
132921806	chr5:132921806:A:G	2.26848e-09	-1.79365	-1.10745
132921859	chr5:132921859:C:T	1.33444e-08	-1.12912	-2.61742e-10
132922247	chr5:132922247:G:A	1.75425e-08	-0.855586	-2.61742e-10
132922473	chr5:132922473:A:G	6.87804e-09	-1.08369	-0.708195
132922548	chr5:132922548:G:A	6.88446e-09	-1.0402	-0.750747
132922760	chr5:132922760:T:C	2.38699e-09	-1.75827	-1.09191
132922967	chr5:132922967:G:A	6.87776e-09	-1.07621	-0.715709
132923127	chr5:132923127:G:A	1.28408e-08	-1.78844e-10	-1.16759
132923899	chr5:132923899:T:C	1.30505e-08	-1.78844e-10	-1.15139
132924452	chr5:132924452:G:C	3.77004e-08	-1.78844e-10	-0.0905434
132925494	chr5:132925494:C:T	1.22169e-08	-1.78844e-10	-1.21739
132926001	chr5:132926001:G:A	6.45543e-09	-1.15721	-0.698082
132926101	chr5:132926101:C:T	7.57056e-09	-1.69595	-2.61742e-10
132927537	chr5:132927537:AATG:A	8.48989e-09	-1.58134	-2.61742e-10
132928322	chr5:132928322:C:G	1.24351e-08	-1.78844e-10	-1.19969
132929526	chr5:132929526:T:C	1.46536e-08	-1.78844e-10	-1.03553
132930151	chr5:132930151:C:T	1.22024e-08	-1.78844e-10	-1.21858
132931039	chr5:132931039:G:A	7.234e-09	-1.74142	-2.61742e-10
132931084	chr5:132931084:G:A	7.06216e-09	-1.06428	-0.701185
132931165	chr5:132931165:A:G	3.15614e-09	-1.36181	-1.20905
132931218	chr5:132931218:C:A	1.22617e-08	-1.78844e-10	-1.21374
132931244	chr5:132931244:AGTG:A	1.25855e-08	-1.78844e-10	-1.18767
132931337	chr5:132931337:A:G	3.347e-09	-1.42249	-1.08966
132931467	chr5:132931467:T:C	1.31609e-08	-1.78844e-10	-1.14297
132931475	chr5:132931475:G:A	6.47155e-09	-1.14552	-0.707277
132931722	chr5:132931722:G:A	2.87586e-09	-1.48687	-1.17699
132931843	chr5:132931843:C:T	7.04349e-09	-1.06759	-0.700525
132931923	chr5:132931923:G:A	1.23703e-08	-1.78844e-10	-1.20491
132932003	chr5:132932003:A:G	1.25289e-08	-1.78844e-10	-1.19218
132932167	chr5:132932167:A:T	6.47581e-09	-1.09731	-0.754829
132932688	chr5:132932688:T:C	1.27631e-08	-1.78844e-10	-1.17366
132932698	chr5:132932698:A:G	6.83712e-09	-1.0925	-0.705347
132932875	chr5:132932875:G:A	6.66057e-09	-1.11823	-0.705783
132933065	chr5:132933065:C:T	1.22646e-08	-1.78844e-10	-1.2135
132933136	chr5:132933136:G:A	2.19651e-08	-1.78844e-10	-0.630761
132933254	chr5:132933254:G:A	6.54898e-09	-1.12889	-0.712014
132934246	chr5:132934246:C:T	2.74907e-08	-1.78844e-10	-0.406369
132934255	chr5:132934255:C:T	1.82259e-08	-1.78844e-10	-0.817372
132934659	chr5:132934659:T:G	1.41457e-08	-1.78844e-10	-1.0708
132935183	chr5:132935183:C:T	3.47784e-08	-1.78844e-10	-0.171218
132935380	chr5:132935380:C:T	6.45771e-09	-1.14397	-0.710967
132935425	chr5:132935425:A:C	1.53525e-08	-1.10869	0.119759
132935463	chr5:132935463:C:T	2.04266e-09	-1.79262	-1.21335
132935577	chr5:132935577:C:G	8.17309e-08	-1.78844e-10	0.683217
132935687	chr5:132935687:C:T	1.25429e-08	-1.78844e-10	-1.19106
132935732	chr5:132935732:T:C	3.94203e-09	-1.20524	-1.14328
132935816	chr5:132935816:G:A	1.22045e-08	-1.78844e-10	-1.21841
132936619	chr5:132936619:T:C	6.87244e-09	-0.937916	-0.854779
132936682	chr5:132936682:T:C	1.24033e-08	-1.78844e-10	-1.20226
132936794	chr5:132936794:A:C	4.7141e-09	-1.77688	-0.392773
132936957	chr5:132936957:A:C	2.28273e-08	-1.78844e-10	-0.592256
132937339	chr5:132937339:T:C	2.56736e-09	-1.57102	-1.20632
132937564	chr5:132937564:T:C	1.76378e-08	-1.78844e-10	-0.850172
132937749	chr5:132937749:C:T	8.41869e-08	-1.78844e-10	0.712824
132937916	chr5:132937916:C:G	6.23887e-09	-1.1972	-0.69222
132938098	chr5:132938098:G:A	2.85675e-08	-1.78844e-10	-0.367945
132938116	chr5:132938116:A:T	4.44034e-09	-1.01061	-1.21888
132938352	chr5:132938352:A:G	6.50653e-09	-1.12054	-0.726869
132939101	chr5:132939101:T:C	6.2179e-09	-1.1973	-0.695487
132939964	chr5:132939964:A:G	2.08686e-09	-1.77679	-1.20777
132940154	chr5:132940154:C:T	7.29994e-09	-1.10436	-0.627984
132940393	chr5:132940393:C:T	1.22073e-08	-1.78844e-10	-1.21818
132940644	chr5:132940644:A:G	1.22182e-08	-1.78844e-10	-1.21729
132941133	chr5:132941133:G:C	2.93544e-09	-1.50738	-1.13597
132941397	chr5:132941397:A:G	1.268e-08	-1.78844e-10	-1.18019
132941426	chr5:132941426:G:A	2.18342e-08	-1.78844e-10	-0.636739
132941586	chr5:132941586:T:C	2.5653e-09	-1.58144	-1.1967
132941682	chr5:132941682:A:G	1.22163e-08	-1.78844e-10	-1.21745
132941899	chr5:132941899:T:C	2.03585e-09	-1.79044	-1.21886
132942475	chr5:132942475:T:C	4.66025e-08	-1.78844e-10	0.12144
132942590	chr5:132942590:G:A	3.01796e-09	-1.40019	-1.21544
132943204	chr5:132943204:T:C	1.2317e-08	-1.78844e-10	-1.20923
132943535	chr5:132943535:T:C	6.88539e-09	-1.1454	-0.645416
132943551	chr5:132943551:A:G	1.22034e-08	-1.78844e-10	-1.2185
132943988	chr5:132943988:G:A	1.29785e-08	-1.78844e-10	-1.15692
132944622	chr5:132944622:G:A	8.44378e-08	-1.78844e-10	0.7158
132944655	chr5:132944655:T:G	6.50801e-09	-1.11791	-0.729272
132945274	chr5:132945274:C:T	2.21634e-09	-1.75881	-1.16554
132945836	chr5:132945836:G:A	6.13975e-09	-1.12844	-0.77699
132945991	chr5:132945991:C:T	7.02673e-09	-1.05389	-0.716599
132946185	chr5:132946185:GCAGA:G	1.64245e-08	-1.78844e-10	-0.921439
132946868	chr5:132946868:TA:T	6.52756e-09	-1.13553	-0.708649
132947403	chr5:132947403:G:A	6.46249e-09	-1.148	-0.706201
132947649	chr5:132947649:C:T	7.6568e-09	-1.68462	-2.61742e-10
132948091	chr5:132948091:G:A	1.21988e-08	-1.78844e-10	-1.21888
132948165	chr5:132948165:C:T	4.01562e-09	-1.1709	-1.15913
132948491	chr5:132948491:G:A	1.27089e-08	-1.78844e-10	-1.17791
132948732	chr5:132948732:T:C	1.37201e-08	-1.78844e-10	-1.10135
132948833	chr5:132948833:G:A	6.96365e-09	-1.77951	-2.61742e-10
132948893	chr5:132948893:T:C	1.91917e-08	-1.78844e-10	-0.765735
132949631	chr5:132949631:C:T	1.22013e-08	-1.78844e-10	-1.21867
132949711	chr5:132949711:C:T	7.05737e-09	-1.76614	-2.61742e-10
132949738	chr5:132949738:C:T	3.59565e-09	-1.58153	-0.858961
132949926	chr5:132949926:G:C	6.39385e-09	-1.13042	-0.73446
132950141	chr5:132950141:C:T	2.67864e-09	-1.51666	-1.21825
132950392	chr5:132950392:T:C	6.41351e-09	-1.10661	-0.755197
132950527	chr5:132950527:T:TA	1.25621e-08	-1.78844e-10	-1.18953
132951268	chr5:132951268:C:A	1.22128e-08	-1.78844e-10	-1.21773
132951662	chr5:132951662:A:G	2.61944e-08	-1.77088	1.31621
132951815	chr5:132951815:AC:A	7.57225e-09	-0.734466	-0.961258
132951855	chr5:132951855:T:C	3.31074e-08	-1.78844e-10	-0.220459
132952315	chr5:132952315:C:T	6.28859e-09	-1.14354	-0.737939
132952664	chr5:132952664:C:T	1.24654e-08	-1.78844e-10	-1.19726
132952687	chr5:132952687:A:G	6.29074e-09	-1.14314	-0.737997
132952707	chr5:132952707:A:C	6.40149e-09	-1.12453	-0.739159
132952753	chr5:132952753:C:G	2.67352e-08	-1.78844e-10	-0.434235
132953045	chr5:132953045:C:G	7.17921e-08	0.55356	-2.61742e-10
132953230	chr5:132953230:T:A	3.37832e-08	-1.78844e-10	-0.200252
132953255	chr5:132953255:T:C	3.42572e-08	-1.78844e-10	-0.186318
132953341	chr5:132953341:G:A	6.38354e-09	-1.12964	-0.736847
132953680	chr5:132953680:T:C	6.43711e-09	-1.12632	-0.731811
132954077	chr5:132954077:AAC:A	1.58422e-08	-1.78844e-10	-0.957537
132954579	chr5:132954579:G:A	9.14582e-09	-1.50692	-2.61742e-10
132954798	chr5:132954798:C:T	6.5787e-09	-1.1486	-0.687775
132954842	chr5:132954842:C:T	1.51103e-08	-1.78844e-10	-1.00484
132954910	chr5:132954910:C:G	1.32287e-08	-1.78844e-10	-1.13782
132955014	chr5:132955014:T:C	1.27945e-08	-1.78844e-10	-1.1712
132955019	chr5:132955019:T:C	6.92594e-09	-1.09304	-0.691902
132955219	chr5:132955219:T:C	6.1783e-09	-1.20812	-0.691056
132955364	chr5:132955364:A:G	6.38997e-09	-1.17244	-0.693044
132955456	chr5:132955456:T:C	6.40404e-09	-1.17372	-0.689562
132955465	chr5:132955465:G:A	6.59339e-09	-1.14269	-0.691462
132955638	chr5:132955638:C:T	6.32684e-09	-1.19518	-0.680235
132955850	chr5:132955850:T:C	1.30699e-08	-1.78844e-10	-1.1499
132955954	chr5:132955954:TATATA:T	5.01489e-09	-1.42023	-0.687575
132956011	chr5:132956011:G:T	5.12435e-08	-1.78844e-10	0.216374
132956776	chr5:132956776:C:G	4.77042e-09	-1.07808	-1.0797
132957254	chr5:132957254:T:G	6.17087e-09	-1.2239	-0.676475
132957851	chr5:132957851:C:T	6.00435e-09	-1.2699	-0.657833
132958872	chr5:132958872:C:T	1.27553e-08	-1.78844e-10	-1.17427
132959586	chr5:132959586:C:A	4.26066e-09	-1.13924	-1.13155
132960287	chr5:132960287:T:A	4.67872e-09	-1.07405	-1.10314
132960293	chr5:132960293:G:T	4.62438e-09	-1.08053	-1.10834
132960348	chr5:132960348:T:G	1.57984e-08	-1.78844e-10	-0.960306
132960819	chr5:132960819:T:C	3.17503e-08	-1.78844e-10	-0.262313
132960933	chr5:132960933:G:A	1.22586e-08	-1.78844e-10	-1.21399
132960993	chr5:132960993:G:T	4.14842e-09	-1.09738	-1.20011
132961079	chr5:132961079:A:G	5.70256e-09	-1.25192	-0.727383
132961678	chr5:132961678:C:G	3.37342e-08	-1.78844e-10	-0.201702
132961795	chr5:132961795:G:A	1.23072e-08	-1.78844e-10	-1.21003
132962210	chr5:132962210:C:T	6.48851e-09	-1.16001	-0.690173
132962374	chr5:132962374:G:A	1.36385e-08	-1.78844e-10	-1.10732
132962496	chr5:132962496:T:C	5.55021e-09	-1.1962	-0.81018
132963410	chr5:132963410:C:T	6.90262e-09	-1.78831	-2.61742e-10
132963440	chr5:132963440:G:C	1.92652e-08	-1.78844e-10	-0.761913
132963794	chr5:132963794:T:C	5.52907e-09	-1.61059	-0.399608
132963886	chr5:132963886:T:G	4.06865e-09	-1.11007	-1.20683
132964509	chr5:132964509:C:T	1.0565e-08	-0.648572	-0.714094
132965803	chr5:132965803:C:T	1.21981e-08	-1.78844e-10	-1.21893
132966010	chr5:132966010:T:C	1.48647e-08	-1.78844e-10	-1.02123
132966295	chr5:132966295:G:A	4.05367e-09	-1.4284	-0.892189
132966788	chr5:132966788:A:G	1.22131e-08	-1.78844e-10	-1.2177
132967093	chr5:132967093:A:G	4.10806e-08	-1.78844e-10	-0.00467821
132967127	chr5:132967127:G:T	6.86414e-09	-1.7939	-2.61742e-10
132967135	chr5:132967135:T:C	6.86376e-09	-1.79396	-2.61742e-10
132967136	chr5:132967136:G:A	6.87607e-09	-1.79217	-2.61742e-10
132967430	chr5:132967430:C:T	1.39657e-08	-1.78844e-10	-1.08361
132967502	chr5:132967502:G:A	6.97132e-09	-1.02026	-0.758151
132968530	chr5:132968530:C:T	3.8592e-08	-1.78844e-10	-0.067171
132969767	chr5:132969767:C:T	1.87127e-07	-1.78844e-10	1.51157
132969937	chr5:132969937:G:A	4.79219e-09	-1.57071	-0.582519
132970199	chr5:132970199:C:A	3.1081e-09	-1.44121	-1.14499
132970321	chr5:132970321:T:C	1.21988e-08	-1.78844e-10	-1.21888
132970329	chr5:132970329:G:A	5.83149e-08	-1.78844e-10	0.345643
132970676	chr5:132970676:A:T	4.84996e-09	-1.58592	-0.555324
132970945	chr5:132970945:A:G	4.38681e-08	-1.78844e-10	0.0609732
132971030	chr5:132971030:T:C	2.9191e-08	-1.00939	0.663035
132971341	chr5:132971341:T:G	2.08786e-09	-1.79424	-1.18984
132971543	chr5:132971543:ACT:A	7.97001e-09	-0.550648	-1.09388
132972129	chr5:132972129:T:C	1.84736e-08	-1.78844e-10	-0.803872
132972261	chr5:132972261:C:T	4.86739e-09	-1.57039	-0.567263
132972357	chr5:132972357:A:T	7.83049e-09	-0.579329	-1.08286
132972665	chr5:132972665:C:T	1.39791e-08	-1.78844e-10	-1.08265
132972890	chr5:132972890:T:C	1.34706e-08	-1.78844e-10	-1.1197
132973008	chr5:132973008:G:T	3.04263e-08	-0.95126	0.646352
132973628	chr5:132973628:T:C	6.14708e-09	-1.10217	-0.802067
132973842	chr5:132973842:C:A	1.22007e-08	-1.78844e-10	-1.21872
132974003	chr5:132974003:A:G	1.22019e-08	-1.78844e-10	-1.21862
132974814	chr5:132974814:AG:A	1.33935e-08	-1.78844e-10	-1.12544
132975503	chr5:132975503:C:T	6.67649e-09	-1.03242	-0.789203
132975539	chr5:132975539:G:C	5.08116e-09	-1.1189	-0.975778
132975875	chr5:132975875:G:T	3.09068e-08	-0.985959	0.69672
132976207	chr5:132976207:G:C	7.93253e-09	-0.55555	-1.09369
132976277	chr5:132976277:C:T	1.87836e-08	-1.78844e-10	-0.787231
132976303	chr5:132976303:G:A	1.3016e-08	-1.78844e-10	-1.15403
132976622	chr5:132976622:C:G	1.21993e-08	-1.78844e-10	-1.21884
132976640	chr5:132976640:A:G	1.28408e-08	-1.78844e-10	-1.16759
132976699	chr5:132976699:C:G	1.29119e-08	-1.78844e-10	-1.16207
132976879	chr5:132976879:A:G	1.22471e-08	-1.78844e-10	-1.21492
132976958	chr5:132976958:C:T	4.73543e-08	-1.78844e-10	0.137442
132977111	chr5:132977111:T:C	1.85227e-08	-1.78844e-10	-0.801216
132977656	chr5:132977656:T:C	1.25883e-08	-1.78844e-10	-1.18745
132977669	chr5:132977669:C:T	1.43459e-08	-1.78844e-10	-1.05675
132977987	chr5:132977987:C:T	1.45895e-08	-1.03991	-2.61742e-10
132978235	chr5:132978235:G:A	1.2199e-08	-1.78844e-10	-1.21886
132978268	chr5:132978268:C:T	6.72354e-09	-1.11356	-0.701037
132978468	chr5:132978468:C:T	1.22826e-08	-1.78844e-10	-1.21203
132978469	chr5:132978469:A:G	1.24145e-08	-1.78844e-10	-1.20135
132978480	chr5:132978480:A:G	1.27679e-08	-1.78844e-10	-1.17328
132978524	chr5:132978524:C:T	7.85197e-09	-1.65945	-2.61742e-10
132978624	chr5:132978624:G:A	1.45664e-08	-1.78844e-10	-1.0415
132978761	chr5:132978761:G:A	1.22082e-08	-1.78844e-10	-1.21811
132979015	chr5:132979015:T:A	1.31212e-08	-1.78844e-10	-1.14599
132979078	chr5:132979078:C:T	6.54034e-09	-1.02149	-0.820732
132979345	chr5:132979345:C:G	6.86156e-09	-1.79428	-2.61742e-10
132979357	chr5:132979357:T:G	1.21987e-08	-1.78844e-10	-1.21888
132980035	chr5:132980035:T:A	3.56706e-09	-1.4873	-0.961178
132980456	chr5:132980456:A:G	1.06928e-07	0.951937	-2.61742e-10
132981008	chr5:132981008:G:A	1.53263e-08	-1.78844e-10	-0.990646
132981160	chr5:132981160:A:G	1.29899e-08	-1.78844e-10	-1.15605
132981269	chr5:132981269:G:A	1.28681e-08	-1.78844e-10	-1.16546
132981322	chr5:132981322:A:C	1.29442e-08	-1.78844e-10	-1.15956
132981514	chr5:132981514:G:A	1.21983e-08	-1.78844e-10	-1.21892
132981641	chr5:132981641:C:T	2.57509e-08	-1.05352	0.581772
132981650	chr5:132981650:G:A	4.45263e-09	-1.65983	-0.566889
132982044	chr5:132982044:A:G	4.53076e-09	-1.6132	-0.596121
132982135	chr5:132982135:G:A	1.24266e-08	-1.78844e-10	-1.20037
132982471	chr5:132982471:T:A	6.318e-08	-1.78844e-10	0.425773
132982913	chr5:132982913:T:C	4.58022e-08	-1.78844e-10	0.104118
132983148	chr5:132983148:G:A	3.3124e-08	-0.870163	0.650205
132983353	chr5:132983353:C:T	7.96834e-09	-0.579997	-1.06474
132983764	chr5:132983764:A:C	2.72434e-08	-1.04667	0.631272
132984184	chr5:132984184:C:T	1.32453e-08	-1.78844e-10	-1.13657
132984209	chr5:132984209:T:C	4.57233e-09	-1.61658	-0.583607
132984372	chr5:132984372:G:A	1.91839e-08	-1.78844e-10	-0.766142
132984491	chr5:132984491:A:T	2.6347e-08	-1.78844e-10	-0.448859
132984843	chr5:132984843:T:C	1.22679e-08	-1.78844e-10	-1.21323
132984901	chr5:132984901:T:C	1.22583e-08	-1.78844e-10	-1.21401
132984929	chr5:132984929:G:A	2.55888e-08	-1.00192	0.523859
132985339	chr5:132985339:C:T	1.24895e-08	-1.78844e-10	-1.19532
132985340	chr5:132985340:A:G	5.46934e-09	-1.53607	-0.484992
132985584	chr5:132985584:A:G	7.41326e-08	-1.78844e-10	0.585641
132985726	chr5:132985726:T:G	6.94576e-09	-1.78208	-2.61742e-10
132985993	chr5:132985993:T:C	7.99729e-09	-1.64111	-2.61742e-10
132986581	chr5:132986581:A:G	4.85977e-09	-1.11256	-1.02667
132987040	chr5:132987040:A:G	1.12717e-08	-0.86065	-0.437268
132987254	chr5:132987254:A:T	2.17225e-09	-1.79552	-1.14893
132987281	chr5:132987281:A:G	3.47148e-08	-0.0513554	-0.121693
132987285	chr5:132987285:A:G	9.46002e-09	-1.49934	0.0261954
132987400	chr5:132987400:A:G	6.97432e-09	-1.77798	-2.61742e-10
132987768	chr5:132987768:C:T	3.96417e-09	-1.47181	-0.87111
```
