## Supplementary material for "Characterization of shared and ancestry-specific signals driving complex traits using multi-ancestry fine-mapping": susiex_nc1.cs80.summary

```
# chr5:131726064-132988235
CS_ID	CS_LENGTH	CS_PURITY	MAX_PIP_SNP	BP	REF_ALLELE	ALT_ALLELE	REF_FRQ	BETA	SE	-LOG10P	MAX_PIP	POST-HOC_PROB_POP1	POST-HOC_PROB_POP2
1	46	0.316555	chr5:132477342:AAAG:A	132477342	A,A	AAAG,AAAG	1,1	-inf,-inf	inf,inf	8.19118,0.769998	0.0627568	0.999888	0.363539
```
