## Supplementary material for "Characterization of shared and ancestry-specific signals driving complex traits using multi-ancestry fine-mapping": susiex_nc2.cs80.cs

```
CS_ID	SNP	BP	REF_ALLELE	ALT_ALLELE	REF_FRQ	BETA	SE	-LOG10P	CS_PIP	OVRL_PIP
1	chr5:132491188:G:T	132491188	T,T	G,G	1,1	inf,inf	inf,inf	7.42494,1.14304	0.0361409	0.036145
1	chr5:132496074:T:G	132496074	G,G	T,T	1,1	inf,inf	inf,inf	7.39565,1.15199	0.0350335	0.035038
1	chr5:132486174:T:G	132486174	G,G	T,T	1,1	-inf,-inf	inf,inf	7.62427,0.878091	0.0298123	0.0298158
1	chr5:132480549:T:C	132480549	C,C	T,T	1,1	-inf,-inf	inf,inf	7.61962,0.835013	0.0297062	0.0297097
1	chr5:132482509:T:C	132482509	C,C	T,T	1,1	-inf,-inf	inf,inf	7.52007,0.929088	0.0285253	0.0285288
1	chr5:132477342:AAAG:A	132477342	A,A	AAAG,AAAG	1,1	-inf,-inf	inf,inf	8.19118,0.769998	0.0283125	0.0283354
1	chr5:132487495:A:G	132487495	G,G	A,A	1,1	-inf,-inf	inf,inf	7.59364,0.874764	0.0279018	0.0279053
1	chr5:132486046:C:A	132486046	A,A	C,C	1,1	-inf,-inf	inf,inf	7.60022,0.860175	0.0277055	0.027709
1	chr5:132486532:T:C	132486532	C,C	T,T	1,1	-inf,-inf	inf,inf	7.59223,0.864879	0.0275016	0.0275051
1	chr5:132486380:A:G	132486380	G,G	A,A	1,1	-inf,-inf	inf,inf	7.58381,0.870119	0.0272888	0.0272923
1	chr5:132486441:T:C	132486441	C,C	T,T	1,1	-inf,-inf	inf,inf	7.5823,0.870819	0.0271171	0.0271206
1	chr5:132488794:A:C	132488794	C,C	A,A	1,1	-inf,-inf	inf,inf	7.59044,0.851856	0.0267496	0.0267531
1	chr5:132495366:G:T	132495366	T,T	G,G	1,1	inf,inf	inf,inf	7.31963,1.05884	0.0251656	0.0251697
1	chr5:132486363:T:C	132486363	C,C	T,T	1,1	-inf,-inf	inf,inf	7.52573,0.875428	0.0245601	0.0245635
1	chr5:132481024:T:C	132481024	C,C	T,T	1,1	-inf,-inf	inf,inf	7.45679,0.855029	0.0222177	0.0222211
1	chr5:132482862:G:A	132482862	A,A	G,G	1,1	-inf,-inf	inf,inf	7.4069,0.918459	0.0215095	0.0215129
1	chr5:132482137:C:T	132482137	T,T	C,C	1,1	-inf,-inf	inf,inf	7.45334,0.840327	0.0215066	0.0215099
1	chr5:132480395:T:C	132480395	C,C	T,T	1,1	-inf,-inf	inf,inf	7.40677,0.889697	0.0212884	0.0212918
1	chr5:132481019:A:C	132481019	C,C	A,A	1,1	-inf,-inf	inf,inf	7.43317,0.85727	0.0212528	0.0212562
1	chr5:132477512:T:C	132477512	C,C	T,T	1,1	-inf,-inf	inf,inf	8.31052,0.299019	0.0211507	0.02116
1	chr5:132482083:A:G	132482083	G,G	A,A	1,1	-inf,-inf	inf,inf	7.39624,0.882186	0.0208585	0.0208619
1	chr5:132484108:G:A	132484108	A,A	G,G	1,1	-inf,-inf	inf,inf	7.43847,0.848748	0.0207446	0.020748
1	chr5:132486096:C:T	132486096	T,T	C,C	1,1	-inf,-inf	inf,inf	7.42106,0.865734	0.0206072	0.0206105
1	chr5:132484583:C:A	132484583	A,A	C,C	1,1	-inf,-inf	inf,inf	7.40987,0.877452	0.0206009	0.0206042
1	chr5:132478572:T:C	132478572	C,C	T,T	1,1	-inf,-inf	inf,inf	7.39849,0.877755	0.0205559	0.0205592
1	chr5:132480836:C:A	132480836	A,A	C,C	1,1	-inf,-inf	inf,inf	7.40597,0.856722	0.0201215	0.0201248
1	chr5:132483434:C:T	132483434	T,T	C,C	1,1	-inf,-inf	inf,inf	7.41301,0.859442	0.0200931	0.0200964
1	chr5:132477658:T:C	132477658	C,C	T,T	1,1	-inf,-inf	inf,inf	7.34714,0.824302	0.0200303	0.0200338
1	chr5:132485132:A:G	132485132	G,G	A,A	1,1	-inf,-inf	inf,inf	7.39619,0.875834	0.0199804	0.0199837
1	chr5:132484285:C:T	132484285	T,T	C,C	1,1	-inf,-inf	inf,inf	7.40613,0.841027	0.0192414	0.0192447
1	chr5:132483078:AC:A	132483078	A,A	AC,AC	1,1	-inf,-inf	inf,inf	7.41284,0.832032	0.0192036	0.0192069
1	chr5:132482957:T:C	132482957	C,C	T,T	1,1	-inf,-inf	inf,inf	7.38003,0.858681	0.0188095	0.0188128
1	chr5:132485554:G:A	132485554	A,A	G,G	1,1	-inf,-inf	inf,inf	7.37087,0.866148	0.0187238	0.0187271
1	chr5:132485496:C:T	132485496	T,T	C,C	1,1	-inf,-inf	inf,inf	7.38489,0.849226	0.0186924	0.0186957
2	chr5:132461886:T:C	132461886	C,C	T,T	1,1	-inf,inf	inf,inf	6.59327,0.450968	0.0601584	0.0601623
2	chr5:132323925:A:G	132323925	G,G	A,A	1,1	inf,inf	inf,inf	5.57595,0.80034	0.0263525	0.0263526
2	chr5:132351482:C:T	132351482	T,T	C,C	1,1	inf,inf	inf,inf	5.66744,0.664502	0.025242	0.0252422
2	chr5:132325656:G:T	132325656	T,T	G,G	1,1	inf,inf	inf,inf	5.51445,0.84189	0.0244085	0.0244087
2	chr5:132386383:A:G	132386383	G,G	A,A	1,1	-inf,-inf	inf,inf	5.49143,0.813598	0.0242238	0.024224
2	chr5:132334485:C:T	132334485	T,T	C,C	1,1	inf,inf	inf,inf	5.48574,0.812121	0.0226615	0.0226617
2	chr5:132315174:A:G	132315174	G,G	A,A	1,1	inf,inf	inf,inf	5.4096,0.864496	0.0201212	0.0201214
2	chr5:132379609:C:T	132379609	T,T	C,C	1,1	-inf,-inf	inf,inf	5.42638,0.748838	0.0192696	0.0192697
2	chr5:132367999:G:A	132367999	A,A	G,G	1,1	-inf,-inf	inf,inf	5.55535,0.612046	0.0187916	0.0187918
2	chr5:132384573:G:A	132384573	A,A	G,G	1,1	-inf,-inf	inf,inf	5.43141,0.718821	0.0184714	0.0184716
2	chr5:132294079:C:G	132294079	G,G	C,C	1,1	inf,inf	inf,inf	5.4445,0.691947	0.0180917	0.0180918
2	chr5:132375225:T:G	132375225	G,G	T,T	1,1	-inf,-inf	inf,inf	5.43947,0.672535	0.01739	0.0173902
2	chr5:132305120:G:A	132305120	A,A	G,G	1,1	inf,inf	inf,inf	5.51494,0.597255	0.0169766	0.0169767
2	chr5:132377534:C:T	132377534	T,T	C,C	1,1	-inf,-inf	inf,inf	5.36603,0.732339	0.0167247	0.0167248
2	chr5:132374510:G:A	132374510	A,A	G,G	1,1	-inf,-inf	inf,inf	5.41956,0.664974	0.0165351	0.0165352
2	chr5:132313493:A:G	132313493	G,G	A,A	1,1	inf,inf	inf,inf	5.17283,0.878757	0.0164609	0.016461
2	chr5:132319847:T:C	132319847	C,C	T,T	1,1	inf,inf	inf,inf	5.49632,0.590106	0.0163933	0.0163934
2	chr5:132371601:A:G	132371601	G,G	A,A	1,1	-inf,-inf	inf,inf	5.39953,0.676265	0.0161957	0.0161958
2	chr5:132352324:C:T	132352324	T,T	C,C	1,1	inf,inf	inf,inf	5.48266,0.568732	0.0152904	0.0152905
2	chr5:132372200:C:T	132372200	T,T	C,C	1,1	-inf,-inf	inf,inf	5.35527,0.676539	0.0149238	0.0149239
2	chr5:132376433:A:G	132376433	G,G	A,A	1,1	-inf,-inf	inf,inf	5.32363,0.69663	0.0145475	0.0145476
2	chr5:132341354:G:T	132341354	T,T	G,G	1,1	inf,inf	inf,inf	8.04617,0.227772	0.0140886	0.0141071
2	chr5:132386217:TTTTTC:T	132386217	T,T	TTTTTC,TTTTTC	1,1	-inf,-inf	inf,inf	5.28901,0.706832	0.0138703	0.0138705
2	chr5:132369574:G:C	132369574	C,C	G,G	1,1	-inf,-inf	inf,inf	5.58474,0.492032	0.0134821	0.0134822
2	chr5:132293472:A:G	132293472	G,G	A,A	1,1	inf,inf	inf,inf	5.2511,0.705177	0.0129102	0.0129103
2	chr5:132371737:G:A	132371737	A,A	G,G	1,1	-inf,-inf	inf,inf	7.85317,0.473044	0.0126937	0.01271
2	chr5:132374707:A:C	132374707	C,C	A,A	1,1	-inf,-inf	inf,inf	7.8126,0.480801	0.0120586	0.0120742
2	chr5:132312713:C:T	132312713	T,T	C,C	1,1	inf,inf	inf,inf	5.42251,0.597422	0.0113307	0.0113309
2	chr5:132360627:A:G	132360627	G,G	A,A	1,1	inf,inf	inf,inf	5.24037,0.639184	0.0103398	0.0103399
2	chr5:132359485:G:A	132359485	A,A	G,G	1,1	inf,inf	inf,inf	5.2082,0.653695	0.00996571	0.00996582
2	chr5:132353271:A:G	132353271	G,G	A,A	1,1	inf,inf	inf,inf	5.22064,0.617491	0.00966262	0.00966274
2	chr5:132358667:G:T	132358667	T,T	G,G	1,1	inf,inf	inf,inf	5.18887,0.647888	0.00952375	0.00952386
2	chr5:132352840:T:C	132352840	C,C	T,T	1,1	inf,inf	inf,inf	5.22127,0.603035	0.00939567	0.00939579
2	chr5:132365587:T:C	132365587	C,C	T,T	1,1	inf,inf	inf,inf	5.10476,0.626208	0.00926282	0.00926293
2	chr5:132333468:G:T	132333468	T,T	G,G	1,1	inf,inf	inf,inf	5.18412,0.633705	0.00921942	0.00921953
2	chr5:132341036:G:GA	132341036	GA,GA	G,G	1,1	inf,inf	inf,inf	5.16675,0.62814	0.00886048	0.00886059
2	chr5:132330020:A:G	132330020	G,G	A,A	1,1	inf,inf	inf,inf	5.2078,0.554975	0.00878736	0.00878747
2	chr5:132336076:T:C	132336076	C,C	T,T	1,1	inf,inf	inf,inf	5.1413,0.651664	0.00875746	0.00875757
2	chr5:132318232:C:T	132318232	T,T	C,C	1,1	inf,inf	inf,inf	5.15694,0.625201	0.00868581	0.00868592
2	chr5:132352868:A:G	132352868	G,G	A,A	1,1	inf,inf	inf,inf	5.20182,0.551305	0.00862736	0.00862747
2	chr5:132332043:A:G	132332043	G,G	A,A	1,1	inf,inf	inf,inf	5.1389,0.64297	0.00859859	0.0085987
2	chr5:132340171:A:G	132340171	G,G	A,A	1,1	inf,inf	inf,inf	5.08347,0.701879	0.00856016	0.00856027
2	chr5:132324426:G:C	132324426	C,C	G,G	1,1	inf,inf	inf,inf	5.18428,0.576936	0.00844342	0.00844353
2	chr5:132305880:G:C	132305880	C,C	G,G	1,1	inf,inf	inf,inf	5.17349,0.565758	0.00826431	0.00826442
2	chr5:132333005:A:G	132333005	G,G	A,A	1,1	inf,inf	inf,inf	5.13602,0.618122	0.0082288	0.00822891
2	chr5:132353430:A:G	132353430	G,G	A,A	1,1	inf,inf	inf,inf	5.12691,0.609898	0.00797578	0.00797589
2	chr5:132348563:T:C	132348563	C,C	T,T	1,1	inf,inf	inf,inf	5.25379,0.428905	0.00772093	0.00772104
2	chr5:132328656:C:T	132328656	T,T	C,C	1,1	inf,inf	inf,inf	5.12377,0.582197	0.00758877	0.00758887
2	chr5:132329730:T:C	132329730	C,C	T,T	1,1	inf,inf	inf,inf	5.1197,0.582359	0.00754967	0.00754978
2	chr5:132345058:C:G	132345058	G,G	C,C	1,1	inf,inf	inf,inf	5.19324,0.443251	0.00706083	0.00706093
2	chr5:132348349:G:A	132348349	A,A	G,G	1,1	inf,inf	inf,inf	5.17191,0.464733	0.00700917	0.00700928
2	chr5:132358384:T:C	132358384	C,C	T,T	1,1	inf,inf	inf,inf	7.58963,0.372111	0.00550656	0.00551978
2	chr5:132256712:T:G	132256712	G,G	T,T	1,1	inf,inf	inf,inf	7.19534,0.386192	0.00429631	0.00430854
2	chr5:132287665:A:G	132287665	G,G	A,A	1,1	inf,-inf	inf,inf	7.34015,0.0415624	0.00416025	0.00417402
2	chr5:132381358:G:A	132381358	A,A	G,G	1,1	inf,inf	inf,inf	7.32226,0.527162	0.00415965	0.00417046
2	chr5:132364266:G:A	132364266	A,A	G,G	1,1	inf,inf	inf,inf	5.02203,0.283034	0.00394975	0.00394984
2	chr5:132365102:C:G	132365102	G,G	C,C	1,1	inf,inf	inf,inf	5.00126,0.296062	0.00386758	0.00386767
2	chr5:132367886:G:C	132367886	C,C	G,G	1,1	-inf,-inf	inf,inf	4.99786,0.291764	0.00381416	0.00381426
2	chr5:132365903:A:G	132365903	G,G	A,A	1,1	inf,inf	inf,inf	4.96244,0.313329	0.00368201	0.0036821
2	chr5:132261312:C:T	132261312	T,T	C,C	1,1	inf,inf	inf,inf	7.17904,0.0641816	0.00342272	0.00343204
2	chr5:132368827:T:C	132368827	C,C	T,T	1,1	-inf,-inf	inf,inf	4.93112,0.285731	0.0033565	0.00335658
2	chr5:132302631:T:A	132302631	A,A	T,T	1,1	inf,inf	inf,inf	7.22532,0.444626	0.00285846	0.0028688
2	chr5:132271709:T:C	132271709	C,C	T,T	1,1	inf,inf	inf,inf	7.03538,0.257433	0.00283615	0.00284443
2	chr5:132401338:C:T	132401338	T,T	C,C	1,1	-inf,-inf	inf,inf	4.73204,0.232306	0.00276946	0.00276955
2	chr5:132254564:C:T	132254564	T,T	C,C	1,1	inf,inf	inf,inf	6.43261,0.568905	0.00238983	0.00239294
2	chr5:132341949:A:G	132341949	G,G	A,A	1,1	inf,inf	inf,inf	7.1312,0.39198	0.00233934	0.00234787
2	chr5:132350453:G:A	132350453	A,A	G,G	1,1	inf,inf	inf,inf	7.1335,0.372374	0.00229789	0.00230627
2	chr5:132325463:T:C	132325463	C,C	T,T	1,1	inf,inf	inf,inf	6.71192,0.223419	0.00194111	0.00194195
2	chr5:132260726:T:C	132260726	C,C	T,T	1,1	inf,inf	inf,inf	6.53023,0.143496	0.00193407	0.00193652
2	chr5:132368084:T:C	132368084	C,C	T,T	1,1	-inf,inf	inf,inf	6.80976,0.0163131	0.00173745	0.00173854
2	chr5:132316118:C:T	132316118	T,T	C,C	1,1	inf,-inf	inf,inf	6.79539,0.022561	0.0017085	0.00170958
2	chr5:132348482:C:G	132348482	G,G	C,C	1,1	inf,-inf	inf,inf	6.78828,0.0315133	0.00169301	0.0016941
2	chr5:132320824:A:G	132320824	G,G	A,A	1,1	inf,-inf	inf,inf	6.77851,0.0536485	0.00168801	0.00168912
2	chr5:132373185:T:C	132373185	C,C	T,T	1,1	inf,inf	inf,inf	6.87649,0.490484	0.00166969	0.00167642
2	chr5:132347092:CCTGAGTT:C	132347092	C,C	CCTGAGTT,CCTGAGTT	1,1	inf,-inf	inf,inf	6.77927,0.018297	0.00166199	0.00166305
2	chr5:132324738:A:T	132324738	T,T	A,A	1,1	inf,-inf	inf,inf	6.76219,0.0465617	0.00163852	0.0016396
2	chr5:132337574:GCCTA:G	132337574	G,G	GCCTA,GCCTA	1,1	inf,-inf	inf,inf	6.76707,0.0238842	0.00163268	0.00163374
```
