## Supplementary material for "Characterization of shared and ancestry-specific signals driving complex traits using multi-ancestry fine-mapping": susiex_nc2.cs80.snp

```
BP	SNP	PIP(CS1)	LogBF(CS1,Pop1)	LogBF(CS1,Pop2)	PIP(CS2)	LogBF(CS2,Pop1)	LogBF(CS2,Pop2)
131726133	chr5:131726133:A:G	3.70706e-07	-1.78844e-10	-0.751989	2.98707e-05	-1.78844e-10	-0.542334
131726714	chr5:131726714:T:C	3.70928e-07	0.0976851	-0.849075	1.53607e-05	-0.234202	-0.973196
131726949	chr5:131726949:T:C	2.35139e-07	-1.78844e-10	-1.20722	1.52989e-05	-1.78844e-10	-1.21143
131727380	chr5:131727380:C:T	2.54266e-07	-0.798189	-0.330828	1.14275e-05	-1.33691	-0.166283
131727660	chr5:131727660:G:A	5.15013e-08	-1.51452	-1.21127	3.09928e-06	-1.5892	-1.21884
131727676	chr5:131727676:T:C	3.73516e-07	-1.78844e-10	-0.744437	2.95314e-05	-1.78844e-10	-0.553757
131728041	chr5:131728041:G:A	3.49901e-07	-1.78844e-10	-0.80975	2.12558e-05	-1.78844e-10	-0.882584
131728289	chr5:131728289:T:C	3.16004e-07	-1.78844e-10	-0.911645	2.05784e-05	-1.78844e-10	-0.914967
131728882	chr5:131728882:T:C	7.41699e-08	-1.70968	-0.651361	4.2914e-06	-1.7393	-0.743302
131729194	chr5:131729194:T:A	2.55395e-07	-1.78844e-10	-1.12459	1.62653e-05	-1.78844e-10	-1.15018
131729249	chr5:131729249:G:A	1.06105e-07	-1.72096	-0.282001	8.96565e-06	-1.63684	-0.108968
131731206	chr5:131731206:C:A	2.33484e-07	-1.78844e-10	-1.21428	1.52737e-05	-1.78844e-10	-1.21308
131732055	chr5:131732055:CCT:C	2.44842e-07	-1.78844e-10	-1.16679	1.57064e-05	-1.78844e-10	-1.18515
131732166	chr5:131732166:T:C	2.79063e-07	-1.78844e-10	-1.03596	1.80595e-05	-1.78844e-10	-1.04554
131732553	chr5:131732553:G:C	1.21561e-07	-1.75715	-0.109831	1.16071e-05	-1.56626	0.0786676
131733102	chr5:131733102:G:A	3.04974e-07	-1.78844e-10	-0.947171	1.9558e-05	-1.78844e-10	-0.965826
131733150	chr5:131733150:G:A	2.36258e-07	-1.78844e-10	-1.20248	1.539e-05	-1.78844e-10	-1.20549
131733371	chr5:131733371:T:C	8.74724e-08	-0.990269	-1.20581	2.84983e-06	-1.7274	-1.16455
131733500	chr5:131733500:C:T	3.15256e-07	-1.78844e-10	-0.914015	2.05306e-05	-1.78844e-10	-0.917293
131733506	chr5:131733506:G:A	3.48496e-07	-0.794217	-0.0195556	1.61156e-05	-1.3331	0.17368
131733759	chr5:131733759:A:G	3.18549e-07	-1.78844e-10	-0.903621	2.07453e-05	-1.78844e-10	-0.906894
131734115	chr5:131734115:G:A	3.78097e-07	-1.78844e-10	-0.732248	3.05446e-05	-1.78844e-10	-0.520023
131734337	chr5:131734337:CTGA:C	3.03851e-07	-1.78844e-10	-0.950862	1.94886e-05	-1.78844e-10	-0.969382
131734409	chr5:131734409:TC:T	3.03748e-07	-1.78844e-10	-0.951199	1.94822e-05	-1.78844e-10	-0.96971
131735009	chr5:131735009:C:T	2.47887e-07	-1.78844e-10	-1.15443	1.58541e-05	-1.78844e-10	-1.17578
131735259	chr5:131735259:T:C	2.74978e-07	-1.78844e-10	-1.05071	1.78023e-05	-1.78844e-10	-1.05988
131735316	chr5:131735316:G:A	2.66601e-07	-1.78844e-10	-1.08164	1.7864e-05	-1.78844e-10	-1.05643
131735404	chr5:131735404:G:C	3.48793e-07	-0.883877	0.0709562	1.67194e-05	-1.39286	0.270215
131735612	chr5:131735612:A:T	2.43997e-07	-1.78844e-10	-1.17024	1.62161e-05	-1.78844e-10	-1.1532
131735640	chr5:131735640:G:A	2.64878e-07	-1.78844e-10	-1.08813	1.71075e-05	-1.78844e-10	-1.0997
131735747	chr5:131735747:A:T	4.53829e-07	-0.191086	-0.358592	7.21561e-06	-1.31208	-0.650888
131736474	chr5:131736474:G:A	1.52289e-07	-1.64162	-2.61742e-10	9.15339e-06	-1.72509	-2.61742e-10
131736717	chr5:131736717:C:T	1.09214e-07	-0.882155	-1.09193	3.48752e-06	-1.69672	-0.9933
131736846	chr5:131736846:T:C	6.59905e-07	-1.78844e-10	-0.175302	4.2523e-05	-1.78844e-10	-0.189166
131736869	chr5:131736869:C:T	2.57627e-07	-1.78844e-10	-1.11589	1.53499e-05	-1.78844e-10	-1.2081
131736929	chr5:131736929:A:G	1.09076e-07	-0.850192	-1.12516	3.34265e-06	-1.68404	-1.04841
131737056	chr5:131737056:G:A	2.39014e-07	-1.78844e-10	-1.19088	1.58593e-05	-1.78844e-10	-1.17545
131737535	chr5:131737535:G:C	2.53233e-07	-1.78844e-10	-1.13309	1.70985e-05	-1.78844e-10	-1.10022
131737712	chr5:131737712:C:T	2.80637e-07	-1.78844e-10	-1.03034	1.80657e-05	-1.78844e-10	-1.0452
131737786	chr5:131737786:T:TA	3.73622e-07	-1.78844e-10	-0.744154	2.9536e-05	-1.78844e-10	-0.553602
131738483	chr5:131738483:T:C	3.0388e-07	-1.78844e-10	-0.950766	1.94903e-05	-1.78844e-10	-0.969296
131738610	chr5:131738610:G:A	2.56231e-07	-1.78844e-10	-1.12132	1.63107e-05	-1.78844e-10	-1.14739
131739326	chr5:131739326:C:T	2.78937e-07	-1.78844e-10	-1.03641	1.80517e-05	-1.78844e-10	-1.04597
131739477	chr5:131739477:C:T	2.70701e-07	-1.78844e-10	-1.06638	1.75331e-05	-1.78844e-10	-1.07512
131739579	chr5:131739579:C:T	2.41924e-07	-1.78844e-10	-1.17878	1.55638e-05	-1.78844e-10	-1.19426
131740228	chr5:131740228:C:T	1.08796e-07	-1.19064	-0.787281	3.69952e-06	-1.79506	-0.83595
131740374	chr5:131740374:A:G	2.32481e-07	-1.78844e-10	-1.21859	1.51947e-05	-1.78844e-10	-1.21827
131741173	chr5:131741173:A:G	2.32445e-07	-1.78844e-10	-1.21875	1.52069e-05	-1.78844e-10	-1.21746
131741635	chr5:131741635:T:C	3.62757e-07	-1.78844e-10	-0.773666	2.89419e-05	-1.78844e-10	-0.573922
131742016	chr5:131742016:C:T	3.2263e-07	-0.852982	-0.0379112	1.52047e-05	-1.37156	0.153953
131742212	chr5:131742212:C:A	4.44006e-08	-1.70106	-1.17309	3.11439e-06	-1.64379	-1.15939
131742340	chr5:131742340:T:C	2.32721e-07	-1.78844e-10	-1.21756	1.51852e-05	-1.78844e-10	-1.21889
131742490	chr5:131742490:CT:C	2.44645e-07	-1.78844e-10	-1.16759	1.62481e-05	-1.78844e-10	-1.15123
131742701	chr5:131742701:C:T	1.10176e-06	0.337268	-2.61742e-10	0.000226872	1.48518	-2.61742e-10
131742816	chr5:131742816:AT:A	2.48533e-07	-1.78844e-10	-1.15182	1.67003e-05	-1.78844e-10	-1.12379
131742993	chr5:131742993:G:A	5.17747e-06	-1.78844e-10	1.88467	0.00028835	-1.78844e-10	1.72496
131743046	chr5:131743046:G:A	3.11279e-07	-1.78844e-10	-0.926708	2.02708e-05	-1.78844e-10	-0.930029
131743328	chr5:131743328:C:G	2.64916e-07	-1.78844e-10	-1.08799	1.71105e-05	-1.78844e-10	-1.09952
131743614	chr5:131743614:C:T	2.99756e-07	-1.78844e-10	-0.964429	1.92333e-05	-1.78844e-10	-0.982566
131744115	chr5:131744115:C:T	2.65374e-07	-0.969557	-0.1167	1.30407e-05	-1.44627	0.0751341
131745267	chr5:131745267:C:T	4.23144e-07	0.223104	-0.84279	1.73106e-05	-0.120142	-0.967753
131745288	chr5:131745288:G:A	2.40897e-07	-1.78844e-10	-1.18303	1.51954e-05	-1.78844e-10	-1.21822
131746203	chr5:131746203:G:A	3.18363e-07	-1.78844e-10	-0.904206	2.07339e-05	-1.78844e-10	-0.907443
131746520	chr5:131746520:T:C	2.38586e-07	-1.78844e-10	-1.19267	1.66037e-05	-1.78844e-10	-1.12958
131746962	chr5:131746962:T:C	2.58926e-07	-1.78844e-10	-1.11086	1.68666e-05	-1.78844e-10	-1.11387
131746994	chr5:131746994:A:G	3.62562e-07	-1.78844e-10	-0.774202	2.46511e-05	-1.78844e-10	-0.734389
131748173	chr5:131748173:T:C	2.2165e-07	-1.2663	-2.61742e-10	2.00187e-05	-0.942546	-2.61742e-10
131748752	chr5:131748752:T:C	2.34347e-07	-1.78844e-10	-1.2106	1.5433e-05	-1.78844e-10	-1.2027
131748786	chr5:131748786:C:T	2.34147e-07	-1.78844e-10	-1.21145	1.52093e-05	-1.78844e-10	-1.2173
131748935	chr5:131748935:T:C	2.46694e-07	-1.78844e-10	-1.15925	1.58086e-05	-1.78844e-10	-1.17866
131749944	chr5:131749944:C:A	2.32993e-07	-1.78844e-10	-1.21639	1.53626e-05	-1.78844e-10	-1.20728
131750051	chr5:131750051:T:C	2.81404e-07	-1.78844e-10	-1.02761	1.81135e-05	-1.78844e-10	-1.04255
131750492	chr5:131750492:T:C	2.44645e-07	-1.78844e-10	-1.16759	1.62481e-05	-1.78844e-10	-1.15123
131750638	chr5:131750638:A:T	3.03459e-07	-1.78844e-10	-0.952151	1.97278e-05	-1.78844e-10	-0.957184
131750882	chr5:131750882:C:T	1.43266e-07	-0.587697	-1.115	2.68265e-06	-1.7915	-1.1609
131750924	chr5:131750924:A:G	4.28521e-08	-1.7374	-1.17224	3.15936e-06	-1.66342	-1.12542
131751187	chr5:131751187:A:G	3.82365e-07	-0.77146	0.0504382	1.7642e-05	-1.3169	0.24797
131751244	chr5:131751244:C:A	2.33854e-07	-1.78844e-10	-1.2127	1.52012e-05	-1.78844e-10	-1.21784
131751341	chr5:131751341:C:T	3.03715e-07	-1.78844e-10	-0.951309	1.94802e-05	-1.78844e-10	-0.96981
131751487	chr5:131751487:G:A	2.33684e-07	-1.78844e-10	-1.21343	1.51966e-05	-1.78844e-10	-1.21814
131751963	chr5:131751963:T:C	9.34405e-08	-0.964872	-1.1652	3.04497e-06	-1.72203	-1.10369
131752101	chr5:131752101:T:C	4.68238e-07	0.561325	-1.07975	2.38074e-05	0.343234	-1.11245
131752793	chr5:131752793:C:T	9.06275e-08	-0.981215	-1.17943	2.98145e-06	-1.72655	-1.12025
131752807	chr5:131752807:C:A	2.33102e-07	-1.78844e-10	-1.21592	1.5309e-05	-1.78844e-10	-1.21077
131752884	chr5:131752884:A:G	3.70004e-07	-1.78844e-10	-0.753885	2.91987e-05	-1.78844e-10	-0.565086
131753306	chr5:131753306:G:A	8.86832e-07	-1.78844e-10	0.120257	7.13689e-05	-1.78844e-10	0.32865
131753341	chr5:131753341:T:G	4.00269e-07	-1.73509	1.05983	3.63668e-05	-1.60783	1.26228
131753351	chr5:131753351:A:C	3.62427e-07	-0.798734	0.0241574	1.68917e-05	-1.33418	0.221789
131753574	chr5:131753574:G:C	4.24305e-08	-1.72947	-1.19006	2.92578e-06	-1.6574	-1.20825
131753612	chr5:131753612:T:C	2.49166e-07	-1.78844e-10	-1.14928	1.57994e-05	-1.78844e-10	-1.17924
131753848	chr5:131753848:T:C	2.9966e-07	-1.78844e-10	-0.964749	1.94827e-05	-1.78844e-10	-0.969686
131753971	chr5:131753971:G:A	2.99326e-07	-1.78844e-10	-0.965865	1.9461e-05	-1.78844e-10	-0.970801
131754518	chr5:131754518:G:C	2.36498e-07	-1.78844e-10	-1.20146	1.56145e-05	-1.78844e-10	-1.19101
131754749	chr5:131754749:A:G	2.7382e-07	-1.78844e-10	-1.05493	1.76503e-05	-1.78844e-10	-1.06846
131755378	chr5:131755378:G:A	1.07601e-07	-0.836331	-1.15264	3.25134e-06	-1.67866	-1.08149
131755396	chr5:131755396:A:G	6.01648e-07	-0.579762	0.312036	2.67999e-05	-1.18082	0.530005
131755452	chr5:131755452:A:G	2.83524e-07	-1.78844e-10	-1.0201	1.83447e-05	-1.78844e-10	-1.02987
131755646	chr5:131755646:A:C	2.4937e-07	-1.78844e-10	-1.14846	1.60987e-05	-1.78844e-10	-1.16047
131756696	chr5:131756696:G:A	3.69318e-07	-1.78844e-10	-0.75574	2.91334e-05	-1.78844e-10	-0.567325
131757176	chr5:131757176:T:C	2.39401e-07	-1.78844e-10	-1.18926	1.67066e-05	-1.78844e-10	-1.12341
131757346	chr5:131757346:A:T	3.89033e-07	-1.78844e-10	-0.703736	2.36603e-05	-1.78844e-10	-0.775413
131758709	chr5:131758709:A:G	2.86841e-07	-1.78844e-10	-1.00847	1.8569e-05	-1.78844e-10	-1.01772
131758756	chr5:131758756:G:A	4.43765e-08	-1.6856	-1.18909	3.12063e-06	-1.62336	-1.17782
131758883	chr5:131758883:G:A	3.2399e-07	-0.721824	-0.164864	1.44708e-05	-1.28066	0.0135761
131759447	chr5:131759447:T:C	1.3629e-07	-1.78229	0.0296761	1.86924e-05	-1.12777	0.116673
131759616	chr5:131759616:G:A	3.70376e-07	-1.78844e-10	-0.752879	2.92227e-05	-1.78844e-10	-0.564264
131759827	chr5:131759827:G:C	2.68606e-07	-1.78844e-10	-1.07415	1.6893e-05	-1.78844e-10	-1.11231
131760679	chr5:131760679:C:T	2.47705e-07	-1.78844e-10	-1.15516	1.70203e-05	-1.78844e-10	-1.1048
131760955	chr5:131760955:C:G	2.33104e-07	-1.78844e-10	-1.21591	1.51857e-05	-1.78844e-10	-1.21886
131760984	chr5:131760984:C:G	3.09469e-07	-0.815496	-0.117044	1.43587e-05	-1.34403	0.0691782
131761088	chr5:131761088:C:G	3.03748e-07	-1.78844e-10	-0.951199	1.94822e-05	-1.78844e-10	-0.96971
131761157	chr5:131761157:A:G	3.18474e-07	-1.78844e-10	-0.903859	2.07414e-05	-1.78844e-10	-0.907079
131762527	chr5:131762527:G:A	1.29078e-07	-1.57291	-0.234068	1.08983e-05	-1.25512	-0.295478
131762853	chr5:131762853:A:G	4.28868e-08	-1.7202	-1.18863	2.98648e-06	-1.66783	-1.17729
131763113	chr5:131763113:G:T	2.79424e-07	-1.78844e-10	-1.03467	1.74723e-05	-1.78844e-10	-1.07859
131763349	chr5:131763349:T:C	2.324e-07	-1.78844e-10	-1.21894	1.5218e-05	-1.78844e-10	-1.21673
131763413	chr5:131763413:T:C	1.05573e-07	-1.79489	-0.213104	1.01993e-05	-1.34392	-0.272971
131763453	chr5:131763453:T:C	2.32695e-07	-1.74101	0.523335	2.07601e-05	-1.59578	0.689598
131763534	chr5:131763534:C:T	9.98836e-08	-1.06717	-0.996221	3.73841e-06	-1.75011	-0.870441
131764432	chr5:131764432:G:A	2.791e-07	-1.78844e-10	-1.03583	1.80609e-05	-1.78844e-10	-1.04546
131764553	chr5:131764553:T:C	3.67995e-07	-0.807307	0.0479785	1.71924e-05	-1.34036	0.245612
131765496	chr5:131765496:T:C	2.11783e-07	-1.7386	0.426758	1.89674e-05	-1.59812	0.601628
131766252	chr5:131766252:G:A	2.43465e-07	-1.78844e-10	-1.17243	1.5704e-05	-1.78844e-10	-1.1853
131766255	chr5:131766255:T:G	2.43819e-07	-1.78844e-10	-1.17097	1.57233e-05	-1.78844e-10	-1.18406
131766291	chr5:131766291:C:T	2.99519e-07	-1.78844e-10	-0.965219	1.91044e-05	-1.78844e-10	-0.989292
131766501	chr5:131766501:T:C	7.99232e-08	-1.07095	-1.21538	2.64203e-06	-1.76514	-1.20252
131767121	chr5:131767121:T:C	3.15488e-07	-1.78844e-10	-0.913278	2.05457e-05	-1.78844e-10	-0.916561
131767209	chr5:131767209:A:C	3.15495e-07	-1.78844e-10	-0.913257	2.05459e-05	-1.78844e-10	-0.916549
131767238	chr5:131767238:C:T	3.15642e-07	-1.78844e-10	-0.91279	2.05556e-05	-1.78844e-10	-0.916077
131768033	chr5:131768033:G:A	2.97317e-07	-1.78844e-10	-0.972599	1.90822e-05	-1.78844e-10	-0.990454
131768304	chr5:131768304:G:A	3.72859e-07	-1.78844e-10	-0.746198	2.78192e-05	-1.78844e-10	-0.613487
131768566	chr5:131768566:T:G	7.37316e-08	-1.78556	-0.581404	8.14884e-06	-1.46672	-0.374611
131768712	chr5:131768712:T:C	2.34159e-07	-1.78844e-10	-1.2114	1.52008e-05	-1.78844e-10	-1.21786
131769489	chr5:131769489:C:A	2.33844e-07	-1.78844e-10	-1.21274	1.51937e-05	-1.78844e-10	-1.21833
131770458	chr5:131770458:C:T	7.96524e-08	-1.39133	-0.898397	6.44133e-06	-1.29483	-0.781645
131770756	chr5:131770756:C:T	1.66147e-06	-1.78844e-10	0.748061	0.000135136	-1.78844e-10	0.967073
131771069	chr5:131771069:C:T	2.4101e-07	-1.78844e-10	-1.18256	1.51965e-05	-1.78844e-10	-1.21815
131771693	chr5:131771693:G:A	2.75769e-07	-1.78844e-10	-1.04783	1.90008e-05	-1.78844e-10	-0.994731
131771999	chr5:131771999:G:A	1.12456e-07	-1.79464	-0.150191	1.39267e-05	-1.26949	-0.03591
131772382	chr5:131772382:C:T	2.79233e-07	-1.78844e-10	-1.03535	1.80703e-05	-1.78844e-10	-1.04494
131772603	chr5:131772603:C:T	2.3548e-07	-1.78844e-10	-1.20577	1.52415e-05	-1.78844e-10	-1.21519
131773156	chr5:131773156:G:T	8.79916e-08	-1.69639	-0.49377	6.81517e-06	-1.6648	-0.355261
131773274	chr5:131773274:G:A	2.8686e-07	-1.78844e-10	-1.0084	1.857e-05	-1.78844e-10	-1.01766
131773493	chr5:131773493:G:A	2.55885e-07	-1.78844e-10	-1.12267	1.70941e-05	-1.78844e-10	-1.10048
131773660	chr5:131773660:C:A	2.78937e-07	-1.78844e-10	-1.03641	1.80517e-05	-1.78844e-10	-1.04597
131774432	chr5:131774432:C:A	8.59857e-08	-0.99656	-1.21666	2.69697e-06	-1.7481	-1.19898
131774924	chr5:131774924:T:C	2.44257e-07	-1.78844e-10	-1.16918	1.63656e-05	-1.78844e-10	-1.14403
131775165	chr5:131775165:A:G	2.8668e-07	-1.78844e-10	-1.00903	1.85587e-05	-1.78844e-10	-1.01827
131775667	chr5:131775667:G:A	2.9578e-07	-0.799173	-0.178609	1.39108e-05	-1.33762	0.0310743
131775684	chr5:131775684:C:T	9.97473e-08	-0.995271	-1.06949	3.46387e-06	-1.73046	-0.966363
131776550	chr5:131776550:C:G	1.87203e-07	-1.43521	-2.61742e-10	1.49096e-05	-1.23721	-2.61742e-10
131776934	chr5:131776934:C:T	2.78937e-07	-1.78844e-10	-1.03641	1.80517e-05	-1.78844e-10	-1.04597
131777637	chr5:131777637:A:G	2.71864e-07	-1.78844e-10	-1.0621	1.75411e-05	-1.78844e-10	-1.07467
131778047	chr5:131778047:G:A	2.43934e-07	-1.78844e-10	-1.1705	1.55455e-05	-1.78844e-10	-1.19544
131778053	chr5:131778053:C:G	2.52277e-07	-1.78844e-10	-1.13687	1.61127e-05	-1.78844e-10	-1.1596
131778137	chr5:131778137:C:T	3.00356e-07	-0.862548	-0.0998814	1.4213e-05	-1.37603	0.0909691
131778443	chr5:131778443:G:A	2.33356e-07	-1.78844e-10	-1.21483	1.54106e-05	-1.78844e-10	-1.20416
131778514	chr5:131778514:G:A	3.65987e-07	-1.78844e-10	-0.7648	2.88204e-05	-1.78844e-10	-0.578129
131778825	chr5:131778825:G:A	2.56821e-07	-1.78844e-10	-1.11902	1.73816e-05	-1.78844e-10	-1.0838
131778840	chr5:131778840:T:A	4.4351e-07	-1.78844e-10	-0.572679	3.60836e-05	-1.78844e-10	-0.353373
131778913	chr5:131778913:G:A	3.42059e-07	-1.78844e-10	-0.832415	2.17614e-05	-1.78844e-10	-0.859073
131779213	chr5:131779213:T:C	3.17251e-07	-1.78844e-10	-0.907706	2.06614e-05	-1.78844e-10	-0.910944
131779286	chr5:131779286:A:T	1.08222e-07	-0.874497	-1.10871	3.38942e-06	-1.69269	-1.02586
131779372	chr5:131779372:G:T	2.624e-07	-1.78844e-10	-1.09753	1.75712e-05	-1.78844e-10	-1.07295
131779504	chr5:131779504:C:A	2.51944e-07	-1.78844e-10	-1.13819	1.68663e-05	-1.78844e-10	-1.11389
131780046	chr5:131780046:T:A	3.69705e-07	-1.78844e-10	-0.754694	2.63739e-05	-1.78844e-10	-0.666835
131780362	chr5:131780362:A:G	3.34602e-07	-0.810723	-0.0437351	1.555e-05	-1.34227	0.147115
131781899	chr5:131781899:T:C	2.60504e-07	-1.78844e-10	-1.10478	1.65471e-05	-1.78844e-10	-1.133
131782225	chr5:131782225:C:A	2.38816e-07	-1.78844e-10	-1.1917	1.51843e-05	-1.78844e-10	-1.21895
131782650	chr5:131782650:T:C	3.78191e-07	-1.78844e-10	-0.732	2.99721e-05	-1.78844e-10	-0.538946
131782799	chr5:131782799:T:C	1.36765e-07	-1.76655	0.0174148	2.01699e-05	-1.04559	0.110574
131782954	chr5:131782954:C:T	3.5046e-07	-1.78844e-10	-0.808153	2.37409e-05	-1.78844e-10	-0.772013
131783250	chr5:131783250:T:C	1.05948e-07	-0.953245	-1.0512	3.5906e-06	-1.71734	-0.943553
131784517	chr5:131784517:T:C	2.78995e-07	-1.78844e-10	-1.0362	1.80555e-05	-1.78844e-10	-1.04576
131785327	chr5:131785327:G:A	3.49384e-07	-1.78844e-10	-0.811227	2.27489e-05	-1.78844e-10	-0.814692
131785472	chr5:131785472:T:C	1.72807e-07	-1.51522	-2.61742e-10	8.8238e-06	-1.76176	-2.61742e-10
131785950	chr5:131785950:C:T	8.41961e-06	-1.78844e-10	2.37092	0.000827195	-1.78844e-10	2.77883
131785954	chr5:131785954:C:T	2.63697e-07	-1.78844e-10	-1.0926	1.6725e-05	-1.78844e-10	-1.1223
131786205	chr5:131786205:T:C	4.38389e-07	-1.78844e-10	-0.584291	2.81302e-05	-1.78844e-10	-0.602367
131786295	chr5:131786295:C:T	4.66462e-07	-1.78844e-10	-0.522222	3.16539e-05	-1.78844e-10	-0.484349
131786310	chr5:131786310:C:A	2.42532e-07	-1.78844e-10	-1.17627	1.56526e-05	-1.78844e-10	-1.18858
131786810	chr5:131786810:A:C	2.3946e-07	-1.78844e-10	-1.18901	1.5186e-05	-1.78844e-10	-1.21884
131787632	chr5:131787632:G:C	2.53324e-07	-1.78844e-10	-1.13273	1.71071e-05	-1.78844e-10	-1.09972
131787702	chr5:131787702:T:C	2.04534e-07	-1.70837	0.361703	1.68261e-05	-1.64571	0.529434
131787899	chr5:131787899:T:C	3.17599e-07	-1.78844e-10	-0.90661	1.93854e-05	-1.78844e-10	-0.97469
131788557	chr5:131788557:T:G	8.51232e-08	-1.68019	-0.543105	6.34738e-06	-1.68112	-0.410053
131788945	chr5:131788945:G:A	1.32611e-07	-1.77998	-2.61742e-10	8.9861e-06	-1.74353	-2.61742e-10
131788972	chr5:131788972:T:A	2.45922e-07	-1.78844e-10	-1.16238	1.57182e-05	-1.78844e-10	-1.18439
131789387	chr5:131789387:T:A	3.63565e-07	-0.741549	-0.0298902	1.65704e-05	-1.29386	0.162261
131789797	chr5:131789797:C:T	2.53233e-07	-1.78844e-10	-1.13309	1.70981e-05	-1.78844e-10	-1.10024
131790066	chr5:131790066:C:T	3.18796e-07	-1.78844e-10	-0.902848	2.07615e-05	-1.78844e-10	-0.906111
131790295	chr5:131790295:G:A	5.19905e-08	-1.76125	-0.955086	4.23652e-06	-1.51309	-0.982377
131792658	chr5:131792658:G:A	3.80792e-07	-1.78844e-10	-0.725146	3.02122e-05	-1.78844e-10	-0.530966
131792857	chr5:131792857:C:CA	6.76914e-08	-1.30866	-1.14378	2.95848e-06	-1.77916	-1.07537
131793083	chr5:131793083:T:A	2.62154e-07	-1.78844e-10	-1.09847	1.65525e-05	-1.78844e-10	-1.13267
131793122	chr5:131793122:C:G	2.39625e-07	-1.78844e-10	-1.18832	1.57024e-05	-1.78844e-10	-1.18539
131793499	chr5:131793499:A:G	2.64808e-07	-1.78844e-10	-1.08839	1.79417e-05	-1.78844e-10	-1.05209
131794673	chr5:131794673:C:A	2.42158e-07	-1.78844e-10	-1.17781	1.56319e-05	-1.78844e-10	-1.1899
131795486	chr5:131795486:T:A	3.77709e-07	-1.78844e-10	-0.733276	2.99187e-05	-1.78844e-10	-0.540729
131796632	chr5:131796632:G:A	2.52158e-07	-1.78844e-10	-1.13734	1.68073e-05	-1.78844e-10	-1.1174
131797459	chr5:131797459:C:T	2.78777e-07	-1.78844e-10	-1.03699	1.80416e-05	-1.78844e-10	-1.04653
131797461	chr5:131797461:C:A	2.70037e-07	-1.78844e-10	-1.06884	1.69737e-05	-1.78844e-10	-1.10755
131797772	chr5:131797772:G:A	4.4977e-07	-1.78844e-10	-0.558661	3.6828e-05	-1.78844e-10	-0.332954
131798404	chr5:131798404:G:A	1.10896e-07	-0.893692	-1.06511	3.56628e-06	-1.69919	-0.968496
131798435	chr5:131798435:A:C	3.03726e-07	-1.78844e-10	-0.951274	1.94806e-05	-1.78844e-10	-0.96979
131798718	chr5:131798718:GGAA:G	1.20633e-07	-1.56617	-0.308479	1.02559e-05	-1.24445	-0.366903
131799616	chr5:131799616:CAG:C	1.0539e-07	-0.941192	-1.06854	3.49701e-06	-1.71452	-0.972781
131800142	chr5:131800142:T:C	2.38047e-07	-1.78844e-10	-1.19493	1.51851e-05	-1.78844e-10	-1.21889
131800409	chr5:131800409:A:C	3.80287e-07	-1.78844e-10	-0.726472	3.01667e-05	-1.78844e-10	-0.532473
131800445	chr5:131800445:C:A	2.52277e-07	-1.78844e-10	-1.13687	1.61127e-05	-1.78844e-10	-1.1596
131800500	chr5:131800500:T:C	2.42118e-07	-1.78844e-10	-1.17797	1.56315e-05	-1.78844e-10	-1.18993
131801108	chr5:131801108:A:T	3.14881e-07	-1.78844e-10	-0.915205	2.05063e-05	-1.78844e-10	-0.918478
131801531	chr5:131801531:G:A	3.47214e-07	-0.820197	0.00273963	1.62298e-05	-1.3495	0.197132
131801624	chr5:131801624:A:G	2.33453e-07	-1.78844e-10	-1.21442	1.52664e-05	-1.78844e-10	-1.21356
131801866	chr5:131801866:G:A	2.34032e-07	-1.78844e-10	-1.21194	1.51974e-05	-1.78844e-10	-1.21809
131801957	chr5:131801957:T:C	3.63349e-07	-1.78844e-10	-0.772034	2.47055e-05	-1.78844e-10	-0.732184
131802119	chr5:131802119:A:G	2.3927e-07	-1.78844e-10	-1.18981	1.51852e-05	-1.78844e-10	-1.21889
131802132	chr5:131802132:G:A	2.33829e-07	-1.78844e-10	-1.21281	1.58739e-05	-1.78844e-10	-1.17453
131802169	chr5:131802169:G:A	1.10471e-07	-1.7953	-0.167351	1.31698e-05	-1.2748	-0.0864902
131802427	chr5:131802427:C:A	3.51041e-07	-0.788617	-0.0178783	1.62124e-05	-1.32828	0.174845
131803043	chr5:131803043:G:C	1.04913e-07	-0.948351	-1.06592	3.50175e-06	-1.71643	-0.969519
131803458	chr5:131803458:T:C	2.47915e-07	-1.78844e-10	-1.15431	1.70398e-05	-1.78844e-10	-1.10366
131803503	chr5:131803503:T:C	1.45958e-07	-1.79578	0.111698	1.76908e-05	-1.29273	0.226566
131804146	chr5:131804146:A:G	3.18237e-07	-1.78844e-10	-0.904601	2.07259e-05	-1.78844e-10	-0.907827
131804548	chr5:131804548:G:A	4.23199e-07	-0.600486	-0.0190698	1.84674e-05	-1.19613	0.172926
131805504	chr5:131805504:C:T	2.80504e-07	-1.78844e-10	-1.03081	1.81503e-05	-1.78844e-10	-1.04052
131805939	chr5:131805939:A:G	2.69937e-07	-1.78844e-10	-1.06921	1.69682e-05	-1.78844e-10	-1.10787
131806823	chr5:131806823:T:G	2.58264e-07	-1.78844e-10	-1.11341	1.65751e-05	-1.78844e-10	-1.13131
131807055	chr5:131807055:T:C	1.33689e-07	-1.7771	0.00521318	1.87709e-05	-1.10402	0.09712
131807332	chr5:131807332:C:T	3.84661e-07	-1.78844e-10	-0.715036	3.05656e-05	-1.78844e-10	-0.519335
131807556	chr5:131807556:C:A	9.04292e-08	-1.67965	-0.483176	6.78211e-06	-1.68036	-0.344558
131807631	chr5:131807631:T:A	9.46033e-08	-0.982476	-1.13523	2.94415e-06	-1.69846	-1.16093
131807676	chr5:131807676:A:C	2.85682e-07	-0.877917	-0.134603	1.35463e-05	-1.40511	0.0720061
131808054	chr5:131808054:T:C	4.52779e-08	-1.69698	-1.1576	3.15403e-06	-1.64833	-1.1422
131808629	chr5:131808629:A:G	2.3372e-07	-1.78844e-10	-1.21328	1.51913e-05	-1.78844e-10	-1.21849
131808785	chr5:131808785:G:T	2.3345e-07	-1.78844e-10	-1.21443	1.5422e-05	-1.78844e-10	-1.20342
131809504	chr5:131809504:A:C	8.9558e-08	-1.68613	-0.486382	6.81243e-06	-1.67363	-0.346829
131809517	chr5:131809517:C:T	9.53934e-08	-1.05709	-1.0523	3.48005e-06	-1.74759	-0.944572
131810021	chr5:131810021:C:T	3.15349e-07	-1.78844e-10	-0.913719	2.05369e-05	-1.78844e-10	-0.916988
131810329	chr5:131810329:A:T	2.81552e-07	-1.02708	-2.61742e-10	1.79668e-05	-1.05068	-2.61742e-10
131811108	chr5:131811108:G:A	3.20072e-07	-1.78844e-10	-0.898851	2.0847e-05	-1.78844e-10	-0.902002
131811300	chr5:131811300:T:C	9.26246e-08	-0.919952	-1.21889	2.7809e-06	-1.73063	-1.1858
131811642	chr5:131811642:T:C	2.34643e-07	-1.78844e-10	-1.20933	1.52134e-05	-1.78844e-10	-1.21704
131812292	chr5:131812292:A:G	3.1791e-07	-1.78844e-10	-0.90563	2.07042e-05	-1.78844e-10	-0.908875
131813761	chr5:131813761:A:G	2.79124e-07	-1.78844e-10	-1.03574	1.80635e-05	-1.78844e-10	-1.04532
131813936	chr5:131813936:C:T	2.32424e-07	-1.78844e-10	-1.21884	1.51934e-05	-1.78844e-10	-1.21835
131814399	chr5:131814399:T:C	2.52709e-07	-1.78844e-10	-1.13516	1.61366e-05	-1.78844e-10	-1.15812
131814900	chr5:131814900:G:T	2.68639e-07	-0.850153	-0.223876	1.27872e-05	-1.37177	-0.0189936
131815123	chr5:131815123:C:CATG	3.5276e-07	-0.794592	-0.00701862	1.63213e-05	-1.3331	0.186356
131815195	chr5:131815195:C:T	3.18363e-07	-1.78844e-10	-0.904206	2.07339e-05	-1.78844e-10	-0.907443
131816418	chr5:131816418:T:C	1.32998e-07	-1.78371	0.00664664	1.79897e-05	-1.14443	0.0950144
131816561	chr5:131816561:A:G	4.37432e-07	-1.78844e-10	-0.586478	2.80387e-05	-1.78844e-10	-0.605627
131816595	chr5:131816595:G:A	2.55762e-07	-1.78844e-10	-1.12315	1.62218e-05	-1.78844e-10	-1.15286
131816807	chr5:131816807:T:C	2.55428e-07	-1.78844e-10	-1.12446	1.72715e-05	-1.78844e-10	-1.09015
131816837	chr5:131816837:T:C	3.94417e-07	-1.78844e-10	-0.68999	3.14747e-05	-1.78844e-10	-0.490028
131816882	chr5:131816882:T:C	1.09628e-07	-0.888232	-1.08208	3.49639e-06	-1.69762	-0.989862
131817345	chr5:131817345:C:G	8.80931e-07	-1.78844e-10	0.113581	7.08341e-05	-1.78844e-10	0.321129
131817573	chr5:131817573:G:A	2.33758e-07	-1.78844e-10	-1.21311	1.51875e-05	-1.78844e-10	-1.21874
131817602	chr5:131817602:C:T	1.32307e-07	-0.811327	-0.970949	4.21702e-06	-1.67313	-0.82695
131817872	chr5:131817872:A:G	4.08947e-07	-1.78844e-10	-0.653812	3.28457e-05	-1.78844e-10	-0.44739
131818637	chr5:131818637:GAAT:G	3.03415e-07	-1.78844e-10	-0.952297	1.9462e-05	-1.78844e-10	-0.970748
131818747	chr5:131818747:G:T	3.93414e-07	-1.78844e-10	-0.692535	3.13803e-05	-1.78844e-10	-0.493032
131819327	chr5:131819327:C:T	1.07273e-07	-0.958549	-1.03348	3.67137e-06	-1.7225	-0.916146
131820436	chr5:131820436:A:G	3.63186e-07	-0.823685	0.0512024	1.70324e-05	-1.35263	0.248535
131820714	chr5:131820714:A:G	2.43735e-07	-1.78844e-10	-1.17132	1.61737e-05	-1.78844e-10	-1.15583
131821089	chr5:131821089:T:C	2.34233e-07	-1.78844e-10	-1.21108	1.52036e-05	-1.78844e-10	-1.21768
131821133	chr5:131821133:C:T	3.03964e-07	-1.78844e-10	-0.950489	1.94956e-05	-1.78844e-10	-0.969021
131821191	chr5:131821191:G:A	2.78726e-07	-1.78844e-10	-1.03717	1.80385e-05	-1.78844e-10	-1.0467
131822223	chr5:131822223:TC:T	2.78937e-07	-1.78844e-10	-1.03641	1.80517e-05	-1.78844e-10	-1.04597
131822831	chr5:131822831:A:G	2.56839e-07	-1.78844e-10	-1.11895	1.63555e-05	-1.78844e-10	-1.14465
131823074	chr5:131823074:C:T	3.07745e-07	-0.837777	-0.100349	1.46491e-05	-1.37167	0.116833
131823405	chr5:131823405:C:A	2.53864e-07	-1.78844e-10	-1.1306	1.62004e-05	-1.78844e-10	-1.15418
131823467	chr5:131823467:A:AAGAG	2.46157e-07	-1.78844e-10	-1.16143	1.63964e-05	-1.78844e-10	-1.14215
131824307	chr5:131824307:G:A	2.83843e-07	-1.78844e-10	-1.01898	1.92108e-05	-1.78844e-10	-0.983737
131824344	chr5:131824344:G:A	3.22741e-07	-0.890548	-2.61742e-10	1.13341e-05	-1.51139	-2.61742e-10
131824622	chr5:131824622:A:C	2.80886e-07	-1.78844e-10	-1.02945	1.80813e-05	-1.78844e-10	-1.04433
131825063	chr5:131825063:G:T	3.81983e-07	-1.78844e-10	-0.722022	3.03114e-05	-1.78844e-10	-0.527687
131825090	chr5:131825090:C:T	3.74358e-07	-1.78844e-10	-0.742186	2.96073e-05	-1.78844e-10	-0.551189
131825550	chr5:131825550:G:A	2.45955e-07	-1.78844e-10	-1.16225	1.65041e-05	-1.78844e-10	-1.1356
131825600	chr5:131825600:C:A	2.71433e-07	-1.78844e-10	-1.06368	1.70493e-05	-1.78844e-10	-1.1031
131826148	chr5:131826148:G:A	2.32492e-07	-1.78844e-10	-1.21854	1.51873e-05	-1.78844e-10	-1.21875
131826431	chr5:131826431:C:T	3.21976e-07	-0.847543	-0.0453805	1.50099e-05	-1.37546	0.144958
131826757	chr5:131826757:CA:C	1.53511e-07	-1.79594	0.16232	1.84058e-05	-1.30569	0.279138
131827004	chr5:131827004:A:T	4.82006e-08	-1.63944	-1.15258	3.39893e-06	-1.57932	-1.13643
131827329	chr5:131827329:G:A	1.1454e-07	-0.853078	-1.0734	3.56412e-06	-1.68904	-0.979255
131828001	chr5:131828001:C:T	3.01696e-06	1.34461	-2.61742e-10	0.000278583	1.6905	-2.61742e-10
131828201	chr5:131828201:G:GA	1.30707e-07	-1.79444	-2.61742e-10	8.56778e-06	-1.7912	-2.61742e-10
131828815	chr5:131828815:A:G	3.03394e-07	-1.78844e-10	-0.952366	1.94603e-05	-1.78844e-10	-0.970834
131829066	chr5:131829066:T:A	2.7905e-07	-1.78844e-10	-1.03601	1.80586e-05	-1.78844e-10	-1.04559
131829278	chr5:131829278:T:G	2.34008e-07	-1.78844e-10	-1.21204	1.54445e-05	-1.78844e-10	-1.20196
131829313	chr5:131829313:C:T	8.17069e-07	-0.568698	0.607023	4.50807e-05	-1.21658	1.08582
131830045	chr5:131830045:G:A	9.28822e-08	-1.08311	-1.05295	3.4541e-06	-1.75474	-0.944905
131830335	chr5:131830335:T:A	2.67542e-07	-1.78844e-10	-1.07812	1.8153e-05	-1.78844e-10	-1.04037
131830497	chr5:131830497:G:A	3.15299e-07	-1.78844e-10	-0.913877	2.05337e-05	-1.78844e-10	-0.917142
131830576	chr5:131830576:T:C	2.30214e-07	-1.69436	0.465973	1.82157e-05	-1.66402	0.627093
131831548	chr5:131831548:C:T	2.32705e-07	-1.78844e-10	-1.21763	1.51842e-05	-1.78844e-10	-1.21895
131832007	chr5:131832007:C:T	1.77239e-07	-1.6852	0.195297	1.38056e-05	-1.67195	0.357812
131832071	chr5:131832071:C:T	3.44934e-07	-1.78844e-10	-0.824044	2.68435e-05	-1.78844e-10	-0.649187
131832142	chr5:131832142:G:A	2.36909e-07	-1.78844e-10	-1.19972	1.56408e-05	-1.78844e-10	-1.18933
131832238	chr5:131832238:T:C	1.35767e-07	-1.76486	0.00840478	2.00558e-05	-1.03995	0.0992622
131832331	chr5:131832331:T:G	2.45825e-07	-1.78844e-10	-1.16278	1.64936e-05	-1.78844e-10	-1.13624
131832412	chr5:131832412:G:A	2.37174e-07	-1.1986	-2.61742e-10	1.66983e-05	-1.1239	-2.61742e-10
131833244	chr5:131833244:C:T	8.62811e-08	-0.991056	-1.21873	2.72378e-06	-1.74901	-1.18818
131833425	chr5:131833425:G:A	4.10582e-07	-0.553323	-0.0964992	7.71743e-06	-1.4709	-0.424832
131833488	chr5:131833488:C:T	2.68571e-07	-1.78844e-10	-1.07428	1.68913e-05	-1.78844e-10	-1.11241
131834596	chr5:131834596:G:T	8.41923e-07	-1.78844e-10	0.0682903	6.74658e-05	-1.78844e-10	0.27241
131835249	chr5:131835249:TATATG:T	3.97836e-07	-1.78844e-10	-0.68136	3.17968e-05	-1.78844e-10	-0.479845
131835500	chr5:131835500:G:C	3.86581e-07	-1.78844e-10	-0.710056	3.07394e-05	-1.78844e-10	-0.513665
131835534	chr5:131835534:A:G	2.33456e-07	-1.78844e-10	-1.21441	1.54227e-05	-1.78844e-10	-1.20337
131835558	chr5:131835558:G:A	9.88034e-08	-1.03784	-1.03642	3.57946e-06	-1.74377	-0.920226
131835687	chr5:131835687:G:A	5.4057e-07	-1.78844e-10	-0.374775	3.40903e-05	-1.78844e-10	-0.410197
131836503	chr5:131836503:C:T	2.58513e-07	-1.78844e-10	-1.11245	1.6591e-05	-1.78844e-10	-1.13035
131836788	chr5:131836788:A:G	2.33622e-07	-1.78844e-10	-1.21369	1.51896e-05	-1.78844e-10	-1.2186
131837086	chr5:131837086:A:C	3.51148e-07	-1.78844e-10	-0.806191	2.38454e-05	-1.78844e-10	-0.76762
131837110	chr5:131837110:C:A	1.04022e-07	-0.972498	-1.0503	3.56311e-06	-1.72751	-0.941072
131837193	chr5:131837193:T:C	8.16008e-07	-0.762139	0.799165	4.64731e-05	-1.36004	1.2597
131837413	chr5:131837413:C:T	3.35328e-07	-0.77618	-0.0761096	1.52406e-05	-1.32758	0.11233
131837469	chr5:131837469:T:A	9.18637e-08	-1.67212	-0.474969	6.79066e-06	-1.68698	-0.336686
131838408	chr5:131838408:T:A	1.32034e-07	-1.78263	-0.00170755	1.80178e-05	-1.1354	0.0875478
131838522	chr5:131838522:A:G	1.1197e-07	-0.845391	-1.10378	3.44346e-06	-1.68444	-1.0183
131838659	chr5:131838659:T:C	2.35977e-07	-1.78844e-10	-1.20366	1.56305e-05	-1.78844e-10	-1.18999
131838807	chr5:131838807:C:T	3.74295e-07	-1.78844e-10	-0.742354	2.96111e-05	-1.78844e-10	-0.551062
131839062	chr5:131839062:CATT:C	3.13215e-07	-1.78844e-10	-0.92051	2.03898e-05	-1.78844e-10	-0.924176
131839565	chr5:131839565:G:A	1.07914e-07	-0.867909	-1.11816	3.34386e-06	-1.69443	-1.03766
131839891	chr5:131839891:A:G	1.42996e-07	-1.70458	-2.61742e-10	1.32712e-05	-1.35362	-2.61742e-10
131840020	chr5:131840020:G:A	2.65638e-07	-1.78844e-10	-1.08527	1.72181e-05	-1.78844e-10	-1.09325
131840268	chr5:131840268:C:T	2.89824e-07	-1.78844e-10	-0.998124	1.86264e-05	-1.78844e-10	-1.01463
131840347	chr5:131840347:T:A	2.33464e-07	-1.78844e-10	-1.21437	1.54238e-05	-1.78844e-10	-1.2033
131840608	chr5:131840608:C:CT	4.5506e-08	-1.69109	-1.15847	3.1765e-06	-1.64026	-1.14317
131840800	chr5:131840800:C:T	3.95853e-07	-0.686357	-2.61742e-10	1.4502e-05	-1.26492	-2.61742e-10
131840951	chr5:131840951:C:T	2.84898e-07	-0.813601	-0.201667	1.33437e-05	-1.3548	0.00663566
131841209	chr5:131841209:T:C	1.35064e-07	-1.09795	-0.663699	4.94433e-06	-1.74742	-0.593544
131841224	chr5:131841224:A:G	8.74103e-08	-0.979292	-1.21749	2.70976e-06	-1.74636	-1.196
131841412	chr5:131841412:C:T	2.20734e-07	-1.27044	-2.61742e-10	1.34305e-05	-1.34168	-2.61742e-10
131841787	chr5:131841787:T:C	2.54294e-07	-1.78844e-10	-1.12891	1.6224e-05	-1.78844e-10	-1.15272
131842145	chr5:131842145:T:C	9.85425e-08	-1.73395	-0.342958	8.63355e-06	-1.61277	-0.170786
131842251	chr5:131842251:C:T	3.50458e-07	-1.78844e-10	-0.808157	2.37949e-05	-1.78844e-10	-0.769738
131842415	chr5:131842415:T:G	2.75761e-07	-1.78844e-10	-1.04786	1.78551e-05	-1.78844e-10	-1.05692
131842960	chr5:131842960:C:T	2.42895e-07	-1.78844e-10	-1.17477	1.55409e-05	-1.78844e-10	-1.19573
131843496	chr5:131843496:C:T	9.78595e-08	-1.00649	-1.07737	3.4217e-06	-1.73637	-0.972699
131844028	chr5:131844028:G:A	9.52478e-08	-1.68414	-0.42678	5.40227e-06	-1.71695	-0.535439
131844093	chr5:131844093:G:A	3.79091e-07	-1.78844e-10	-0.729622	3.00412e-05	-1.78844e-10	-0.536641
131844212	chr5:131844212:G:A	3.50458e-07	-1.78844e-10	-0.808157	2.37949e-05	-1.78844e-10	-0.769738
131845121	chr5:131845121:T:C	2.55588e-07	-1.78844e-10	-1.12383	1.71205e-05	-1.78844e-10	-1.09894
131845260	chr5:131845260:A:G	4.87893e-07	-0.858494	0.381191	2.37011e-05	-1.37336	0.59967
131845419	chr5:131845419:T:C	2.33623e-07	-1.78844e-10	-1.21369	1.51885e-05	-1.78844e-10	-1.21867
131845587	chr5:131845587:C:T	3.39644e-07	-0.785489	-0.0540106	1.55972e-05	-1.3279	0.135777
131846043	chr5:131846043:C:T	2.42877e-07	-1.78844e-10	-1.17484	1.55402e-05	-1.78844e-10	-1.19578
131846059	chr5:131846059:A:G	2.34883e-07	-1.78844e-10	-1.20831	1.55814e-05	-1.78844e-10	-1.19313
131846208	chr5:131846208:C:G	2.3267e-07	-1.78844e-10	-1.21778	1.52592e-05	-1.78844e-10	-1.21403
131847272	chr5:131847272:T:TA	2.62897e-07	-1.78844e-10	-1.09564	1.70417e-05	-1.78844e-10	-1.10355
131847940	chr5:131847940:T:C	2.32426e-07	-1.78844e-10	-1.21883	1.51846e-05	-1.78844e-10	-1.21893
131848051	chr5:131848051:C:A	3.14585e-07	-1.78844e-10	-0.916144	2.04882e-05	-1.78844e-10	-0.919363
131848094	chr5:131848094:C:T	2.41761e-07	-1.78844e-10	-1.17945	1.54906e-05	-1.78844e-10	-1.19898
131848186	chr5:131848186:C:T	2.36127e-07	-1.78844e-10	-1.20303	1.53796e-05	-1.78844e-10	-1.20617
131848218	chr5:131848218:G:A	2.57244e-07	-1.78844e-10	-1.11737	1.74142e-05	-1.78844e-10	-1.08192
131848505	chr5:131848505:G:C	2.55543e-07	-1.78844e-10	-1.12401	1.72805e-05	-1.78844e-10	-1.08963
131848645	chr5:131848645:G:A	2.55447e-07	-1.78844e-10	-1.12438	1.7273e-05	-1.78844e-10	-1.09007
131848746	chr5:131848746:C:T	2.943e-07	-0.899619	-0.0831797	1.39917e-05	-1.40489	0.104144
131848754	chr5:131848754:T:C	2.70472e-07	-1.78844e-10	-1.06723	1.75198e-05	-1.78844e-10	-1.07588
131849156	chr5:131849156:G:A	2.49712e-07	-1.78844e-10	-1.14709	1.79078e-05	-1.78844e-10	-1.05397
131851053	chr5:131851053:T:C	3.56845e-07	-1.78844e-10	-0.790098	2.42635e-05	-1.78844e-10	-0.750239
131851489	chr5:131851489:T:C	3.11724e-07	-1.78844e-10	-0.925281	2.03002e-05	-1.78844e-10	-0.928581
131852133	chr5:131852133:T:C	3.28978e-07	-0.731794	-0.139612	1.47229e-05	-1.29922	0.0494132
131852157	chr5:131852157:C:A	2.42877e-07	-1.78844e-10	-1.17484	1.55402e-05	-1.78844e-10	-1.19578
131852387	chr5:131852387:G:C	2.39723e-07	-1.78844e-10	-1.18791	1.5691e-05	-1.78844e-10	-1.18612
131852810	chr5:131852810:C:A	3.10966e-07	-0.814535	-0.113179	1.4238e-05	-1.35554	0.0722435
131853134	chr5:131853134:T:A	1.20483e-07	-1.78255	-0.0933407	1.63927e-05	-1.13545	-0.00692188
131853514	chr5:131853514:A:G	2.5237e-07	-1.78844e-10	-1.1365	1.63702e-05	-1.78844e-10	-1.14375
131853716	chr5:131853716:A:G	5.19583e-06	-1.78844e-10	1.88821	0.000289325	-1.78844e-10	1.72834
131854104	chr5:131854104:T:C	2.75577e-07	-1.78844e-10	-1.04853	1.78436e-05	-1.78844e-10	-1.05756
131854641	chr5:131854641:AAC:A	2.63683e-07	-1.78844e-10	-1.09265	1.66004e-05	-1.78844e-10	-1.12979
131854913	chr5:131854913:A:C	2.63836e-07	-1.78844e-10	-1.09207	1.80501e-05	-1.78844e-10	-1.04606
131854993	chr5:131854993:A:G	4.0693e-07	-1.78844e-10	-0.658757	3.27556e-05	-1.78844e-10	-0.450138
131855914	chr5:131855914:A:C	4.37273e-07	-1.78844e-10	-0.586841	2.80284e-05	-1.78844e-10	-0.605992
131856158	chr5:131856158:C:G	2.86643e-07	-1.78844e-10	-1.00916	1.84238e-05	-1.78844e-10	-1.02557
131856369	chr5:131856369:TC:T	3.15144e-07	-1.78844e-10	-0.914368	2.05239e-05	-1.78844e-10	-0.917623
131856476	chr5:131856476:A:G	5.67752e-07	-1.78844e-10	-0.325715	3.65264e-05	-1.78844e-10	-0.341176
131857038	chr5:131857038:T:C	2.5192e-07	-1.78844e-10	-1.13829	1.69888e-05	-1.78844e-10	-1.10666
131857101	chr5:131857101:G:A	5.30544e-07	-1.78844e-10	-0.393496	3.35336e-05	-1.78844e-10	-0.426662
131857626	chr5:131857626:C:T	3.00746e-07	-1.78844e-10	-0.961134	1.92924e-05	-1.78844e-10	-0.979501
131857978	chr5:131857978:G:A	1.22567e-07	-1.79585	-0.0628898	1.39859e-05	-1.32614	0.0249777
131858283	chr5:131858283:C:T	2.34691e-07	-1.78844e-10	-1.20913	1.52147e-05	-1.78844e-10	-1.21695
131858376	chr5:131858376:G:T	2.32715e-07	-1.78844e-10	-1.21758	1.52662e-05	-1.78844e-10	-1.21357
131858686	chr5:131858686:C:T	2.54173e-07	-1.78844e-10	-1.12938	1.62109e-05	-1.78844e-10	-1.15353
131858687	chr5:131858687:G:A	3.51096e-07	-1.78844e-10	-0.80634	2.38404e-05	-1.78844e-10	-0.767829
131858817	chr5:131858817:G:A	5.52514e-07	-1.78844e-10	-0.35292	4.6228e-05	-1.78844e-10	-0.105626
131858902	chr5:131858902:T:A	2.47409e-07	-1.78844e-10	-1.15636	1.58388e-05	-1.78844e-10	-1.17675
131859309	chr5:131859309:C:T	3.40766e-07	-0.756386	-0.0798165	1.53783e-05	-1.31468	0.108423
131859766	chr5:131859766:C:T	2.77952e-07	-1.78844e-10	-1.03995	1.80158e-05	-1.78844e-10	-1.04796
131860449	chr5:131860449:G:T	4.80759e-07	-1.78844e-10	-0.492032	3.88875e-05	-1.78844e-10	-0.27854
131860673	chr5:131860673:T:C	2.41235e-07	-1.78844e-10	-1.18163	1.6943e-05	-1.78844e-10	-1.10936
131861107	chr5:131861107:T:G	3.04393e-07	-1.78844e-10	-0.949078	1.9811e-05	-1.78844e-10	-0.952973
131861398	chr5:131861398:AG:A	6.84018e-07	-1.78844e-10	-0.139415	4.42729e-05	-1.78844e-10	-0.148838
131861533	chr5:131861533:C:G	3.09144e-07	-1.78844e-10	-0.933592	1.98093e-05	-1.78844e-10	-0.953058
131861713	chr5:131861713:T:C	2.32978e-07	-1.78844e-10	-1.21645	1.51845e-05	-1.78844e-10	-1.21894
131861778	chr5:131861778:T:C	9.58191e-08	-1.63844	-0.466499	6.67283e-06	-1.71448	-0.326691
131862015	chr5:131862015:A:G	4.26702e-07	-1.78844e-10	-0.611314	3.46202e-05	-1.78844e-10	-0.394775
131862319	chr5:131862319:A:T	6.33443e-07	-1.78844e-10	-0.216229	5.62433e-05	-1.78844e-10	0.0904757
131862675	chr5:131862675:G:A	1.30537e-07	-1.79574	-2.61742e-10	9.9807e-06	-1.63856	-2.61742e-10
131862959	chr5:131862959:C:A	3.03811e-07	-0.828668	-0.122326	1.40093e-05	-1.36195	0.0624623
131862971	chr5:131862971:T:C	2.32417e-07	-1.78844e-10	-1.21887	1.51843e-05	-1.78844e-10	-1.21895
131863084	chr5:131863084:C:T	3.06185e-07	-0.81545	-0.127761	1.4044e-05	-1.35368	0.0566607
131863087	chr5:131863087:T:C	1.16288e-07	-0.823918	-1.08741	3.54939e-06	-1.67906	-0.993371
131863988	chr5:131863988:G:A	2.60281e-07	-1.78844e-10	-1.10564	1.77603e-05	-1.78844e-10	-1.06225
131864076	chr5:131864076:G:C	2.32498e-07	-1.78844e-10	-1.21852	1.51967e-05	-1.78844e-10	-1.21813
131864178	chr5:131864178:T:C	1.36558e-07	-1.75065	-2.61742e-10	1.11797e-05	-1.52511	-2.61742e-10
131864204	chr5:131864204:T:G	2.3511e-07	-1.78844e-10	-1.20734	1.55529e-05	-1.78844e-10	-1.19496
131864539	chr5:131864539:T:A	1.32862e-07	-1.77809	-2.61742e-10	1.16775e-05	-1.48155	-2.61742e-10
131865375	chr5:131865375:A:G	3.11061e-07	-1.78844e-10	-0.927409	2.02642e-05	-1.78844e-10	-0.930356
131865386	chr5:131865386:A:AT	6.96754e-08	-1.65596	-0.767588	6.45178e-06	-1.40739	-0.667466
131865456	chr5:131865456:T:C	2.55543e-07	-1.78844e-10	-1.12401	1.72805e-05	-1.78844e-10	-1.08963
131865486	chr5:131865486:C:T	8.7901e-07	-0.821999	0.933396	5.23291e-05	-1.39493	1.41327
131865504	chr5:131865504:C:A	7.82531e-08	-1.08912	-1.21833	2.66232e-06	-1.76833	-1.19168
131866255	chr5:131866255:T:C	3.03788e-07	-1.78844e-10	-0.951068	1.94848e-05	-1.78844e-10	-0.969575
131866417	chr5:131866417:C:T	1.68905e-06	-1.78844e-10	0.764522	0.000138868	-1.78844e-10	0.994314
131866608	chr5:131866608:T:C	7.85205e-07	-1.78844e-10	-0.00145422	4.36879e-05	-1.78844e-10	-0.162141
131866764	chr5:131866764:G:A	9.58948e-08	-1.0388	-1.06534	3.45147e-06	-1.74339	-0.957019
131866813	chr5:131866813:T:C	1.77265e-07	-1.48976	-2.61742e-10	8.91658e-06	-1.7513	-2.61742e-10
131866932	chr5:131866932:T:C	2.77285e-07	-0.932626	-0.109728	1.3335e-05	-1.42496	0.0761348
131867231	chr5:131867231:T:G	4.37274e-07	-0.586838	-2.61742e-10	1.03078e-05	-1.60631	-2.61742e-10
131867594	chr5:131867594:T:G	5.9426e-07	-1.78844e-10	-0.280081	5.0305e-05	-1.78844e-10	-0.0211076
131868093	chr5:131868093:GT:G	3.50447e-07	-1.78844e-10	-0.80819	2.37939e-05	-1.78844e-10	-0.769784
131868229	chr5:131868229:A:G	2.84939e-07	-1.78844e-10	-1.01512	1.92912e-05	-1.78844e-10	-0.979564
131868333	chr5:131868333:C:T	3.09415e-07	-1.78844e-10	-0.932714	1.98262e-05	-1.78844e-10	-0.952205
131868816	chr5:131868816:G:A	5.65997e-08	-1.71003	-0.921361	3.88496e-06	-1.62048	-0.96162
131868966	chr5:131868966:A:G	2.92907e-07	-0.912774	-0.0747705	1.40494e-05	-1.41124	0.114606
131870142	chr5:131870142:AT:A	3.13131e-07	-0.819101	-0.101675	1.4426e-05	-1.35542	0.0852357
131870195	chr5:131870195:T:C	2.32932e-07	-1.78844e-10	-1.21665	1.60816e-05	-1.78844e-10	-1.16154
131870716	chr5:131870716:G:A	2.70039e-07	-1.78844e-10	-1.06883	1.8369e-05	-1.78844e-10	-1.02855
131870769	chr5:131870769:C:G	2.75577e-07	-1.78844e-10	-1.04853	1.78436e-05	-1.78844e-10	-1.05756
131870868	chr5:131870868:T:A	3.78565e-07	-1.78844e-10	-0.731012	3.00021e-05	-1.78844e-10	-0.537944
131871197	chr5:131871197:A:G	2.79449e-07	-1.07336	0.0387764	1.40808e-05	-1.52754	0.233142
131871201	chr5:131871201:A:T	3.06469e-07	-0.855091	-0.087193	1.44002e-05	-1.37285	0.100875
131871271	chr5:131871271:G:A	2.75577e-07	-1.78844e-10	-1.04853	1.78436e-05	-1.78844e-10	-1.05756
131871412	chr5:131871412:A:T	2.78575e-07	-0.975411	-0.0623021	1.34649e-05	-1.4593	0.120174
131871508	chr5:131871508:A:G	3.19719e-07	-1.78844e-10	-0.899955	2.08199e-05	-1.78844e-10	-0.903304
131871665	chr5:131871665:C:T	5.4153e-08	-1.79473	-0.880853	3.98705e-06	-1.53985	-1.01631
131871846	chr5:131871846:C:A	2.32712e-07	-1.78844e-10	-1.2176	1.52658e-05	-1.78844e-10	-1.2136
131871848	chr5:131871848:G:A	2.93015e-07	-0.987175	-2.61742e-10	2.75799e-05	-0.622126	-2.61742e-10
131872160	chr5:131872160:C:T	3.98035e-07	-1.78844e-10	-0.680858	3.19009e-05	-1.78844e-10	-0.476578
131872320	chr5:131872320:A:T	3.78808e-07	-1.78844e-10	-0.73037	3.00243e-05	-1.78844e-10	-0.537203
131872513	chr5:131872513:A:T	2.77905e-07	-0.904149	-0.135971	1.32956e-05	-1.40511	0.0533399
131872542	chr5:131872542:G:A	2.44106e-07	-1.78844e-10	-1.1698	1.62288e-05	-1.78844e-10	-1.15242
131872590	chr5:131872590:G:T	3.71389e-07	-1.78844e-10	-0.750148	2.93304e-05	-1.78844e-10	-0.560588
131872614	chr5:131872614:C:A	1.02264e-06	-1.78844e-10	0.262744	6.97352e-05	-1.78844e-10	0.305495
131872761	chr5:131872761:A:G	2.88366e-07	-1.78844e-10	-1.00317	1.97415e-05	-1.78844e-10	-0.956488
131873018	chr5:131873018:C:A	1.09428e-07	-1.01591	-0.956221	3.96183e-06	-1.73721	-0.825297
131873094	chr5:131873094:C:T	5.21891e-08	-1.49581	-1.21672	2.66261e-06	-1.75038	-1.20953
131873141	chr5:131873141:T:C	4.15227e-07	-0.638573	-2.61742e-10	6.19829e-05	0.187647	-2.61742e-10
131873522	chr5:131873522:A:G	2.54948e-07	-1.78844e-10	-1.12634	1.62506e-05	-1.78844e-10	-1.15108
131873622	chr5:131873622:T:C	2.46203e-07	-1.78844e-10	-1.16124	1.57243e-05	-1.78844e-10	-1.184
131873645	chr5:131873645:G:A	1.11349e-07	-1.79593	-0.158803	1.29524e-05	-1.30271	-0.0752188
131873681	chr5:131873681:A:C	3.0525e-07	-1.78844e-10	-0.946268	1.96284e-05	-1.78844e-10	-0.962232
131873767	chr5:131873767:A:G	2.60223e-07	-1.78844e-10	-1.10586	1.76483e-05	-1.78844e-10	-1.06857
131874082	chr5:131874082:T:G	2.36993e-07	-1.78844e-10	-1.19937	1.52957e-05	-1.78844e-10	-1.21164
131874128	chr5:131874128:A:G	3.03748e-07	-1.78844e-10	-0.951199	1.94822e-05	-1.78844e-10	-0.96971
131874531	chr5:131874531:A:T	2.82815e-07	-1.78844e-10	-1.0226	1.83178e-05	-1.78844e-10	-1.03134
131874550	chr5:131874550:G:A	2.3361e-07	-1.78844e-10	-1.21375	1.53627e-05	-1.78844e-10	-1.20727
131874556	chr5:131874556:T:C	2.75577e-07	-1.78844e-10	-1.04853	1.78436e-05	-1.78844e-10	-1.05756
131874839	chr5:131874839:C:T	2.44859e-07	-1.78844e-10	-1.16672	1.56541e-05	-1.78844e-10	-1.18848
131875052	chr5:131875052:A:C	2.91228e-07	-1.78844e-10	-0.993293	1.97526e-05	-1.78844e-10	-0.955927
131875078	chr5:131875078:T:G	3.15539e-07	-1.78844e-10	-0.913116	2.05492e-05	-1.78844e-10	-0.916391
131875284	chr5:131875284:T:A	3.9963e-07	-0.67686	-2.61742e-10	1.45107e-05	-1.26433	-2.61742e-10
131875288	chr5:131875288:C:T	3.01459e-07	-1.78844e-10	-0.958763	1.93406e-05	-1.78844e-10	-0.977003
131875318	chr5:131875318:A:G	3.05658e-07	-0.711796	-0.233137	1.34323e-05	-1.285	-0.0565427
131875441	chr5:131875441:C:T	2.97309e-07	-1.78844e-10	-0.972627	2.24235e-05	-1.78844e-10	-0.829103
131875495	chr5:131875495:G:A	5.47915e-07	-0.361278	-2.61742e-10	9.80878e-06	-1.65593	-2.61742e-10
131875539	chr5:131875539:T:G	1.04113e-07	-0.953279	-1.06864	3.49637e-06	-1.71834	-0.96914
131875571	chr5:131875571:C:A	2.38609e-07	-1.78844e-10	-1.19257	1.51842e-05	-1.78844e-10	-1.21896
131876356	chr5:131876356:A:G	2.54064e-07	-1.78844e-10	-1.12981	1.66004e-05	-1.78844e-10	-1.12978
131876412	chr5:131876412:T:C	4.25264e-07	-1.00834	0.393652	2.15228e-05	-1.47854	0.608441
131877162	chr5:131877162:A:T	3.29724e-07	-1.78844e-10	-0.869142	2.53747e-05	-1.78844e-10	-0.705458
131877171	chr5:131877171:A:T	2.3465e-07	-1.78844e-10	-1.2093	1.52135e-05	-1.78844e-10	-1.21703
131878201	chr5:131878201:TG:T	3.92013e-07	-1.78844e-10	-0.696103	3.12557e-05	-1.78844e-10	-0.497008
131878334	chr5:131878334:G:A	3.45272e-07	-1.78844e-10	-0.823066	2.27032e-05	-1.78844e-10	-0.816706
131878428	chr5:131878428:C:T	2.34727e-07	-1.78844e-10	-1.20898	1.52158e-05	-1.78844e-10	-1.21688
131878456	chr5:131878456:A:G	2.557e-07	-1.78844e-10	-1.12339	1.72935e-05	-1.78844e-10	-1.08888
131878511	chr5:131878511:G:A	1.00651e-07	-1.00902	-1.04672	3.54056e-06	-1.73709	-0.937836
131878522	chr5:131878522:A:G	1.32597e-07	-1.79165	0.0115652	1.69002e-05	-1.21381	0.101921
131878540	chr5:131878540:C:T	2.52222e-07	-1.78844e-10	-1.13709	1.61098e-05	-1.78844e-10	-1.15978
131878661	chr5:131878661:T:C	3.09901e-07	-1.78844e-10	-0.931147	1.98579e-05	-1.78844e-10	-0.95061
131879385	chr5:131879385:TACA:T	2.75687e-07	-1.78844e-10	-1.04813	1.78507e-05	-1.78844e-10	-1.05717
131879735	chr5:131879735:T:C	2.9928e-07	-1.78844e-10	-0.966018	1.92155e-05	-1.78844e-10	-0.983495
131880461	chr5:131880461:C:G	2.34679e-07	-1.78844e-10	-1.20918	1.52143e-05	-1.78844e-10	-1.21697
131880734	chr5:131880734:G:T	2.78298e-07	-0.920344	-0.118364	1.32422e-05	-1.4228	0.0669979
131881235	chr5:131881235:C:A	2.60153e-07	-1.78844e-10	-1.10613	1.76467e-05	-1.78844e-10	-1.06866
131881251	chr5:131881251:G:C	2.72424e-07	-0.941818	-0.118223	1.31344e-05	-1.43123	0.067258
131881958	chr5:131881958:A:G	4.38096e-07	-1.78844e-10	-0.584962	3.56673e-05	-1.78844e-10	-0.364977
131882295	chr5:131882295:T:C	1.00346e-07	-1.00898	-1.0498	3.53415e-06	-1.73597	-0.940769
131882536	chr5:131882536:T:G	3.1063e-07	-1.78844e-10	-0.928796	1.99039e-05	-1.78844e-10	-0.948298
131882569	chr5:131882569:C:T	3.10267e-07	-1.78844e-10	-0.929966	1.98811e-05	-1.78844e-10	-0.949442
131883112	chr5:131883112:G:A	2.45711e-07	-1.78844e-10	-1.16324	1.56997e-05	-1.78844e-10	-1.18557
131883718	chr5:131883718:T:C	2.38412e-07	-1.1934	-2.61742e-10	1.44349e-05	-1.26957	-2.61742e-10
131884370	chr5:131884370:G:A	4.95146e-08	-1.77742	-0.987708	4.25065e-06	-1.46348	-1.02866
131884560	chr5:131884560:G:C	2.68487e-07	-1.78844e-10	-1.0746	1.7391e-05	-1.78844e-10	-1.08326
131886002	chr5:131886002:A:G	2.43727e-07	-1.78844e-10	-1.17135	1.56394e-05	-1.78844e-10	-1.18942
131886019	chr5:131886019:G:A	2.69215e-07	-1.78844e-10	-1.07189	1.81256e-05	-1.78844e-10	-1.04189
131886144	chr5:131886144:C:T	5.13658e-07	-0.425841	-2.61742e-10	1.49273e-05	-1.23602	-2.61742e-10
131886178	chr5:131886178:G:A	2.35749e-07	-1.78844e-10	-1.20463	1.52478e-05	-1.78844e-10	-1.21477
131886356	chr5:131886356:G:A	2.34694e-07	-1.78844e-10	-1.20912	1.52148e-05	-1.78844e-10	-1.21694
131886616	chr5:131886616:A:T	2.52138e-07	-1.78844e-10	-1.13742	1.61052e-05	-1.78844e-10	-1.16007
131886691	chr5:131886691:G:C	2.51105e-07	-1.78844e-10	-1.14153	1.67252e-05	-1.78844e-10	-1.12229
131887201	chr5:131887201:T:C	2.34561e-07	-1.78844e-10	-1.20968	1.5211e-05	-1.78844e-10	-1.21719
131887231	chr5:131887231:T:C	4.4322e-07	-1.78844e-10	-0.573332	2.83584e-05	-1.78844e-10	-0.59429
131887517	chr5:131887517:A:G	4.25575e-07	-1.78844e-10	-0.613958	3.45158e-05	-1.78844e-10	-0.397795
131887589	chr5:131887589:G:A	1.3275e-07	-1.77893	-2.61742e-10	8.62715e-06	-1.7843	-2.61742e-10
131888910	chr5:131888910:G:T	3.03563e-07	-1.78844e-10	-0.951809	1.94709e-05	-1.78844e-10	-0.970292
131889111	chr5:131889111:T:C	3.0757e-07	-0.825972	-0.112725	1.41687e-05	-1.36117	0.0729875
131889139	chr5:131889139:T:C	2.75903e-07	-1.78844e-10	-1.04735	1.78646e-05	-1.78844e-10	-1.05639
131889192	chr5:131889192:A:G	2.43011e-07	-1.78844e-10	-1.17429	1.5678e-05	-1.78844e-10	-1.18695
131889998	chr5:131889998:A:G	2.34703e-07	-1.78844e-10	-1.20908	1.52151e-05	-1.78844e-10	-1.21692
131890159	chr5:131890159:C:T	1.5325e-07	-1.63533	-2.61742e-10	1.112e-05	-1.53046	-2.61742e-10
131890282	chr5:131890282:C:T	3.17341e-07	-1.78844e-10	-0.907421	2.03167e-05	-1.78844e-10	-0.927766
131890539	chr5:131890539:A:G	5.70839e-07	-1.78844e-10	-0.320291	3.67247e-05	-1.78844e-10	-0.335761
131890572	chr5:131890572:T:C	5.71489e-07	-1.78844e-10	-0.319153	3.67664e-05	-1.78844e-10	-0.334627
131891706	chr5:131891706:C:T	1.25997e-07	-1.79597	-0.0351671	1.45957e-05	-1.31127	0.0527884
131891847	chr5:131891847:A:C	2.34601e-07	-1.78844e-10	-1.20951	1.52121e-05	-1.78844e-10	-1.21712
131891855	chr5:131891855:G:A	9.26811e-07	-1.78844e-10	0.164351	6.32276e-05	-1.78844e-10	0.20753
131891884	chr5:131891884:C:T	5.23551e-08	-1.74886	-0.960487	4.05097e-06	-1.54093	-0.999329
131891959	chr5:131891959:T:C	2.3692e-07	-1.78844e-10	-1.19968	1.53741e-05	-1.78844e-10	-1.20653
131892000	chr5:131892000:G:T	5.47806e-08	-1.73852	-0.925538	4.09046e-06	-1.56374	-0.966816
131892020	chr5:131892020:G:C	1.4094e-07	-0.715967	-1.0031	4.10592e-06	-1.63922	-0.887556
131892096	chr5:131892096:C:G	2.39463e-07	-1.78844e-10	-1.189	1.5186e-05	-1.78844e-10	-1.21884
131892348	chr5:131892348:T:C	3.10378e-07	-1.78844e-10	-0.929608	1.98876e-05	-1.78844e-10	-0.949115
131892544	chr5:131892544:G:A	2.80928e-07	-1.78844e-10	-1.0293	1.81808e-05	-1.78844e-10	-1.03885
131892639	chr5:131892639:A:G	2.39972e-07	-1.78844e-10	-1.18687	1.55156e-05	-1.78844e-10	-1.19737
131892905	chr5:131892905:C:CAGT	2.69395e-07	-1.78844e-10	-1.07122	1.69389e-05	-1.78844e-10	-1.1096
131892943	chr5:131892943:C:G	1.48313e-07	-1.66807	-2.61742e-10	9.38342e-06	-1.70027	-2.61742e-10
131892975	chr5:131892975:G:T	2.34671e-07	-1.78844e-10	-1.20921	1.52142e-05	-1.78844e-10	-1.21698
131892977	chr5:131892977:T:C	9.41466e-07	-0.857337	1.03738	5.77824e-05	-1.42001	1.53748
131893130	chr5:131893130:G:A	3.81306e-07	-1.78844e-10	-0.723795	3.02489e-05	-1.78844e-10	-0.529753
131893160	chr5:131893160:T:C	3.09443e-07	-1.78844e-10	-0.932626	1.98264e-05	-1.78844e-10	-0.952195
131893263	chr5:131893263:TG:T	2.6295e-07	-1.00257	-0.0928655	1.27744e-05	-1.47849	0.0867244
131893308	chr5:131893308:G:A	9.99614e-08	-1.70597	-0.356643	8.15595e-06	-1.65345	-0.187013
131893696	chr5:131893696:G:A	2.36571e-07	-1.78844e-10	-1.20115	1.52802e-05	-1.78844e-10	-1.21265
131893913	chr5:131893913:T:C	8.41166e-08	-1.64202	-0.593179	5.8294e-06	-1.71183	-0.464463
131894299	chr5:131894299:T:C	3.96173e-07	-1.78844e-10	-0.685549	3.16507e-05	-1.78844e-10	-0.484451
131894690	chr5:131894690:G:A	2.57521e-07	-1.1163	-2.61742e-10	1.0136e-05	-1.62312	-2.61742e-10
131895334	chr5:131895334:T:C	2.75577e-07	-1.78844e-10	-1.04853	1.78436e-05	-1.78844e-10	-1.05756
131895441	chr5:131895441:G:T	1.42071e-07	-1.71107	-2.61742e-10	9.00175e-06	-1.74179	-2.61742e-10
131895725	chr5:131895725:T:C	2.82991e-07	-1.02198	-2.61742e-10	1.79769e-05	-1.05012	-2.61742e-10
131895842	chr5:131895842:T:C	1.01398e-06	-0.701859	0.956095	5.84031e-05	-1.31447	1.44263
131895843	chr5:131895843:G:A	1.09741e-06	-1.78844e-10	0.333307	7.49279e-05	-1.78844e-10	0.377316
131895998	chr5:131895998:C:T	1.14377e-07	-0.862553	-1.06534	3.60439e-06	-1.69128	-0.965778
131896046	chr5:131896046:T:C	2.32711e-07	-1.78844e-10	-1.2176	1.53195e-05	-1.78844e-10	-1.21008
131896336	chr5:131896336:C:T	2.60807e-07	-1.78844e-10	-1.10362	1.69132e-05	-1.78844e-10	-1.11112
131896628	chr5:131896628:T:C	4.54738e-07	-1.78844e-10	-0.547676	2.91309e-05	-1.78844e-10	-0.567413
131897266	chr5:131897266:G:A	3.15173e-07	-0.829771	-0.0845076	1.4941e-05	-1.33857	0.103471
131897390	chr5:131897390:C:T	8.33856e-07	-1.78844e-10	0.0586616	5.24038e-05	-1.78844e-10	0.0197677
131897516	chr5:131897516:G:T	2.39439e-07	-1.78844e-10	-1.1891	1.67089e-05	-1.78844e-10	-1.12327
131897532	chr5:131897532:G:A	1.90277e-07	-0.996083	-0.422837	9.2218e-06	-1.45565	-0.261992
131897722	chr5:131897722:T:C	2.34718e-07	-1.78844e-10	-1.20901	1.52155e-05	-1.78844e-10	-1.21689
131897950	chr5:131897950:G:A	2.59206e-07	-1.78844e-10	-1.10978	1.75728e-05	-1.78844e-10	-1.07286
131898066	chr5:131898066:G:T	3.84107e-07	-1.78844e-10	-0.716478	3.05106e-05	-1.78844e-10	-0.521138
131898176	chr5:131898176:T:A	2.75577e-07	-1.78844e-10	-1.04853	1.78436e-05	-1.78844e-10	-1.05756
131899193	chr5:131899193:T:C	2.71335e-07	-1.78844e-10	-1.06405	1.79019e-05	-1.78844e-10	-1.0543
131899335	chr5:131899335:C:T	2.61296e-07	-1.78844e-10	-1.10174	1.65e-05	-1.78844e-10	-1.13585
131899404	chr5:131899404:C:A	2.61089e-07	-1.78844e-10	-1.10254	1.64889e-05	-1.78844e-10	-1.13652
131899578	chr5:131899578:G:C	8.67931e-07	-1.78844e-10	0.0987132	5.4584e-05	-1.78844e-10	0.0605302
131899581	chr5:131899581:T:G	1.04055e-06	-0.776016	1.05612	6.09118e-05	-1.35387	1.52409
131899878	chr5:131899878:G:T	2.86881e-07	-1.78844e-10	-1.00833	1.84485e-05	-1.78844e-10	-1.02423
131900652	chr5:131900652:A:G	3.83953e-07	-1.78844e-10	-0.716879	3.05902e-05	-1.78844e-10	-0.518533
131900865	chr5:131900865:G:A	2.63216e-07	-1.78844e-10	-1.09442	1.76752e-05	-1.78844e-10	-1.06705
131901171	chr5:131901171:A:G	2.9043e-07	-1.78844e-10	-0.996038	1.86663e-05	-1.78844e-10	-1.01249
131901584	chr5:131901584:C:G	2.8209e-07	-0.864792	-0.16038	1.32953e-05	-1.37397	0.0221685
131901854	chr5:131901854:T:C	2.4743e-07	-1.78844e-10	-1.15627	1.64558e-05	-1.78844e-10	-1.13854
131901906	chr5:131901906:A:G	1.06879e-07	-0.977868	-1.01784	3.7235e-06	-1.72861	-0.895934
131902058	chr5:131902058:T:A	2.32445e-07	-1.78844e-10	-1.21875	1.51848e-05	-1.78844e-10	-1.21891
131902120	chr5:131902120:C:T	3.15841e-07	-1.78844e-10	-0.912161	2.05699e-05	-1.78844e-10	-0.915382
131902269	chr5:131902269:C:T	2.67821e-07	-1.78844e-10	-1.07708	1.75073e-05	-1.78844e-10	-1.07659
131902674	chr5:131902674:T:C	2.48022e-07	-1.78844e-10	-1.15388	1.67713e-05	-1.78844e-10	-1.11954
131903177	chr5:131903177:T:C	1.95708e-07	-1.68906	0.298282	1.54374e-05	-1.66755	0.465131
131903224	chr5:131903224:A:G	3.05142e-07	-1.78844e-10	-0.946622	1.95571e-05	-1.78844e-10	-0.965872
131903428	chr5:131903428:T:C	2.48312e-07	-1.78844e-10	-1.15271	1.65185e-05	-1.78844e-10	-1.13473
131903994	chr5:131903994:A:G	2.464e-07	-1.78844e-10	-1.16044	1.57345e-05	-1.78844e-10	-1.18336
131904621	chr5:131904621:T:C	1.11863e-07	-0.929392	-1.02073	3.76403e-06	-1.71431	-0.899415
131904729	chr5:131904729:T:C	3.15311e-07	-1.78844e-10	-0.913838	2.05342e-05	-1.78844e-10	-0.917121
131905150	chr5:131905150:C:A	2.92156e-07	-0.953003	-0.0371067	1.4749e-05	-1.45769	0.20965
131905167	chr5:131905167:G:A	3.09417e-07	-1.78844e-10	-0.932709	1.98266e-05	-1.78844e-10	-0.952187
131905192	chr5:131905192:C:T	7.32426e-07	-0.927808	0.856772	4.52719e-05	-1.46467	1.33814
131905373	chr5:131905373:C:T	2.34951e-07	-1.78844e-10	-1.20802	1.52271e-05	-1.78844e-10	-1.21614
131905502	chr5:131905502:C:T	3.10367e-07	-1.78844e-10	-0.929642	1.98851e-05	-1.78844e-10	-0.949242
131905570	chr5:131905570:T:C	1.36157e-07	-1.75359	-2.61742e-10	8.58952e-06	-1.78867	-2.61742e-10
131905894	chr5:131905894:C:T	5.4696e-07	-1.78844e-10	-0.363023	3.48554e-05	-1.78844e-10	-0.388004
131905994	chr5:131905994:A:G	2.34089e-07	-1.78844e-10	-1.2117	1.52027e-05	-1.78844e-10	-1.21774
131906250	chr5:131906250:C:T	2.33002e-07	-1.78844e-10	-1.21635	1.51843e-05	-1.78844e-10	-1.21895
131906362	chr5:131906362:G:A	1.05051e-07	-0.913698	-1.09926	3.38433e-06	-1.70729	-1.01276
131906525	chr5:131906525:T:A	1.09186e-07	-0.908854	-1.06549	3.55125e-06	-1.70599	-0.965917
131906539	chr5:131906539:T:TA	1.33574e-07	-1.06681	-0.705936	4.7658e-06	-1.73997	-0.63778
131906676	chr5:131906676:C:T	5.76682e-08	-1.6834	-0.929297	3.7327e-06	-1.65367	-0.968408
131906813	chr5:131906813:A:T	3.08038e-07	-0.808968	-0.128207	1.41179e-05	-1.34877	0.0569995
131906825	chr5:131906825:T:C	2.33905e-07	-1.78844e-10	-1.21248	1.54353e-05	-1.78844e-10	-1.20255
131907002	chr5:131907002:C:T	3.15068e-07	-1.78844e-10	-0.91461	2.05186e-05	-1.78844e-10	-0.917882
131907488	chr5:131907488:T:G	2.90086e-07	-1.78844e-10	-0.99722	1.86493e-05	-1.78844e-10	-1.0134
131907705	chr5:131907705:C:T	2.67853e-07	-1.78844e-10	-1.07696	1.75096e-05	-1.78844e-10	-1.07646
131908166	chr5:131908166:A:G	2.75577e-07	-1.78844e-10	-1.04853	1.78436e-05	-1.78844e-10	-1.05756
131908261	chr5:131908261:G:A	2.58384e-07	-1.78844e-10	-1.11295	1.73129e-05	-1.78844e-10	-1.08776
131908485	chr5:131908485:G:A	3.97195e-07	-1.78844e-10	-0.682971	3.18277e-05	-1.78844e-10	-0.478873
131908554	chr5:131908554:A:G	3.16416e-07	-1.78844e-10	-0.910342	2.14603e-05	-1.78844e-10	-0.873008
131908767	chr5:131908767:C:T	3.03347e-06	1.35006	-2.61742e-10	0.000279616	1.69421	-2.61742e-10
131908894	chr5:131908894:A:G	4.02723e-07	-1.78844e-10	-0.669149	3.23608e-05	-1.78844e-10	-0.462264
131908929	chr5:131908929:A:G	2.7849e-07	-1.78844e-10	-1.03802	1.80272e-05	-1.78844e-10	-1.04733
131909057	chr5:131909057:T:C	2.75658e-07	-1.78844e-10	-1.04824	1.78487e-05	-1.78844e-10	-1.05728
131909252	chr5:131909252:T:C	3.16411e-07	-1.78844e-10	-0.910357	2.06052e-05	-1.78844e-10	-0.913668
131909275	chr5:131909275:C:T	2.4808e-07	-1.78844e-10	-1.15365	1.58158e-05	-1.78844e-10	-1.1782
131909532	chr5:131909532:C:T	3.10267e-07	-1.78844e-10	-0.929966	1.98811e-05	-1.78844e-10	-0.949442
131910293	chr5:131910293:T:C	4.37273e-07	-1.78844e-10	-0.586841	2.80284e-05	-1.78844e-10	-0.605992
131910384	chr5:131910384:T:A	3.61601e-07	-1.78844e-10	-0.776856	2.84185e-05	-1.78844e-10	-0.59217
131911003	chr5:131911003:C:T	1.2297e-07	-1.7642	-0.0912583	1.77671e-05	-1.02778	-0.0340782
131911248	chr5:131911248:A:T	8.75862e-08	-1.09216	-1.10261	3.23068e-06	-1.75599	-1.01052
131911525	chr5:131911525:G:T	2.77326e-07	-0.938948	-0.103255	1.33753e-05	-1.42866	0.0828541
131911899	chr5:131911899:T:G	7.92027e-08	-1.38249	-0.912902	6.32252e-06	-1.29479	-0.800308
131912050	chr5:131912050:T:TA	2.67056e-07	-1.78844e-10	-1.07994	1.69206e-05	-1.78844e-10	-1.11068
131912097	chr5:131912097:G:A	4.54754e-07	0.286754	-0.834396	1.86624e-05	-0.0513449	-0.961355
131912098	chr5:131912098:T:C	2.65266e-07	-1.78844e-10	-1.08666	1.70245e-05	-1.78844e-10	-1.10456
131912732	chr5:131912732:C:T	2.3464e-07	-1.78844e-10	-1.20935	1.52133e-05	-1.78844e-10	-1.21704
131912897	chr5:131912897:T:A	3.16366e-07	-1.78844e-10	-0.9105	2.02513e-05	-1.78844e-10	-0.930992
131912907	chr5:131912907:T:C	1.6211e-07	-1.57913	-2.61742e-10	1.75404e-05	-1.0747	-2.61742e-10
131913076	chr5:131913076:C:T	7.01071e-08	-1.65843	-0.758944	5.80298e-06	-1.56772	-0.613124
131913201	chr5:131913201:G:A	1.04065e-07	-0.955691	-1.06669	3.50208e-06	-1.71861	-0.967242
131913939	chr5:131913939:A:G	1.55161e-07	-1.79301	0.170071	1.71172e-05	-1.38405	0.284921
131914097	chr5:131914097:C:G	2.38888e-07	-1.78844e-10	-1.19141	1.66398e-05	-1.78844e-10	-1.12742
131914438	chr5:131914438:GGACA:G	2.74101e-07	-1.78844e-10	-1.0539	1.77551e-05	-1.78844e-10	-1.06254
131914664	chr5:131914664:G:T	2.75232e-07	-1.78844e-10	-1.04978	1.78214e-05	-1.78844e-10	-1.05881
131914703	chr5:131914703:C:T	9.12183e-07	-1.78844e-10	0.148442	6.19437e-05	-1.78844e-10	0.187015
131914893	chr5:131914893:G:C	2.80651e-07	-1.78844e-10	-1.03029	1.81634e-05	-1.78844e-10	-1.0398
131915509	chr5:131915509:C:A	2.43605e-07	-1.78844e-10	-1.17185	1.57129e-05	-1.78844e-10	-1.18473
131915949	chr5:131915949:T:C	2.34595e-07	-1.78844e-10	-1.20954	1.52118e-05	-1.78844e-10	-1.21714
131916393	chr5:131916393:C:T	3.16239e-07	-1.78844e-10	-0.9109	2.02438e-05	-1.78844e-10	-0.931362
131916607	chr5:131916607:A:G	3.15e-07	-1.78844e-10	-0.914825	2.05141e-05	-1.78844e-10	-0.9181
131916703	chr5:131916703:C:T	1.11198e-06	-0.88693	1.23343	6.79203e-05	-1.43542	1.71455
131916861	chr5:131916861:C:T	2.96351e-07	-0.907535	-0.0683177	1.41747e-05	-1.40897	0.121216
131917236	chr5:131917236:C:T	2.75417e-07	-1.78844e-10	-1.04911	1.78335e-05	-1.78844e-10	-1.05813
131917287	chr5:131917287:C:T	3.09924e-07	-1.78844e-10	-0.93107	1.98646e-05	-1.78844e-10	-0.950273
131917332	chr5:131917332:G:A	2.66819e-07	-1.78844e-10	-1.08083	1.76236e-05	-1.78844e-10	-1.06997
131917427	chr5:131917427:G:A	3.26491e-07	-1.78844e-10	-0.878995	2.14771e-05	-1.78844e-10	-0.872225
131917795	chr5:131917795:T:C	3.66335e-07	-1.78844e-10	-0.763849	2.88566e-05	-1.78844e-10	-0.576872
131917986	chr5:131917986:G:A	2.55842e-07	-1.78844e-10	-1.12284	1.73076e-05	-1.78844e-10	-1.08807
131917990	chr5:131917990:C:T	4.36394e-07	-1.78844e-10	-0.588854	2.79722e-05	-1.78844e-10	-0.607999
131918891	chr5:131918891:T:C	4.09839e-07	-1.78844e-10	-0.651634	2.82992e-05	-1.78844e-10	-0.596378
131919010	chr5:131919010:C:A	2.92583e-07	-1.78844e-10	-0.988649	1.87957e-05	-1.78844e-10	-1.00559
131919417	chr5:131919417:A:G	3.08598e-07	-1.78844e-10	-0.935358	2.00801e-05	-1.78844e-10	-0.939483
131919637	chr5:131919637:A:C	2.32671e-07	-1.78844e-10	-1.21777	1.52603e-05	-1.78844e-10	-1.21396
131919793	chr5:131919793:A:G	4.38862e-07	-1.78844e-10	-0.583214	2.81287e-05	-1.78844e-10	-0.602421
131919912	chr5:131919912:C:T	2.71774e-07	-1.78844e-10	-1.06243	1.76099e-05	-1.78844e-10	-1.07075
131920171	chr5:131920171:T:C	2.42027e-07	-1.78844e-10	-1.17835	1.64857e-05	-1.78844e-10	-1.13672
131920604	chr5:131920604:G:A	2.34659e-07	-1.78844e-10	-1.20926	1.52138e-05	-1.78844e-10	-1.21701
131920745	chr5:131920745:G:A	2.75203e-07	-1.78844e-10	-1.04989	1.78197e-05	-1.78844e-10	-1.05891
131921020	chr5:131921020:C:T	2.39961e-07	-1.78844e-10	-1.18692	1.54689e-05	-1.78844e-10	-1.20038
131921334	chr5:131921334:A:G	1.32888e-07	-1.77789	-2.61742e-10	1.16634e-05	-1.48275	-2.61742e-10
131922224	chr5:131922224:T:C	2.99119e-07	-1.78844e-10	-0.966558	1.94833e-05	-1.78844e-10	-0.969655
131922939	chr5:131922939:T:C	2.3633e-07	-1.78844e-10	-1.20217	1.56048e-05	-1.78844e-10	-1.19163
131923033	chr5:131923033:A:G	1.32157e-07	-1.78341	-2.61742e-10	8.93551e-06	-1.74918	-2.61742e-10
131923080	chr5:131923080:G:A	2.34095e-07	-1.78844e-10	-1.21167	1.52029e-05	-1.78844e-10	-1.21773
131924088	chr5:131924088:C:G	3.06102e-07	-1.78844e-10	-0.94348	1.99371e-05	-1.78844e-10	-0.94663
131924265	chr5:131924265:G:C	3.39571e-06	-1.78844e-10	1.46287	0.000200669	-1.78844e-10	1.36245
131924627	chr5:131924627:G:A	2.36976e-07	-1.78844e-10	-1.19944	1.51921e-05	-1.78844e-10	-1.21844
131924671	chr5:131924671:TG:T	3.47461e-07	-1.78844e-10	-0.816745	2.22211e-05	-1.78844e-10	-0.838167
131924759	chr5:131924759:C:A	8.53369e-08	-1.07663	-1.14416	3.06555e-06	-1.75257	-1.06642
131925469	chr5:131925469:G:C	1.20614e-07	-1.78244	-0.0923657	1.63212e-05	-1.13747	-0.00927976
131925848	chr5:131925848:A:T	2.48212e-07	-1.78844e-10	-1.15312	1.65189e-05	-1.78844e-10	-1.13471
131925966	chr5:131925966:C:T	1.5782e-07	-1.60595	-2.61742e-10	1.09909e-05	-1.54214	-2.61742e-10
131925994	chr5:131925994:A:G	3.74221e-07	-1.78844e-10	-0.742552	2.28061e-05	-1.78844e-10	-0.812184
131926069	chr5:131926069:A:G	2.68513e-07	-1.78844e-10	-1.0745	1.80133e-05	-1.78844e-10	-1.0481
131926152	chr5:131926152:C:T	3.91406e-07	-1.78844e-10	-0.697652	3.11941e-05	-1.78844e-10	-0.498981
131926197	chr5:131926197:A:G	1.23167e-07	-1.78753	-0.0663317	1.62161e-05	-1.1736	0.0203939
131926384	chr5:131926384:C:T	3.08842e-07	-0.865417	-0.069153	1.44603e-05	-1.3881	0.120298
131926385	chr5:131926385:G:A	2.35111e-07	-1.78844e-10	-1.20734	1.53321e-05	-1.78844e-10	-1.20926
131926428	chr5:131926428:T:A	1.37845e-07	-1.74127	-2.61742e-10	1.02201e-05	-1.61485	-2.61742e-10
131926820	chr5:131926820:T:C	2.81111e-07	-1.78844e-10	-1.02865	1.80908e-05	-1.78844e-10	-1.04381
131926864	chr5:131926864:T:C	2.4324e-07	-1.78844e-10	-1.17335	1.56147e-05	-1.78844e-10	-1.191
131927467	chr5:131927467:T:C	2.81332e-07	-1.78844e-10	-1.02786	1.92567e-05	-1.78844e-10	-0.981354
131927787	chr5:131927787:T:C	2.75447e-07	-1.78844e-10	-1.049	1.78353e-05	-1.78844e-10	-1.05803
131927912	chr5:131927912:G:A	3.46979e-07	-0.818135	-2.61742e-10	2.11287e-05	-0.888579	-2.61742e-10
131927973	chr5:131927973:G:A	3.01718e-07	-1.78844e-10	-0.957907	1.95315e-05	-1.78844e-10	-0.967181
131928006	chr5:131928006:C:T	8.32955e-08	-1.02606	-1.21895	2.71434e-06	-1.75697	-1.18369
131928069	chr5:131928069:G:A	2.68998e-07	-1.78844e-10	-1.07269	1.7736e-05	-1.78844e-10	-1.06362
131928131	chr5:131928131:A:G	1.10838e-07	-0.893919	-1.06541	3.5569e-06	-1.70232	-0.968001
131928744	chr5:131928744:A:C	2.32416e-07	-1.78844e-10	-1.21887	1.51843e-05	-1.78844e-10	-1.21895
131928952	chr5:131928952:C:A	2.41298e-07	-1.78844e-10	-1.18136	1.61967e-05	-1.78844e-10	-1.15441
131929114	chr5:131929114:A:G	3.60554e-06	-1.78844e-10	1.52283	0.000212559	-1.78844e-10	1.42001
131929127	chr5:131929127:C:G	2.54763e-07	-1.78844e-10	-1.12707	1.62407e-05	-1.78844e-10	-1.15169
131929225	chr5:131929225:C:T	2.70513e-07	-1.06708	-2.61742e-10	2.54211e-05	-0.703633	-2.61742e-10
131929452	chr5:131929452:C:A	3.91935e-07	-1.78844e-10	-0.696301	3.1236e-05	-1.78844e-10	-0.497641
131929563	chr5:131929563:C:G	2.73426e-07	-1.78844e-10	-1.05637	1.84014e-05	-1.78844e-10	-1.02678
131929624	chr5:131929624:T:C	1.78909e-07	-1.48052	-2.61742e-10	1.21143e-05	-1.44483	-2.61742e-10
131929846	chr5:131929846:T:C	2.54371e-07	-1.1286	-2.61742e-10	2.35503e-05	-0.780074	-2.61742e-10
131930156	chr5:131930156:T:C	2.75322e-07	-1.78844e-10	-1.04946	1.78277e-05	-1.78844e-10	-1.05846
131930201	chr5:131930201:G:T	2.52683e-07	-1.78844e-10	-1.13526	1.6845e-05	-1.78844e-10	-1.11516
131930669	chr5:131930669:T:C	8.63439e-08	-0.990354	-1.21871	2.75777e-06	-1.74846	-1.17633
131930760	chr5:131930760:T:C	5.96099e-07	-1.78844e-10	-0.276992	3.854e-05	-1.78844e-10	-0.287515
131930908	chr5:131930908:T:C	2.75647e-07	-1.78844e-10	-1.04828	1.7848e-05	-1.78844e-10	-1.05732
131930968	chr5:131930968:G:A	2.85531e-07	-1.78844e-10	-1.01305	1.83632e-05	-1.78844e-10	-1.02886
131931238	chr5:131931238:T:C	3.56868e-07	-1.78844e-10	-0.790032	2.79734e-05	-1.78844e-10	-0.607956
131931406	chr5:131931406:G:T	2.3253e-07	-1.78844e-10	-1.21838	1.52428e-05	-1.78844e-10	-1.2151
131931916	chr5:131931916:G:A	1.09948e-07	-0.907977	-1.05942	3.5869e-06	-1.7037	-0.958219
131933760	chr5:131933760:G:A	1.09588e-07	-0.91229	-1.05838	3.58489e-06	-1.70647	-0.956014
131934111	chr5:131934111:T:C	2.51013e-07	-1.78844e-10	-1.14189	1.60292e-05	-1.78844e-10	-1.1648
131934332	chr5:131934332:T:C	2.35531e-07	-1.78844e-10	-1.20556	1.55447e-05	-1.78844e-10	-1.19549
131934529	chr5:131934529:A:T	3.15195e-07	-0.82396	-0.0902461	1.46124e-05	-1.36006	0.102716
131934704	chr5:131934704:A:G	2.51636e-07	-1.78844e-10	-1.13942	1.69704e-05	-1.78844e-10	-1.10774
131935835	chr5:131935835:G:C	8.81988e-08	-0.972002	-1.2158	2.70175e-06	-1.74418	-1.20113
131936230	chr5:131936230:C:A	1.8039e-07	-1.68202	0.209745	1.39694e-05	-1.67413	0.371787
131936282	chr5:131936282:T:C	2.90098e-07	-1.78844e-10	-0.997178	1.86384e-05	-1.78844e-10	-1.01399
131936453	chr5:131936453:G:A	3.71056e-07	-1.78844e-10	-0.751046	2.52477e-05	-1.78844e-10	-0.710475
131936481	chr5:131936481:T:C	2.51784e-07	-1.78844e-10	-1.13883	1.69824e-05	-1.78844e-10	-1.10703
131936713	chr5:131936713:G:A	1.11717e-07	-1.79265	-0.158788	1.21806e-05	-1.39157	-0.0477996
131936809	chr5:131936809:A:C	2.82623e-07	-1.78844e-10	-1.02328	1.86797e-05	-1.78844e-10	-1.01177
131938141	chr5:131938141:G:A	2.33289e-07	-1.78844e-10	-1.21512	1.51851e-05	-1.78844e-10	-1.2189
131938524	chr5:131938524:G:C	2.34671e-07	-1.78844e-10	-1.20921	1.52142e-05	-1.78844e-10	-1.21698
131938542	chr5:131938542:T:C	2.43434e-07	-1.78844e-10	-1.17255	1.57046e-05	-1.78844e-10	-1.18526
131938581	chr5:131938581:T:G	2.75577e-07	-1.78844e-10	-1.04853	1.78436e-05	-1.78844e-10	-1.05756
131938856	chr5:131938856:C:T	4.0132e-07	-1.78844e-10	-0.672639	3.21322e-05	-1.78844e-10	-0.469353
131939394	chr5:131939394:T:G	2.96429e-07	-1.78844e-10	-0.975591	2.0413e-05	-1.78844e-10	-0.923037
131939496	chr5:131939496:C:T	3.16155e-07	-1.78844e-10	-0.911166	2.02382e-05	-1.78844e-10	-0.931641
131939816	chr5:131939816:G:A	1.19484e-07	-0.793757	-1.09046	3.5611e-06	-1.6683	-1.00085
131939879	chr5:131939879:A:C	2.55186e-07	-1.78844e-10	-1.12541	1.62638e-05	-1.78844e-10	-1.15027
131939975	chr5:131939975:A:C	3.59743e-07	-1.78844e-10	-0.78201	2.82371e-05	-1.78844e-10	-0.598576
131940230	chr5:131940230:A:G	2.33555e-07	-1.78844e-10	-1.21398	1.51882e-05	-1.78844e-10	-1.21869
131940463	chr5:131940463:C:T	2.36517e-07	-1.78844e-10	-1.20138	1.52789e-05	-1.78844e-10	-1.21274
131940923	chr5:131940923:C:A	2.41764e-07	-1.78844e-10	-1.17943	1.62389e-05	-1.78844e-10	-1.1518
131940968	chr5:131940968:C:G	3.28807e-07	-1.78844e-10	-0.871929	2.14081e-05	-1.78844e-10	-0.875442
131941355	chr5:131941355:C:T	2.52209e-07	-1.78844e-10	-1.13714	1.55304e-05	-1.78844e-10	-1.19641
131941456	chr5:131941456:GC:G	1.15169e-07	-0.895477	-1.02552	3.74806e-06	-1.70262	-0.915355
131941674	chr5:131941674:A:G	9.39392e-07	0.177835	-2.61742e-10	6.5876e-05	0.248563	-2.61742e-10
131941700	chr5:131941700:C:G	1.40268e-07	-1.72384	-2.61742e-10	9.72492e-06	-1.66452	-2.61742e-10
131941955	chr5:131941955:A:G	3.09692e-07	-1.78844e-10	-0.931822	1.98454e-05	-1.78844e-10	-0.951241
131942825	chr5:131942825:T:C	7.52162e-08	-1.66553	-0.681505	5.38247e-06	-1.69279	-0.563275
131943135	chr5:131943135:G:A	1.42277e-07	-1.70962	-2.61742e-10	8.54465e-06	-1.79391	-2.61742e-10
131943293	chr5:131943293:C:T	2.75161e-07	-1.78844e-10	-1.05004	1.78172e-05	-1.78844e-10	-1.05905
131943472	chr5:131943472:T:C	8.73795e-08	-1.79251	-0.404626	1.08167e-05	-1.22363	-0.334494
131943727	chr5:131943727:C:G	3.43789e-07	-0.803406	-0.0239663	1.58292e-05	-1.34707	0.169713
131944254	chr5:131944254:C:T	8.39951e-08	-1.64773	-0.588908	5.87059e-06	-1.70785	-0.461406
131944476	chr5:131944476:G:A	2.32472e-07	-1.78844e-10	-1.21863	1.51865e-05	-1.78844e-10	-1.21881
131945144	chr5:131945144:G:A	4.55742e-07	0.491641	-1.03711	2.30465e-05	0.27412	-1.07582
131945413	chr5:131945413:G:C	1.37235e-06	-0.639225	1.19611	7.95224e-05	-1.28219	1.71901
131945443	chr5:131945443:C:T	2.33521e-07	-1.78844e-10	-1.21413	1.54321e-05	-1.78844e-10	-1.20276
131945577	chr5:131945577:G:A	2.80498e-07	-1.78844e-10	-1.03083	1.83422e-05	-1.78844e-10	-1.03001
131945703	chr5:131945703:A:G	2.3581e-07	-1.78844e-10	-1.20437	1.52105e-05	-1.78844e-10	-1.21723
131945765	chr5:131945765:G:C	1.3912e-07	-1.73206	-2.61742e-10	8.54986e-06	-1.7933	-2.61742e-10
131945986	chr5:131945986:A:G	2.86402e-07	-1.78844e-10	-1.01	1.84185e-05	-1.78844e-10	-1.02585
131946150	chr5:131946150:C:G	2.50832e-07	-1.78844e-10	-1.14262	1.5952e-05	-1.78844e-10	-1.16963
131946280	chr5:131946280:G:A	4.70064e-07	-1.78844e-10	-0.51453	3.00987e-05	-1.78844e-10	-0.53473
131946366	chr5:131946366:A:G	2.71855e-07	-1.78844e-10	-1.06213	1.70714e-05	-1.78844e-10	-1.10181
131946371	chr5:131946371:G:A	1.21187e-07	-0.792488	-1.07758	3.622e-06	-1.66828	-0.983909
131946817	chr5:131946817:T:G	2.36108e-07	-1.78844e-10	-1.20311	1.52621e-05	-1.78844e-10	-1.21384
131947683	chr5:131947683:C:T	3.92643e-07	-0.645241	-0.0492578	1.71831e-05	-1.23708	0.141795
131947848	chr5:131947848:GA:G	6.1754e-07	-0.641492	0.399837	3.31157e-05	-1.28333	0.844128
131948088	chr5:131948088:A:G	3.49429e-07	-1.78844e-10	-0.811097	2.72865e-05	-1.78844e-10	-0.63282
131948171	chr5:131948171:G:A	2.832e-07	-1.78844e-10	-1.02124	1.83423e-05	-1.78844e-10	-1.03
131948656	chr5:131948656:A:G	1.34051e-07	-1.76918	-2.61742e-10	8.697e-06	-1.77623	-2.61742e-10
131948740	chr5:131948740:C:T	1.16493e-07	-0.810048	-1.09952	3.53422e-06	-1.67445	-1.00227
131948917	chr5:131948917:C:T	1.18739e-07	-0.697725	-1.19275	3.22894e-06	-1.6265	-1.14056
131948980	chr5:131948980:G:A	2.32883e-07	-1.78844e-10	-1.21686	1.51843e-05	-1.78844e-10	-1.21895
131949236	chr5:131949236:G:A	2.34991e-07	-1.78844e-10	-1.20785	1.6072e-05	-1.78844e-10	-1.16213
131949422	chr5:131949422:G:A	1.16236e-07	-1.09021	-0.821564	3.60507e-06	-1.78821	-0.868662
131949847	chr5:131949847:T:C	3.5648e-07	-1.78844e-10	-0.79112	2.79586e-05	-1.78844e-10	-0.608487
131950375	chr5:131950375:G:A	1.43262e-06	0.599861	-2.61742e-10	6.70754e-05	0.266606	-2.61742e-10
131950521	chr5:131950521:C:T	4.38458e-07	-1.78844e-10	-0.584136	3.0291e-05	-1.78844e-10	-0.528362
131950534	chr5:131950534:C:T	2.58735e-07	-1.78844e-10	-1.11159	1.64681e-05	-1.78844e-10	-1.13779
131950565	chr5:131950565:C:T	2.41861e-07	-1.78844e-10	-1.17904	1.57158e-05	-1.78844e-10	-1.18454
131951015	chr5:131951015:T:C	1.26657e-07	-0.711696	-1.11422	3.55752e-06	-1.64356	-1.02658
131951232	chr5:131951232:T:A	1.97668e-07	-1.66577	0.284957	1.49107e-05	-1.68981	0.452678
131951801	chr5:131951801:A:G	2.82969e-07	-1.78844e-10	-1.02206	1.83281e-05	-1.78844e-10	-1.03078
131952658	chr5:131952658:T:C	2.89502e-07	-1.78844e-10	-0.999238	1.99404e-05	-1.78844e-10	-0.946462
131952743	chr5:131952743:G:T	2.41267e-07	-1.78844e-10	-1.18149	1.62043e-05	-1.78844e-10	-1.15394
131952775	chr5:131952775:G:A	6.48318e-08	-1.28584	-1.20976	2.64661e-06	-1.79057	-1.17537
131952842	chr5:131952842:T:C	3.26316e-07	-1.78844e-10	-0.879533	2.21504e-05	-1.78844e-10	-0.841355
131953007	chr5:131953007:G:C	3.16103e-07	-1.78844e-10	-0.911329	2.02351e-05	-1.78844e-10	-0.931791
131953098	chr5:131953098:C:T	2.75439e-07	-1.78844e-10	-1.04903	1.78344e-05	-1.78844e-10	-1.05808
131955201	chr5:131955201:T:C	2.50127e-07	-0.757941	-0.387489	1.13417e-05	-1.28175	-0.228978
131955521	chr5:131955521:A:C	3.15182e-07	-1.78844e-10	-0.914249	2.05262e-05	-1.78844e-10	-0.917511
131955872	chr5:131955872:A:G	3.1628e-07	-1.78844e-10	-0.910772	2.02461e-05	-1.78844e-10	-0.931249
131956163	chr5:131956163:A:G	2.65939e-07	-0.806311	-0.277822	1.23649e-05	-1.31476	-0.109591
131956810	chr5:131956810:C:T	2.22562e-07	-0.872116	-0.390075	1.04884e-05	-1.35677	-0.232164
131956865	chr5:131956865:A:T	2.4132e-07	-1.78844e-10	-1.18128	1.5965e-05	-1.78844e-10	-1.16881
131957418	chr5:131957418:C:G	2.65159e-07	-1.78844e-10	-1.08707	1.81795e-05	-1.78844e-10	-1.03892
131957630	chr5:131957630:A:T	2.4133e-07	-1.78844e-10	-1.18123	1.59658e-05	-1.78844e-10	-1.16876
131957658	chr5:131957658:ATGTGTG:A	2.61499e-07	-1.78844e-10	-1.10097	1.69938e-05	-1.78844e-10	-1.10636
131957890	chr5:131957890:G:A	6.30834e-07	-1.78844e-10	-0.220355	4.01731e-05	-1.78844e-10	-0.246013
131957919	chr5:131957919:C:T	2.55543e-07	-1.78844e-10	-1.12401	1.66172e-05	-1.78844e-10	-1.12877
131958045	chr5:131958045:C:T	2.16528e-07	-1.05061	-0.239074	6.39608e-06	-1.77752	-0.306003
131958166	chr5:131958166:TCATGATACTCTGTGTGC:T	2.40356e-07	-1.78844e-10	-1.18528	1.5191e-05	-1.78844e-10	-1.21851
131958320	chr5:131958320:C:T	1.31242e-07	-1.79036	-2.61742e-10	1.23172e-05	-1.42822	-2.61742e-10
131958651	chr5:131958651:A:G	2.4207e-07	-1.78844e-10	-1.17817	1.56254e-05	-1.78844e-10	-1.19031
131959159	chr5:131959159:C:T	5.79437e-06	-1.78844e-10	1.99724	0.000555862	-1.78844e-10	2.38131
131959856	chr5:131959856:G:A	2.67696e-07	-1.78844e-10	-1.07755	1.79779e-05	-1.78844e-10	-1.05007
131960004	chr5:131960004:C:T	3.99808e-07	-1.78844e-10	-0.676414	3.19284e-05	-1.78844e-10	-0.475715
131960072	chr5:131960072:A:G	2.37176e-07	-1.78844e-10	-1.1986	1.53024e-05	-1.78844e-10	-1.2112
131960263	chr5:131960263:CA:C	4.06978e-07	-1.78844e-10	-0.658638	3.25989e-05	-1.78844e-10	-0.454934
131960798	chr5:131960798:A:G	2.37188e-07	-1.78844e-10	-1.19854	1.53028e-05	-1.78844e-10	-1.21118
131961350	chr5:131961350:T:C	1.39321e-07	-0.697388	-1.03323	3.10028e-06	-1.64963	-1.15809
131961545	chr5:131961545:A:T	2.34273e-07	-1.78844e-10	-1.21091	1.55004e-05	-1.78844e-10	-1.19834
131961764	chr5:131961764:A:G	3.95513e-07	-1.78844e-10	-0.687215	3.15039e-05	-1.78844e-10	-0.489101
131962527	chr5:131962527:G:A	2.83152e-07	-1.78844e-10	-1.02141	1.83393e-05	-1.78844e-10	-1.03016
131963016	chr5:131963016:C:T	2.36584e-07	-1.78844e-10	-1.20109	1.52795e-05	-1.78844e-10	-1.2127
131963047	chr5:131963047:C:T	2.40703e-07	-1.78844e-10	-1.18384	1.54546e-05	-1.78844e-10	-1.2013
131963414	chr5:131963414:T:C	2.67731e-07	-1.78844e-10	-1.07742	1.75014e-05	-1.78844e-10	-1.07693
131963881	chr5:131963881:G:A	3.59522e-07	-1.78844e-10	-0.782622	2.8167e-05	-1.78844e-10	-0.60106
131964940	chr5:131964940:C:T	2.54898e-07	-1.78844e-10	-1.12654	1.65418e-05	-1.78844e-10	-1.13332
131965922	chr5:131965922:G:A	2.50813e-07	-0.832036	-0.310654	1.18131e-05	-1.32741	-0.142594
131966199	chr5:131966199:C:T	2.57869e-07	-1.78844e-10	-1.11495	1.67577e-05	-1.78844e-10	-1.12035
131967111	chr5:131967111:G:A	2.33122e-07	-1.78844e-10	-1.21583	1.52108e-05	-1.78844e-10	-1.21721
131967424	chr5:131967424:G:C	2.1092e-07	-1.31592	-2.61742e-10	1.88439e-05	-1.00302	-2.61742e-10
131967931	chr5:131967931:C:T	2.51504e-07	-1.78844e-10	-1.13994	1.63826e-05	-1.78844e-10	-1.14299
131968120	chr5:131968120:A:G	4.64638e-07	-1.78844e-10	-0.526141	2.95953e-05	-1.78844e-10	-0.551595
131968156	chr5:131968156:T:A	5.19089e-06	-1.78844e-10	1.88726	0.000289012	-1.78844e-10	1.72726
131968481	chr5:131968481:G:A	2.34225e-07	-1.78844e-10	-1.21112	1.54278e-05	-1.78844e-10	-1.20304
131968588	chr5:131968588:T:C	4.69311e-07	-1.78844e-10	-0.516134	3.00674e-05	-1.78844e-10	-0.53577
131968784	chr5:131968784:C:T	3.09894e-07	-1.78844e-10	-0.931167	2.01775e-05	-1.78844e-10	-0.934641
131968813	chr5:131968813:T:C	2.62754e-07	-1.78844e-10	-1.09618	1.65873e-05	-1.78844e-10	-1.13057
131969003	chr5:131969003:A:G	2.57843e-07	-1.78844e-10	-1.11505	1.75303e-05	-1.78844e-10	-1.07528
131969576	chr5:131969576:G:C	3.92247e-07	-1.78844e-10	-0.695506	3.12345e-05	-1.78844e-10	-0.497689
131969651	chr5:131969651:T:C	2.3531e-07	-1.78844e-10	-1.20649	1.55302e-05	-1.78844e-10	-1.19643
131969691	chr5:131969691:G:T	1.64221e-07	-0.45213	-1.11406	4.02494e-06	-1.51523	-1.03147
131969744	chr5:131969744:G:A	4.51624e-07	-1.78844e-10	-0.554548	3.6697e-05	-1.78844e-10	-0.336517
131969968	chr5:131969968:C:T	1.69594e-07	-1.53399	-2.61742e-10	8.78378e-06	-1.7663	-2.61742e-10
131970097	chr5:131970097:G:A	3.90278e-07	-0.70054	-2.61742e-10	2.52721e-05	-0.70951	-2.61742e-10
131970670	chr5:131970670:A:C	3.1115e-07	-1.78844e-10	-0.927123	1.99438e-05	-1.78844e-10	-0.946291
131970842	chr5:131970842:T:C	1.50808e-07	-0.567387	-1.08401	3.80198e-06	-1.5157	-1.08799
131971168	chr5:131971168:C:T	2.36343e-07	-1.78844e-10	-1.20212	1.52713e-05	-1.78844e-10	-1.21323
131971305	chr5:131971305:G:A	2.85317e-07	-1.78844e-10	-1.0138	1.86717e-05	-1.78844e-10	-1.0122
131971371	chr5:131971371:T:C	2.34592e-07	-1.78844e-10	-1.20955	1.54656e-05	-1.78844e-10	-1.2006
131971733	chr5:131971733:C:A	2.66982e-07	-1.78844e-10	-1.08022	1.76309e-05	-1.78844e-10	-1.06956
131971874	chr5:131971874:C:A	2.38085e-07	-1.78844e-10	-1.19477	1.53398e-05	-1.78844e-10	-1.20876
131972115	chr5:131972115:C:T	2.33362e-07	-1.78844e-10	-1.21481	1.51884e-05	-1.78844e-10	-1.21868
131972537	chr5:131972537:G:A	3.565e-07	-1.57275	0.781687	2.44062e-05	-1.74753	1.00316
131972674	chr5:131972674:C:A	2.38085e-07	-1.78844e-10	-1.19477	1.53398e-05	-1.78844e-10	-1.20876
131973438	chr5:131973438:G:A	2.54264e-07	-1.78844e-10	-1.12902	1.65291e-05	-1.78844e-10	-1.13409
131973677	chr5:131973677:T:G	2.46577e-07	-1.78844e-10	-1.15972	1.75076e-05	-1.78844e-10	-1.07658
131973760	chr5:131973760:G:A	2.68245e-07	-1.78844e-10	-1.0755	1.73793e-05	-1.78844e-10	-1.08393
131974365	chr5:131974365:T:G	1.17258e-07	-1.64277	-0.260255	8.62745e-06	-1.70936	-0.0748986
131974372	chr5:131974372:T:C	2.4208e-07	-1.78844e-10	-1.17813	1.66295e-05	-1.78844e-10	-1.12803
131974984	chr5:131974984:G:T	1.70852e-07	-1.5266	-2.61742e-10	1.06986e-05	-1.5691	-2.61742e-10
131975051	chr5:131975051:G:A	1.95761e-07	-1.39051	-2.61742e-10	9.30576e-06	-1.70858	-2.61742e-10
131975150	chr5:131975150:G:C	3.07438e-07	-1.78844e-10	-0.939127	1.96588e-05	-1.78844e-10	-0.960686
131975362	chr5:131975362:C:T	2.57889e-07	-1.78844e-10	-1.11487	1.65941e-05	-1.78844e-10	-1.13016
131975460	chr5:131975460:G:A	3.07435e-07	-1.78844e-10	-0.939135	2.00221e-05	-1.78844e-10	-0.942377
131975560	chr5:131975560:A:G	3.07584e-07	-1.78844e-10	-0.93865	2.00324e-05	-1.78844e-10	-0.941861
131975581	chr5:131975581:GCTGAGCCTGGCCTCACAAGCCATCCCTGGA:G	1.44372e-07	-1.60589	-0.0891178	1.01243e-05	-1.73342	0.109154
131976258	chr5:131976258:T:G	3.97141e-07	-1.78844e-10	-0.683106	2.54895e-05	-1.78844e-10	-0.700945
131976549	chr5:131976549:A:C	2.40968e-07	-1.78844e-10	-1.18273	1.5466e-05	-1.78844e-10	-1.20057
131976634	chr5:131976634:G:T	4.80802e-08	-1.60246	-1.19207	3.64427e-06	-1.49208	-1.15397
131977181	chr5:131977181:C:T	2.89318e-07	-0.850133	-0.149739	1.39881e-05	-1.34519	0.0441828
131977420	chr5:131977420:C:A	2.42173e-07	-1.78844e-10	-1.17774	1.66374e-05	-1.78844e-10	-1.12756
131977421	chr5:131977421:A:G	2.44242e-07	-1.78844e-10	-1.16924	1.56217e-05	-1.78844e-10	-1.19055
131978030	chr5:131978030:T:C	1.01219e-06	0.252468	-2.61742e-10	7.14438e-05	0.329699	-2.61742e-10
131978263	chr5:131978263:A:G	2.41607e-07	-1.78844e-10	-1.18008	1.54966e-05	-1.78844e-10	-1.19859
131978374	chr5:131978374:C:T	3.18116e-07	-1.78844e-10	-0.904981	2.03335e-05	-1.78844e-10	-0.92694
131979420	chr5:131979420:G:A	2.57304e-07	-1.78844e-10	-1.11714	1.67331e-05	-1.78844e-10	-1.12182
131979532	chr5:131979532:G:A	1.72012e-07	-0.302048	-1.21778	3.5981e-06	-1.44211	-1.21669
131979774	chr5:131979774:G:A	2.57309e-07	-1.78844e-10	-1.11712	1.67334e-05	-1.78844e-10	-1.12181
131979824	chr5:131979824:G:A	2.32673e-07	-1.78844e-10	-1.21777	1.51851e-05	-1.78844e-10	-1.21889
131980251	chr5:131980251:G:C	2.33533e-07	-1.78844e-10	-1.21408	1.53638e-05	-1.78844e-10	-1.2072
131980471	chr5:131980471:G:A	3.04658e-07	-0.802255	-0.145953	1.41282e-05	-1.30616	0.0151184
131980507	chr5:131980507:A:C	1.90239e-07	-1.41912	-2.61742e-10	9.1885e-06	-1.72126	-2.61742e-10
131981029	chr5:131981029:G:A	3.30485e-07	-1.58446	0.717623	2.30862e-05	-1.74138	0.9414
131981217	chr5:131981217:A:C	2.32448e-07	-1.78844e-10	-1.21873	1.52244e-05	-1.78844e-10	-1.21631
131981277	chr5:131981277:C:T	2.95343e-07	-1.78844e-10	-0.979262	2.03407e-05	-1.78844e-10	-0.926589
131981632	chr5:131981632:A:T	5.1595e-07	-0.421389	-2.61742e-10	3.92862e-05	-0.268338	-2.61742e-10
131981927	chr5:131981927:G:A	3.2926e-07	-1.78844e-10	-0.870551	2.14474e-05	-1.78844e-10	-0.873608
131982625	chr5:131982625:G:A	3.6298e-07	-1.64706	0.874006	2.83076e-05	-1.70218	1.1061
131983095	chr5:131983095:C:T	1.46197e-07	-0.473314	-1.20913	3.42167e-06	-1.52382	-1.18527
131983343	chr5:131983343:A:G	1.29464e-07	-0.838704	-0.96529	5.51829e-06	-1.35323	-0.87791
131983558	chr5:131983558:C:T	2.33296e-07	-1.78844e-10	-1.21509	1.52324e-05	-1.78844e-10	-1.21579
131983758	chr5:131983758:C:T	2.78596e-07	-1.78844e-10	-1.03764	1.90717e-05	-1.78844e-10	-0.991006
131983767	chr5:131983767:A:G	1.26007e-07	-0.911132	-0.919929	5.5508e-06	-1.40128	-0.823985
131984265	chr5:131984265:C:T	3.1896e-07	-1.78844e-10	-0.902332	2.07796e-05	-1.78844e-10	-0.905242
131984362	chr5:131984362:C:G	4.58132e-07	-1.78844e-10	-0.540242	3.18116e-05	-1.78844e-10	-0.479379
131984600	chr5:131984600:C:T	1.00109e-07	-1.01936	-1.04178	4.49339e-06	-1.46794	-0.968666
131984685	chr5:131984685:G:T	2.83928e-07	-1.78844e-10	-1.01868	1.83368e-05	-1.78844e-10	-1.0303
131984769	chr5:131984769:C:T	8.61106e-08	-1.64651	-0.56526	6.66346e-06	-1.36979	-0.672786
131985037	chr5:131985037:A:G	1.96785e-07	-1.06435	-0.320935	1.01863e-05	-1.48784	-0.13033
131985142	chr5:131985142:C:G	2.64896e-07	-1.78844e-10	-1.08806	1.80856e-05	-1.78844e-10	-1.04409
131985249	chr5:131985249:A:T	2.68888e-07	-1.0731	-2.61742e-10	1.10046e-05	-1.5409	-2.61742e-10
131985266	chr5:131985266:GT:G	3.32197e-07	0.345592	-1.20726	4.67411e-06	-1.17827	-1.2189
131985548	chr5:131985548:A:G	4.16174e-07	-1.78844e-10	-0.636295	2.80393e-05	-1.78844e-10	-0.605604
131985749	chr5:131985749:T:C	2.63966e-07	-1.78844e-10	-1.09158	1.67792e-05	-1.78844e-10	-1.11907
131986191	chr5:131986191:T:C	8.48044e-07	-1.67636	1.75189	8.56865e-05	-1.48177	1.99326
131986801	chr5:131986801:C:T	6.45469e-07	0.650101	-0.847523	5.20868e-06	-1.32575	-0.963139
131987283	chr5:131987283:T:C	8.58835e-08	-0.997377	-1.21703	2.87522e-06	-1.66479	-1.21829
131987302	chr5:131987302:G:A	2.5758e-07	-1.78844e-10	-1.11607	1.8466e-05	-1.78844e-10	-1.02328
131987470	chr5:131987470:GAGA:G	7.21269e-07	0.395334	-0.481721	6.04425e-06	-1.44683	-0.693275
131987548	chr5:131987548:G:C	2.53359e-07	-1.78844e-10	-1.13259	1.69736e-05	-1.78844e-10	-1.10755
131987703	chr5:131987703:G:A	2.60455e-07	-1.78844e-10	-1.10497	1.7078e-05	-1.78844e-10	-1.10142
131988557	chr5:131988557:C:CTG	4.69973e-07	0.29587	-0.810593	4.41121e-06	-1.4948	-0.960263
131988576	chr5:131988576:G:T	2.3317e-07	-1.78844e-10	-1.21563	1.53399e-05	-1.78844e-10	-1.20875
131988580	chr5:131988580:C:G	2.53671e-07	-1.78844e-10	-1.13136	1.60597e-05	-1.78844e-10	-1.1629
131988684	chr5:131988684:A:G	1.75711e-07	-0.557562	-0.940995	3.74405e-06	-1.69473	-0.924316
131988753	chr5:131988753:T:C	3.79394e-07	-1.78844e-10	-0.728823	2.28952e-05	-1.78844e-10	-0.808282
131989795	chr5:131989795:C:T	2.62909e-07	-1.78844e-10	-1.09559	1.89679e-05	-1.78844e-10	-0.996463
131990057	chr5:131990057:T:C	2.42463e-07	-1.78844e-10	-1.17655	1.56902e-05	-1.78844e-10	-1.18617
131990195	chr5:131990195:A:G	2.54176e-07	0.0636087	-1.19298	5.2965e-06	-1.09486	-1.1773
131990207	chr5:131990207:G:A	2.54809e-07	-1.78844e-10	-1.12688	1.66983e-05	-1.78844e-10	-1.1239
131990451	chr5:131990451:A:G	4.40818e-07	-1.78844e-10	-0.578767	2.63221e-05	-1.78844e-10	-0.668803
131990840	chr5:131990840:C:A	3.30079e-07	-1.78844e-10	-0.868066	2.29032e-05	-1.78844e-10	-0.807935
131991405	chr5:131991405:A:G	2.3319e-07	-1.78844e-10	-1.21554	1.53983e-05	-1.78844e-10	-1.20495
131991464	chr5:131991464:A:T	7.67543e-07	0.864809	-0.889014	5.43057e-06	-1.24655	-1.00062
131991986	chr5:131991986:C:T	2.6948e-07	-1.78844e-10	-1.0709	1.76473e-05	-1.78844e-10	-1.06863
131992205	chr5:131992205:G:A	1.78476e-07	-0.332255	-1.15069	4.52441e-06	-1.31578	-1.11394
131992457	chr5:131992457:A:C	2.48245e-07	-1.78844e-10	-1.15298	1.60146e-05	-1.78844e-10	-1.16571
131992736	chr5:131992736:A:G	2.33205e-07	-1.78844e-10	-1.21548	1.54004e-05	-1.78844e-10	-1.20482
131992830	chr5:131992830:A:C	9.30675e-07	0.698755	-0.530243	6.46611e-06	-1.33813	-0.734507
131993089	chr5:131993089:C:T	2.86466e-07	-1.78844e-10	-1.00978	1.78407e-05	-1.78844e-10	-1.05773
131993097	chr5:131993097:G:A	2.74849e-07	-1.78844e-10	-1.05118	1.78275e-05	-1.78844e-10	-1.05847
131993286	chr5:131993286:A:G	1.81482e-07	-0.398762	-1.06748	3.30904e-06	-1.64976	-1.0928
131993329	chr5:131993329:G:A	2.52554e-07	-1.78844e-10	-1.13577	1.6424e-05	-1.78844e-10	-1.14047
131993898	chr5:131993898:T:C	1.83876e-07	-0.451949	-1.00119	4.67375e-06	-1.46821	-0.929042
131993996	chr5:131993996:A:G	2.70572e-07	-1.78844e-10	-1.06686	1.79749e-05	-1.78844e-10	-1.05023
131994004	chr5:131994004:C:T	2.32692e-07	-1.78844e-10	-1.21768	1.52114e-05	-1.78844e-10	-1.21717
131994067	chr5:131994067:C:T	3.24302e-07	-1.78844e-10	-0.885722	2.21262e-05	-1.78844e-10	-0.84245
131994148	chr5:131994148:C:T	2.75211e-07	-1.78844e-10	-1.04986	1.83093e-05	-1.78844e-10	-1.0318
131994465	chr5:131994465:G:A	7.36678e-07	0.73402	-0.799268	5.3445e-06	-1.3128	-0.950344
131994768	chr5:131994768:G:A	6.36207e-07	0.376134	-0.588009	5.48897e-06	-1.45512	-0.781356
131994822	chr5:131994822:C:T	5.81299e-07	0.52873	-0.830863	4.77229e-06	-1.40043	-0.975953
131995059	chr5:131995059:C:T	4.68844e-07	0.38169	-0.898818	3.92428e-06	-1.55914	-1.01288
131995541	chr5:131995541:C:T	4.34294e-07	-1.78844e-10	-0.593676	2.59411e-05	-1.78844e-10	-0.683381
131995741	chr5:131995741:A:G	2.55856e-07	-1.78844e-10	-1.12278	1.82794e-05	-1.78844e-10	-1.03344
131995966	chr5:131995966:G:A	8.8192e-08	-0.969269	-1.21861	4.78798e-06	-1.15483	-1.21827
131996605	chr5:131996605:C:T	2.33407e-07	-1.78844e-10	-1.21462	1.52642e-05	-1.78844e-10	-1.2137
131996813	chr5:131996813:A:T	3.02175e-07	-1.78844e-10	-0.956392	1.89045e-05	-1.78844e-10	-0.99981
131997067	chr5:131997067:C:G	3.002e-07	-1.78844e-10	-0.962949	1.9082e-05	-1.78844e-10	-0.990465
131997219	chr5:131997219:A:T	1.58152e-07	-1.60384	-2.61742e-10	9.33308e-06	-1.70565	-2.61742e-10
131997316	chr5:131997316:G:A	2.44686e-07	-1.78844e-10	-1.16742	1.60185e-05	-1.78844e-10	-1.16546
131997795	chr5:131997795:G:A	2.32807e-07	-1.78844e-10	-1.21719	1.52951e-05	-1.78844e-10	-1.21168
131997858	chr5:131997858:CT:C	2.45435e-07	-1.78844e-10	-1.16437	1.58123e-05	-1.78844e-10	-1.17842
131998050	chr5:131998050:C:T	2.55064e-07	-1.78844e-10	-1.12588	1.658e-05	-1.78844e-10	-1.13101
131998438	chr5:131998438:G:C	6.63713e-07	0.983496	-1.15304	9.21382e-06	-0.571889	-1.14662
131998539	chr5:131998539:A:G	2.49752e-07	-1.78844e-10	-1.14693	1.76579e-05	-1.78844e-10	-1.06803
131998551	chr5:131998551:C:T	1.09002e-06	-1.78844e-10	0.326552	7.61029e-05	-1.78844e-10	0.392875
131998831	chr5:131998831:C:T	2.64903e-07	-1.78844e-10	-1.08803	1.75733e-05	-1.78844e-10	-1.07283
131999064	chr5:131999064:A:G	2.40641e-07	-1.78844e-10	-1.18409	1.58342e-05	-1.78844e-10	-1.17704
131999130	chr5:131999130:G:A	2.56083e-07	-1.78844e-10	-1.1219	1.73564e-05	-1.78844e-10	-1.08525
131999648	chr5:131999648:C:T	2.58786e-07	-1.78844e-10	-1.1114	1.85503e-05	-1.78844e-10	-1.01873
132000645	chr5:132000645:T:C	2.52604e-07	-1.78844e-10	-1.13558	1.64421e-05	-1.78844e-10	-1.13936
132000667	chr5:132000667:G:C	2.49503e-07	-1.78844e-10	-1.14793	1.57307e-05	-1.78844e-10	-1.1836
132000838	chr5:132000838:G:A	2.5993e-07	-1.78844e-10	-1.10699	1.86619e-05	-1.78844e-10	-1.01273
132000881	chr5:132000881:G:A	2.48449e-07	-1.78844e-10	-1.15216	1.66089e-05	-1.78844e-10	-1.12927
132001120	chr5:132001120:CAG:C	3.44208e-07	-1.78844e-10	-0.826153	2.09934e-05	-1.78844e-10	-0.895005
132001126	chr5:132001126:TG:T	3.62538e-07	-1.78844e-10	-0.774269	2.20128e-05	-1.78844e-10	-0.847587
132001278	chr5:132001278:G:A	2.32881e-07	-1.78844e-10	-1.21687	1.52993e-05	-1.78844e-10	-1.21141
132001350	chr5:132001350:C:G	2.61859e-07	-1.78844e-10	-1.09959	1.88511e-05	-1.78844e-10	-1.00264
132001364	chr5:132001364:G:C	3.58901e-07	-1.78844e-10	-0.784352	2.4437e-05	-1.78844e-10	-0.743112
132001434	chr5:132001434:G:A	2.5337e-07	-1.78844e-10	-1.13255	1.80317e-05	-1.78844e-10	-1.04708
132001716	chr5:132001716:G:C	6.10849e-07	-0.252549	-2.61742e-10	3.41406e-05	-0.408723	-2.61742e-10
132001752	chr5:132001752:C:T	3.30688e-07	-1.78844e-10	-0.866222	2.12886e-05	-1.78844e-10	-0.88104
132001827	chr5:132001827:G:A	6.28812e-07	-1.78844e-10	-0.223566	4.48836e-05	-1.78844e-10	-0.135139
132001987	chr5:132001987:A:G	1.30573e-07	-1.79546	-2.61742e-10	8.68466e-06	-1.77765	-2.61742e-10
132002133	chr5:132002133:A:G	2.61284e-07	-1.78844e-10	-1.10179	1.88172e-05	-1.78844e-10	-1.00444
132003396	chr5:132003396:T:C	3.39296e-07	0.272837	-1.11336	6.34969e-06	-0.99724	-1.09356
132003718	chr5:132003718:A:G	3.8878e-07	-1.78844e-10	-0.704386	2.64518e-05	-1.78844e-10	-0.663888
132003788	chr5:132003788:G:A	2.44975e-07	-1.78844e-10	-1.16624	1.5724e-05	-1.78844e-10	-1.18402
132003817	chr5:132003817:T:C	2.51846e-07	-1.78844e-10	-1.13858	1.60613e-05	-1.78844e-10	-1.1628
132004153	chr5:132004153:T:C	3.99263e-08	-1.79584	-1.18453	3.93159e-06	-1.3635	-1.20667
132004339	chr5:132004339:C:T	1.43389e-07	-0.59281	-1.10903	1.34084e-05	-0.269343	-1.07398
132004462	chr5:132004462:G:A	2.81459e-07	-1.78844e-10	-1.02741	1.81686e-05	-1.78844e-10	-1.03951
132004647	chr5:132004647:G:A	2.82686e-07	-1.78844e-10	-1.02306	1.82453e-05	-1.78844e-10	-1.0353
132004978	chr5:132004978:C:T	2.78516e-07	-1.78844e-10	-1.03792	1.78233e-05	-1.78844e-10	-1.0587
132005009	chr5:132005009:G:A	8.49581e-08	-1.0903	-1.13494	9.76525e-06	-0.605124	-1.05526
132005023	chr5:132005023:G:A	2.62424e-07	-1.78844e-10	-1.09744	1.66142e-05	-1.78844e-10	-1.12896
132005048	chr5:132005048:A:G	2.35049e-07	-1.78844e-10	-1.2076	1.55096e-05	-1.78844e-10	-1.19775
132005407	chr5:132005407:G:A	2.61482e-07	-1.78844e-10	-1.10103	1.64675e-05	-1.78844e-10	-1.13783
132006085	chr5:132006085:A:C	2.68665e-07	-1.78844e-10	-1.07393	1.68485e-05	-1.78844e-10	-1.11495
132006126	chr5:132006126:A:G	2.32533e-07	-1.78844e-10	-1.21837	1.52806e-05	-1.78844e-10	-1.21263
132006545	chr5:132006545:A:G	9.2717e-07	-1.78844e-10	0.164738	6.76834e-05	-1.78844e-10	0.275629
132006603	chr5:132006603:G:A	2.58405e-07	-1.78844e-10	-1.11287	1.85308e-05	-1.78844e-10	-1.01978
132006854	chr5:132006854:TG:T	2.38468e-07	-1.78844e-10	-1.19316	1.56521e-05	-1.78844e-10	-1.18861
132006879	chr5:132006879:T:A	2.63372e-07	-1.78844e-10	-1.09383	1.69033e-05	-1.78844e-10	-1.1117
132007026	chr5:132007026:C:T	2.57098e-07	-1.78844e-10	-1.11794	1.70252e-05	-1.78844e-10	-1.10451
132007324	chr5:132007324:A:C	8.3342e-08	-1.02958	-1.21487	7.96605e-06	-0.648123	-1.2159
132007961	chr5:132007961:T:C	2.32485e-07	-1.78844e-10	-1.21857	1.52696e-05	-1.78844e-10	-1.21335
132008098	chr5:132008098:C:T	2.34846e-07	-1.78844e-10	-1.20847	1.55614e-05	-1.78844e-10	-1.19442
132008369	chr5:132008369:A:C	2.68257e-07	-1.78844e-10	-1.07545	1.68267e-05	-1.78844e-10	-1.11624
132008548	chr5:132008548:C:T	2.48933e-07	-1.78844e-10	-1.15022	1.76487e-05	-1.78844e-10	-1.06855
132008699	chr5:132008699:A:G	3.89482e-08	-1.7908	-1.21437	3.59768e-06	-1.44001	-1.21891
132008832	chr5:132008832:C:T	2.74349e-07	-1.78844e-10	-1.053	1.77217e-05	-1.78844e-10	-1.06442
132009202	chr5:132009202:C:T	2.43154e-07	-1.78844e-10	-1.1737	1.56019e-05	-1.78844e-10	-1.19182
132009355	chr5:132009355:A:ATC	2.36577e-07	-1.78844e-10	-1.20112	1.56434e-05	-1.78844e-10	-1.18916
132009539	chr5:132009539:G:A	4.29513e-08	-1.78253	-1.12481	3.80091e-06	-1.50099	-1.10298
132009809	chr5:132009809:G:A	2.35463e-07	-1.78844e-10	-1.20584	1.55469e-05	-1.78844e-10	-1.19535
132009904	chr5:132009904:C:T	2.4638e-07	-1.78844e-10	-1.16052	1.62157e-05	-1.78844e-10	-1.15323
132009985	chr5:132009985:C:T	2.41546e-07	-1.78844e-10	-1.18034	1.55249e-05	-1.78844e-10	-1.19677
132010237	chr5:132010237:T:C	2.98092e-07	-1.78844e-10	-0.969996	1.84552e-05	-1.78844e-10	-1.02387
132010347	chr5:132010347:C:T	6.37779e-08	-1.29306	-1.21893	3.57474e-06	-1.44772	-1.2176
132010598	chr5:132010598:T:C	2.75511e-07	-1.78844e-10	-1.04877	1.72191e-05	-1.78844e-10	-1.09319
132010880	chr5:132010880:G:A	2.33223e-07	-1.78844e-10	-1.21541	1.51858e-05	-1.78844e-10	-1.21885
132010948	chr5:132010948:C:T	4.19513e-08	-1.79175	-1.13913	4.02352e-06	-1.43576	-1.11129
132011288	chr5:132011288:C:T	2.47567e-07	-1.78844e-10	-1.15572	1.65299e-05	-1.78844e-10	-1.13404
132011312	chr5:132011312:A:C	2.33024e-07	-1.78844e-10	-1.21626	1.54057e-05	-1.78844e-10	-1.20448
132011708	chr5:132011708:C:G	2.81842e-07	-1.78844e-10	-1.02605	1.82066e-05	-1.78844e-10	-1.03742
132011827	chr5:132011827:G:A	1.3049e-07	-0.624068	-1.17204	1.2021e-05	-0.304564	-1.14799
132012478	chr5:132012478:A:G	2.39743e-07	-0.226134	-0.961698	5.79082e-06	-1.27768	-0.905257
132012572	chr5:132012572:GC:G	2.34725e-07	-1.78844e-10	-1.20899	1.52394e-05	-1.78844e-10	-1.21533
132013185	chr5:132013185:A:G	2.29251e-07	-0.212162	-1.02042	5.50606e-06	-1.23334	-1.00003
132013706	chr5:132013706:G:A	2.61905e-07	-1.78844e-10	-1.09942	1.89155e-05	-1.78844e-10	-0.999231
132013713	chr5:132013713:A:G	3.18473e-07	-1.78844e-10	-0.903861	1.95655e-05	-1.78844e-10	-0.965443
132014742	chr5:132014742:T:C	2.34097e-07	-1.78844e-10	-1.21166	1.62134e-05	-1.78844e-10	-1.15337
132015007	chr5:132015007:T:C	2.62666e-07	-1.78844e-10	-1.09652	1.78803e-05	-1.78844e-10	-1.05551
132015201	chr5:132015201:C:G	2.59937e-07	-1.78844e-10	-1.10696	1.63935e-05	-1.78844e-10	-1.14233
132015210	chr5:132015210:G:A	2.30905e-07	-0.234197	-0.991196	5.67274e-06	-1.27752	-0.926015
132015725	chr5:132015725:A:G	2.32869e-07	-1.78844e-10	-1.21692	1.51843e-05	-1.78844e-10	-1.21895
132015946	chr5:132015946:G:A	2.96101e-07	-1.78844e-10	-0.976698	1.78077e-05	-1.78844e-10	-1.05958
132015952	chr5:132015952:A:G	2.45141e-07	-1.78844e-10	-1.16557	1.63487e-05	-1.78844e-10	-1.14506
132016435	chr5:132016435:A:G	2.43838e-07	-1.78844e-10	-1.17089	1.6207e-05	-1.78844e-10	-1.15377
132016873	chr5:132016873:C:T	2.75013e-07	-1.78844e-10	-1.05058	1.7251e-05	-1.78844e-10	-1.09134
132016926	chr5:132016926:C:T	2.52673e-07	-1.78844e-10	-1.1353	1.6668e-05	-1.78844e-10	-1.12572
132017110	chr5:132017110:A:G	2.35429e-07	-1.78844e-10	-1.20599	1.52742e-05	-1.78844e-10	-1.21305
132017592	chr5:132017592:C:T	4.48754e-08	-1.64765	-1.21586	2.65213e-06	-1.75072	-1.21313
132017594	chr5:132017594:G:GA	2.36207e-07	-1.78844e-10	-1.20269	1.56992e-05	-1.78844e-10	-1.1856
132017625	chr5:132017625:T:G	2.38665e-07	-1.78844e-10	-1.19234	1.53788e-05	-1.78844e-10	-1.20622
132017831	chr5:132017831:C:T	2.56813e-07	-1.78844e-10	-1.11905	1.63523e-05	-1.78844e-10	-1.14484
132017853	chr5:132017853:G:C	4.31602e-08	-1.70117	-1.20131	2.85816e-06	-1.70859	-1.18044
132017891	chr5:132017891:T:C	3.17002e-07	-1.78844e-10	-0.908491	2.14923e-05	-1.78844e-10	-0.871517
132018325	chr5:132018325:G:T	2.86125e-07	-1.78844e-10	-1.01097	1.93971e-05	-1.78844e-10	-0.974088
132018401	chr5:132018401:G:A	4.25387e-08	-1.71675	-1.20023	2.90993e-06	-1.69219	-1.1789
132018480	chr5:132018480:A:G	4.89714e-08	-1.558	-1.21816	2.57163e-06	-1.78663	-1.20804
132018542	chr5:132018542:A:G	2.76322e-07	-1.78844e-10	-1.04583	1.9166e-05	-1.78844e-10	-0.986072
132018981	chr5:132018981:C:T	4.83066e-08	-1.59472	-1.19511	2.73687e-06	-1.77726	-1.15513
132019154	chr5:132019154:ACCAATAACTAATTGGT:A	2.39659e-07	-1.78844e-10	-1.18818	1.54584e-05	-1.78844e-10	-1.20106
132019259	chr5:132019259:G:A	1.53265e-07	-0.649272	-0.985956	4.45438e-06	-1.48028	-0.965046
132019454	chr5:132019454:C:T	3.33191e-07	-1.78844e-10	-0.858682	2.42506e-05	-1.78844e-10	-0.750771
132019777	chr5:132019777:G:T	2.3788e-07	-1.78844e-10	-1.19563	1.53718e-05	-1.78844e-10	-1.20668
132019958	chr5:132019958:G:GC	2.82642e-07	-1.78844e-10	-1.02322	2.01106e-05	-1.78844e-10	-0.937965
132020016	chr5:132020016:C:A	2.33799e-07	-1.78844e-10	-1.21294	1.5205e-05	-1.78844e-10	-1.21759
132020252	chr5:132020252:G:A	2.32476e-07	-1.78844e-10	-1.21861	1.51946e-05	-1.78844e-10	-1.21827
132020324	chr5:132020324:C:T	4.24819e-07	-1.78844e-10	-0.615734	2.9865e-05	-1.78844e-10	-0.542523
132020516	chr5:132020516:G:A	5.43878e-08	-1.79584	-0.875416	5.5637e-06	-1.42732	-0.795623
132020642	chr5:132020642:T:G	2.33974e-07	-1.78844e-10	-1.21219	1.51846e-05	-1.78844e-10	-1.21893
132020703	chr5:132020703:G:C	2.34803e-07	-1.78844e-10	-1.20865	1.51931e-05	-1.78844e-10	-1.21837
132020746	chr5:132020746:G:T	6.12017e-08	-1.77887	-0.774352	5.65278e-06	-1.57592	-0.63114
132021002	chr5:132021002:T:A	2.32614e-07	-1.78844e-10	-1.21802	1.51948e-05	-1.78844e-10	-1.21826
132021502	chr5:132021502:T:C	5.5138e-08	-1.77358	-0.883978	4.78934e-06	-1.58775	-0.785067
132021661	chr5:132021661:G:A	5.76291e-08	-1.7943	-0.819068	5.72498e-06	-1.4622	-0.732176
132021718	chr5:132021718:G:C	2.65984e-07	0.0194224	-1.10338	3.72282e-06	-1.48964	-1.13509
132021924	chr5:132021924:A:G	6.13308e-08	-1.77089	-0.780224	5.48232e-06	-1.6007	-0.636979
132022065	chr5:132022065:G:A	4.41541e-08	-1.79548	-1.08423	4.50537e-06	-1.36585	-1.06809
132022347	chr5:132022347:A:G	2.35163e-07	-1.78844e-10	-1.20712	1.5278e-05	-1.78844e-10	-1.2128
132022932	chr5:132022932:A:G	2.34208e-07	-1.78844e-10	-1.21119	1.5211e-05	-1.78844e-10	-1.21719
132023306	chr5:132023306:T:C	5.34213e-08	-1.79356	-0.895633	5.23137e-06	-1.49448	-0.790057
132023928	chr5:132023928:T:C	2.35041e-07	-1.78844e-10	-1.20764	1.52723e-05	-1.78844e-10	-1.21317
132023985	chr5:132023985:C:T	5.25409e-08	-1.7903	-0.915505	6.00749e-06	-1.3039	-0.8423
132024139	chr5:132024139:A:T	2.34217e-07	-1.78844e-10	-1.21115	1.52113e-05	-1.78844e-10	-1.21717
132024284	chr5:132024284:T:C	2.34428e-07	-1.78844e-10	-1.21025	1.52181e-05	-1.78844e-10	-1.21673
132024321	chr5:132024321:G:A	8.16457e-08	-1.0488	-1.21621	2.65374e-06	-1.76327	-1.19997
132024747	chr5:132024747:A:G	2.34303e-07	-1.78844e-10	-1.21078	1.52141e-05	-1.78844e-10	-1.21699
132025031	chr5:132025031:G:C	2.67326e-07	-1.78844e-10	-1.07893	1.84621e-05	-1.78844e-10	-1.02349
132025266	chr5:132025266:G:A	2.36378e-07	-1.78844e-10	-1.20197	1.53156e-05	-1.78844e-10	-1.21034
132025327	chr5:132025327:C:T	2.47164e-07	-1.78844e-10	-1.15735	1.59341e-05	-1.78844e-10	-1.17075
132025658	chr5:132025658:G:A	2.95831e-07	-1.78844e-10	-0.977609	2.00126e-05	-1.78844e-10	-0.942848
132025797	chr5:132025797:T:C	4.4726e-08	-1.64811	-1.21874	2.93453e-06	-1.65686	-1.20581
132026223	chr5:132026223:G:T	6.20787e-08	-1.79075	-0.748244	6.18268e-06	-1.51742	-0.600038
132026311	chr5:132026311:G:A	2.68537e-07	-1.78844e-10	-1.07441	1.75122e-05	-1.78844e-10	-1.07631
132026377	chr5:132026377:C:A	2.63873e-07	-1.78844e-10	-1.09193	1.81937e-05	-1.78844e-10	-1.03814
132026409	chr5:132026409:G:T	4.03197e-07	-1.78844e-10	-0.667973	3.16099e-05	-1.78844e-10	-0.485742
132027462	chr5:132027462:C:T	2.32536e-07	-1.78844e-10	-1.21836	1.51843e-05	-1.78844e-10	-1.21895
132027761	chr5:132027761:A:G	5.21506e-08	-1.79183	-0.921433	5.8096e-06	-1.3325	-0.847195
132027970	chr5:132027970:T:C	3.26794e-06	-1.78844e-10	1.42452	0.00033178	-1.78844e-10	1.86526
132028286	chr5:132028286:A:G	8.74187e-08	-1.10979	-1.0869	3.02497e-06	-1.72545	-1.10686
132028321	chr5:132028321:C:A	5.769e-08	-1.79195	-0.820362	5.71962e-06	-1.51012	-0.685185
132028470	chr5:132028470:T:C	2.34449e-07	-1.78844e-10	-1.21016	1.52188e-05	-1.78844e-10	-1.21668
132028640	chr5:132028640:T:A	4.61398e-08	-1.75143	-1.08429	3.45408e-06	-1.57724	-1.12241
132028817	chr5:132028817:T:G	5.18026e-08	-1.7934	-0.926561	5.66946e-06	-1.35015	-0.853971
132028828	chr5:132028828:T:C	6.39943e-08	-1.79008	-0.718525	6.26356e-06	-1.52276	-0.581701
132028990	chr5:132028990:G:A	2.34449e-07	-1.78844e-10	-1.21016	1.52188e-05	-1.78844e-10	-1.21668
132029003	chr5:132029003:C:T	2.45932e-07	-1.78844e-10	-1.16234	1.65438e-05	-1.78844e-10	-1.1332
132029043	chr5:132029043:A:T	4.52145e-08	-1.74511	-1.11087	3.33437e-06	-1.59039	-1.14454
132029440	chr5:132029440:A:G	2.40869e-07	-1.78844e-10	-1.18315	1.54519e-05	-1.78844e-10	-1.20148
132029632	chr5:132029632:A:G	2.59846e-07	-1.78844e-10	-1.10731	1.7574e-05	-1.78844e-10	-1.07279
132029766	chr5:132029766:C:T	3.00723e-07	-1.78844e-10	-0.961208	2.03642e-05	-1.78844e-10	-0.925432
132029830	chr5:132029830:G:T	2.67597e-07	-1.78844e-10	-1.07792	1.85124e-05	-1.78844e-10	-1.02077
132030144	chr5:132030144:T:C	2.5225e-07	-1.78844e-10	-1.13698	1.658e-05	-1.78844e-10	-1.13102
132030180	chr5:132030180:A:G	4.30186e-08	-1.77391	-1.13186	5.11745e-06	-1.18708	-1.11947
132030271	chr5:132030271:C:T	4.09855e-07	-1.78844e-10	-0.651595	2.873e-05	-1.78844e-10	-0.581269
132030286	chr5:132030286:G:A	5.59763e-08	-1.79503	-0.84744	5.74564e-06	-1.47393	-0.716834
132030298	chr5:132030298:A:G	2.67258e-07	-1.78844e-10	-1.07919	1.74381e-05	-1.78844e-10	-1.08055
132030603	chr5:132030603:G:A	2.41151e-07	-1.78844e-10	-1.18198	1.63717e-05	-1.78844e-10	-1.14366
132031162	chr5:132031162:T:C	2.3302e-07	-1.78844e-10	-1.21627	1.51847e-05	-1.78844e-10	-1.21892
132031221	chr5:132031221:A:G	2.55725e-07	-1.78844e-10	-1.1233	1.68873e-05	-1.78844e-10	-1.11265
132031348	chr5:132031348:A:G	6.54168e-07	-0.184034	-2.61742e-10	4.07801e-05	-0.231018	-2.61742e-10
132031917	chr5:132031917:C:T	5.97279e-08	-1.79474	-0.782857	6.16146e-06	-1.47982	-0.641077
132032310	chr5:132032310:A:C	2.66767e-07	-1.78844e-10	-1.08102	1.84425e-05	-1.78844e-10	-1.02456
132032669	chr5:132032669:T:C	2.42364e-07	-1.78844e-10	-1.17696	1.61738e-05	-1.78844e-10	-1.15582
132033475	chr5:132033475:G:A	5.17853e-08	-1.7902	-0.930089	5.84232e-06	-1.31665	-0.857434
132033599	chr5:132033599:T:G	2.55356e-07	-1.78844e-10	-1.12474	1.72434e-05	-1.78844e-10	-1.09178
132033758	chr5:132033758:A:G	6.25602e-08	-1.78932	-0.741955	6.13235e-06	-1.52915	-0.596487
132034166	chr5:132034166:A:G	2.42456e-07	-1.78844e-10	-1.17658	1.64939e-05	-1.78844e-10	-1.13622
132034417	chr5:132034417:C:T	2.45028e-07	-1.78844e-10	-1.16603	1.58132e-05	-1.78844e-10	-1.17837
132035134	chr5:132035134:G:T	5.78704e-08	-1.79442	-0.814777	5.90006e-06	-1.48377	-0.680477
132036012	chr5:132036012:T:C	2.52499e-07	-1.78844e-10	-1.13599	1.69999e-05	-1.78844e-10	-1.106
132036268	chr5:132036268:G:A	2.34122e-07	-1.21156	-2.61742e-10	9.18854e-06	-1.72125	-2.61742e-10
132036306	chr5:132036306:A:G	1.73483e-07	-1.15093	-0.360387	7.65003e-06	-1.35168	-0.552822
132036445	chr5:132036445:G:A	2.32523e-07	-1.78844e-10	-1.21841	1.51845e-05	-1.78844e-10	-1.21894
132036574	chr5:132036574:A:G	5.82709e-08	-1.79371	-0.808585	5.88858e-06	-1.49332	-0.672879
132036592	chr5:132036592:C:T	9.1344e-08	-1.10405	-1.04872	3.1372e-06	-1.72354	-1.07234
132036975	chr5:132036975:C:T	2.86595e-07	-1.78844e-10	-1.00933	1.92104e-05	-1.78844e-10	-0.983758
132037503	chr5:132037503:A:T	5.93548e-08	-1.79277	-0.791099	5.94491e-06	-1.50415	-0.652526
132037965	chr5:132037965:A:G	2.38711e-07	-1.78844e-10	-1.19215	1.61259e-05	-1.78844e-10	-1.15878
132038187	chr5:132038187:C:T	2.40607e-07	-1.78844e-10	-1.18424	1.72569e-05	-1.78844e-10	-1.091
132038239	chr5:132038239:G:C	1.35282e-07	-1.76004	-2.61742e-10	8.53975e-06	-1.79448	-2.61742e-10
132039062	chr5:132039062:G:A	3.10752e-07	-1.78844e-10	-0.928405	2.09076e-05	-1.78844e-10	-0.899097
132039782	chr5:132039782:G:A	2.8646e-07	-1.78844e-10	-1.0098	1.92011e-05	-1.78844e-10	-0.984244
132040671	chr5:132040671:T:G	2.72666e-07	-1.78844e-10	-1.05915	1.80624e-05	-1.78844e-10	-1.04538
132041028	chr5:132041028:G:A	5.73361e-07	-1.78844e-10	-0.315884	3.74125e-05	-1.78844e-10	-0.317207
132041072	chr5:132041072:G:A	2.4286e-07	-1.78844e-10	-1.17491	1.62428e-05	-1.78844e-10	-1.15156
132041120	chr5:132041120:G:A	2.39237e-07	-1.78844e-10	-1.18994	1.56036e-05	-1.78844e-10	-1.19171
132041164	chr5:132041164:C:T	5.79836e-08	-1.79597	-0.811266	6.19241e-06	-1.4391	-0.676787
132041404	chr5:132041404:C:T	5.70596e-08	-1.79578	-0.827524	5.97576e-06	-1.45594	-0.695555
132041465	chr5:132041465:T:C	2.32615e-07	-1.78844e-10	-1.21801	1.52067e-05	-1.78844e-10	-1.21747
132041550	chr5:132041550:AT:A	2.32978e-07	-1.78844e-10	-1.21646	1.51846e-05	-1.78844e-10	-1.21893
132041980	chr5:132041980:T:C	6.38876e-08	-1.79345	-0.716822	7.12573e-06	-1.34967	-0.625826
132042017	chr5:132042017:G:A	2.40343e-07	-1.78844e-10	-1.18533	1.62862e-05	-1.78844e-10	-1.14889
132042047	chr5:132042047:G:C	3.05635e-07	-1.78844e-10	-0.945006	2.02235e-05	-1.78844e-10	-0.932366
132042096	chr5:132042096:A:AT	2.6921e-07	-0.178518	-0.89339	3.36165e-06	-1.74946	-0.977321
132042133	chr5:132042133:T:A	4.40975e-08	-1.79498	-1.08602	4.2435e-06	-1.49224	-1.00158
132042438	chr5:132042438:T:C	6.44674e-08	-1.78605	-0.715188	7.62625e-06	-1.28296	-0.624657
132042688	chr5:132042688:C:G	6.15715e-08	-1.78552	-0.761679	7.27164e-06	-1.27934	-0.675886
132042953	chr5:132042953:A:C	2.82675e-07	-1.78844e-10	-1.0231	1.89169e-05	-1.78844e-10	-0.999157
132043353	chr5:132043353:T:A	4.10929e-07	-1.78844e-10	-0.648977	3.2314e-05	-1.78844e-10	-0.463712
132043507	chr5:132043507:CT:C	8.6554e-08	-0.991712	-1.21492	2.84826e-06	-1.67731	-1.21519
132043520	chr5:132043520:C:T	2.32397e-07	-1.78844e-10	-1.21895	1.51853e-05	-1.78844e-10	-1.21888
132043556	chr5:132043556:A:G	5.03066e-08	-1.78927	-0.959991	5.53588e-06	-1.28642	-0.941541
132043963	chr5:132043963:C:T	6.76148e-08	-1.79585	-0.657727	7.29298e-06	-1.45232	-0.499984
132044274	chr5:132044274:C:T	2.34985e-07	-1.78844e-10	-1.20788	1.53306e-05	-1.78844e-10	-1.20936
132044395	chr5:132044395:G:A	2.72098e-07	-1.78844e-10	-1.06124	1.91022e-05	-1.78844e-10	-0.98941
132044487	chr5:132044487:G:A	2.33331e-07	-1.78844e-10	-1.21494	1.51904e-05	-1.78844e-10	-1.21855
132044529	chr5:132044529:A:C	2.32942e-07	-1.78844e-10	-1.21661	1.51844e-05	-1.78844e-10	-1.21894
132044768	chr5:132044768:C:A	2.33163e-07	-1.78844e-10	-1.21566	1.51893e-05	-1.78844e-10	-1.21862
132044965	chr5:132044965:C:T	1.85903e-07	-1.1027	-0.33947	8.11329e-06	-1.31127	-0.53444
132045151	chr5:132045151:G:A	2.34845e-07	-1.78844e-10	-1.20847	1.52342e-05	-1.78844e-10	-1.21567
132045632	chr5:132045632:G:A	5.16453e-08	-1.7841	-0.938899	5.04882e-06	-1.51921	-0.800847
132045751	chr5:132045751:A:T	2.35975e-07	-1.78844e-10	-1.20367	1.56732e-05	-1.78844e-10	-1.18726
132045894	chr5:132045894:C:T	5.24955e-08	-1.78609	-0.92058	5.09857e-06	-1.52967	-0.780582
132045933	chr5:132045933:A:G	2.73012e-07	-1.78844e-10	-1.05788	1.89536e-05	-1.78844e-10	-0.997215
132046334	chr5:132046334:G:A	2.86645e-07	-1.78844e-10	-1.00915	2.07975e-05	-1.78844e-10	-0.904378
132046611	chr5:132046611:C:T	2.3369e-07	-1.78844e-10	-1.2134	1.51846e-05	-1.78844e-10	-1.21893
132046699	chr5:132046699:G:C	3.11219e-07	-1.78844e-10	-0.926901	2.08997e-05	-1.78844e-10	-0.899476
132046787	chr5:132046787:G:A	2.33074e-07	-1.78844e-10	-1.21604	1.51855e-05	-1.78844e-10	-1.21887
132047171	chr5:132047171:C:T	2.34834e-07	-1.78844e-10	-1.20852	1.52339e-05	-1.78844e-10	-1.21569
132047414	chr5:132047414:ACTAG:A	2.49741e-07	-1.78844e-10	-1.14697	1.67598e-05	-1.78844e-10	-1.12023
132047766	chr5:132047766:G:A	5.06384e-08	-1.7899	-0.952786	4.55715e-06	-1.35087	-1.07165
132047921	chr5:132047921:C:T	2.38039e-07	-1.78844e-10	-1.19497	1.52744e-05	-1.78844e-10	-1.21303
132047974	chr5:132047974:A:C	5.51286e-08	-1.46379	-1.19394	2.80204e-06	-1.71325	-1.19562
132048030	chr5:132048030:T:C	2.3408e-07	-1.78844e-10	-1.21174	1.52119e-05	-1.78844e-10	-1.21714
132048290	chr5:132048290:G:C	6.42978e-08	-1.29857	-1.2053	5.32583e-06	-1.04805	-1.21859
132049085	chr5:132049085:C:T	3.98283e-07	-1.78844e-10	-0.680235	2.78844e-05	-1.78844e-10	-0.611145
132049982	chr5:132049982:CTGAG:C	5.05651e-07	-0.441553	-2.61742e-10	4.23303e-05	-0.193709	-2.61742e-10
132050003	chr5:132050003:T:C	2.40282e-07	-1.78844e-10	-1.18559	1.59083e-05	-1.78844e-10	-1.17237
132050071	chr5:132050071:A:G	2.75892e-07	-1.78844e-10	-1.04739	1.94129e-05	-1.78844e-10	-0.973274
132050449	chr5:132050449:G:A	4.39738e-08	-1.75579	-1.12802	4.35559e-06	-1.42151	-1.04624
132050464	chr5:132050464:T:G	2.75433e-07	-1.78844e-10	-1.04906	1.91329e-05	-1.78844e-10	-0.987804
132050666	chr5:132050666:C:T	4.46628e-08	-1.74052	-1.12774	4.55159e-06	-1.37808	-1.04565
132051508	chr5:132051508:T:C	2.4021e-07	-1.78844e-10	-1.18589	1.63778e-05	-1.78844e-10	-1.14328
132051627	chr5:132051627:C:T	5.4364e-08	-1.78526	-0.886435	5.37685e-06	-1.52728	-0.729832
132051643	chr5:132051643:C:T	2.33883e-07	-1.78844e-10	-1.21258	1.52057e-05	-1.78844e-10	-1.21754
132051649	chr5:132051649:T:C	2.3394e-07	-1.78844e-10	-1.21233	1.52075e-05	-1.78844e-10	-1.21742
132051725	chr5:132051725:C:T	2.3428e-07	-1.78844e-10	-1.21088	1.52182e-05	-1.78844e-10	-1.21672
132051860	chr5:132051860:T:C	4.51849e-08	-1.78615	-1.07049	3.33927e-06	-1.63609	-1.09737
132052335	chr5:132052335:G:A	5.38722e-08	-1.77751	-0.903277	5.45274e-06	-1.49315	-0.74994
132052366	chr5:132052366:TAA:T	2.32527e-07	-1.78844e-10	-1.21839	1.51892e-05	-1.78844e-10	-1.21862
132052520	chr5:132052520:C:T	6.96956e-08	-1.20924	-1.21403	4.09671e-06	-1.32405	-1.20498
132052526	chr5:132052526:G:A	4.55538e-08	-1.73034	-1.11816	4.75082e-06	-1.34791	-1.03298
132052560	chr5:132052560:T:C	4.38124e-07	-1.78844e-10	-0.584897	3.78579e-05	-1.78844e-10	-0.305372
132052729	chr5:132052729:G:A	2.83342e-07	-1.78844e-10	-1.02074	1.89295e-05	-1.78844e-10	-0.998489
132053756	chr5:132053756:A:G	5.92782e-08	-1.74078	-0.844373	6.58543e-06	-1.35634	-0.698011
132053781	chr5:132053781:T:C	2.81063e-07	-1.78844e-10	-1.02882	1.95876e-05	-1.78844e-10	-0.964315
132053814	chr5:132053814:T:C	5.00411e-08	-1.75588	-0.998679	5.13849e-06	-1.3952	-0.907256
132054091	chr5:132054091:C:T	2.89004e-07	-1.78844e-10	-1.00096	2.02177e-05	-1.78844e-10	-0.932652
132054668	chr5:132054668:C:T	2.44587e-07	-1.78844e-10	-1.16783	1.65009e-05	-1.78844e-10	-1.1358
132054688	chr5:132054688:T:G	4.22053e-08	-1.75961	-1.16524	4.10206e-06	-1.38789	-1.13983
132054716	chr5:132054716:AAG:A	2.38645e-07	-1.78844e-10	-1.19242	1.59149e-05	-1.78844e-10	-1.17196
132055019	chr5:132055019:C:T	2.32881e-07	-1.78844e-10	-1.21687	1.53016e-05	-1.78844e-10	-1.21125
132055071	chr5:132055071:G:A	3.15201e-07	-1.78844e-10	-0.914189	1.94027e-05	-1.78844e-10	-0.9738
132055205	chr5:132055205:T:C	4.94388e-07	-1.78844e-10	-0.464079	3.55594e-05	-1.78844e-10	-0.368008
132055505	chr5:132055505:T:C	2.32618e-07	-1.78844e-10	-1.218	1.51863e-05	-1.78844e-10	-1.21882
132055697	chr5:132055697:A:T	9.5324e-08	-0.943263	-1.16685	2.74768e-06	-1.73461	-1.19385
132055765	chr5:132055765:A:T	6.34504e-08	-1.34347	-1.17367	5.65992e-06	-1.11291	-1.09289
132055780	chr5:132055780:T:C	1.03342e-07	-0.88996	-1.1394	4.73329e-06	-1.36462	-1.01997
132055905	chr5:132055905:A:G	1.06302e-07	-0.866272	-1.13484	4.84549e-06	-1.34838	-1.01278
132056056	chr5:132056056:G:A	1.0308e-07	-0.886802	-1.14509	4.70151e-06	-1.3624	-1.02893
132056136	chr5:132056136:G:A	2.51242e-07	-1.78844e-10	-1.14098	1.66735e-05	-1.78844e-10	-1.12539
132056244	chr5:132056244:G:C	2.46028e-07	-1.78844e-10	-1.16195	1.58425e-05	-1.78844e-10	-1.17652
132056490	chr5:132056490:C:T	2.3262e-07	-1.78844e-10	-1.21799	1.51863e-05	-1.78844e-10	-1.21882
132057211	chr5:132057211:G:A	3.36413e-07	-1.78844e-10	-0.849059	2.35772e-05	-1.78844e-10	-0.77893
132057531	chr5:132057531:C:T	2.32667e-07	-1.78844e-10	-1.21779	1.52737e-05	-1.78844e-10	-1.21308
132057719	chr5:132057719:CA:C	3.11674e-07	-1.78844e-10	-0.925442	2.09316e-05	-1.78844e-10	-0.897952
132057982	chr5:132057982:G:A	2.47528e-07	-1.78844e-10	-1.15588	1.64197e-05	-1.78844e-10	-1.14073
132058075	chr5:132058075:A:G	2.6527e-07	-1.78844e-10	-1.08665	1.71748e-05	-1.78844e-10	-1.09577
132058108	chr5:132058108:C:T	2.39953e-07	-1.78844e-10	-1.18696	1.5316e-05	-1.78844e-10	-1.21031
132058283	chr5:132058283:T:C	5.38934e-08	-1.78203	-0.89836	3.92393e-06	-1.65359	-0.918523
132058459	chr5:132058459:G:T	2.33373e-07	-1.78844e-10	-1.21476	1.52313e-05	-1.78844e-10	-1.21586
132058758	chr5:132058758:G:A	4.08815e-08	-1.79449	-1.16223	2.71329e-06	-1.77369	-1.16736
132058762	chr5:132058762:C:A	7.8948e-07	0.0039758	-2.61742e-10	4.41806e-05	-0.150925	-2.61742e-10
132059045	chr5:132059045:C:T	2.47811e-07	-0.078786	-1.07594	3.67017e-06	-1.52771	-1.11126
132059332	chr5:132059332:C:T	2.70579e-07	-1.78844e-10	-1.06683	1.75084e-05	-1.78844e-10	-1.07653
132059390	chr5:132059390:T:A	2.34022e-07	-1.78844e-10	-1.21198	1.52116e-05	-1.78844e-10	-1.21715
132059422	chr5:132059422:G:A	9.19715e-08	-1.02118	-1.12474	2.77622e-06	-1.75533	-1.16279
132059811	chr5:132059811:T:TTCTCC	2.67462e-07	-1.78844e-10	-1.07842	1.7303e-05	-1.78844e-10	-1.08833
132059889	chr5:132059889:C:T	2.91614e-07	-1.78844e-10	-0.991966	1.97125e-05	-1.78844e-10	-0.95796
132059899	chr5:132059899:G:GTGTCCTCAAGAGCTCC	2.71651e-07	-1.78844e-10	-1.06288	1.7559e-05	-1.78844e-10	-1.07364
132059928	chr5:132059928:G:A	2.64899e-07	-1.78844e-10	-1.08805	1.7154e-05	-1.78844e-10	-1.09698
132060014	chr5:132060014:T:C	2.42689e-07	-1.78844e-10	-1.17562	1.54495e-05	-1.78844e-10	-1.20164
132060639	chr5:132060639:C:T	6.17046e-08	-1.32971	-1.21533	2.95685e-06	-1.63674	-1.21835
132060650	chr5:132060650:T:G	2.4621e-07	-1.78844e-10	-1.16121	1.56802e-05	-1.78844e-10	-1.18681
132060785	chr5:132060785:C:T	1.08678e-07	-0.925727	-1.05328	3.70536e-06	-1.49404	-1.1354
132061024	chr5:132061024:G:A	2.32403e-07	-1.78844e-10	-1.21893	1.51988e-05	-1.78844e-10	-1.218
132061033	chr5:132061033:G:A	3.12826e-07	-1.78844e-10	-0.921751	2.1824e-05	-1.78844e-10	-0.856201
132061372	chr5:132061372:TA:T	2.96791e-07	-1.78844e-10	-0.974372	2.05829e-05	-1.78844e-10	-0.91475
132061420	chr5:132061420:A:G	2.59542e-07	-1.78844e-10	-1.10848	1.74187e-05	-1.78844e-10	-1.08166
132062006	chr5:132062006:C:T	2.96664e-07	-1.78844e-10	-0.974798	2.05732e-05	-1.78844e-10	-0.915223
132062199	chr5:132062199:C:G	2.52075e-07	-1.78844e-10	-1.13767	1.57216e-05	-1.78844e-10	-1.18417
132062464	chr5:132062464:G:C	2.98459e-07	-1.78844e-10	-0.968765	1.92087e-05	-1.78844e-10	-0.983849
132063288	chr5:132063288:G:A	2.37799e-07	-1.78844e-10	-1.19597	1.58335e-05	-1.78844e-10	-1.17709
132063511	chr5:132063511:C:T	3.00357e-07	-1.78844e-10	-0.962428	1.96454e-05	-1.78844e-10	-0.961367
132063625	chr5:132063625:C:T	2.70006e-07	-1.78844e-10	-1.06895	1.80708e-05	-1.78844e-10	-1.04491
132063680	chr5:132063680:T:C	2.43513e-07	-1.78844e-10	-1.17223	1.61084e-05	-1.78844e-10	-1.15987
132063688	chr5:132063688:C:T	2.33111e-07	-1.78844e-10	-1.21589	1.52304e-05	-1.78844e-10	-1.21592
132063787	chr5:132063787:C:T	2.32638e-07	-1.78844e-10	-1.21791	1.51998e-05	-1.78844e-10	-1.21793
132063844	chr5:132063844:C:T	1.54953e-07	-1.62428	-2.61742e-10	1.03514e-05	-1.60209	-2.61742e-10
132064650	chr5:132064650:T:C	2.33444e-07	-1.78844e-10	-1.21446	1.52524e-05	-1.78844e-10	-1.21447
132065129	chr5:132065129:G:A	2.54705e-07	-1.78844e-10	-1.12729	1.65236e-05	-1.78844e-10	-1.13442
132065222	chr5:132065222:T:A	2.46484e-07	-1.78844e-10	-1.1601	1.64147e-05	-1.78844e-10	-1.14104
132065641	chr5:132065641:G:A	1.4149e-07	-0.638202	-1.07697	3.49435e-06	-1.59369	-1.09437
132065810	chr5:132065810:G:A	5.05277e-08	-1.52606	-1.21881	3.03459e-06	-1.61403	-1.2151
132065837	chr5:132065837:A:G	5.53362e-07	-1.78844e-10	-0.351386	5.04592e-05	-1.78844e-10	-0.0180466
132066108	chr5:132066108:C:T	1.06959e-07	-1.01119	-0.983773	3.49359e-06	-1.75501	-0.933267
132066152	chr5:132066152:C:T	2.85111e-07	0.200078	-1.2146	2.8208e-05	0.618305	-1.21791
132066322	chr5:132066322:A:C	5.38359e-08	-1.78851	-0.892945	3.23261e-06	-1.79555	-0.970368
132066455	chr5:132066455:C:T	2.49046e-07	-1.78844e-10	-1.14976	1.57636e-05	-1.78844e-10	-1.18151
132066757	chr5:132066757:A:G	5.21487e-08	-1.72027	-0.993025	8.55249e-06	-0.803995	-0.988994
132067045	chr5:132067045:C:T	4.43951e-07	0.557832	-1.12952	4.8033e-05	0.912944	-0.980266
132067122	chr5:132067122:C:T	1.30546e-07	-1.79568	-2.61742e-10	8.56231e-06	-1.79184	-2.61742e-10
132067266	chr5:132067266:G:A	2.44915e-07	-1.78844e-10	-1.16649	1.62313e-05	-1.78844e-10	-1.15227
132067810	chr5:132067810:T:A	2.86439e-07	-1.78844e-10	-1.00987	1.8111e-05	-1.78844e-10	-1.04269
132067839	chr5:132067839:G:A	1.39115e-07	-1.7321	-2.61742e-10	1.14556e-05	-1.50074	-2.61742e-10
132068116	chr5:132068116:G:A	3.97008e-07	-1.78844e-10	-0.683441	2.6216e-05	-1.78844e-10	-0.672843
132068125	chr5:132068125:G:C	2.67019e-07	-1.78844e-10	-1.08008	1.66291e-05	-1.78844e-10	-1.12806
132068137	chr5:132068137:G:A	2.90042e-07	-1.78844e-10	-0.997373	1.835e-05	-1.78844e-10	-1.02958
132068310	chr5:132068310:G:A	3.548e-07	-1.78844e-10	-0.795843	2.10732e-05	-1.78844e-10	-0.89121
132068400	chr5:132068400:C:G	1.0071e-06	0.640156	-0.392721	3.35888e-05	0.169122	-0.594141
132068431	chr5:132068431:T:A	2.35042e-07	-1.78844e-10	-1.20764	1.54969e-05	-1.78844e-10	-1.19857
132068463	chr5:132068463:C:T	2.69594e-07	-1.78844e-10	-1.07048	1.8096e-05	-1.78844e-10	-1.04352
132068750	chr5:132068750:T:C	2.37262e-07	-1.78844e-10	-1.19824	1.56457e-05	-1.78844e-10	-1.18901
132068753	chr5:132068753:A:T	7.88522e-08	-1.08116	-1.21866	3.01313e-06	-1.61851	-1.21772
132068977	chr5:132068977:G:C	3.658e-07	-1.78844e-10	-0.765312	2.32755e-05	-1.78844e-10	-0.791808
132069083	chr5:132069083:C:A	3.50882e-07	-1.78844e-10	-0.806948	2.10273e-05	-1.78844e-10	-0.89339
132069195	chr5:132069195:T:C	4.69369e-07	-1.78844e-10	-0.51601	3.05963e-05	-1.78844e-10	-0.518334
132069334	chr5:132069334:T:C	8.96149e-08	-0.953648	-1.21823	3.21655e-06	-1.55411	-1.21679
132070079	chr5:132070079:G:A	2.50614e-07	-1.78844e-10	-1.14349	1.65837e-05	-1.78844e-10	-1.13079
132070238	chr5:132070238:G:A	2.58159e-07	-1.78844e-10	-1.11382	1.61426e-05	-1.78844e-10	-1.15775
132070502	chr5:132070502:A:G	2.44178e-07	-1.78844e-10	-1.1695	1.58307e-05	-1.78844e-10	-1.17726
132070754	chr5:132070754:G:A	5.63658e-07	-1.78844e-10	-0.332951	4.67273e-05	-1.78844e-10	-0.0948826
132071437	chr5:132071437:C:A	2.36749e-07	-1.78844e-10	-1.2004	1.56004e-05	-1.78844e-10	-1.19192
132071446	chr5:132071446:T:A	4.73001e-08	-1.59286	-1.21802	2.54508e-06	-1.78745	-1.2176
132071481	chr5:132071481:A:G	2.53437e-07	-1.78844e-10	-1.13228	1.57995e-05	-1.78844e-10	-1.17923
132071779	chr5:132071779:G:T	2.35829e-07	-1.78844e-10	-1.20429	1.56027e-05	-1.78844e-10	-1.19177
132071797	chr5:132071797:C:T	3.49813e-07	-1.78844e-10	-0.810001	2.09332e-05	-1.78844e-10	-0.897876
132071908	chr5:132071908:T:C	3.39508e-07	0.255009	-1.09491	4.41309e-05	0.920539	-1.07259
132072175	chr5:132072175:C:T	2.9674e-07	-1.78844e-10	-0.974542	1.93586e-05	-1.78844e-10	-0.976074
132072356	chr5:132072356:G:C	2.39413e-07	-1.78844e-10	-1.18921	1.57007e-05	-1.78844e-10	-1.18551
132072384	chr5:132072384:A:G	4.12891e-07	0.444248	-1.08846	5.51635e-05	1.13665	-1.06556
132072632	chr5:132072632:C:A	2.71859e-07	-1.78844e-10	-1.06212	1.79002e-05	-1.78844e-10	-1.0544
132072649	chr5:132072649:C:T	2.33162e-07	-1.78844e-10	-1.21567	1.52416e-05	-1.78844e-10	-1.21518
132072746	chr5:132072746:A:G	2.34582e-07	-1.78844e-10	-1.20959	1.51877e-05	-1.78844e-10	-1.21873
132072769	chr5:132072769:G:A	2.32625e-07	-1.78844e-10	-1.21797	1.51957e-05	-1.78844e-10	-1.2182
132073149	chr5:132073149:A:C	5.15927e-07	0.617006	-1.03844	3.00976e-05	0.473733	-1.0085
132073889	chr5:132073889:G:A	4.24157e-07	-1.78844e-10	-0.617295	2.45882e-05	-1.78844e-10	-0.736947
132073904	chr5:132073904:G:A	2.37401e-07	-1.78844e-10	-1.19765	1.57024e-05	-1.78844e-10	-1.1854
132074425	chr5:132074425:G:A	2.40888e-07	-1.78844e-10	-1.18307	1.55899e-05	-1.78844e-10	-1.19259
132074434	chr5:132074434:G:A	2.44636e-07	-1.78844e-10	-1.16763	1.6224e-05	-1.78844e-10	-1.15272
132074987	chr5:132074987:G:C	2.68544e-07	-1.78844e-10	-1.07438	1.75042e-05	-1.78844e-10	-1.07677
132075086	chr5:132075086:A:G	7.41933e-08	-1.79411	-0.566615	6.66372e-06	-1.6065	-0.436032
132075186	chr5:132075186:T:C	1.00801e-06	1.44347	-1.19513	4.55854e-05	1.08049	-1.20012
132075207	chr5:132075207:AG:A	2.45331e-07	-1.78844e-10	-1.16479	1.68283e-05	-1.78844e-10	-1.11615
132075408	chr5:132075408:A:T	1.3696e-07	-1.74771	-2.61742e-10	8.80098e-06	-1.76435	-2.61742e-10
132075445	chr5:132075445:C:T	9.79747e-07	1.43863	-1.21874	8.97185e-06	-0.527723	-1.2174
132075767	chr5:132075767:T:C	1.89578e-06	1.67809	-0.798098	8.54198e-06	-0.998541	-0.795677
132076239	chr5:132076239:G:A	7.89809e-07	1.20297	-1.19858	4.09925e-06	-1.3096	-1.21881
132076270	chr5:132076270:G:A	3.03002e-07	-1.78844e-10	-0.95366	1.81512e-05	-1.78844e-10	-1.04047
132076475	chr5:132076475:C:T	2.33756e-07	-1.78844e-10	-1.21312	1.53447e-05	-1.78844e-10	-1.20844
132076499	chr5:132076499:G:T	2.96935e-07	-1.78844e-10	-0.973886	2.23209e-05	-1.78844e-10	-0.833687
132076545	chr5:132076545:A:G	1.34606e-06	1.43043	-0.892889	6.3943e-06	-1.13762	-0.946188
132076880	chr5:132076880:C:T	1.3286e-07	-1.77811	-2.61742e-10	1.00044e-05	-1.63619	-2.61742e-10
132077452	chr5:132077452:A:G	3.09031e-07	-1.78844e-10	-0.933957	2.20379e-05	-1.78844e-10	-0.846445
132077516	chr5:132077516:C:T	3.2339e-07	-1.78844e-10	-0.888539	2.19078e-05	-1.78844e-10	-0.852368
132077562	chr5:132077562:G:A	9.16457e-07	1.21109	-1.05797	4.35851e-06	-1.30105	-1.16603
132077637	chr5:132077637:T:C	2.42554e-07	-1.78844e-10	-1.17617	1.60858e-05	-1.78844e-10	-1.16127
132078028	chr5:132078028:G:A	4.67891e-05	5.30378	-1.21777	8.16659e-05	1.67613	-1.21271
132078029	chr5:132078029:G:T	7.87508e-07	1.22026	-1.21878	7.82507e-06	-0.664009	-1.21787
132078350	chr5:132078350:A:G	2.78503e-07	-1.78844e-10	-1.03797	1.93188e-05	-1.78844e-10	-0.978131
132078957	chr5:132078957:C:T	1.18732e-07	-1.63849	-0.252039	9.01267e-06	-1.6292	-0.111376
132078990	chr5:132078990:G:T	2.38227e-07	-1.78844e-10	-1.19417	1.54524e-05	-1.78844e-10	-1.20145
132079373	chr5:132079373:G:C	1.1919e-07	-0.676506	-1.21017	4.00668e-06	-1.34685	-1.2044
132079671	chr5:132079671:C:T	2.32886e-07	-1.78844e-10	-1.21685	1.53454e-05	-1.78844e-10	-1.2084
132079679	chr5:132079679:C:T	1.00147e-06	1.46061	-1.21878	9.04706e-06	-0.518927	-1.21784
132079743	chr5:132079743:G:A	8.37539e-07	1.28178	-1.21871	3.79822e-05	0.903304	-1.2054
132080753	chr5:132080753:G:A	1.36808e-07	-1.74882	-2.61742e-10	8.66496e-06	-1.77992	-2.61742e-10
132081526	chr5:132081526:C:T	1.93968e-05	3.20547	-2.61742e-10	0.000830014	2.78223	-2.61742e-10
132081685	chr5:132081685:G:A	2.40188e-07	-1.78844e-10	-1.18598	1.55053e-05	-1.78844e-10	-1.19803
132081849	chr5:132081849:C:T	5.25579e-07	-1.78844e-10	-0.402899	4.80919e-05	-1.78844e-10	-0.0660981
132082269	chr5:132082269:A:T	4.10862e-08	-1.77779	-1.17394	6.03923e-06	-0.938296	-1.20264
132082558	chr5:132082558:C:A	2.32862e-07	-1.78844e-10	-1.21695	1.52222e-05	-1.78844e-10	-1.21645
132082606	chr5:132082606:G:A	7.74539e-08	-1.60959	-0.708124	4.37884e-06	-1.675	-0.787424
132083255	chr5:132083255:A:G	8.9355e-07	1.33298	-1.20518	0.000108628	1.92641	-1.17769
132083648	chr5:132083648:G:A	2.328e-07	-1.78844e-10	-1.21722	1.5333e-05	-1.78844e-10	-1.2092
132083980	chr5:132083980:C:T	2.5037e-07	-1.78844e-10	-1.14446	1.61511e-05	-1.78844e-10	-1.15723
132084278	chr5:132084278:G:T	2.33255e-07	-1.78844e-10	-1.21526	1.53926e-05	-1.78844e-10	-1.20532
132084381	chr5:132084381:G:A	2.33501e-07	-1.78844e-10	-1.21421	1.61436e-05	-1.78844e-10	-1.15769
132084556	chr5:132084556:G:A	9.02974e-07	1.34031	-1.20202	0.000108869	1.92006	-1.16913
132084595	chr5:132084595:T:G	3.75085e-07	-1.78844e-10	-0.740246	2.85276e-05	-1.78844e-10	-0.58834
132084671	chr5:132084671:C:T	2.52372e-07	-1.78844e-10	-1.13649	1.65957e-05	-1.78844e-10	-1.13007
132084821	chr5:132084821:G:A	9.09694e-08	-1.77488	-0.381995	1.1899e-05	-0.907669	-0.555086
132084884	chr5:132084884:A:G	3.76325e-07	-1.78844e-10	-0.736946	2.29239e-05	-1.78844e-10	-0.807031
132085094	chr5:132085094:A:G	2.41156e-07	-1.78844e-10	-1.18195	1.55657e-05	-1.78844e-10	-1.19414
132085497	chr5:132085497:C:T	8.55381e-07	1.2869	-1.20275	0.00010383	1.87351	-1.16996
132085986	chr5:132085986:A:G	2.52863e-07	-1.78844e-10	-1.13455	1.62859e-05	-1.78844e-10	-1.14891
132086025	chr5:132086025:G:A	2.33688e-07	-1.78844e-10	-1.21341	1.52316e-05	-1.78844e-10	-1.21584
132086417	chr5:132086417:C:T	1.73393e-07	-1.51184	-2.61742e-10	9.42051e-06	-1.69632	-2.61742e-10
132086443	chr5:132086443:A:G	6.12717e-08	-1.33485	-1.21723	1.25064e-05	-0.194538	-1.21843
132086819	chr5:132086819:A:C	1.37896e-07	-0.546237	-1.19466	4.43505e-06	-1.26486	-1.18482
132086827	chr5:132086827:T:C	2.3292e-07	-1.78844e-10	-1.2167	1.54064e-05	-1.78844e-10	-1.20443
132086998	chr5:132086998:A:G	3.67537e-07	-1.78844e-10	-0.760574	2.78282e-05	-1.78844e-10	-0.613163
132087140	chr5:132087140:C:T	1.32451e-07	-1.78119	-2.61742e-10	1.38128e-05	-1.31362	-2.61742e-10
132087408	chr5:132087408:C:G	3.05752e-07	-1.78844e-10	-0.944624	2.31941e-05	-1.78844e-10	-0.795315
132087555	chr5:132087555:A:G	4.97787e-07	-1.78844e-10	-0.457226	3.7802e-05	-1.78844e-10	-0.30685
132087782	chr5:132087782:T:C	6.43441e-08	-1.28537	-1.21779	1.086e-05	-0.33545	-1.21868
132088273	chr5:132088273:G:A	3.9971e-08	-1.7799	-1.19935	5.88672e-06	-0.950648	-1.21586
132088860	chr5:132088860:C:G	2.41968e-07	-1.78844e-10	-1.17859	1.56078e-05	-1.78844e-10	-1.19144
132088944	chr5:132088944:T:C	2.41447e-07	-1.78844e-10	-1.18075	1.55973e-05	-1.78844e-10	-1.19212
132089545	chr5:132089545:A:T	2.36688e-07	-1.78844e-10	-1.20065	1.53252e-05	-1.78844e-10	-1.20971
132089667	chr5:132089667:C:T	2.48681e-07	-1.78844e-10	-1.15123	1.63431e-05	-1.78844e-10	-1.14541
132089781	chr5:132089781:C:T	2.34796e-07	-1.78844e-10	-1.20868	1.52432e-05	-1.78844e-10	-1.21508
132089854	chr5:132089854:C:T	2.52429e-07	-1.78844e-10	-1.13627	1.65994e-05	-1.78844e-10	-1.12984
132090725	chr5:132090725:A:G	2.60881e-07	-1.78844e-10	-1.10333	1.75382e-05	-1.78844e-10	-1.07483
132091113	chr5:132091113:G:T	2.41156e-07	-1.78844e-10	-1.18195	1.55657e-05	-1.78844e-10	-1.19414
132091117	chr5:132091117:T:C	2.47287e-07	-1.78844e-10	-1.15685	1.59688e-05	-1.78844e-10	-1.16858
132091325	chr5:132091325:C:G	2.45914e-07	-1.78844e-10	-1.16242	1.62463e-05	-1.78844e-10	-1.15134
132091468	chr5:132091468:A:G	6.55967e-08	-1.2654	-1.21848	1.12372e-05	-0.301853	-1.21813
132091821	chr5:132091821:G:A	2.8897e-07	-1.78844e-10	-1.00107	2.16134e-05	-1.78844e-10	-0.865899
132092047	chr5:132092047:C:T	2.37824e-07	-1.78844e-10	-1.19587	1.54337e-05	-1.78844e-10	-1.20266
132092070	chr5:132092070:T:C	2.60592e-07	-1.78844e-10	-1.10444	1.75213e-05	-1.78844e-10	-1.07579
132092123	chr5:132092123:AG:A	2.39119e-07	-1.78844e-10	-1.19044	1.5681e-05	-1.78844e-10	-1.18676
132092177	chr5:132092177:T:G	5.35933e-07	-1.78844e-10	-0.38339	4.10376e-05	-1.78844e-10	-0.224722
132092270	chr5:132092270:CAT:C	2.34109e-07	-1.78844e-10	-1.21161	1.53069e-05	-1.78844e-10	-1.21091
132092854	chr5:132092854:G:A	5.83015e-08	-1.3902	-1.21157	3.50374e-06	-1.50263	-1.18275
132093140	chr5:132093140:A:G	1.16725e-06	-1.78844e-10	0.395008	9.19859e-05	-1.78844e-10	0.582424
132093254	chr5:132093254:T:C	2.44126e-07	-1.78844e-10	-1.16972	1.62277e-05	-1.78844e-10	-1.15249
132094425	chr5:132094425:G:A	1.21077e-06	1.43143	-0.999819	1.03641e-05	-0.657023	-0.943838
132094635	chr5:132094635:C:G	2.86554e-07	-1.78844e-10	-1.00947	2.13825e-05	-1.78844e-10	-0.876637
132094644	chr5:132094644:G:A	2.76029e-07	-1.78844e-10	-1.04689	1.9829e-05	-1.78844e-10	-0.952066
132094736	chr5:132094736:G:A	2.55472e-07	-1.78844e-10	-1.12429	1.63663e-05	-1.78844e-10	-1.14399
132095272	chr5:132095272:G:C	6.38007e-07	-1.78844e-10	-0.20905	5.13533e-05	-1.78844e-10	-0.000482095
132095435	chr5:132095435:G:C	2.55758e-07	-1.78844e-10	-1.12317	1.67965e-05	-1.78844e-10	-1.11804
132095677	chr5:132095677:G:A	3.46343e-07	-1.78844e-10	-0.819968	2.29232e-05	-1.78844e-10	-0.807061
132095725	chr5:132095725:G:A	2.43071e-07	-1.78844e-10	-1.17405	1.62582e-05	-1.78844e-10	-1.15061
132095782	chr5:132095782:C:A	2.42813e-07	-1.78844e-10	-1.17511	1.52499e-05	-1.78844e-10	-1.21464
132095879	chr5:132095879:C:A	2.2144e-07	-1.26725	-2.61742e-10	8.55496e-06	-1.7927	-2.61742e-10
132096663	chr5:132096663:G:A	2.33588e-07	-1.78844e-10	-1.21384	1.52046e-05	-1.78844e-10	-1.21761
132096878	chr5:132096878:G:A	4.34979e-07	-1.78844e-10	-0.592101	3.37109e-05	-1.78844e-10	-0.421391
132097021	chr5:132097021:G:A	1.42661e-06	1.68508	-1.08942	4.8424e-06	-1.2171	-1.1447
132097468	chr5:132097468:G:A	1.3434e-07	-1.76703	-2.61742e-10	8.64102e-06	-1.78269	-2.61742e-10
132097528	chr5:132097528:A:G	2.38821e-07	-1.78844e-10	-1.19168	1.58302e-05	-1.78844e-10	-1.17729
132097574	chr5:132097574:C:T	2.47643e-07	-1.78844e-10	-1.15541	1.59471e-05	-1.78844e-10	-1.16994
132097634	chr5:132097634:T:C	2.41512e-07	-1.78844e-10	-1.18048	1.59268e-05	-1.78844e-10	-1.17121
132098005	chr5:132098005:C:T	2.46882e-07	-1.78844e-10	-1.15849	1.59376e-05	-1.78844e-10	-1.17053
132098128	chr5:132098128:G:A	2.79296e-07	-1.78844e-10	-1.03513	1.84145e-05	-1.78844e-10	-1.02607
132098223	chr5:132098223:C:T	2.3463e-07	-1.78844e-10	-1.20939	1.5245e-05	-1.78844e-10	-1.21496
132098784	chr5:132098784:G:A	2.33588e-07	-1.78844e-10	-1.21384	1.52046e-05	-1.78844e-10	-1.21761
132099137	chr5:132099137:G:T	2.41852e-07	-1.78844e-10	-1.17907	1.56504e-05	-1.78844e-10	-1.18872
132099412	chr5:132099412:T:C	2.6037e-07	-1.78844e-10	-1.1053	1.71499e-05	-1.78844e-10	-1.09722
132099445	chr5:132099445:C:T	1.34282e-07	-1.76746	-2.61742e-10	9.41115e-06	-1.69732	-2.61742e-10
132099586	chr5:132099586:C:A	4.4517e-06	-1.78844e-10	1.73364	0.000218674	-1.78844e-10	1.44837
132099959	chr5:132099959:G:A	2.48712e-07	-1.78844e-10	-1.1511	1.60382e-05	-1.78844e-10	-1.16424
132099969	chr5:132099969:C:T	2.38739e-07	-1.78844e-10	-1.19203	1.56563e-05	-1.78844e-10	-1.18834
132100358	chr5:132100358:G:C	4.63495e-07	-1.78844e-10	-0.528604	3.49861e-05	-1.78844e-10	-0.384261
132100524	chr5:132100524:G:A	4.39154e-06	2.47409	-0.754056	0.000658266	3.04937	-0.498967
132100671	chr5:132100671:C:T	1.30524e-07	-1.79584	-2.61742e-10	1.68381e-05	-1.11556	-2.61742e-10
132100676	chr5:132100676:G:T	5.95266e-06	-1.78844e-10	2.0242	0.000288075	-1.78844e-10	1.72401
132100792	chr5:132100792:G:A	1.32885e-07	-1.77791	-2.61742e-10	8.69725e-06	-1.7762	-2.61742e-10
132100793	chr5:132100793:G:T	2.09502e-06	2.00246	-1.02253	0.00027938	2.54061	-0.847253
132100880	chr5:132100880:T:C	1.60116e-07	-1.5915	-2.61742e-10	1.03091e-05	-1.60619	-2.61742e-10
132100919	chr5:132100919:G:A	2.54128e-07	-1.78844e-10	-1.12956	1.66534e-05	-1.78844e-10	-1.1266
132101145	chr5:132101145:C:T	1.27822e-07	-1.70417	-0.112589	1.7618e-05	-0.81262	-0.25767
132101203	chr5:132101203:C:T	1.20887e-07	-0.764948	-1.1076	1.92334e-05	0.133283	-1.11585
132101268	chr5:132101268:A:G	2.05435e-06	2.17262	-1.2123	0.00022514	2.66495	-1.18743
132101378	chr5:132101378:C:G	3.29915e-07	-1.78844e-10	-0.868563	1.98006e-05	-1.78844e-10	-0.953502
132101578	chr5:132101578:A:G	2.60745e-07	-1.78844e-10	-1.10385	1.79351e-05	-1.78844e-10	-1.05245
132101631	chr5:132101631:A:G	4.24017e-07	-1.78844e-10	-0.617626	2.75594e-05	-1.78844e-10	-0.622869
132101839	chr5:132101839:G:A	4.85322e-08	-1.57606	-1.20911	3.18256e-06	-1.59964	-1.18188
132101858	chr5:132101858:C:T	4.51537e-07	-1.78844e-10	-0.554741	3.52101e-05	-1.78844e-10	-0.377877
132102424	chr5:132102424:C:A	2.60428e-07	-1.78844e-10	-1.10507	1.78552e-05	-1.78844e-10	-1.05692
132102562	chr5:132102562:C:A	2.49311e-07	-1.78844e-10	-1.1487	1.77237e-05	-1.78844e-10	-1.06431
132103090	chr5:132103090:C:T	2.33601e-07	-1.78844e-10	-1.21379	1.52042e-05	-1.78844e-10	-1.21764
132103117	chr5:132103117:C:T	3.53773e-07	0.419544	-1.21829	6.80376e-06	-0.824272	-1.19746
132103146	chr5:132103146:C:A	2.77779e-07	-1.78844e-10	-1.04057	1.83116e-05	-1.78844e-10	-1.03167
132103643	chr5:132103643:A:T	3.28063e-07	0.344759	-1.21895	6.43608e-06	-0.873333	-1.20396
132103972	chr5:132103972:G:A	2.6975e-07	-1.78844e-10	-1.0699	1.75703e-05	-1.78844e-10	-1.073
132104617	chr5:132104617:T:C	2.54226e-07	-1.78844e-10	-1.12918	1.54935e-05	-1.78844e-10	-1.19879
132104927	chr5:132104927:G:T	5.13362e-07	0.788382	-1.2148	9.1371e-06	-0.582854	-1.14401
132105407	chr5:132105407:C:T	2.37566e-07	-1.78844e-10	-1.19695	1.55662e-05	-1.78844e-10	-1.19411
132105526	chr5:132105526:A:G	4.94842e-06	-1.78844e-10	1.83943	0.000236921	-1.78844e-10	1.52851
132105739	chr5:132105739:G:A	3.02044e-07	-1.78844e-10	-0.956826	2.02648e-05	-1.78844e-10	-0.930326
132106612	chr5:132106612:C:T	2.47859e-07	0.0547994	-1.20934	4.97499e-06	-1.18651	-1.14828
132106616	chr5:132106616:C:A	2.55755e-07	-1.78844e-10	-1.12318	1.74309e-05	-1.78844e-10	-1.08097
132106687	chr5:132106687:AAAAG:A	7.16077e-07	-1.78844e-10	-0.0936111	3.60096e-05	-1.78844e-10	-0.355426
132106770	chr5:132106770:A:C	2.97654e-07	0.246248	-1.21771	5.99995e-06	-0.957815	-1.18964
132106996	chr5:132106996:A:G	2.3881e-07	0.0196118	-1.21134	5.09837e-06	-1.10585	-1.20444
132107001	chr5:132107001:A:C	2.67183e-07	0.134184	-1.21365	5.49308e-06	-1.03496	-1.20077
132107012	chr5:132107012:T:C	3.7492e-07	0.467186	-1.20787	6.85247e-06	-0.806075	-1.20853
132107314	chr5:132107314:A:C	2.3273e-07	-1.78844e-10	-1.21752	1.51961e-05	-1.78844e-10	-1.21817
132107359	chr5:132107359:A:T	2.32447e-07	-1.78844e-10	-1.21874	1.5296e-05	-1.78844e-10	-1.21162
132107370	chr5:132107370:A:G	2.3241e-07	-1.78844e-10	-1.21889	1.52448e-05	-1.78844e-10	-1.21497
132107379	chr5:132107379:T:C	4.63876e-07	-1.78844e-10	-0.527781	2.75047e-05	-1.78844e-10	-0.624854
132107394	chr5:132107394:T:C	2.59182e-07	-1.78844e-10	-1.10987	1.77649e-05	-1.78844e-10	-1.06199
132107459	chr5:132107459:T:C	1.30636e-07	-1.79498	-2.61742e-10	1.59948e-05	-1.16695	-2.61742e-10
132107937	chr5:132107937:C:T	2.34875e-07	-1.78844e-10	-1.20834	1.52533e-05	-1.78844e-10	-1.21441
132107948	chr5:132107948:C:T	2.16295e-07	-1.29076	-2.61742e-10	1.06742e-05	-1.57138	-2.61742e-10
132107989	chr5:132107989:A:G	2.33556e-07	-1.78844e-10	-1.21398	1.52028e-05	-1.78844e-10	-1.21773
132108103	chr5:132108103:C:G	2.54957e-07	-1.78844e-10	-1.1263	1.62826e-05	-1.78844e-10	-1.14911
132108680	chr5:132108680:A:G	2.63414e-07	-1.78844e-10	-1.09367	1.73448e-05	-1.78844e-10	-1.08592
132108807	chr5:132108807:T:C	2.35469e-07	-1.78844e-10	-1.20582	1.53109e-05	-1.78844e-10	-1.21065
132108982	chr5:132108982:T:C	2.68092e-07	-1.78844e-10	-1.07607	1.76041e-05	-1.78844e-10	-1.07108
132109126	chr5:132109126:A:G	3.02307e-07	-1.78844e-10	-0.955957	2.02831e-05	-1.78844e-10	-0.929421
132109718	chr5:132109718:T:C	2.35369e-07	-1.78844e-10	-1.20624	1.57049e-05	-1.78844e-10	-1.18524
132109724	chr5:132109724:A:G	5.85478e-08	-1.68051	-0.917049	3.90724e-06	-1.7305	-0.845878
132109829	chr5:132109829:T:C	1.39576e-07	-1.72879	-2.61742e-10	9.81448e-06	-1.65535	-2.61742e-10
132109967	chr5:132109967:A:T	5.94938e-07	0.881373	-1.16031	1.07131e-05	-0.490177	-1.07757
132110201	chr5:132110201:TA:T	3.02037e-07	-1.78844e-10	-0.956848	2.02734e-05	-1.78844e-10	-0.9299
132110279	chr5:132110279:C:G	3.02147e-07	-1.78844e-10	-0.956485	2.02722e-05	-1.78844e-10	-0.929961
132111411	chr5:132111411:A:G	3.15256e-06	2.42805	-1.03948	3.97499e-05	0.887411	-1.14402
132112276	chr5:132112276:G:A	2.87955e-07	-1.78844e-10	-1.00459	2.07566e-05	-1.78844e-10	-0.906349
132112321	chr5:132112321:C:T	1.33212e-07	-1.77545	-2.61742e-10	9.01984e-06	-1.73979	-2.61742e-10
132112521	chr5:132112521:T:A	2.76916e-07	-1.78844e-10	-1.04368	1.82368e-05	-1.78844e-10	-1.03577
132112707	chr5:132112707:G:A	2.33623e-07	-1.78844e-10	-1.21369	1.52049e-05	-1.78844e-10	-1.21759
132112850	chr5:132112850:CA:C	2.47523e-07	-1.78844e-10	-1.1559	1.63583e-05	-1.78844e-10	-1.14447
132112892	chr5:132112892:A:G	2.48723e-07	-1.78844e-10	-1.15106	1.69331e-05	-1.78844e-10	-1.10994
132112984	chr5:132112984:T:C	1.25563e-07	-1.79272	-0.0418759	9.0359e-06	-1.39179	-0.346213
132113064	chr5:132113064:A:G	2.62054e-07	0.114478	-1.21333	5.43708e-06	-1.04462	-1.20135
132113158	chr5:132113158:T:C	2.35274e-07	-1.78844e-10	-1.20665	1.66073e-05	-1.78844e-10	-1.12937
132113336	chr5:132113336:T:G	2.04961e-07	-0.125684	-1.2189	4.87299e-06	-1.17208	-1.18343
132113356	chr5:132113356:C:T	5.41988e-07	0.830821	-1.20298	9.83147e-06	-0.436286	-1.21734
132113586	chr5:132113586:G:T	2.80118e-07	-1.78844e-10	-1.03219	1.69918e-05	-1.78844e-10	-1.10648
132114435	chr5:132114435:C:T	3.64203e-07	-1.78844e-10	-0.769688	2.7255e-05	-1.78844e-10	-0.633973
132114849	chr5:132114849:T:G	4.11943e-07	0.538857	-1.18537	8.5022e-06	-0.617514	-1.18137
132115209	chr5:132115209:T:G	2.87181e-07	-1.78844e-10	-1.00729	1.81818e-05	-1.78844e-10	-1.03879
132115606	chr5:132115606:T:C	3.5217e-07	-1.78844e-10	-0.803284	2.60887e-05	-1.78844e-10	-0.677709
132115940	chr5:132115940:A:G	1.93042e-07	-0.187199	-1.21729	4.80443e-06	-1.20707	-1.1626
132116163	chr5:132116163:AAGAC:A	6.02148e-07	0.892154	-1.15905	1.0837e-05	-0.480764	-1.07548
132116628	chr5:132116628:G:A	2.5393e-07	-1.78844e-10	-1.13034	1.65406e-05	-1.78844e-10	-1.13339
132116730	chr5:132116730:C:T	2.09279e-07	-0.110486	-1.21325	5.10628e-06	-1.16371	-1.14503
132116853	chr5:132116853:G:C	2.84496e-07	-1.78844e-10	-1.01668	1.87679e-05	-1.78844e-10	-1.00706
132116854	chr5:132116854:C:G	2.84487e-07	-1.78844e-10	-1.01671	1.87675e-05	-1.78844e-10	-1.00708
132117050	chr5:132117050:C:G	2.33496e-07	-1.78844e-10	-1.21423	1.5201e-05	-1.78844e-10	-1.21785
132118179	chr5:132118179:C:A	2.68921e-06	-1.78844e-10	1.2296	0.000195492	-1.78844e-10	1.33631
132118573	chr5:132118573:T:C	2.962e-07	-1.78844e-10	-0.976362	2.0585e-05	-1.78844e-10	-0.914651
132119191	chr5:132119191:A:T	2.5314e-07	-1.78844e-10	-1.13346	1.71745e-05	-1.78844e-10	-1.09578
132119665	chr5:132119665:C:T	2.3452e-07	-1.78844e-10	-1.20986	1.56107e-05	-1.78844e-10	-1.19125
132119906	chr5:132119906:G:A	2.53971e-07	-1.78844e-10	-1.13018	1.62546e-05	-1.78844e-10	-1.15083
132120049	chr5:132120049:T:C	2.33048e-07	-1.78844e-10	-1.21616	1.54206e-05	-1.78844e-10	-1.20351
132120741	chr5:132120741:G:A	3.65656e-07	-1.78844e-10	-0.765705	2.77101e-05	-1.78844e-10	-0.617415
132120944	chr5:132120944:T:C	9.25824e-07	-1.78844e-10	0.163286	7.08551e-05	-1.78844e-10	0.321426
132121233	chr5:132121233:A:C	2.46039e-07	-1.78844e-10	-1.16191	1.59934e-05	-1.78844e-10	-1.16704
132121280	chr5:132121280:C:T	2.82695e-07	-1.78844e-10	-1.02303	1.71681e-05	-1.78844e-10	-1.09616
132121309	chr5:132121309:C:T	5.12815e-06	-1.78844e-10	1.8751	0.000244594	-1.78844e-10	1.56039
132121335	chr5:132121335:G:A	2.04927e-07	-0.127885	-1.21686	4.80596e-06	-1.17626	-1.19309
132121469	chr5:132121469:A:G	3.01301e-07	0.258471	-1.21776	6.31696e-06	-0.907207	-1.18877
132121487	chr5:132121487:C:T	2.48145e-07	-1.78844e-10	-1.15339	1.61244e-05	-1.78844e-10	-1.15888
132122060	chr5:132122060:A:G	2.21112e-06	1.79283	-0.758973	0.000326605	2.35645	-0.506908
132122104	chr5:132122104:C:G	2.71175e-07	0.131917	-1.19655	5.93512e-06	-1.08327	-1.07506
132122581	chr5:132122581:T:A	2.19844e-07	-0.059492	-1.21499	5.01037e-06	-1.12952	-1.19818
132122605	chr5:132122605:C:G	3.52226e-07	-1.78844e-10	-0.803127	2.6262e-05	-1.78844e-10	-0.671087
132123173	chr5:132123173:A:C	2.54888e-07	0.0865412	-1.21312	5.24471e-06	-1.07982	-1.20217
132123423	chr5:132123423:T:G	2.46833e-07	-1.78844e-10	-1.15869	1.63139e-05	-1.78844e-10	-1.14719
132123578	chr5:132123578:C:T	2.46304e-07	-1.78844e-10	-1.16083	1.58122e-05	-1.78844e-10	-1.17843
132123655	chr5:132123655:C:T	4.44528e-07	0.648512	-1.2189	7.87269e-06	-0.692547	-1.18326
132123679	chr5:132123679:C:T	3.6924e-07	0.44475	-1.2007	6.59619e-06	-0.836184	-1.21654
132123883	chr5:132123883:T:C	3.53297e-07	-1.78844e-10	-0.800089	2.38723e-05	-1.78844e-10	-0.766493
132124904	chr5:132124904:G:A	5.81484e-07	0.848493	-1.15031	1.03592e-05	-0.529068	-1.07227
132125284	chr5:132125284:C:A	5.84833e-08	-1.71279	-0.885871	3.95618e-06	-1.7531	-0.810829
132125428	chr5:132125428:T:C	2.47105e-07	-1.78844e-10	-1.15758	1.64843e-05	-1.78844e-10	-1.1368
132125582	chr5:132125582:T:G	2.81005e-07	-1.78844e-10	-1.02903	1.87622e-05	-1.78844e-10	-1.00737
132125596	chr5:132125596:T:G	2.33601e-07	-1.78844e-10	-1.21378	1.52422e-05	-1.78844e-10	-1.21515
132126000	chr5:132126000:C:G	2.47416e-07	-1.78844e-10	-1.15633	1.63504e-05	-1.78844e-10	-1.14496
132126027	chr5:132126027:T:A	6.58416e-07	0.976282	-1.15384	1.15951e-05	-0.421084	-1.06755
132126102	chr5:132126102:T:G	2.45697e-07	-1.78844e-10	-1.1633	1.63755e-05	-1.78844e-10	-1.14342
132126203	chr5:132126203:T:C	3.33626e-07	0.338473	-1.19585	7.59748e-06	-0.719105	-1.19229
132126260	chr5:132126260:G:T	5.10509e-06	-1.78844e-10	1.8706	0.000243514	-1.78844e-10	1.55596
132127143	chr5:132127143:T:C	2.4264e-06	1.79702	-0.670257	0.000364938	2.35928	-0.398766
132127198	chr5:132127198:T:C	2.59896e-07	-1.78844e-10	-1.10712	1.71017e-05	-1.78844e-10	-1.10003
132127782	chr5:132127782:G:C	2.73152e-07	-1.78844e-10	-1.05737	2.01574e-05	-1.78844e-10	-0.935641
132128308	chr5:132128308:C:A	1.07219e-06	-1.78844e-10	0.310058	5.75524e-05	-1.78844e-10	0.113485
132128350	chr5:132128350:G:A	3.86227e-07	-1.78844e-10	-0.710974	2.94821e-05	-1.78844e-10	-0.555427
132128831	chr5:132128831:A:G	2.00038e-07	-0.153345	-1.21554	4.74621e-06	-1.18501	-1.19685
132129230	chr5:132129230:C:T	2.3285e-07	-1.78844e-10	-1.217	1.52021e-05	-1.78844e-10	-1.21778
132129784	chr5:132129784:C:T	2.32506e-07	-1.78844e-10	-1.21848	1.58116e-05	-1.78844e-10	-1.17847
132129848	chr5:132129848:CT:C	2.80108e-07	-1.78844e-10	-1.03222	1.84523e-05	-1.78844e-10	-1.02402
132129995	chr5:132129995:C:T	6.94628e-07	1.02995	-1.15397	1.19963e-05	-0.386868	-1.06774
132130936	chr5:132130936:T:A	6.62488e-07	0.65555	-0.826947	9.20724e-05	1.17645	-0.593091
132131038	chr5:132131038:G:A	4.02057e-06	2.79143	-1.15965	1.20691e-05	-0.248272	-1.20029
132131045	chr5:132131045:A:G	2.45279e-07	-1.78844e-10	-1.165	1.65484e-05	-1.78844e-10	-1.13292
132131058	chr5:132131058:G:GT	2.87102e-07	-1.78844e-10	-1.00756	1.81776e-05	-1.78844e-10	-1.03902
132131984	chr5:132131984:G:A	2.67448e-07	-1.78844e-10	-1.07848	1.75543e-05	-1.78844e-10	-1.07391
132132376	chr5:132132376:C:T	3.67923e-06	2.71682	-1.17376	1.1554e-05	-0.289217	-1.20296
132132506	chr5:132132506:G:T	2.47389e-07	-1.78844e-10	-1.15644	1.60793e-05	-1.78844e-10	-1.16168
132132777	chr5:132132777:T:C	3.72577e-07	-1.78844e-10	-0.746954	2.77704e-05	-1.78844e-10	-0.615239
132132814	chr5:132132814:G:A	4.16529e-07	0.583069	-1.21851	7.62499e-06	-0.73632	-1.17146
132133894	chr5:132133894:G:GT	3.81722e-07	-1.78844e-10	-0.722705	2.85337e-05	-1.78844e-10	-0.588125
132133964	chr5:132133964:A:C	2.78572e-07	-1.78844e-10	-1.03772	2.06869e-05	-1.78844e-10	-0.90971
132134075	chr5:132134075:C:T	2.67379e-07	-1.78844e-10	-1.07873	1.82648e-05	-1.78844e-10	-1.03423
132134109	chr5:132134109:A:C	3.37482e-07	0.355368	-1.20125	7.63458e-06	-0.708451	-1.19807
132134214	chr5:132134214:C:A	2.47573e-07	-1.78844e-10	-1.15569	1.63619e-05	-1.78844e-10	-1.14426
132134263	chr5:132134263:G:A	2.44391e-07	-1.78844e-10	-1.16863	1.61425e-05	-1.78844e-10	-1.15775
132134492	chr5:132134492:T:TAA	4.31477e-07	0.531305	-1.13149	9.11279e-06	-0.694468	-1.03506
132136167	chr5:132136167:C:T	3.67303e-06	2.69548	-1.15411	1.15518e-05	-0.301823	-1.19055
132136624	chr5:132136624:C:T	3.83313e-07	-1.78844e-10	-0.718547	2.92275e-05	-1.78844e-10	-0.564101
132136673	chr5:132136673:C:T	4.40694e-07	0.639797	-1.21884	7.89712e-06	-0.69686	-1.17585
132136693	chr5:132136693:T:C	6.06499e-08	-1.69375	-0.868533	4.08695e-06	-1.73944	-0.79197
132136989	chr5:132136989:C:T	3.85951e-07	-1.78844e-10	-0.711688	2.94574e-05	-1.78844e-10	-0.556267
132137002	chr5:132137002:A:G	1.43084e-07	-1.70396	-2.61742e-10	9.63898e-06	-1.6734	-2.61742e-10
132137250	chr5:132137250:G:C	2.63493e-07	-1.78844e-10	-1.09337	1.73494e-05	-1.78844e-10	-1.08566
132137361	chr5:132137361:C:T	2.34655e-07	-1.78844e-10	-1.20928	1.53031e-05	-1.78844e-10	-1.21115
132137376	chr5:132137376:T:G	1.21058e-07	-1.16025	-0.71088	2.55336e-05	0.117779	-0.816995
132137525	chr5:132137525:T:C	1.31837e-07	-1.05495	-0.730885	2.99394e-05	0.294483	-0.834517
132137849	chr5:132137849:A:G	2.33815e-07	-1.78844e-10	-1.21287	1.52545e-05	-1.78844e-10	-1.21434
132137931	chr5:132137931:A:G	3.13039e-06	-1.78844e-10	1.38151	0.000333623	-1.78844e-10	1.8708
132137957	chr5:132137957:T:C	3.28378e-07	0.26371	-1.13694	7.52292e-06	-0.87833	-1.04293
132138292	chr5:132138292:A:G	3.89288e-05	3.90209	-2.61742e-10	0.00155917	3.4127	-2.61742e-10
132138332	chr5:132138332:T:C	6.13008e-08	-1.65586	-0.895747	4.06907e-06	-1.7135	-0.8223
132138477	chr5:132138477:A:G	4.43454e-06	2.8754	-1.14562	1.27468e-05	-0.202035	-1.19189
132139346	chr5:132139346:G:A	6.79962e-07	-1.78844e-10	-0.145361	3.54546e-05	-1.78844e-10	-0.370958
132139422	chr5:132139422:G:GA	3.13364e-07	-1.78844e-10	-0.920035	1.76325e-05	-1.78844e-10	-1.06947
132139464	chr5:132139464:T:C	2.44089e-07	-1.78844e-10	-1.16986	1.64462e-05	-1.78844e-10	-1.13911
132140472	chr5:132140472:T:C	2.4479e-07	-1.78844e-10	-1.167	1.65062e-05	-1.78844e-10	-1.13547
132140720	chr5:132140720:A:G	2.33549e-07	-1.78844e-10	-1.21401	1.53437e-05	-1.78844e-10	-1.20851
132140810	chr5:132140810:T:C	2.47532e-07	-1.78844e-10	-1.15586	1.63591e-05	-1.78844e-10	-1.14443
132142044	chr5:132142044:C:T	2.76623e-07	-1.78844e-10	-1.04474	1.90773e-05	-1.78844e-10	-0.990711
132142341	chr5:132142341:T:C	5.30437e-07	0.81404	-1.20774	1.0149e-05	-0.416405	-1.20543
132142801	chr5:132142801:T:C	2.35617e-07	-1.78844e-10	-1.20519	1.53436e-05	-1.78844e-10	-1.20852
132143203	chr5:132143203:T:C	1.15936e-07	-1.24911	-0.665249	2.33307e-05	-0.0125824	-0.776858
132143604	chr5:132143604:T:C	2.42685e-07	-1.78844e-10	-1.17564	1.5787e-05	-1.78844e-10	-1.18003
132143804	chr5:132143804:C:T	2.35784e-07	-1.78844e-10	-1.20448	1.55615e-05	-1.78844e-10	-1.19441
132143821	chr5:132143821:T:C	2.33572e-07	-1.78844e-10	-1.21391	1.52032e-05	-1.78844e-10	-1.21771
132143938	chr5:132143938:G:A	6.24812e-07	0.971879	-1.20183	1.08758e-05	-0.335681	-1.21699
132144178	chr5:132144178:G:A	2.8879e-07	-1.78844e-10	-1.0017	1.90383e-05	-1.78844e-10	-0.992761
132144417	chr5:132144417:C:T	2.34246e-07	-1.78844e-10	-1.21103	1.55796e-05	-1.78844e-10	-1.19325
132144445	chr5:132144445:T:G	2.78635e-07	-1.78844e-10	-1.0375	1.84676e-05	-1.78844e-10	-1.02319
132144721	chr5:132144721:A:G	2.47523e-07	-1.78844e-10	-1.1559	1.63583e-05	-1.78844e-10	-1.14447
132144888	chr5:132144888:T:A	4.20176e-07	-1.78844e-10	-0.626725	3.19168e-05	-1.78844e-10	-0.476079
132145140	chr5:132145140:TTTTTG:T	2.47555e-07	-1.78844e-10	-1.15576	1.63608e-05	-1.78844e-10	-1.14432
132145238	chr5:132145238:G:A	6.66218e-07	1.01786	-1.18365	1.13332e-05	-0.395885	-1.11559
132146406	chr5:132146406:T:A	1.90573e-07	-0.235024	-1.18234	4.45334e-06	-1.22666	-1.21889
132146551	chr5:132146551:A:T	4.67648e-07	0.698719	-1.2184	8.27702e-06	-0.641156	-1.18457
132146963	chr5:132146963:A:G	5.21235e-07	-1.78844e-10	-0.411197	4.49577e-05	-1.78844e-10	-0.133489
132147003	chr5:132147003:T:C	6.04539e-08	-1.68774	-0.877774	4.06695e-06	-1.7341	-0.802212
132147125	chr5:132147125:G:A	4.54161e-07	-1.78844e-10	-0.548948	3.45898e-05	-1.78844e-10	-0.395651
132147357	chr5:132147357:G:A	3.21148e-07	-1.78844e-10	-0.895496	1.90316e-05	-1.78844e-10	-0.993109
132147701	chr5:132147701:T:C	3.00728e-07	-1.78844e-10	-0.961192	1.71355e-05	-1.78844e-10	-1.09806
132147951	chr5:132147951:A:G	2.44238e-07	-1.78844e-10	-1.16925	1.58815e-05	-1.78844e-10	-1.17405
132147993	chr5:132147993:T:C	2.34656e-07	-1.78844e-10	-1.20928	1.52441e-05	-1.78844e-10	-1.21502
132148329	chr5:132148329:T:C	2.48489e-07	-1.78844e-10	-1.152	1.61466e-05	-1.78844e-10	-1.1575
132148495	chr5:132148495:A:G	2.35008e-07	-1.78844e-10	-1.20778	1.53242e-05	-1.78844e-10	-1.20978
132148853	chr5:132148853:T:C	2.3417e-07	-1.78844e-10	-1.21135	1.52751e-05	-1.78844e-10	-1.21299
132149156	chr5:132149156:G:A	2.43442e-07	-1.78844e-10	-1.17252	1.57277e-05	-1.78844e-10	-1.18379
132149350	chr5:132149350:T:A	3.40902e-07	-1.78844e-10	-0.835804	2.40342e-05	-1.78844e-10	-0.759735
132149434	chr5:132149434:A:G	2.48081e-07	-1.78844e-10	-1.15364	1.59056e-05	-1.78844e-10	-1.17254
132149590	chr5:132149590:G:C	2.44828e-07	-1.78844e-10	-1.16684	1.59193e-05	-1.78844e-10	-1.17168
132149690	chr5:132149690:A:G	2.52415e-06	1.94565	-0.779393	0.000370698	2.50817	-0.531989
132149813	chr5:132149813:C:G	6.4149e-07	0.977078	-1.18068	1.17624e-05	-0.29788	-1.17643
132150351	chr5:132150351:C:T	2.96484e-07	-1.78844e-10	-0.975405	2.06072e-05	-1.78844e-10	-0.913572
132150505	chr5:132150505:G:A	2.34265e-07	-1.78844e-10	-1.21094	1.52807e-05	-1.78844e-10	-1.21262
132150591	chr5:132150591:A:G	1.2446e-06	0.459168	-2.61742e-10	0.00016132	1.14418	-2.61742e-10
132150686	chr5:132150686:C:T	1.32491e-07	-1.78088	-2.61742e-10	8.94176e-06	-1.74848	-2.61742e-10
132150806	chr5:132150806:C:T	2.95407e-07	-0.979045	-2.61742e-10	1.55812e-05	-1.19315	-2.61742e-10
132151202	chr5:132151202:T:A	6.77478e-07	0.996935	-1.14596	1.18474e-05	-0.411622	-1.05549
132151236	chr5:132151236:C:T	5.11983e-06	-1.78844e-10	1.87348	0.000244213	-1.78844e-10	1.55883
132151333	chr5:132151333:A:T	2.9706e-07	-1.78844e-10	-0.973464	2.06514e-05	-1.78844e-10	-0.911429
132152053	chr5:132152053:A:C	2.33556e-07	-1.78844e-10	-1.21398	1.52027e-05	-1.78844e-10	-1.21774
132152113	chr5:132152113:A:T	2.21734e-07	-0.047453	-1.21847	5.11165e-06	-1.12282	-1.18487
132152336	chr5:132152336:ATT:A	9.33419e-07	-1.78844e-10	0.171456	5.03861e-05	-1.78844e-10	-0.0194959
132152595	chr5:132152595:A:G	1.07752e-06	-1.78844e-10	0.315017	5.78195e-05	-1.78844e-10	0.118115
132152802	chr5:132152802:T:A	6.10899e-08	-1.66256	-0.892489	4.06891e-06	-1.71774	-0.818096
132153170	chr5:132153170:G:A	3.12417e-07	0.288243	-1.2113	6.70796e-06	-0.8971	-1.13882
132153437	chr5:132153437:C:T	2.47674e-07	-1.78844e-10	-1.15529	1.6369e-05	-1.78844e-10	-1.14382
132153536	chr5:132153536:C:T	3.8225e-07	-1.78844e-10	-0.721325	2.66191e-05	-1.78844e-10	-0.657581
132153614	chr5:132153614:T:C	2.36084e-07	-1.78844e-10	-1.20321	1.53702e-05	-1.78844e-10	-1.20678
132153873	chr5:132153873:T:G	2.355e-07	-1.78844e-10	-1.20569	1.53122e-05	-1.78844e-10	-1.21056
132154269	chr5:132154269:A:C	3.34576e-07	-1.78844e-10	-0.854534	2.27999e-05	-1.78844e-10	-0.812454
132154356	chr5:132154356:A:T	9.27796e-07	1.22816	-1.06274	1.56949e-05	-0.251904	-0.933972
132154420	chr5:132154420:C:G	9.36981e-07	1.24079	-1.06552	1.57181e-05	-0.24675	-0.937652
132154511	chr5:132154511:T:C	2.53053e-07	-1.78844e-10	-1.1338	1.71678e-05	-1.78844e-10	-1.09617
132154874	chr5:132154874:C:T	2.67604e-07	-1.78844e-10	-1.07789	1.96084e-05	-1.78844e-10	-0.963254
132155077	chr5:132155077:C:T	2.33411e-07	-1.78844e-10	-1.2146	1.5232e-05	-1.78844e-10	-1.21581
132155348	chr5:132155348:T:C	2.45268e-07	-1.78844e-10	-1.16505	1.63423e-05	-1.78844e-10	-1.14546
132155439	chr5:132155439:A:T	2.34644e-07	-1.78844e-10	-1.20933	1.53027e-05	-1.78844e-10	-1.21118
132155828	chr5:132155828:C:T	2.51569e-07	-1.78844e-10	-1.13968	1.66456e-05	-1.78844e-10	-1.12707
132155854	chr5:132155854:C:T	2.32821e-07	-1.78844e-10	-1.21713	1.52136e-05	-1.78844e-10	-1.21702
132155913	chr5:132155913:T:C	6.13358e-08	-1.67277	-0.878265	4.10262e-06	-1.72479	-0.802798
132156211	chr5:132156211:G:A	6.34515e-08	-1.65692	-0.860199	4.24093e-06	-1.71231	-0.782114
132156278	chr5:132156278:C:T	2.34761e-07	-1.78844e-10	-1.20883	1.56385e-05	-1.78844e-10	-1.18948
132156291	chr5:132156291:T:C	2.33693e-07	-1.78844e-10	-1.21339	1.52073e-05	-1.78844e-10	-1.21744
132156478	chr5:132156478:G:A	3.81803e-07	-1.78844e-10	-0.722494	3.02957e-05	-1.78844e-10	-0.528205
132156537	chr5:132156537:G:A	2.34525e-07	-1.78844e-10	-1.20984	1.53571e-05	-1.78844e-10	-1.20763
132156834	chr5:132156834:T:C	4.58173e-07	0.678435	-1.21859	8.13996e-06	-0.670101	-1.17233
132156906	chr5:132156906:A:G	3.7279e-07	-1.78844e-10	-0.746385	2.33805e-05	-1.78844e-10	-0.78731
132156919	chr5:132156919:G:T	1.44348e-07	-1.69517	-2.61742e-10	8.7009e-06	-1.77579	-2.61742e-10
132156923	chr5:132156923:G:A	4.50167e-07	0.660486	-1.21827	8.05432e-06	-0.683765	-1.16924
132157030	chr5:132157030:C:A	4.37532e-07	0.632618	-1.21887	7.86166e-06	-0.700749	-1.17646
132157085	chr5:132157085:G:C	9.06021e-07	0.141664	-2.61742e-10	1.58358e-05	-1.17694	-2.61742e-10
132157181	chr5:132157181:C:T	3.96423e-07	-1.78844e-10	-0.684917	2.67797e-05	-1.78844e-10	-0.651566
132157421	chr5:132157421:G:C	2.33573e-07	-1.78844e-10	-1.2139	1.52033e-05	-1.78844e-10	-1.2177
132157597	chr5:132157597:A:G	2.33295e-07	-1.78844e-10	-1.2151	1.52936e-05	-1.78844e-10	-1.21178
132157682	chr5:132157682:A:G	4.10204e-06	2.82324	-1.1714	1.22808e-05	-0.229615	-1.20156
132157971	chr5:132157971:A:G	3.83522e-07	-1.78844e-10	-0.718003	2.92462e-05	-1.78844e-10	-0.563463
132158535	chr5:132158535:T:A	1.54885e-07	-1.62472	-2.61742e-10	1.08119e-05	-1.55857	-2.61742e-10
132158649	chr5:132158649:TAA:T	6.11819e-08	-1.70269	-0.850852	4.14609e-06	-1.74507	-0.771976
132158652	chr5:132158652:A:T	6.11808e-08	-1.7019	-0.851662	4.14474e-06	-1.74449	-0.772878
132158764	chr5:132158764:T:C	2.78611e-07	-1.78844e-10	-1.03758	1.76883e-05	-1.78844e-10	-1.06631
132159539	chr5:132159539:A:G	1.30985e-07	-1.79232	-2.61742e-10	8.86334e-06	-1.75729	-2.61742e-10
132159594	chr5:132159594:T:C	3.04586e-07	-1.78844e-10	-0.948446	1.96818e-05	-1.78844e-10	-0.959519
132159879	chr5:132159879:G:A	3.67312e-07	0.438079	-1.19927	6.85682e-06	-0.932127	-1.08184
132160125	chr5:132160125:G:A	2.36891e-07	-1.78844e-10	-1.1998	1.57809e-05	-1.78844e-10	-1.18041
132160228	chr5:132160228:G:A	2.33616e-07	-1.78844e-10	-1.21372	1.52205e-05	-1.78844e-10	-1.21657
132160230	chr5:132160230:A:T	2.34688e-07	-1.78844e-10	-1.20914	1.5271e-05	-1.78844e-10	-1.21325
132160615	chr5:132160615:G:C	2.86956e-07	-1.78844e-10	-1.00807	2.15028e-05	-1.78844e-10	-0.871028
132160682	chr5:132160682:C:A	2.53339e-06	1.91146	-0.741547	0.000376252	2.4768	-0.485751
132160740	chr5:132160740:G:C	2.43846e-07	-1.78844e-10	-1.17086	1.58592e-05	-1.78844e-10	-1.17546
132162919	chr5:132162919:C:T	5.95168e-08	-1.70813	-0.87301	4.02797e-06	-1.74897	-0.796977
132163989	chr5:132163989:C:T	2.34232e-07	-1.78844e-10	-1.21109	1.52787e-05	-1.78844e-10	-1.21275
132164140	chr5:132164140:T:C	2.32736e-07	-1.78844e-10	-1.21749	1.51968e-05	-1.78844e-10	-1.21813
132164430	chr5:132164430:T:C	2.4631e-07	-1.78844e-10	-1.16081	1.60112e-05	-1.78844e-10	-1.16592
132164783	chr5:132164783:T:C	3.04374e-07	-1.78844e-10	-0.949142	1.72766e-05	-1.78844e-10	-1.08986
132164974	chr5:132164974:A:T	2.34704e-07	-1.78844e-10	-1.20907	1.53063e-05	-1.78844e-10	-1.21095
132164994	chr5:132164994:G:A	2.4726e-07	-1.78844e-10	-1.15696	1.67303e-05	-1.78844e-10	-1.12199
132165007	chr5:132165007:C:T	4.72468e-07	0.692213	-1.20164	8.05608e-06	-0.765211	-1.08757
132165441	chr5:132165441:T:C	4.66979e-07	0.691673	-1.21279	8.03441e-06	-0.651259	-1.20422
132165835	chr5:132165835:A:C	1.31396e-07	-1.78918	-2.61742e-10	8.56506e-06	-1.79152	-2.61742e-10
132166090	chr5:132166090:A:C	3.23369e-07	-0.888606	-2.61742e-10	1.68291e-05	-1.1161	-2.61742e-10
132166156	chr5:132166156:A:C	4.2599e-07	-1.78844e-10	-0.612983	3.24137e-05	-1.78844e-10	-0.460629
132166180	chr5:132166180:A:G	2.47523e-07	-1.78844e-10	-1.1559	1.63583e-05	-1.78844e-10	-1.14447
132166212	chr5:132166212:T:C	3.46389e-07	0.38226	-1.2021	7.77517e-06	-0.689282	-1.19899
132166215	chr5:132166215:G:A	2.7129e-07	-1.78844e-10	-1.06421	1.79944e-05	-1.78844e-10	-1.04915
132166770	chr5:132166770:C:T	3.01828e-07	-1.78844e-10	-0.957542	2.02494e-05	-1.78844e-10	-0.931087
132167449	chr5:132167449:T:C	6.59756e-08	-1.62654	-0.851573	4.37986e-06	-1.68941	-0.772786
132167598	chr5:132167598:C:T	2.40552e-07	-1.78844e-10	-1.18446	1.55255e-05	-1.78844e-10	-1.19672
132167647	chr5:132167647:G:A	5.39012e-07	0.758412	-1.13607	1.05598e-05	-0.540443	-1.04171
132167976	chr5:132167976:T:C	2.3349e-07	-1.78844e-10	-1.21426	1.54838e-05	-1.78844e-10	-1.19941
132168556	chr5:132168556:T:C	2.74421e-07	-1.78844e-10	-1.05274	1.81773e-05	-1.78844e-10	-1.03904
132168855	chr5:132168855:A:C	2.35154e-07	-1.78844e-10	-1.20716	1.53337e-05	-1.78844e-10	-1.20916
132169205	chr5:132169205:CCACA:C	2.46661e-07	-1.78844e-10	-1.15938	1.6033e-05	-1.78844e-10	-1.16456
132169246	chr5:132169246:A:T	5.24529e-06	-1.78844e-10	1.89769	0.000249884	-1.78844e-10	1.58179
132169310	chr5:132169310:C:T	2.52778e-07	-1.78844e-10	-1.13489	1.71453e-05	-1.78844e-10	-1.09749
132169354	chr5:132169354:A:ACT	3.41706e-07	0.349112	-1.18256	7.0147e-06	-0.949264	-1.04194
132170713	chr5:132170713:G:A	2.69389e-07	-1.78844e-10	-1.07124	1.91105e-05	-1.78844e-10	-0.988974
132170962	chr5:132170962:A:G	2.34009e-07	-1.78844e-10	-1.21204	1.52665e-05	-1.78844e-10	-1.21355
132171379	chr5:132171379:A:G	3.54385e-07	0.402203	-1.19922	7.90336e-06	-0.676052	-1.19587
132171393	chr5:132171393:T:C	2.34224e-07	-1.78844e-10	-1.21112	1.5279e-05	-1.78844e-10	-1.21273
132171467	chr5:132171467:A:G	2.32604e-07	-1.78844e-10	-1.21806	1.51848e-05	-1.78844e-10	-1.21892
132171504	chr5:132171504:A:G	3.0494e-07	-1.78844e-10	-0.947284	1.72933e-05	-1.78844e-10	-1.08889
132172130	chr5:132172130:A:G	2.80912e-07	-1.02936	-2.61742e-10	2.15684e-05	-0.86798	-2.61742e-10
132172290	chr5:132172290:C:T	2.34295e-07	-1.78844e-10	-1.21082	1.52822e-05	-1.78844e-10	-1.21252
132172324	chr5:132172324:C:T	2.84421e-06	1.96814	-0.682494	0.00043412	2.54668	-0.412575
132172867	chr5:132172867:T:C	1.30789e-07	-1.17093	-0.622881	2.70862e-05	0.0969136	-0.737101
132173330	chr5:132173330:T:C	2.64018e-07	-1.78844e-10	-1.09138	1.73822e-05	-1.78844e-10	-1.08376
132173457	chr5:132173457:A:G	2.46438e-07	-1.78844e-10	-1.16029	1.5721e-05	-1.78844e-10	-1.18421
132173578	chr5:132173578:A:G	4.53125e-07	0.662067	-1.2133	9.04462e-06	-0.518186	-1.21885
132174227	chr5:132174227:C:T	3.04465e-07	-1.78844e-10	-0.948841	1.7281e-05	-1.78844e-10	-1.0896
132174306	chr5:132174306:T:A	2.7174e-07	-1.78844e-10	-1.06255	1.8782e-05	-1.78844e-10	-1.00631
132174469	chr5:132174469:G:T	5.75481e-08	-1.60838	-1.00639	3.68442e-06	-1.77953	-0.855564
132174827	chr5:132174827:A:G	2.50251e-07	-1.78844e-10	-1.14493	1.67255e-05	-1.78844e-10	-1.12228
132174949	chr5:132174949:T:A	5.87978e-08	-1.66374	-0.929559	3.90911e-06	-1.71598	-0.859919
132175080	chr5:132175080:T:C	2.54167e-07	-1.78844e-10	-1.12941	1.65005e-05	-1.78844e-10	-1.13582
132175448	chr5:132175448:A:T	4.2515e-07	0.603286	-1.21824	7.92695e-06	-0.705449	-1.16349
132175706	chr5:132175706:TA:T	3.28744e-07	0.343125	-1.21524	6.82588e-06	-0.835737	-1.18275
132176447	chr5:132176447:A:T	2.48362e-07	-1.78844e-10	-1.15251	1.59534e-05	-1.78844e-10	-1.16954
132176476	chr5:132176476:C:T	2.98881e-07	-1.78844e-10	-0.967355	1.87867e-05	-1.78844e-10	-1.00606
132176683	chr5:132176683:G:A	5.97203e-08	-1.6728	-0.904923	3.99453e-06	-1.72195	-0.832337
132176844	chr5:132176844:G:A	2.33529e-07	-1.78844e-10	-1.21409	1.52019e-05	-1.78844e-10	-1.21779
132176925	chr5:132176925:T:C	4.50892e-06	-1.78844e-10	1.74641	0.000220383	-1.78844e-10	1.45616
132178019	chr5:132178019:A:G	2.98634e-07	0.227491	-1.19567	5.95628e-06	-0.938648	-1.21612
132178767	chr5:132178767:C:T	2.32433e-07	-1.78844e-10	-1.2188	1.51861e-05	-1.78844e-10	-1.21883
132178790	chr5:132178790:C:G	2.49493e-07	-1.78844e-10	-1.14797	1.64195e-05	-1.78844e-10	-1.14074
132178824	chr5:132178824:A:G	2.9875e-07	-1.78844e-10	-0.967792	1.74321e-05	-1.78844e-10	-1.0809
132178914	chr5:132178914:C:T	2.89852e-07	-1.78844e-10	-0.998028	1.94086e-05	-1.78844e-10	-0.973494
132179467	chr5:132179467:C:T	2.35645e-07	-1.78844e-10	-1.20507	1.53235e-05	-1.78844e-10	-1.20982
132179519	chr5:132179519:T:C	2.33487e-07	-1.78844e-10	-1.21427	1.52165e-05	-1.78844e-10	-1.21683
132179595	chr5:132179595:C:T	5.86014e-08	-1.70948	-0.887163	3.96183e-06	-1.74991	-0.812594
132179713	chr5:132179713:A:G	2.34599e-07	-1.78844e-10	-1.20952	1.56197e-05	-1.78844e-10	-1.19068
132179720	chr5:132179720:C:T	3.83252e-07	0.466064	-1.18477	6.84414e-06	-0.796868	-1.21895
132179927	chr5:132179927:G:A	1.57162e-07	-1.61012	-2.61742e-10	1.02729e-05	-1.6097	-2.61742e-10
132179971	chr5:132179971:C:A	2.75158e-07	-1.78844e-10	-1.05005	2.03468e-05	-1.78844e-10	-0.926287
132180035	chr5:132180035:G:A	2.18173e-07	-1.15742	-0.124685	4.66503e-05	0.0291973	-0.12573
132180037	chr5:132180037:C:T	3.80267e-07	0.450792	-1.17732	6.77555e-06	-0.807386	-1.21851
132180044	chr5:132180044:T:A	1.71762e-06	-1.78844e-10	0.781294	0.00012155	-1.78844e-10	0.861112
132180631	chr5:132180631:T:G	1.33057e-07	-1.77662	-2.61742e-10	8.52712e-06	-1.79596	-2.61742e-10
132180708	chr5:132180708:A:G	2.33457e-07	-1.78844e-10	-1.2144	1.53169e-05	-1.78844e-10	-1.21026
132180838	chr5:132180838:G:A	2.10692e-06	1.89873	-0.91315	0.000300363	2.46716	-0.701384
132180855	chr5:132180855:T:A	4.92822e-07	-1.78844e-10	-0.46725	2.70623e-05	-1.78844e-10	-0.641069
132180923	chr5:132180923:C:T	1.71307e-06	-1.78844e-10	0.778641	0.000121222	-1.78844e-10	0.858409
132181443	chr5:132181443:G:A	2.80071e-07	-1.78844e-10	-1.03236	2.08222e-05	-1.78844e-10	-0.903193
132181602	chr5:132181602:C:A	2.33115e-07	-1.78844e-10	-1.21587	1.52761e-05	-1.78844e-10	-1.21292
132181662	chr5:132181662:A:G	8.93405e-07	0.127641	-2.61742e-10	1.56843e-05	-1.18655	-2.61742e-10
132181747	chr5:132181747:A:G	1.3515e-06	-1.78844e-10	0.54157	7.80613e-05	-1.78844e-10	0.418283
132181789	chr5:132181789:CTT:TTT	4.30739e-07	0.616949	-1.21885	8.60333e-06	-0.583649	-1.20341
132181881	chr5:132181881:T:TGTCC	2.67544e-07	-1.78844e-10	-1.07811	1.7722e-05	-1.78844e-10	-1.0644
132182152	chr5:132182152:G:A	4.79815e-07	-1.78844e-10	-0.493998	2.64023e-05	-1.78844e-10	-0.66576
132182422	chr5:132182422:C:A	6.17937e-08	-1.71937	-0.824228	4.18655e-06	-1.7654	-0.741934
132182574	chr5:132182574:A:G	2.33857e-07	-1.78844e-10	-1.21269	1.52343e-05	-1.78844e-10	-1.21566
132183150	chr5:132183150:T:C	6.73138e-07	0.992933	-1.14838	1.12503e-05	-0.334666	-1.18415
132183847	chr5:132183847:G:A	7.89739e-07	1.16625	-1.16195	1.27381e-05	-0.201129	-1.19349
132184030	chr5:132184030:C:G	6.22754e-08	-1.67613	-0.859698	4.15024e-06	-1.73386	-0.782183
132184190	chr5:132184190:T:A	2.35946e-07	-1.78844e-10	-1.2038	1.5767e-05	-1.78844e-10	-1.18129
132184523	chr5:132184523:G:A	2.74699e-07	-1.78844e-10	-1.05172	2.03066e-05	-1.78844e-10	-0.928266
132185341	chr5:132185341:TTAAG:T	2.70818e-07	-1.78844e-10	-1.06595	1.85898e-05	-1.78844e-10	-1.0166
132186257	chr5:132186257:C:G	5.71581e-08	-1.69621	-0.925371	3.80919e-06	-1.74793	-0.853865
132186287	chr5:132186287:A:G	2.83192e-07	-1.78844e-10	-1.02127	1.67592e-05	-1.78844e-10	-1.12026
132186364	chr5:132186364:C:G	2.40673e-07	-1.78844e-10	-1.18396	1.58546e-05	-1.78844e-10	-1.17575
132186458	chr5:132186458:T:C	2.34958e-07	-1.78844e-10	-1.20799	1.52841e-05	-1.78844e-10	-1.2124
132186586	chr5:132186586:C:T	2.40597e-07	-1.78844e-10	-1.18428	1.5849e-05	-1.78844e-10	-1.17611
132186740	chr5:132186740:CAA:C	2.38185e-07	-1.78844e-10	-1.19435	1.5458e-05	-1.78844e-10	-1.20108
132187319	chr5:132187319:C:G	3.58068e-07	0.273742	-1.06042	6.712e-06	-0.875449	-1.15986
132187342	chr5:132187342:C:T	2.13869e-07	-0.458868	-0.843166	1.11836e-05	-0.624713	-0.900046
132188172	chr5:132188172:G:A	5.99677e-07	-1.78844e-10	-0.271007	3.85963e-05	-1.78844e-10	-0.286054
132188204	chr5:132188204:G:A	2.33276e-07	-1.78844e-10	-1.21518	1.51942e-05	-1.78844e-10	-1.2183
132188306	chr5:132188306:A:AT	9.49636e-08	-1.09866	-1.01525	6.74891e-06	-1.04877	-0.981063
132188606	chr5:132188606:A:G	2.17739e-06	1.78057	-0.762088	0.000319769	2.33954	-0.511158
132188852	chr5:132188852:C:T	4.03108e-07	-0.668194	-2.61742e-10	1.13991e-05	-1.50568	-2.61742e-10
132189170	chr5:132189170:C:T	2.51466e-07	-1.78844e-10	-1.14009	1.60882e-05	-1.78844e-10	-1.16113
132189310	chr5:132189310:C:G	2.67525e-07	-1.78844e-10	-1.07819	1.86775e-05	-1.78844e-10	-1.01189
132189932	chr5:132189932:A:G	2.52646e-07	-1.78844e-10	-1.13541	1.6153e-05	-1.78844e-10	-1.15711
132190188	chr5:132190188:T:C	5.78451e-07	0.868168	-1.17521	1.01049e-05	-0.42396	-1.20223
132190496	chr5:132190496:A:G	3.83977e-07	-1.78844e-10	-0.716815	2.54661e-05	-1.78844e-10	-0.701864
132190497	chr5:132190497:A:G	6.88981e-08	-1.77973	-0.655043	5.21637e-06	-1.41985	-0.867556
132190633	chr5:132190633:A:G	2.32841e-07	-1.78844e-10	-1.21704	1.51913e-05	-1.78844e-10	-1.21849
132191022	chr5:132191022:C:T	2.32466e-07	-1.78844e-10	-1.21865	1.51947e-05	-1.78844e-10	-1.21827
132191043	chr5:132191043:T:C	4.2987e-07	0.579106	-1.18302	8.5024e-06	-0.592103	-1.20676
132191069	chr5:132191069:T:G	2.57196e-07	-1.78844e-10	-1.11756	1.64515e-05	-1.78844e-10	-1.13879
132191279	chr5:132191279:G:A	2.56645e-07	-1.78844e-10	-1.1197	1.75027e-05	-1.78844e-10	-1.07686
132191319	chr5:132191319:C:T	5.79756e-07	0.826517	-1.13131	9.75621e-06	-0.486149	-1.17516
132191628	chr5:132191628:C:T	5.10061e-07	0.764001	-1.19687	8.71431e-06	-0.660266	-1.11398
132191647	chr5:132191647:T:TAAG	2.52644e-07	-1.78844e-10	-1.13542	1.73234e-05	-1.78844e-10	-1.08716
132191742	chr5:132191742:C:A	2.42319e-07	-1.78844e-10	-1.17715	1.66654e-05	-1.78844e-10	-1.12588
132192021	chr5:132192021:C:T	6.77275e-07	1.02602	-1.17534	1.13083e-05	-0.311339	-1.20234
132192113	chr5:132192113:A:G	2.57545e-07	-1.78844e-10	-1.11621	1.85455e-05	-1.78844e-10	-1.01898
132192155	chr5:132192155:A:G	2.32421e-07	-1.78844e-10	-1.21885	1.51842e-05	-1.78844e-10	-1.21895
132192299	chr5:132192299:C:T	2.44477e-07	-1.78844e-10	-1.16828	1.57114e-05	-1.78844e-10	-1.18482
132192429	chr5:132192429:A:G	3.2958e-07	-1.78844e-10	-0.86958	2.23739e-05	-1.78844e-10	-0.831314
132192460	chr5:132192460:T:G	5.49358e-08	-1.71312	-0.94811	3.67522e-06	-1.7583	-0.879295
132193184	chr5:132193184:C:T	2.55817e-07	-1.78844e-10	-1.12294	1.7429e-05	-1.78844e-10	-1.08107
132193350	chr5:132193350:C:A	2.81232e-07	-1.78844e-10	-1.02822	1.71435e-05	-1.78844e-10	-1.09759
132193352	chr5:132193352:C:T	2.51071e-07	-1.78844e-10	-1.14166	1.78973e-05	-1.78844e-10	-1.05456
132194425	chr5:132194425:GAT:G	2.34966e-07	-1.78844e-10	-1.20796	1.5404e-05	-1.78844e-10	-1.20458
132194539	chr5:132194539:C:T	2.46847e-07	-1.78844e-10	-1.15863	1.55595e-05	-1.78844e-10	-1.19454
132194610	chr5:132194610:T:G	2.65036e-07	-1.78844e-10	-1.08753	1.81293e-05	-1.78844e-10	-1.04168
132194718	chr5:132194718:C:T	5.77486e-08	-1.70464	-0.906655	3.8925e-06	-1.74761	-0.832546
132194748	chr5:132194748:A:G	2.28044e-06	1.86819	-0.803463	0.000333894	2.43578	-0.564173
132196001	chr5:132196001:A:C	2.39332e-07	-1.78844e-10	-1.18955	1.55224e-05	-1.78844e-10	-1.19692
132196007	chr5:132196007:T:C	2.33421e-07	-1.78844e-10	-1.21456	1.51928e-05	-1.78844e-10	-1.21839
132196151	chr5:132196151:CT:C	2.32438e-07	-1.78844e-10	-1.21878	1.53987e-05	-1.78844e-10	-1.20493
132197169	chr5:132197169:G:A	2.84796e-07	-1.78844e-10	-1.01562	1.88437e-05	-1.78844e-10	-1.00303
132197199	chr5:132197199:C:G	1.88447e-07	-1.42858	-2.61742e-10	9.73888e-06	-1.66308	-2.61742e-10
132197239	chr5:132197239:T:G	1.88971e-07	-1.42581	-2.61742e-10	9.76918e-06	-1.65998	-2.61742e-10
132197343	chr5:132197343:C:T	2.3288e-07	-1.78844e-10	-1.21688	1.52536e-05	-1.78844e-10	-1.2144
132197346	chr5:132197346:G:A	2.41953e-07	-1.78844e-10	-1.17865	1.6099e-05	-1.78844e-10	-1.16045
132197395	chr5:132197395:G:T	1.36288e-07	-1.75263	-2.61742e-10	9.1452e-06	-1.72598	-2.61742e-10
132197628	chr5:132197628:AAAAG:A	2.85695e-07	-1.78844e-10	-1.01247	1.93953e-05	-1.78844e-10	-0.974181
132197772	chr5:132197772:T:C	3.07472e-07	-1.78844e-10	-0.939014	2.25899e-05	-1.78844e-10	-0.821708
132197970	chr5:132197970:A:C	3.53552e-07	-0.799368	-2.61742e-10	1.06933e-05	-1.56959	-2.61742e-10
132198139	chr5:132198139:G:A	2.32575e-07	-1.78844e-10	-1.21819	1.51898e-05	-1.78844e-10	-1.21858
132198635	chr5:132198635:A:G	2.3288e-07	-1.78844e-10	-1.21688	1.52536e-05	-1.78844e-10	-1.2144
132198688	chr5:132198688:C:T	1.49381e-06	1.74912	-1.10743	0.00019577	2.30963	-0.971898
132198777	chr5:132198777:G:A	2.46544e-07	-1.78844e-10	-1.15986	1.74079e-05	-1.78844e-10	-1.08228
132198806	chr5:132198806:C:T	1.72818e-06	1.74969	-0.962257	0.000237343	2.30993	-0.77963
132198937	chr5:132198937:G:A	2.86417e-07	-1.78844e-10	-1.00995	1.91702e-05	-1.78844e-10	-0.985854
132199335	chr5:132199335:C:T	5.77636e-07	-1.78844e-10	-0.308456	4.28026e-05	-1.78844e-10	-0.182612
132200078	chr5:132200078:T:C	2.50871e-07	-1.78844e-10	-1.14246	1.64479e-05	-1.78844e-10	-1.13901
132200163	chr5:132200163:C:T	1.3116e-07	-1.79098	-2.61742e-10	9.07352e-06	-1.73385	-2.61742e-10
132200171	chr5:132200171:C:T	7.25915e-08	-1.4779	-0.904647	1.09219e-05	-0.634072	-0.914366
132201060	chr5:132201060:G:A	3.87632e-06	1.53845	0.0567898	0.000603263	2.08713	0.376009
132201119	chr5:132201119:A:AG	6.27364e-08	-1.63797	-0.89049	4.15007e-06	-1.70129	-0.814793
132201133	chr5:132201133:T:C	1.8095e-07	-1.35135	-0.117826	3.10294e-05	-0.304801	-0.199475
132201482	chr5:132201482:T:C	2.32548e-07	-1.78844e-10	-1.2183	1.52021e-05	-1.78844e-10	-1.21778
132201498	chr5:132201498:G:A	1.43413e-07	-1.70167	-2.61742e-10	9.61447e-06	-1.67594	-2.61742e-10
132201587	chr5:132201587:C:T	2.48064e-07	-1.78844e-10	-1.15371	1.75709e-05	-1.78844e-10	-1.07296
132201931	chr5:132201931:G:A	2.32797e-07	-1.78844e-10	-1.21723	1.52227e-05	-1.78844e-10	-1.21642
132202064	chr5:132202064:A:C	2.87567e-07	-1.78844e-10	-1.00594	1.92549e-05	-1.78844e-10	-0.981445
132202346	chr5:132202346:G:GA	2.32396e-07	-1.78844e-10	-1.21896	1.53525e-05	-1.78844e-10	-1.20793
132202382	chr5:132202382:G:A	1.54392e-07	-1.6279	-2.61742e-10	1.07309e-05	-1.56608	-2.61742e-10
132202538	chr5:132202538:C:G	2.57305e-07	-1.78844e-10	-1.11714	1.68632e-05	-1.78844e-10	-1.11408
132202567	chr5:132202567:T:C	4.25381e-07	-0.12072	-0.493693	2.61322e-05	-0.260275	-0.415768
132202570	chr5:132202570:T:C	1.5446e-07	-1.21541	-0.412051	3.24951e-05	-0.0405907	-0.417531
132202708	chr5:132202708:A:G	1.30521e-07	-1.79587	-2.61742e-10	1.71383e-05	-1.0979	-2.61742e-10
132202871	chr5:132202871:T:C	6.5391e-08	-1.59076	-0.896258	4.28554e-06	-1.66305	-0.820909
132202925	chr5:132202925:A:T	2.66902e-07	-1.78844e-10	-1.08052	1.82706e-05	-1.78844e-10	-1.03392
132203332	chr5:132203332:T:C	8.28217e-07	1.11178	-1.0599	1.30142e-05	-0.244293	-1.12887
132203536	chr5:132203536:C:A	1.40597e-07	-1.7215	-2.61742e-10	9.91261e-06	-1.6454	-2.61742e-10
132203562	chr5:132203562:C:T	2.0175e-07	-0.542106	-0.818265	1.05761e-05	-0.704228	-0.876385
132203945	chr5:132203945:C:T	2.88567e-07	-1.78844e-10	-1.00247	1.93237e-05	-1.78844e-10	-0.97788
132204171	chr5:132204171:G:A	3.08127e-07	-1.78844e-10	-0.936888	2.26424e-05	-1.78844e-10	-0.819388
132204360	chr5:132204360:C:T	7.79059e-07	1.04649	-1.05581	1.241e-05	-0.294864	-1.12585
132204937	chr5:132204937:A:AG	2.02164e-07	-1.35832	-2.61742e-10	1.26995e-05	-1.39765	-2.61742e-10
132205182	chr5:132205182:G:T	6.79784e-07	0.873063	-1.01869	1.25349e-05	-0.39065	-1.02004
132205191	chr5:132205191:C:T	2.60284e-07	-1.77005	0.664422	1.87861e-05	-1.49587	0.489776
132205434	chr5:132205434:C:T	2.34407e-07	-1.78844e-10	-1.21034	1.57645e-05	-1.78844e-10	-1.18145
132205694	chr5:132205694:G:T	2.33746e-07	-1.78844e-10	-1.21316	1.52372e-05	-1.78844e-10	-1.21547
132205830	chr5:132205830:G:A	2.45661e-07	-1.78844e-10	-1.16345	1.52316e-05	-1.78844e-10	-1.21584
132206140	chr5:132206140:T:C	1.03357e-07	-1.35796	-0.67125	1.76233e-05	-0.308603	-0.761387
132206323	chr5:132206323:T:C	2.33086e-07	-1.78844e-10	-1.21599	1.51854e-05	-1.78844e-10	-1.21888
132206491	chr5:132206491:C:T	9.15044e-08	-1.01453	-1.13648	5.62403e-06	-1.11613	-1.09604
132206708	chr5:132206708:G:A	2.46941e-07	-1.78844e-10	-1.15825	1.74627e-05	-1.78844e-10	-1.07914
132207115	chr5:132207115:T:C	2.32569e-07	-1.78844e-10	-1.21821	1.52039e-05	-1.78844e-10	-1.21766
132207501	chr5:132207501:A:T	2.53858e-07	-1.78844e-10	-1.13062	1.68057e-05	-1.78844e-10	-1.11749
132207564	chr5:132207564:G:T	2.46847e-07	-1.78844e-10	-1.15863	1.7453e-05	-1.78844e-10	-1.0797
132208157	chr5:132208157:A:C	2.3299e-07	-1.78844e-10	-1.2164	1.51845e-05	-1.78844e-10	-1.21893
132208238	chr5:132208238:A:C	2.32894e-07	-1.78844e-10	-1.21682	1.59929e-05	-1.78844e-10	-1.16706
132208588	chr5:132208588:G:A	2.32792e-07	-1.78844e-10	-1.21725	1.52225e-05	-1.78844e-10	-1.21644
132209475	chr5:132209475:C:T	9.49045e-07	1.23104	-1.04298	1.43876e-05	-0.157291	-1.11555
132209678	chr5:132209678:G:A	3.04239e-07	-1.78844e-10	-0.949584	2.23032e-05	-1.78844e-10	-0.834481
132209685	chr5:132209685:A:G	2.73776e-06	2.10462	-0.85712	0.000383483	2.79845	-0.788364
132209694	chr5:132209694:C:G	1.57005e-06	1.50459	-0.813127	0.000206704	2.13141	-0.739334
132209861	chr5:132209861:A:G	1.39283e-07	-1.73089	-2.61742e-10	9.10004e-06	-1.73093	-2.61742e-10
132210587	chr5:132210587:A:G	1.2522e-07	-1.31093	-0.526392	2.18653e-05	-0.226083	-0.628228
132210975	chr5:132210975:G:A	1.60605e-07	-1.14552	-0.442933	3.50279e-05	0.0630511	-0.446117
132211137	chr5:132211137:T:G	2.84846e-07	-1.78844e-10	-1.01545	1.88469e-05	-1.78844e-10	-1.00286
132211175	chr5:132211175:G:A	5.60458e-06	1.9353	0.0286378	0.000908402	2.52655	0.345927
132211462	chr5:132211462:A:G	2.46728e-07	-1.78844e-10	-1.15911	1.60893e-05	-1.78844e-10	-1.16106
132211578	chr5:132211578:G:A	2.77169e-06	1.95234	-0.692527	0.000378094	2.60074	-0.604807
132211771	chr5:132211771:C:T	4.24114e-07	-1.78844e-10	-0.617396	2.99903e-05	-1.78844e-10	-0.538337
132212071	chr5:132212071:A:AT	2.85069e-07	-1.78844e-10	-1.01467	1.90782e-05	-1.78844e-10	-0.990663
132212082	chr5:132212082:G:A	4.24114e-07	-1.78844e-10	-0.617396	2.99903e-05	-1.78844e-10	-0.538337
132213245	chr5:132213245:G:A	4.59614e-07	0.528664	-1.06567	8.8051e-06	-0.630012	-1.13387
132213608	chr5:132213608:A:C	2.8e-07	-1.78844e-10	-1.03261	1.87194e-05	-1.78844e-10	-1.00965
132214541	chr5:132214541:A:G	2.58227e-07	-1.78844e-10	-1.11356	1.71317e-05	-1.78844e-10	-1.09828
132214749	chr5:132214749:C:T	7.41644e-07	1.00211	-1.06064	1.1964e-05	-0.327606	-1.1297
132215884	chr5:132215884:G:A	6.22566e-08	-1.64544	-0.890695	4.14319e-06	-1.70561	-0.812133
132217167	chr5:132217167:T:C	2.50414e-07	-1.78844e-10	-1.14428	1.57243e-05	-1.78844e-10	-1.18401
132217302	chr5:132217302:C:A	2.34952e-07	-1.78844e-10	-1.20802	1.56345e-05	-1.78844e-10	-1.18973
132217509	chr5:132217509:C:T	2.32567e-07	-1.78844e-10	-1.21822	1.52012e-05	-1.78844e-10	-1.21784
132217552	chr5:132217552:A:T	7.12361e-08	-1.78954	-0.611862	5.73892e-06	-1.3579	-0.834045
132217647	chr5:132217647:C:A	2.35932e-06	1.87073	-0.771995	0.000311318	2.49349	-0.691886
132217734	chr5:132217734:G:A	2.72327e-07	-1.78844e-10	-1.0604	1.67103e-05	-1.78844e-10	-1.12319
132217972	chr5:132217972:A:G	1.33334e-07	-1.30274	-0.471798	2.32203e-05	-0.216021	-0.578161
132218458	chr5:132218458:A:C	2.5234e-07	-1.78844e-10	-1.13662	1.6177e-05	-1.78844e-10	-1.15562
132218968	chr5:132218968:G:T	2.51192e-07	-1.78844e-10	-1.14118	1.63771e-05	-1.78844e-10	-1.14333
132219504	chr5:132219504:A:C	2.8352e-07	-1.78844e-10	-1.02011	1.94374e-05	-1.78844e-10	-0.97201
132219819	chr5:132219819:A:G	2.32694e-07	-1.78844e-10	-1.21767	1.52475e-05	-1.78844e-10	-1.21479
132220510	chr5:132220510:A:C	1.90365e-06	1.69296	-0.808829	0.000247027	2.3019	-0.731614
132220616	chr5:132220616:C:T	1.58688e-06	-1.49443	2.19656	0.000364073	-0.44691	2.40505
132220762	chr5:132220762:T:C	2.47413e-07	-1.78844e-10	-1.15634	1.62108e-05	-1.78844e-10	-1.15353
132221497	chr5:132221497:G:A	2.33488e-07	-1.78844e-10	-1.21427	1.52189e-05	-1.78844e-10	-1.21667
132221516	chr5:132221516:G:C	3.69692e-07	-1.78844e-10	-0.754728	2.32793e-05	-1.78844e-10	-0.791649
132222699	chr5:132222699:T:C	2.34349e-07	-1.78844e-10	-1.21059	1.5501e-05	-1.78844e-10	-1.19831
132222881	chr5:132222881:G:A	2.2515e-07	-1.25063	-2.61742e-10	2.64553e-05	-0.663754	-2.61742e-10
132222999	chr5:132222999:T:A	2.35754e-07	-1.78844e-10	-1.20461	1.63e-05	-1.78844e-10	-1.14804
132223387	chr5:132223387:T:C	2.32768e-07	-1.78844e-10	-1.21736	1.53679e-05	-1.78844e-10	-1.20693
132223943	chr5:132223943:C:T	6.25231e-07	-1.78844e-10	-0.229277	4.52698e-05	-1.78844e-10	-0.126571
132224624	chr5:132224624:A:G	4.38535e-07	-1.78844e-10	-0.58396	2.70692e-05	-1.78844e-10	-0.640815
132224815	chr5:132224815:C:T	2.44945e-07	-1.78844e-10	-1.16637	1.54417e-05	-1.78844e-10	-1.20214
132225095	chr5:132225095:T:TAC	1.72619e-07	-1.51631	-2.61742e-10	2.04271e-05	-0.922349	-2.61742e-10
132225177	chr5:132225177:T:G	2.4889e-06	-1.78844e-10	1.1522	0.000123595	-1.78844e-10	0.877795
132225278	chr5:132225278:C:A	1.3791e-07	-1.7408	-2.61742e-10	8.54858e-06	-1.79345	-2.61742e-10
132225671	chr5:132225671:G:A	2.3853e-07	-1.1929	-2.61742e-10	2.863e-05	-0.584755	-2.61742e-10
132225679	chr5:132225679:C:A	1.84627e-06	2.07235	-1.21882	0.000506187	3.50276	-1.21507
132225797	chr5:132225797:T:C	5.91671e-07	-1.78844e-10	-0.284447	4.27176e-05	-1.78844e-10	-0.184599
132225849	chr5:132225849:G:T	7.23926e-07	-1.78844e-10	-0.08271	5.59557e-05	-1.78844e-10	0.0853497
132226047	chr5:132226047:GC:G	2.33025e-07	-1.78844e-10	-1.21625	1.52049e-05	-1.78844e-10	-1.2176
132226065	chr5:132226065:C:T	1.76527e-06	2.02757	-1.21891	0.000480883	3.45206	-1.21565
132226162	chr5:132226162:C:T	2.52123e-07	-1.78844e-10	-1.13748	1.77591e-05	-1.78844e-10	-1.06231
132226322	chr5:132226322:C:T	2.22033e-07	-0.0653662	-1.19921	1.55637e-05	0.0103952	-1.20466
132226618	chr5:132226618:C:T	2.54254e-07	-1.78844e-10	-1.12907	1.75508e-05	-1.78844e-10	-1.07411
132226957	chr5:132226957:C:T	3.3398e-07	-1.78844e-10	-0.856316	2.20135e-05	-1.78844e-10	-0.847556
132227207	chr5:132227207:C:T	3.23849e-06	2.44092	-1.02546	0.000929472	3.89894	-1.00354
132227407	chr5:132227407:G:A	2.37616e-07	-1.78844e-10	-1.19674	1.62538e-05	-1.78844e-10	-1.15088
132227504	chr5:132227504:A:ACAGC	3.50093e-07	-1.78844e-10	-0.8092	1.92349e-05	-1.78844e-10	-0.982487
132227655	chr5:132227655:G:A	4.35899e-08	-1.69862	-1.19396	2.97878e-06	-1.65119	-1.19651
132227693	chr5:132227693:C:T	1.70413e-07	-1.52918	-2.61742e-10	1.05266e-05	-1.58531	-2.61742e-10
132227878	chr5:132227878:G:C	7.57886e-06	3.24499	-0.979272	2.41508e-05	0.15101	-0.905904
132228211	chr5:132228211:C:T	6.98833e-07	-1.78844e-10	-0.117987	5.01175e-05	-1.78844e-10	-0.0248417
132228619	chr5:132228619:C:A	5.13775e-08	-1.52437	-1.20383	2.58068e-06	-1.77243	-1.21873
132228943	chr5:132228943:C:T	3.00441e-06	2.5495	-1.20906	0.000724764	3.86041	-1.21378
132229422	chr5:132229422:C:T	5.42644e-07	-1.78844e-10	-0.370946	2.87571e-05	-1.78844e-10	-0.580325
132229478	chr5:132229478:G:C	4.56999e-07	-1.78844e-10	-0.542717	2.23188e-05	-1.78844e-10	-0.83378
132229617	chr5:132229617:CA:C	2.73689e-07	-1.78844e-10	-1.05541	2.02829e-05	-1.78844e-10	-0.929435
132229697	chr5:132229697:A:C	7.02043e-07	0.553246	-0.66665	4.01736e-06	-1.5826	-0.965988
132229777	chr5:132229777:C:T	6.0781e-08	-1.34206	-1.21806	4.28471e-06	-1.26604	-1.21812
132230011	chr5:132230011:T:C	2.345e-07	-1.78844e-10	-1.20995	1.54061e-05	-1.78844e-10	-1.20445
132230268	chr5:132230268:CT:C	1.54229e-06	1.89041	-1.21679	0.000439821	3.35265	-1.20549
132230335	chr5:132230335:T:G	2.54772e-07	-1.78844e-10	-1.12703	1.80868e-05	-1.78844e-10	-1.04403
132230666	chr5:132230666:G:A	3.73709e-07	-1.78844e-10	-0.74392	2.4657e-05	-1.78844e-10	-0.734149
132230700	chr5:132230700:C:T	2.34481e-07	-1.78844e-10	-1.21003	1.59265e-05	-1.78844e-10	-1.17123
132230825	chr5:132230825:C:T	2.32592e-07	-1.78844e-10	-1.21811	1.51843e-05	-1.78844e-10	-1.21895
132230954	chr5:132230954:GCCA:G	9.3358e-07	1.31203	-1.1404	3.71856e-06	-1.53856	-1.08731
132231045	chr5:132231045:G:C	3.10465e-07	-1.78844e-10	-0.929328	1.70125e-05	-1.78844e-10	-1.10526
132231069	chr5:132231069:G:A	3.97887e-07	-1.78844e-10	-0.68123	2.28667e-05	-1.78844e-10	-0.809532
132231178	chr5:132231178:G:T	2.34227e-07	-1.78844e-10	-1.21111	1.64486e-05	-1.78844e-10	-1.13897
132231233	chr5:132231233:A:T	5.8576e-07	0.515742	-0.810231	4.04576e-06	-1.56043	-0.98111
132231248	chr5:132231248:G:A	2.57998e-06	2.40347	-1.21533	0.000758282	3.8941	-1.20225
132231561	chr5:132231561:G:A	3.81551e-07	-1.78844e-10	-0.723154	2.51477e-05	-1.78844e-10	-0.714445
132232264	chr5:132232264:G:A	5.59895e-07	-1.78844e-10	-0.339649	3.97397e-05	-1.78844e-10	-0.25686
132232319	chr5:132232319:A:C	3.16189e-07	-1.78844e-10	-0.911057	1.71783e-05	-1.78844e-10	-1.09556
132232752	chr5:132232752:C:T	2.3721e-07	-1.78844e-10	-1.19845	1.57795e-05	-1.78844e-10	-1.1805
132232924	chr5:132232924:T:C	6.12115e-07	0.539996	-0.790474	4.13982e-06	-1.55246	-0.966099
132233693	chr5:132233693:C:T	4.68712e-07	-1.78844e-10	-0.517411	2.52886e-05	-1.78844e-10	-0.708859
132233713	chr5:132233713:C:T	1.22585e-06	0.83473	-0.390738	5.44339e-06	-1.46507	-0.779744
132233934	chr5:132233934:T:C	6.16497e-08	-1.34268	-1.20325	8.95476e-05	1.75275	-1.19719
132234330	chr5:132234330:G:A	2.57402e-07	-1.78844e-10	-1.11676	1.8346e-05	-1.78844e-10	-1.0298
132234525	chr5:132234525:A:G	6.34164e-08	-1.32689	-1.19078	9.23584e-05	1.79441	-1.20794
132234621	chr5:132234621:C:G	2.62141e-07	-1.78844e-10	-1.09852	1.70835e-05	-1.78844e-10	-1.1011
132234701	chr5:132234701:G:C	6.14345e-07	-1.78844e-10	-0.246841	4.49014e-05	-1.78844e-10	-0.134742
132234855	chr5:132234855:C:A	3.07538e-07	-1.78844e-10	-0.938801	1.68725e-05	-1.78844e-10	-1.11353
132234922	chr5:132234922:G:A	6.12301e-08	-1.50463	-1.04814	4.16353e-06	-1.45438	-1.05846
132235085	chr5:132235085:T:C	2.34703e-07	-1.78844e-10	-1.20908	1.52689e-05	-1.78844e-10	-1.21339
132235630	chr5:132235630:T:C	6.43419e-08	-1.33894	-1.16425	0.000173634	2.11802	-0.900283
132235769	chr5:132235769:C:T	2.45411e-06	-1.78844e-10	1.13812	0.000201528	-1.78844e-10	1.36672
132236211	chr5:132236211:C:T	2.70031e-07	-1.78844e-10	-1.06886	1.62278e-05	-1.78844e-10	-1.15248
132236266	chr5:132236266:T:C	2.96695e-07	-1.78844e-10	-0.974695	1.82084e-05	-1.78844e-10	-1.03733
132236526	chr5:132236526:G:A	1.67632e-06	0.890215	-0.13326	6.56997e-06	-1.44892	-0.607785
132236550	chr5:132236550:A:G	6.54667e-08	-1.31082	-1.17503	0.000184129	2.20161	-0.925183
132236647	chr5:132236647:C:G	2.33839e-07	-1.78844e-10	-1.21277	1.53451e-05	-1.78844e-10	-1.20842
132236783	chr5:132236783:T:G	4.28076e-08	-1.79329	-1.11739	3.13357e-06	-1.6767	-1.12034
132236868	chr5:132236868:A:G	6.30953e-08	-1.33923	-1.18352	0.000165677	2.11892	-0.948096
132237175	chr5:132237175:G:T	2.32404e-07	-1.78844e-10	-1.21892	1.51984e-05	-1.78844e-10	-1.21802
132237393	chr5:132237393:G:T	2.32462e-07	-1.78844e-10	-1.21867	1.53604e-05	-1.78844e-10	-1.20742
132237836	chr5:132237836:A:G	3.62887e-06	2.62319	-1.09391	0.00109177	4.11324	-1.05689
132237882	chr5:132237882:C:T	4.16246e-07	-1.78844e-10	-0.636123	3.34882e-05	-1.78844e-10	-0.428017
132239645	chr5:132239645:G:A	1.50178e-06	1.71182	-1.06481	0.000542698	3.39256	-1.03522
132239784	chr5:132239784:T:C	3.23598e-07	-1.78844e-10	-0.887898	2.10095e-05	-1.78844e-10	-0.894239
132240152	chr5:132240152:T:G	2.42131e-07	-1.78844e-10	-1.17792	1.63184e-05	-1.78844e-10	-1.14692
132240216	chr5:132240216:A:G	2.32874e-07	-1.78844e-10	-1.2169	1.51857e-05	-1.78844e-10	-1.21886
132240227	chr5:132240227:G:A	1.09982e-07	-1.00295	-0.964133	0.000172658	2.07654	-0.864438
132241079	chr5:132241079:A:G	3.24945e-07	-0.791457	-0.0922867	0.000821947	2.55952	0.212946
132241113	chr5:132241113:T:C	2.34579e-07	-1.78844e-10	-1.20961	1.54136e-05	-1.78844e-10	-1.20396
132241288	chr5:132241288:G:A	2.44969e-07	-1.78844e-10	-1.16627	1.60969e-05	-1.78844e-10	-1.16059
132241465	chr5:132241465:T:C	2.29097e-07	-0.852678	-0.380575	0.000504222	2.43345	-0.14964
132241637	chr5:132241637:A:G	6.47543e-08	-1.49698	-0.99982	2.96749e-06	-1.76346	-1.08803
132241821	chr5:132241821:C:T	2.21594e-07	-0.847172	-0.419378	0.00048873	2.44633	-0.19373
132242027	chr5:132242027:G:A	2.44969e-07	-1.78844e-10	-1.16627	1.60969e-05	-1.78844e-10	-1.16059
132242572	chr5:132242572:G:A	3.38738e-07	-0.781836	-0.0603375	0.000870266	2.58084	0.248751
132242641	chr5:132242641:T:C	4.14886e-07	-1.78844e-10	-0.639395	2.87797e-05	-1.78844e-10	-0.57954
132242944	chr5:132242944:C:T	2.81748e-06	2.49411	-1.21791	0.000881849	4.04489	-1.20208
132243152	chr5:132243152:C:G	6.17294e-08	-1.41394	-1.1307	2.97797e-06	-1.71732	-1.13065
132243198	chr5:132243198:T:C	1.22022e-06	-1.78844e-10	0.439388	6.43528e-05	-1.78844e-10	0.22517
132243262	chr5:132243262:T:A	3.5415e-07	-0.792011	-0.0056687	0.000906365	2.55947	0.310757
132243701	chr5:132243701:T:C	2.34801e-07	-1.78844e-10	-1.20866	1.54319e-05	-1.78844e-10	-1.20277
132244340	chr5:132244340:C:A	1.03148e-07	-0.891588	-1.13965	0.000174474	2.28599	-1.06342
132244459	chr5:132244459:G:A	5.65901e-08	-1.42451	-1.20706	0.000121805	1.88413	-1.02092
132244527	chr5:132244527:T:C	1.16133e-07	-0.879983	-1.03268	0.000199428	2.30699	-0.950748
132244541	chr5:132244541:G:T	1.26969e-07	-0.868699	-0.954755	0.000230544	2.35399	-0.852755
132244608	chr5:132244608:C:T	4.24972e-07	0.533064	-1.14844	3.10917e-06	-1.67239	-1.13246
132244954	chr5:132244954:G:A	2.75683e-07	-1.78844e-10	-1.04815	1.66151e-05	-1.78844e-10	-1.1289
132245122	chr5:132245122:C:T	2.84135e-07	-1.78844e-10	-1.01795	1.69927e-05	-1.78844e-10	-1.10643
132245215	chr5:132245215:T:C	4.60659e-07	-1.78844e-10	-0.53474	3.21185e-05	-1.78844e-10	-0.46978
132245918	chr5:132245918:G:A	1.03949e-07	-0.896652	-1.12685	0.000175334	2.27337	-1.04589
132246246	chr5:132246246:G:A	2.44969e-07	-1.78844e-10	-1.16627	1.60969e-05	-1.78844e-10	-1.16059
132246337	chr5:132246337:T:C	2.40745e-07	-1.78844e-10	-1.18366	1.60883e-05	-1.78844e-10	-1.16112
132246679	chr5:132246679:AACAATGAAGTATTC:A	9.90225e-08	-0.952565	-1.11949	0.000157895	2.15855	-1.03583
132246902	chr5:132246902:A:G	2.33593e-07	-1.78844e-10	-1.21382	1.55853e-05	-1.78844e-10	-1.19288
132247414	chr5:132247414:C:T	2.33592e-07	-1.78844e-10	-1.21382	1.55854e-05	-1.78844e-10	-1.19288
132247427	chr5:132247427:G:C	2.4437e-07	-0.846676	-0.32204	0.000550447	2.45371	-0.0821915
132247454	chr5:132247454:T:C	6.10886e-07	-0.252488	-2.61742e-10	4.41044e-05	-0.152652	-2.61742e-10
132247599	chr5:132247599:G:A	1.18189e-07	-0.903838	-0.991273	0.000208975	2.29014	-0.887136
132248094	chr5:132248094:G:A	4.55427e-07	-1.78844e-10	-0.546164	3.41178e-05	-1.78844e-10	-0.409391
132248209	chr5:132248209:C:G	2.49097e-07	-1.78844e-10	-1.14956	1.63712e-05	-1.78844e-10	-1.14369
132248210	chr5:132248210:T:G	2.49245e-07	-1.78844e-10	-1.14896	1.63814e-05	-1.78844e-10	-1.14306
132248440	chr5:132248440:T:C	4.60948e-07	-1.78844e-10	-0.534113	3.21383e-05	-1.78844e-10	-0.469162
132248485	chr5:132248485:G:T	1.12298e-07	-0.917857	-1.02839	0.000188283	2.23597	-0.937236
132248702	chr5:132248702:T:C	4.19909e-07	0.519478	-1.14684	3.10582e-06	-1.67525	-1.13069
132248819	chr5:132248819:A:G	1.68697e-06	-1.78844e-10	0.763291	8.45777e-05	-1.78844e-10	0.49846
132249180	chr5:132249180:T:C	2.34378e-07	-1.78844e-10	-1.21046	1.53531e-05	-1.78844e-10	-1.20789
132249196	chr5:132249196:T:C	4.27466e-07	-1.78844e-10	-0.609524	3.18571e-05	-1.78844e-10	-0.477953
132249634	chr5:132249634:G:A	1.74608e-06	-1.78844e-10	0.797729	8.78791e-05	-1.78844e-10	0.536751
132250070	chr5:132250070:G:T	3.71966e-07	-1.78844e-10	-0.748596	1.91896e-05	-1.78844e-10	-0.984841
132250138	chr5:132250138:G:T	2.32537e-07	-1.78844e-10	-1.21835	1.53253e-05	-1.78844e-10	-1.20971
132250265	chr5:132250265:A:G	2.79828e-06	2.48595	-1.21659	0.000888379	4.04771	-1.19752
132250278	chr5:132250278:C:T	3.94874e-07	-1.78844e-10	-0.688832	2.76924e-05	-1.78844e-10	-0.618055
132250336	chr5:132250336:T:G	8.53062e-07	-1.78844e-10	0.0814339	6.89179e-05	-1.78844e-10	0.293705
132250540	chr5:132250540:C:CA	3.62588e-07	-1.78844e-10	-0.774131	1.88066e-05	-1.78844e-10	-1.00501
132250563	chr5:132250563:C:G	4.07236e-07	-1.78844e-10	-0.658006	3.01966e-05	-1.78844e-10	-0.531482
132250656	chr5:132250656:T:C	1.08877e-07	-0.847492	-1.12969	0.000195793	2.38559	-1.04774
132250787	chr5:132250787:A:G	1.46704e-07	-0.834446	-0.844538	0.000311347	2.44522	-0.643526
132250905	chr5:132250905:C:A	4.04968e-06	2.74451	-1.10551	0.00126309	4.26908	-1.06697
132250973	chr5:132250973:G:A	4.88071e-07	-1.78844e-10	-0.476937	3.41629e-05	-1.78844e-10	-0.40807
132251371	chr5:132251371:C:T	5.03372e-08	-1.77217	-0.976489	3.82234e-06	-1.5914	-1.00695
132251438	chr5:132251438:C:T	4.04398e-07	0.478257	-1.14326	3.08886e-06	-1.68449	-1.12691
132251442	chr5:132251442:G:A	6.0282e-07	-1.78844e-10	-0.265781	3.59926e-05	-1.78844e-10	-0.355897
132251780	chr5:132251780:AC:A	2.38456e-07	-1.78844e-10	-1.19321	1.54744e-05	-1.78844e-10	-1.20003
132252267	chr5:132252267:C:G	5.32119e-08	-1.48693	-1.20619	9.59538e-05	1.67155	-1.04689
132252423	chr5:132252423:G:A	7.52841e-07	-1.78844e-10	-0.0435447	5.58883e-05	-1.78844e-10	0.0841438
132252458	chr5:132252458:T:C	1.11206e-07	-0.832339	-1.12367	0.00021031	2.45379	-1.04442
132252652	chr5:132252652:T:C	2.06081e-07	-0.534835	-0.804294	0.000600487	3.0981	-0.639572
132253393	chr5:132253393:C:T	4.40955e-08	-1.68159	-1.19945	2.57005e-06	-1.79587	-1.19942
132253674	chr5:132253674:G:C	1.77425e-05	3.11632	-2.61742e-10	0.000958279	2.92593	-2.61742e-10
132253999	chr5:132253999:G:A	9.95004e-07	1.32817	-1.09282	3.4407e-06	-1.55432	-1.14922
132254197	chr5:132254197:C:T	4.51115e-08	-1.65606	-1.2022	2.56753e-06	-1.79418	-1.20209
132254255	chr5:132254255:G:A	4.04597e-07	-0.664506	-2.61742e-10	2.84492e-05	-0.59109	-2.61742e-10
132254530	chr5:132254530:C:A	3.08167e-07	-1.78844e-10	-0.936757	2.0139e-05	-1.78844e-10	-0.936555
132254564	chr5:132254564:C:T	3.11428e-06	2.24441	-0.868059	0.00238983	4.66493	-0.82516
132254694	chr5:132254694:T:C	5.25321e-06	2.75786	-0.858669	0.000161838	2.1404	-0.993015
132255338	chr5:132255338:G:C	1.34464e-07	-1.21247	-0.553634	6.50087e-06	-1.17637	-0.890907
132255478	chr5:132255478:G:C	3.82619e-07	-1.78844e-10	-0.720358	2.93837e-05	-1.78844e-10	-0.558772
132255544	chr5:132255544:A:T	2.50165e-07	-1.78844e-10	-1.14528	1.62997e-05	-1.78844e-10	-1.14806
132255760	chr5:132255760:A:G	3.09258e-07	-1.78844e-10	-0.933222	2.021e-05	-1.78844e-10	-0.933032
132256026	chr5:132256026:T:G	6.52998e-08	-1.66395	-0.824457	4.20059e-06	-1.79561	-0.708373
132256166	chr5:132256166:C:T	4.36984e-08	-1.68347	-1.20661	2.55167e-06	-1.79596	-1.2065
132256168	chr5:132256168:C:T	2.44447e-07	-1.78844e-10	-1.1684	1.57629e-05	-1.78844e-10	-1.18155
132256267	chr5:132256267:A:G	2.23423e-07	-1.25833	-2.61742e-10	2.69661e-05	-0.644631	-2.61742e-10
132256458	chr5:132256458:A:G	2.32396e-07	-1.78844e-10	-1.21895	1.52404e-05	-1.78844e-10	-1.21526
132256712	chr5:132256712:T:G	1.22774e-05	3.77631	-1.0282	0.00429631	5.43782	-1.01152
132257083	chr5:132257083:G:A	2.37321e-07	-1.78844e-10	-1.19798	1.52841e-05	-1.78844e-10	-1.2124
132257094	chr5:132257094:TC:T	2.40475e-07	-1.78844e-10	-1.18478	1.57343e-05	-1.78844e-10	-1.18337
132257177	chr5:132257177:T:C	1.01049e-07	-0.837479	-1.21431	0.000496136	3.48395	-1.21631
132257187	chr5:132257187:C:T	2.90118e-07	-1.78844e-10	-0.99711	1.63636e-05	-1.78844e-10	-1.14415
132257192	chr5:132257192:C:A	3.71985e-07	-1.78844e-10	-0.748544	2.66449e-05	-1.78844e-10	-0.656613
132257500	chr5:132257500:G:C	3.67018e-07	-1.78844e-10	-0.761987	2.80231e-05	-1.78844e-10	-0.60618
132257867	chr5:132257867:T:C	5.69015e-07	-1.78844e-10	-0.323492	3.13986e-05	-1.78844e-10	-0.492449
132258519	chr5:132258519:A:G	4.50187e-08	-1.6475	-1.21282	2.54352e-06	-1.79305	-1.21261
132258750	chr5:132258750:C:T	1.66634e-07	-1.5516	-2.61742e-10	1.92063e-05	-0.983971	-2.61742e-10
132258935	chr5:132258935:G:C	1.12524e-07	-0.796535	-1.1477	0.00065218	3.6113	-1.07019
132259822	chr5:132259822:A:G	4.1873e-07	-1.78844e-10	-0.630172	3.25304e-05	-1.78844e-10	-0.457035
132259979	chr5:132259979:T:C	2.51406e-07	-1.78844e-10	-1.14033	1.6382e-05	-1.78844e-10	-1.14303
132260091	chr5:132260091:T:C	1.01182e-07	-0.891301	-1.15918	0.000419016	3.30815	-1.20945
132260726	chr5:132260726:T:C	2.44807e-06	2.34781	-1.21215	0.00193407	4.82746	-1.19929
132260739	chr5:132260739:C:T	3.94896e-07	-1.78844e-10	-0.688775	2.38895e-05	-1.78844e-10	-0.765773
132261302	chr5:132261302:T:C	3.07242e-07	-1.78844e-10	-0.939764	1.99902e-05	-1.78844e-10	-0.943969
132261312	chr5:132261312:C:T	9.3531e-06	3.69474	-1.21867	0.00342272	5.41587	-1.21689
132261699	chr5:132261699:A:G	9.86314e-08	-0.931971	-1.14404	0.000474377	3.28813	-1.06533
132262376	chr5:132262376:C:T	4.54662e-08	-1.79204	-1.05839	2.69498e-06	-1.76062	-1.1872
132262945	chr5:132262945:G:A	2.59264e-07	-1.78844e-10	-1.10955	1.73139e-05	-1.78844e-10	-1.0877
132263012	chr5:132263012:T:C	1.07719e-06	1.45306	-1.13835	0.000875241	3.92413	-1.08884
132263053	chr5:132263053:ATTTG:A	1.11446e-06	1.48361	-1.13488	0.000914905	3.96405	-1.08444
132263635	chr5:132263635:G:A	4.21089e-07	-1.78844e-10	-0.624553	3.06599e-05	-1.78844e-10	-0.516257
132263658	chr5:132263658:G:A	4.85905e-07	-1.78844e-10	-0.481386	3.85689e-05	-1.78844e-10	-0.286764
132263677	chr5:132263677:T:C	9.60693e-08	-0.910319	-1.19201	0.000485164	3.36843	-1.12315
132263954	chr5:132263954:C:T	1.12265e-07	-0.774906	-1.17163	0.000670041	3.66024	-1.09211
132264864	chr5:132264864:C:G	2.59118e-07	-1.78844e-10	-1.11012	1.66161e-05	-1.78844e-10	-1.12884
132264866	chr5:132264866:A:G	1.50601e-06	1.51114	-0.861322	0.00128027	3.97877	-0.763154
132265235	chr5:132265235:T:A	2.78058e-07	-1.78844e-10	-1.03957	1.74999e-05	-1.78844e-10	-1.07702
132265479	chr5:132265479:T:C	2.3462e-07	-1.78844e-10	-1.20943	1.51845e-05	-1.78844e-10	-1.21894
132265918	chr5:132265918:C:A	7.66221e-07	-1.78844e-10	-0.0259276	9.67093e-05	-1.78844e-10	0.632498
132266026	chr5:132266026:C:T	3.32019e-07	-1.78844e-10	-0.862207	2.17102e-05	-1.78844e-10	-0.861428
132266027	chr5:132266027:G:A	1.13193e-07	-0.773633	-1.16467	0.000679902	3.66425	-1.08152
132266105	chr5:132266105:T:A	4.57445e-08	-1.63856	-1.20577	2.56402e-06	-1.79182	-1.20581
132266473	chr5:132266473:T:C	1.09675e-07	-0.798317	-1.17156	0.000634502	3.60599	-1.09236
132266998	chr5:132266998:C:G	2.98428e-07	-1.78844e-10	-0.96887	1.76597e-05	-1.78844e-10	-1.06792
132267114	chr5:132267114:A:G	1.0832e-07	-0.81656	-1.16574	0.000613949	3.56366	-1.08296
132267349	chr5:132267349:G:A	2.53088e-07	-1.78844e-10	-1.13366	1.62444e-05	-1.78844e-10	-1.15147
132267462	chr5:132267462:T:C	4.68573e-08	-1.74273	-1.07756	3.87487e-06	-1.51211	-1.07259
132268396	chr5:132268396:G:A	2.80189e-07	-1.78844e-10	-1.03193	1.60495e-05	-1.78844e-10	-1.16353
132268564	chr5:132268564:G:A	1.61379e-06	1.57485	-0.855903	0.00139827	4.05999	-0.756214
132268705	chr5:132268705:C:T	2.63035e-07	-1.78844e-10	-1.09511	1.74447e-05	-1.78844e-10	-1.08018
132268842	chr5:132268842:C:T	1.57434e-06	1.53787	-0.843675	0.00134818	4.00982	-0.742524
132268863	chr5:132268863:G:A	3.75479e-07	-1.78844e-10	-0.739197	1.93579e-05	-1.78844e-10	-0.976111
132268891	chr5:132268891:G:C	2.33307e-07	-1.78844e-10	-1.21504	1.52622e-05	-1.78844e-10	-1.21383
132269018	chr5:132269018:T:C	7.77871e-07	-1.78844e-10	-0.0108376	5.51652e-05	-1.78844e-10	0.071121
132269208	chr5:132269208:G:A	4.6197e-08	-1.62218	-1.2123	2.55549e-06	-1.78858	-1.21239
132269408	chr5:132269408:T:C	4.99511e-07	0.30173	-0.755499	3.68754e-06	-1.63976	-0.994492
132270006	chr5:132270006:A:G	4.61713e-08	-1.62947	-1.20557	2.56882e-06	-1.79016	-1.20561
132270013	chr5:132270013:G:C	4.70796e-08	-1.60988	-1.20568	2.57914e-06	-1.78603	-1.20572
132270356	chr5:132270356:C:G	4.24889e-07	0.600539	-1.21611	2.73546e-06	-1.71521	-1.2177
132270479	chr5:132270479:A:G	4.31259e-07	-1.78844e-10	-0.60069	3.15338e-05	-1.78844e-10	-0.488152
132270539	chr5:132270539:G:T	2.34659e-07	-1.78844e-10	-1.20927	1.51846e-05	-1.78844e-10	-1.21893
132270641	chr5:132270641:G:A	2.589e-07	-1.78844e-10	-1.11096	1.65763e-05	-1.78844e-10	-1.13124
132271243	chr5:132271243:G:A	3.96368e-07	0.390179	-1.07523	2.95689e-06	-1.73142	-1.12365
132271387	chr5:132271387:A:G	5.2355e-07	0.344159	-0.750924	3.74141e-06	-1.62817	-0.99158
132271604	chr5:132271604:A:G	4.09727e-07	0.320203	-0.97211	3.20601e-06	-1.6324	-1.14179
132271607	chr5:132271607:C:T	3.05143e-06	2.51036	-1.1544	0.000103006	1.8964	-1.20082
132271709	chr5:132271709:T:C	8.2963e-06	3.5036	-1.14743	0.00283615	5.12035	-1.10936
132272028	chr5:132272028:C:T	5.92322e-08	-1.37299	-1.21294	5.42698e-05	1.21672	-1.16197
132272391	chr5:132272391:G:A	3.22902e-07	-1.78844e-10	-0.890049	1.74472e-05	-1.78844e-10	-1.08003
132272827	chr5:132272827:T:G	4.60932e-08	-1.61779	-1.21895	2.54148e-06	-1.78753	-1.21894
132273064	chr5:132273064:C:T	5.97446e-07	-1.78844e-10	-0.274735	4.88095e-05	-1.78844e-10	-0.0512859
132273101	chr5:132273101:T:G	3.85869e-07	0.0583899	-0.77029	3.38987e-06	-1.71113	-1.00729
132273192	chr5:132273192:G:A	2.77177e-07	-1.78844e-10	-1.04274	1.74366e-05	-1.78844e-10	-1.08064
132273358	chr5:132273358:G:GACAGT	3.75574e-07	0.0548915	-0.793835	3.33968e-06	-1.71089	-1.02245
132273445	chr5:132273445:T:A	2.40874e-07	-1.78844e-10	-1.18313	1.55703e-05	-1.78844e-10	-1.19385
132273486	chr5:132273486:T:G	2.32399e-07	-1.78844e-10	-1.21894	1.52494e-05	-1.78844e-10	-1.21467
132273675	chr5:132273675:A:G	1.86038e-06	-1.78844e-10	0.861139	9.316e-05	-1.78844e-10	0.595107
132273725	chr5:132273725:T:C	2.41075e-07	-1.78844e-10	-1.18229	1.5581e-05	-1.78844e-10	-1.19316
132274374	chr5:132274374:G:A	6.51579e-07	-1.78844e-10	-0.188	3.95033e-05	-1.78844e-10	-0.262827
132274539	chr5:132274539:C:T	4.83692e-08	-1.70144	-1.0871	2.62669e-06	-1.76389	-1.20959
132274633	chr5:132274633:G:A	2.57367e-07	-1.78844e-10	-1.1169	1.73306e-05	-1.78844e-10	-1.08674
132274733	chr5:132274733:C:T	2.33205e-07	-1.78844e-10	-1.21548	1.52024e-05	-1.78844e-10	-1.21776
132274761	chr5:132274761:T:C	2.57667e-07	-1.78844e-10	-1.11573	1.73238e-05	-1.78844e-10	-1.08713
132274836	chr5:132274836:A:C	7.81113e-07	-1.78844e-10	-0.00667904	5.54774e-05	-1.78844e-10	0.0767649
132275283	chr5:132275283:AGGGCCCTCAGGATGGAGTTCCTGGTCCTCTGCCTAGCGTTTTAAAGCCTCTCTGACCTCG:A	4.42499e-08	-1.6779	-1.19965	2.56992e-06	-1.79585	-1.19949
132275499	chr5:132275499:T:C	1.16205e-06	-1.78844e-10	0.390541	6.42184e-05	-1.78844e-10	0.223079
132275605	chr5:132275605:G:C	4.78022e-08	-1.69819	-1.10214	2.62074e-06	-1.76254	-1.21321
132276179	chr5:132276179:T:G	9.43755e-08	-0.901551	-1.21857	0.000483924	3.35569	-1.11297
132276468	chr5:132276468:G:A	2.43072e-07	-1.78844e-10	-1.17404	1.56716e-05	-1.78844e-10	-1.18736
132276594	chr5:132276594:G:A	6.02013e-08	-1.3574	-1.2123	5.71094e-05	1.26525	-1.15949
132276863	chr5:132276863:A:G	4.80889e-08	-1.68971	-1.10464	2.63392e-06	-1.75699	-1.21375
132277183	chr5:132277183:C:T	3.7474e-07	-0.741165	-2.61742e-10	9.21592e-06	-1.71828	-2.61742e-10
132277342	chr5:132277342:G:A	5.8219e-07	-1.78844e-10	-0.300603	3.53745e-05	-1.78844e-10	-0.373219
132277509	chr5:132277509:T:A	4.72677e-08	-1.632	-1.17957	2.63461e-06	-1.79125	-1.17923
132277600	chr5:132277600:G:A	3.86554e-07	0.463758	-1.17389	2.82176e-06	-1.72464	-1.17721
132277850	chr5:132277850:A:G	3.91625e-07	0.482379	-1.17947	2.81718e-06	-1.72089	-1.18258
132278406	chr5:132278406:C:T	3.89112e-07	0.487633	-1.19117	2.78813e-06	-1.72014	-1.1937
132278408	chr5:132278408:A:G	6.5099e-07	-1.78844e-10	-0.188905	5.37496e-05	-1.78844e-10	0.045124
132278745	chr5:132278745:A:C	9.13419e-07	1.30805	-1.15826	0.00013821	2.1881	-1.19854
132278960	chr5:132278960:C:T	3.03654e-07	-1.78844e-10	-0.95151	2.21546e-05	-1.78844e-10	-0.841167
132279000	chr5:132279000:C:A	8.25258e-07	-1.78844e-10	0.0482971	5.87266e-05	-1.78844e-10	0.133682
132279124	chr5:132279124:A:G	3.2723e-07	-1.78844e-10	-0.876735	1.76232e-05	-1.78844e-10	-1.06999
132279288	chr5:132279288:G:A	4.68041e-08	-1.73734	-1.08409	6.08216e-06	-1.16235	-0.971501
132279413	chr5:132279413:T:G	1.34743e-07	-1.76403	-2.61742e-10	8.65866e-06	-1.78065	-2.61742e-10
132279847	chr5:132279847:G:A	2.58962e-07	-1.78844e-10	-1.11072	1.64398e-05	-1.78844e-10	-1.1395
132279900	chr5:132279900:A:G	2.3586e-07	-0.325463	-0.878696	3.19053e-06	-1.63668	-1.14234
132280273	chr5:132280273:T:C	4.74291e-07	0.384213	-0.889791	3.4106e-06	-1.74741	-0.964911
132280331	chr5:132280331:G:A	3.40906e-07	-1.78844e-10	-0.835791	1.70826e-05	-1.78844e-10	-1.10115
132280515	chr5:132280515:C:G	3.72872e-07	0.470635	-1.2168	2.73234e-06	-1.71974	-1.21432
132280597	chr5:132280597:C:T	4.20182e-07	0.513066	-1.13978	2.92709e-06	-1.71481	-1.15039
132280600	chr5:132280600:A:G	5.41206e-08	-1.5794	-1.09678	2.8534e-06	-1.77859	-1.11211
132280640	chr5:132280640:G:T	2.54564e-07	-1.78844e-10	-1.12784	1.66087e-05	-1.78844e-10	-1.12928
132280681	chr5:132280681:A:G	2.26554e-07	-1.33903	0.0946134	1.28842e-05	-0.982345	-0.400864
132280980	chr5:132280980:A:G	5.29965e-07	0.379489	-0.774076	3.72091e-06	-1.74792	-0.877321
132280995	chr5:132280995:A:G	2.44238e-07	-1.78844e-10	-1.16926	1.58853e-05	-1.78844e-10	-1.17382
132281417	chr5:132281417:C:T	2.92041e-07	-1.78844e-10	-0.990506	1.74747e-05	-1.78844e-10	-1.07845
132281631	chr5:132281631:G:A	3.86665e-08	-1.79567	-1.21675	7.01697e-06	-0.800086	-1.19079
132282409	chr5:132282409:A:G	2.3307e-07	-1.78844e-10	-1.21606	1.53036e-05	-1.78844e-10	-1.21112
132282504	chr5:132282504:TG:T	6.09914e-08	-1.33827	-1.21839	5.90039e-05	1.32275	-1.18435
132282537	chr5:132282537:C:T	3.22845e-07	-1.78844e-10	-0.890225	2.02833e-05	-1.78844e-10	-0.929415
132282666	chr5:132282666:G:A	2.54944e-07	-1.78844e-10	-1.12635	1.748e-05	-1.78844e-10	-1.07815
132282726	chr5:132282726:A:T	3.0773e-07	-1.78844e-10	-0.938174	2.00192e-05	-1.78844e-10	-0.942519
132282906	chr5:132282906:C:T	2.10392e-07	-0.448864	-0.869564	3.49987e-06	-1.53275	-1.15373
132283153	chr5:132283153:C:A	8.01747e-08	-1.75188	-0.531313	4.65379e-06	-1.6513	-0.750228
132283250	chr5:132283250:G:A	1.08087e-06	1.41496	-1.09684	3.90559e-06	-1.46651	-1.11029
132283350	chr5:132283350:A:G	2.48718e-07	-1.78844e-10	-1.15108	1.59153e-05	-1.78844e-10	-1.17193
132283433	chr5:132283433:G:A	2.40804e-07	-1.78844e-10	-1.18342	1.55659e-05	-1.78844e-10	-1.19413
132284170	chr5:132284170:T:G	2.47605e-07	-1.78844e-10	-1.15556	1.59194e-05	-1.78844e-10	-1.17167
132284233	chr5:132284233:AC:A	2.46833e-07	-1.78844e-10	-1.15869	1.58768e-05	-1.78844e-10	-1.17435
132284408	chr5:132284408:G:C	2.37992e-07	-1.78844e-10	-1.19516	1.54157e-05	-1.78844e-10	-1.20382
132284530	chr5:132284530:T:C	2.32995e-07	-1.78844e-10	-1.21638	1.51866e-05	-1.78844e-10	-1.2188
132284673	chr5:132284673:A:G	4.68648e-08	-1.64178	-1.17835	2.69837e-06	-1.76726	-1.1793
132284795	chr5:132284795:A:G	2.39063e-07	-1.78844e-10	-1.19067	1.53456e-05	-1.78844e-10	-1.20838
132285703	chr5:132285703:C:T	2.33279e-07	-1.78844e-10	-1.21516	1.52088e-05	-1.78844e-10	-1.21734
132285738	chr5:132285738:G:A	2.06987e-07	-0.166329	-1.16841	2.72122e-06	-1.77836	-1.15978
132285754	chr5:132285754:G:A	3.03836e-07	-1.78844e-10	-0.950911	1.92536e-05	-1.78844e-10	-0.981514
132286588	chr5:132286588:A:G	2.53478e-07	-1.78844e-10	-1.13212	1.51936e-05	-1.78844e-10	-1.21834
132286608	chr5:132286608:A:T	2.97525e-07	0.208046	-1.17995	3.1098e-06	-1.65117	-1.15348
132286633	chr5:132286633:C:A	2.38152e-07	-1.78844e-10	-1.19449	1.61711e-05	-1.78844e-10	-1.15598
132287311	chr5:132287311:G:A	3.22744e-07	-1.78844e-10	-0.89054	2.12603e-05	-1.78844e-10	-0.882369
132287464	chr5:132287464:G:C	2.3558e-07	-1.78844e-10	-1.20535	1.52236e-05	-1.78844e-10	-1.21637
132287557	chr5:132287557:A:G	1.15468e-07	-0.750359	-1.16805	0.000454583	3.38427	-1.2041
132287575	chr5:132287575:T:C	7.63157e-08	-1.13777	-1.19475	0.000250378	2.76796	-1.1842
132287665	chr5:132287665:A:G	1.38256e-05	4.0846	-1.21772	0.00416025	5.58971	-1.19559
132287965	chr5:132287965:T:C	1.20695e-07	-1.01748	-0.856651	0.000415798	2.50541	-0.414423
132288186	chr5:132288186:G:A	1.89539e-05	3.18236	-2.61742e-10	0.00108163	3.04701	-2.61742e-10
132288383	chr5:132288383:A:G	2.34646e-06	2.19656	-1.10329	0.000180384	2.39199	-1.13611
132288420	chr5:132288420:T:A	3.03993e-07	-1.78844e-10	-0.950393	2.16947e-05	-1.78844e-10	-0.862145
132288693	chr5:132288693:C:T	5.02944e-08	-1.63053	-1.11898	5.39157e-06	-1.03588	-1.21849
132288771	chr5:132288771:A:G	3.45761e-07	-1.78844e-10	-0.821652	2.5654e-05	-1.78844e-10	-0.694514
132289002	chr5:132289002:C:A	2.46864e-07	-1.78844e-10	-1.15856	1.60856e-05	-1.78844e-10	-1.16129
132289112	chr5:132289112:G:T	3.24625e-07	-1.78844e-10	-0.884728	1.96226e-05	-1.78844e-10	-0.962529
132289137	chr5:132289137:G:GA	2.38264e-07	-1.78844e-10	-1.19402	1.56422e-05	-1.78844e-10	-1.18924
132289241	chr5:132289241:C:T	2.95234e-07	-1.78844e-10	-0.979629	2.0995e-05	-1.78844e-10	-0.894925
132289476	chr5:132289476:T:C	3.77529e-06	2.65893	-1.09009	0.000297101	2.88213	-1.12727
132289676	chr5:132289676:C:T	8.45332e-08	-1.17604	-1.05421	3.79961e-06	-1.54722	-1.05709
132289683	chr5:132289683:A:G	1.39893e-06	1.79497	-1.21891	0.000125883	2.09559	-1.19945
132289727	chr5:132289727:A:G	5.1795e-06	3.06565	-1.18058	0.000160351	2.34058	-1.20243
132289742	chr5:132289742:G:A	2.36996e-07	-1.78844e-10	-1.19936	1.58857e-05	-1.78844e-10	-1.17379
132289773	chr5:132289773:GCACTC:G	2.51405e-07	-1.78844e-10	-1.14033	1.53361e-05	-1.78844e-10	-1.209
132289843	chr5:132289843:A:G	3.56313e-07	-1.78844e-10	-0.791589	2.6281e-05	-1.78844e-10	-0.670363
132290334	chr5:132290334:G:A	2.99921e-07	-1.78844e-10	-0.963881	2.03717e-05	-1.78844e-10	-0.925064
132290419	chr5:132290419:C:G	1.18114e-06	1.30859	-0.901753	1.5098e-05	-0.627027	-0.597624
132290441	chr5:132290441:C:T	5.73586e-07	-1.78844e-10	-0.315491	3.81475e-05	-1.78844e-10	-0.297752
132290918	chr5:132290918:C:T	1.66807e-06	1.6616	-0.909577	1.57199e-05	-0.580324	-0.603959
132291065	chr5:132291065:A:C	2.34181e-07	-1.78844e-10	-1.2113	1.54124e-05	-1.78844e-10	-1.20404
132291671	chr5:132291671:T:C	2.84449e-07	-1.78844e-10	-1.01685	1.70988e-05	-1.78844e-10	-1.1002
132291708	chr5:132291708:T:A	5.58355e-08	-1.70586	-0.939129	3.31301e-06	-1.75316	-0.988195
132292292	chr5:132292292:A:G	2.92741e-07	-0.587438	-0.400672	8.43434e-06	-1.77045	-0.0364505
132292520	chr5:132292520:T:C	2.12096e-06	-1.78844e-10	0.992226	0.000137131	-1.78844e-10	0.981723
132292742	chr5:132292742:T:A	2.70605e-07	-0.17116	-0.895577	4.29736e-06	-1.76462	-0.716588
132292872	chr5:132292872:A:G	2.75864e-07	-1.78844e-10	-1.04749	1.58647e-05	-1.78844e-10	-1.17511
132292950	chr5:132292950:A:G	2.14891e-06	-1.78844e-10	1.00532	0.000138932	-1.78844e-10	0.994772
132293073	chr5:132293073:T:A	2.32957e-07	-1.78844e-10	-1.21654	1.59543e-05	-1.78844e-10	-1.16948
132293321	chr5:132293321:A:G	2.39408e-07	-1.78844e-10	-1.18923	1.62167e-05	-1.78844e-10	-1.15317
132293472	chr5:132293472:A:G	1.26589e-07	-0.7471	-1.07935	0.0129102	5.88335	-0.356786
132294079	chr5:132294079:C:G	1.42761e-07	-0.618237	-1.08799	0.0180917	6.24194	-0.377942
132294085	chr5:132294085:G:A	2.50788e-07	-1.78844e-10	-1.14279	1.62527e-05	-1.78844e-10	-1.15095
132295190	chr5:132295190:C:T	2.32598e-07	-1.78844e-10	-1.21808	1.56191e-05	-1.78844e-10	-1.19072
132295801	chr5:132295801:C:A	1.03169e-07	-1.13746	-0.893571	4.43021e-06	-1.55583	-0.894938
132295981	chr5:132295981:T:G	1.64056e-06	-1.78844e-10	0.735394	9.74501e-05	-1.78844e-10	0.64013
132296354	chr5:132296354:G:A	2.35908e-07	-1.78844e-10	-1.20396	1.56547e-05	-1.78844e-10	-1.18844
132296740	chr5:132296740:T:C	3.46164e-07	-1.78844e-10	-0.820486	2.08672e-05	-1.78844e-10	-0.901031
132296854	chr5:132296854:G:A	3.13486e-07	-1.78844e-10	-0.919644	1.77885e-05	-1.78844e-10	-1.06066
132296887	chr5:132296887:C:T	2.33528e-07	-1.78844e-10	-1.2141	1.52026e-05	-1.78844e-10	-1.21775
132297576	chr5:132297576:G:A	2.32507e-07	-1.78844e-10	-1.21848	1.57724e-05	-1.78844e-10	-1.18095
132297662	chr5:132297662:T:C	5.6362e-07	0.859634	-1.19265	0.00127227	4.36356	-1.15421
132297673	chr5:132297673:AG:A	3.0836e-07	-1.78844e-10	-0.936132	2.1333e-05	-1.78844e-10	-0.878957
132297849	chr5:132297849:G:A	1.12948e-06	-1.78844e-10	0.362112	7.09994e-05	-1.78844e-10	0.32346
132298018	chr5:132298018:AC:A	1.34863e-06	-1.78844e-10	0.539446	8.43061e-05	-1.78844e-10	0.495243
132298925	chr5:132298925:C:A	3.10434e-07	-1.78844e-10	-0.929428	1.86579e-05	-1.78844e-10	-1.01294
132298985	chr5:132298985:A:G	4.39731e-07	-1.78844e-10	-0.581236	2.54696e-05	-1.78844e-10	-0.701727
132298995	chr5:132298995:T:G	1.03326e-07	-1.7295	-0.300013	8.22921e-06	-1.75649	-0.0750267
132299560	chr5:132299560:G:A	2.364e-07	-1.78844e-10	-1.20187	1.54111e-05	-1.78844e-10	-1.20412
132299983	chr5:132299983:G:A	1.35803e-07	-1.7562	-2.61742e-10	9.24514e-06	-1.71511	-2.61742e-10
132299994	chr5:132299994:T:A	2.3491e-07	-1.78844e-10	-1.2082	1.5833e-05	-1.78844e-10	-1.17711
132300745	chr5:132300745:CTG:C	1.57031e-06	-1.78844e-10	0.69163	9.81719e-05	-1.78844e-10	0.647509
132301000	chr5:132301000:C:G	2.02655e-06	0.946694	-2.61742e-10	0.000105188	0.716542	-2.61742e-10
132301268	chr5:132301268:C:T	3.27073e-07	-1.78844e-10	-0.877215	2.08378e-05	-1.78844e-10	-0.902443
132301282	chr5:132301282:A:G	1.02349e-07	-1.71652	-0.322492	7.94339e-06	-1.76549	-0.101382
132301525	chr5:132301525:G:A	1.39562e-06	-1.78844e-10	0.573698	9.02178e-05	-1.78844e-10	0.563016
132301709	chr5:132301709:A:G	1.02567e-07	-1.73832	-0.298563	8.30209e-06	-1.74863	-0.0740746
132301825	chr5:132301825:G:GTTTC	3.1377e-07	-1.78844e-10	-0.918738	2.37281e-05	-1.78844e-10	-0.77255
132301942	chr5:132301942:G:A	2.32542e-07	-1.78844e-10	-1.21833	1.51856e-05	-1.78844e-10	-1.21886
132302411	chr5:132302411:A:G	1.03614e-07	-1.73844	-0.288285	8.40131e-06	-1.74855	-0.062271
132302463	chr5:132302463:T:C	4.40004e-07	-1.78844e-10	-0.580614	2.54828e-05	-1.78844e-10	-0.701207
132302631	chr5:132302631:T:A	1.03719e-05	3.52156	-0.9421	0.00285846	5.05695	-1.03812
132303124	chr5:132303124:C:T	1.06733e-07	-1.78991	-0.207151	0.000146593	1.80379	-0.755344
132303149	chr5:132303149:T:A	2.33912e-07	-1.78844e-10	-1.21245	1.61993e-05	-1.78844e-10	-1.15424
132303482	chr5:132303482:T:C	2.35226e-07	-1.78844e-10	-1.20685	1.64568e-05	-1.78844e-10	-1.13847
132303752	chr5:132303752:G:A	2.35719e-07	-1.78844e-10	-1.20476	1.53698e-05	-1.78844e-10	-1.20681
132303957	chr5:132303957:T:C	3.16374e-07	-1.78844e-10	-0.910474	1.92516e-05	-1.78844e-10	-0.981619
132304150	chr5:132304150:A:G	8.8811e-08	-1.24608	-0.934813	4.06276e-06	-1.59995	-0.937398
132304200	chr5:132304200:G:A	2.50669e-07	-1.78844e-10	-1.14327	1.73074e-05	-1.78844e-10	-1.08808
132304515	chr5:132304515:G:A	2.38915e-07	-1.78844e-10	-1.19129	1.59453e-05	-1.78844e-10	-1.17005
132304787	chr5:132304787:CT:C	2.33368e-07	-1.78844e-10	-1.21478	1.60745e-05	-1.78844e-10	-1.16198
132305120	chr5:132305120:G:A	1.38715e-07	-0.589446	-1.14553	0.0169766	6.33087	-0.530493
132305513	chr5:132305513:G:A	1.87199e-07	-0.4879	-0.947328	4.28458e-06	-1.69947	-0.784715
132305880	chr5:132305880:G:C	1.0811e-07	-0.82766	-1.15659	0.00826431	5.67175	-0.591265
132306256	chr5:132306256:G:A	2.35544e-07	-1.78844e-10	-1.2055	1.56337e-05	-1.78844e-10	-1.18979
132306733	chr5:132306733:A:G	2.39525e-07	-1.78844e-10	-1.18874	1.51847e-05	-1.78844e-10	-1.21893
132306830	chr5:132306830:CTAAGTA:C	2.43402e-07	-1.78844e-10	-1.17269	1.72126e-05	-1.78844e-10	-1.09357
132307623	chr5:132307623:C:T	1.86965e-07	-0.489233	-0.947245	4.2863e-06	-1.69915	-0.784636
132307678	chr5:132307678:T:C	2.95655e-07	-1.78844e-10	-0.978206	2.25338e-05	-1.78844e-10	-0.824194
132308131	chr5:132308131:G:A	1.81137e-07	-0.521831	-0.946315	4.33046e-06	-1.69007	-0.783464
132308261	chr5:132308261:T:G	2.40559e-07	-1.78844e-10	-1.18443	1.70346e-05	-1.78844e-10	-1.10397
132308582	chr5:132308582:T:C	2.35964e-07	-1.78844e-10	-1.20372	1.56694e-05	-1.78844e-10	-1.1875
132308638	chr5:132308638:C:T	2.34055e-07	-1.78844e-10	-1.21184	1.62341e-05	-1.78844e-10	-1.1521
132308949	chr5:132308949:G:A	3.41292e-07	-1.78844e-10	-0.834662	2.00574e-05	-1.78844e-10	-0.940614
132309025	chr5:132309025:G:A	1.86633e-07	-0.446742	-0.991512	4.00259e-06	-1.7101	-0.842167
132309272	chr5:132309272:G:T	2.37957e-07	-0.158737	-1.03657	4.06426e-06	-1.75843	-0.778551
132309412	chr5:132309412:C:T	9.98518e-08	-1.20513	-0.858586	4.40653e-06	-1.59583	-0.86029
132309839	chr5:132309839:A:T	1.92042e-07	-0.459844	-0.949843	4.24121e-06	-1.70674	-0.787625
132310064	chr5:132310064:C:T	2.33212e-07	-1.78844e-10	-1.21545	1.60325e-05	-1.78844e-10	-1.16459
132310634	chr5:132310634:G:A	2.51719e-07	-1.78844e-10	-1.13909	1.61904e-05	-1.78844e-10	-1.15479
132310782	chr5:132310782:G:A	3.20218e-07	0.0593074	-0.957705	3.86589e-06	-1.78903	-0.797989
132310976	chr5:132310976:C:CT	2.33224e-07	-1.78844e-10	-1.2154	1.60355e-05	-1.78844e-10	-1.16441
132311069	chr5:132311069:A:G	2.31224e-07	-0.269994	-0.954019	4.0454e-06	-1.74842	-0.793214
132311247	chr5:132311247:G:A	1.39592e-06	-1.78844e-10	0.573908	8.71283e-05	-1.78844e-10	0.52817
132311255	chr5:132311255:C:T	2.33766e-07	-1.78844e-10	-1.21308	1.61702e-05	-1.78844e-10	-1.15604
132311782	chr5:132311782:G:A	2.72487e-07	-1.78844e-10	-1.05981	1.57641e-05	-1.78844e-10	-1.18148
132311984	chr5:132311984:C:T	5.72153e-08	-1.40237	-1.21821	3.35079e-06	-1.51144	-1.21857
132311985	chr5:132311985:G:A	2.34367e-07	-1.78844e-10	-1.21051	1.63708e-05	-1.78844e-10	-1.14371
132312713	chr5:132312713:C:T	1.41071e-07	-0.57458	-1.14355	0.0113307	5.93011	-0.534045
132312899	chr5:132312899:C:T	1.0022e-07	-1.22633	-0.833693	4.461e-06	-1.60856	-0.835276
132312926	chr5:132312926:C:T	2.42574e-07	-1.78844e-10	-1.17609	1.5519e-05	-1.78844e-10	-1.19715
132313056	chr5:132313056:G:A	2.6549e-07	-1.78844e-10	-1.08582	1.85732e-05	-1.78844e-10	-1.01749
132313493	chr5:132313493:A:G	1.5463e-07	-0.771612	-0.85475	0.0164609	5.63854	0.130994
132313529	chr5:132313529:G:A	2.41014e-07	-0.165297	-1.01725	3.68055e-06	-1.76279	-0.873359
132314198	chr5:132314198:T:C	2.32988e-07	-1.78844e-10	-1.21641	1.52462e-05	-1.78844e-10	-1.21488
132314228	chr5:132314228:G:A	2.41458e-07	-1.78844e-10	-1.1807	1.69722e-05	-1.78844e-10	-1.10764
132314276	chr5:132314276:G:A	1.50908e-06	-1.78844e-10	0.651855	9.68088e-05	-1.78844e-10	0.633526
132314388	chr5:132314388:C:T	2.32408e-07	-1.78844e-10	-1.2189	1.56807e-05	-1.78844e-10	-1.18678
132314463	chr5:132314463:A:T	5.50714e-07	-1.78844e-10	-0.356183	3.15335e-05	-1.78844e-10	-0.488162
132314552	chr5:132314552:C:T	2.54624e-07	-0.170872	-0.95674	4.00634e-06	-1.76182	-0.789518
132314716	chr5:132314716:A:C	4.06597e-07	-0.659576	-2.61742e-10	1.15833e-05	-1.48965	-2.61742e-10
132314990	chr5:132314990:G:A	1.59131e-07	-1.59767	-2.61742e-10	9.66474e-06	-1.67073	-2.61742e-10
132315174	chr5:132315174:A:G	1.55215e-07	-0.666317	-0.956273	0.0201212	6.08873	-0.118413
132315326	chr5:132315326:G:C	2.3655e-07	-1.78844e-10	-1.20124	1.54199e-05	-1.78844e-10	-1.20355
132315379	chr5:132315379:A:T	2.35713e-07	-1.78844e-10	-1.20478	1.53688e-05	-1.78844e-10	-1.20687
132315500	chr5:132315500:G:A	3.1779e-07	-1.78844e-10	-0.906007	2.01625e-05	-1.78844e-10	-0.935384
132315872	chr5:132315872:G:A	2.01398e-07	-0.447668	-0.914449	4.48691e-06	-1.70751	-0.730537
132316118	chr5:132316118:C:T	1.08336e-06	1.40105	-1.08063	0.0017085	4.71465	-1.21049
132316163	chr5:132316163:T:G	2.34205e-07	-1.78844e-10	-1.2112	1.62644e-05	-1.78844e-10	-1.15023
132316348	chr5:132316348:C:T	2.83618e-07	-1.78844e-10	-1.01977	1.74772e-05	-1.78844e-10	-1.07831
132316541	chr5:132316541:G:A	2.42253e-07	-1.78844e-10	-1.17742	1.70715e-05	-1.78844e-10	-1.1018
132316555	chr5:132316555:T:A	2.01423e-07	-0.433334	-0.928658	4.38992e-06	-1.71111	-0.748788
132316984	chr5:132316984:G:T	1.85073e-07	-0.517846	-0.928803	4.49011e-06	-1.68836	-0.748974
132317565	chr5:132317565:G:A	2.11334e-06	-1.78844e-10	0.988625	0.000131156	-1.78844e-10	0.937173
132317818	chr5:132317818:T:C	2.09731e-07	-0.42613	-0.895441	4.56974e-06	-1.71305	-0.706708
132318126	chr5:132318126:GCAGA:G	1.5781e-06	-1.78844e-10	0.69658	9.8232e-05	-1.78844e-10	0.64812
132318232	chr5:132318232:C:T	1.10942e-07	-0.839249	-1.11915	0.00868581	5.61686	-0.486623
132318474	chr5:132318474:C:T	2.15367e-07	-0.395199	-0.899854	4.51475e-06	-1.72032	-0.711539
132318590	chr5:132318590:T:C	3.27136e-07	-1.78844e-10	-0.877022	2.06085e-05	-1.78844e-10	-0.913507
132318605	chr5:132318605:CT:C	1.44053e-06	-1.78844e-10	0.605369	8.9774e-05	-1.78844e-10	0.558084
132318957	chr5:132318957:A:G	1.44467e-06	-1.78844e-10	0.608236	9.0025e-05	-1.78844e-10	0.560876
132319176	chr5:132319176:C:T	1.34378e-07	-1.76674	-2.61742e-10	1.31131e-05	-1.3656	-2.61742e-10
132319338	chr5:132319338:A:T	3.81257e-07	-0.723926	-2.61742e-10	2.6963e-05	-0.644744	-2.61742e-10
132319847	chr5:132319847:T:C	1.36032e-07	-0.605007	-1.14951	0.0163933	6.30644	-0.541025
132319864	chr5:132319864:T:G	2.49015e-07	-1.78844e-10	-1.14989	1.67529e-05	-1.78844e-10	-1.12064
132320824	chr5:132320824:A:G	1.11376e-06	1.38409	-1.03599	0.00168801	4.68915	-1.19706
132320914	chr5:132320914:G:T	5.86924e-07	-1.78844e-10	-0.292503	4.20097e-05	-1.78844e-10	-0.20131
132321007	chr5:132321007:T:C	4.89335e-07	0.740845	-1.2152	0.0011558	4.2127	-1.09937
132321067	chr5:132321067:A:G	1.43972e-07	-1.69778	-2.61742e-10	9.07666e-06	-1.73351	-2.61742e-10
132321925	chr5:132321925:T:TA	2.40149e-07	-1.78844e-10	-1.18614	1.60499e-05	-1.78844e-10	-1.16351
132321929	chr5:132321929:A:T	2.35402e-07	-1.78844e-10	-1.20611	1.56129e-05	-1.78844e-10	-1.19112
132322091	chr5:132322091:G:C	1.96537e-07	-0.455767	-0.930781	4.40235e-06	-1.7056	-0.751468
132323281	chr5:132323281:G:T	2.08234e-07	-0.400807	-0.927928	4.35918e-06	-1.71905	-0.747876
132323410	chr5:132323410:G:A	2.58697e-07	-0.247603	-0.864136	4.49469e-06	-1.75242	-0.683892
132323736	chr5:132323736:G:T	1.44053e-06	-1.78844e-10	0.605369	8.9774e-05	-1.78844e-10	0.558084
132323925	chr5:132323925:A:G	1.64578e-07	-0.548122	-1.01589	0.0263525	6.44445	-0.204341
132324192	chr5:132324192:A:G	2.80026e-07	-1.78844e-10	-1.03252	1.59815e-05	-1.78844e-10	-1.16778
132324390	chr5:132324390:G:C	2.35814e-07	-1.78844e-10	-1.20436	1.5655e-05	-1.78844e-10	-1.18842
132324426	chr5:132324426:G:C	1.09913e-07	-0.821798	-1.14591	0.00844342	5.66471	-0.562779
132324738	chr5:132324738:A:T	1.08175e-06	1.36546	-1.04653	0.00163852	4.66293	-1.20059
132324837	chr5:132324837:A:G	2.36402e-07	-1.78844e-10	-1.20186	1.5234e-05	-1.78844e-10	-1.21568
132325463	chr5:132325463:T:C	8.42616e-07	1.284	-1.21489	0.00194111	4.71909	-1.08729
132325656	chr5:132325656:G:T	1.62715e-07	-0.592613	-0.982786	0.0244085	6.30319	-0.139718
132325794	chr5:132325794:G:A	2.93195e-07	-1.78844e-10	-0.98656	1.79778e-05	-1.78844e-10	-1.05007
132326300	chr5:132326300:T:C	1.97076e-07	-0.451956	-0.931851	4.39178e-06	-1.70641	-0.753063
132326767	chr5:132326767:C:T	1.01827e-06	1.3152	-1.05674	0.00151544	4.58802	-1.20378
132327369	chr5:132327369:T:C	4.70282e-07	0.701111	-1.21518	0.00108627	4.15084	-1.09955
132327599	chr5:132327599:A:G	2.35865e-07	-1.78844e-10	-1.20414	1.56599e-05	-1.78844e-10	-1.1881
132327750	chr5:132327750:A:G	2.3531e-07	-1.78844e-10	-1.2065	1.65019e-05	-1.78844e-10	-1.13574
132327774	chr5:132327774:G:T	2.34592e-07	-1.78844e-10	-1.20955	1.63662e-05	-1.78844e-10	-1.14399
132328193	chr5:132328193:C:T	6.57181e-07	-1.78844e-10	-0.179439	3.25431e-05	-1.78844e-10	-0.456647
132328615	chr5:132328615:T:A	2.35249e-07	-1.78844e-10	-1.20675	1.6491e-05	-1.78844e-10	-1.1364
132328656	chr5:132328656:C:T	1.05897e-07	-0.861883	-1.14304	0.00758877	5.55045	-0.555238
132328850	chr5:132328850:C:T	3.82164e-07	-1.78844e-10	-0.721549	2.19898e-05	-1.78844e-10	-0.848631
132328907	chr5:132328907:A:G	8.31931e-07	1.18062	-1.12427	0.00155079	4.62619	-1.21889
132329007	chr5:132329007:A:C	2.34749e-07	-1.78844e-10	-1.20888	1.55524e-05	-1.78844e-10	-1.195
132329730	chr5:132329730:T:C	1.05562e-07	-0.864991	-1.14311	0.00754967	5.54456	-0.554516
132329945	chr5:132329945:G:A	1.27412e-06	-1.78844e-10	0.482616	7.90011e-05	-1.78844e-10	0.43025
132330020	chr5:132330020:A:G	1.10408e-07	-0.806104	-1.15711	0.00878736	5.73502	-0.593157
132330184	chr5:132330184:G:A	2.74196e-07	-1.78844e-10	-1.05356	1.58138e-05	-1.78844e-10	-1.17833
132330430	chr5:132330430:A:G	2.35927e-07	-1.78844e-10	-1.20387	1.56659e-05	-1.78844e-10	-1.18773
132331376	chr5:132331376:G:A	1.67353e-06	-1.78844e-10	0.755291	0.000104247	-1.78844e-10	0.70755
132331660	chr5:132331660:A:G	1.55093e-06	1.81575	-1.13654	0.000146873	2.09973	-1.04938
132331663	chr5:132331663:G:T	2.41458e-07	-1.78844e-10	-1.1807	1.69722e-05	-1.78844e-10	-1.10764
132331855	chr5:132331855:G:A	2.41517e-07	-0.263641	-0.916818	4.22754e-06	-1.74917	-0.748418
132332043	chr5:132332043:A:G	1.1066e-07	-0.852306	-1.10863	0.00859859	5.57854	-0.4584
132332272	chr5:132332272:C:G	1.4389e-06	-1.78844e-10	0.604234	8.96703e-05	-1.78844e-10	0.556929
132332465	chr5:132332465:A:G	2.34809e-07	-1.78844e-10	-1.20862	1.54773e-05	-1.78844e-10	-1.19984
132332513	chr5:132332513:G:T	2.39271e-07	-1.78844e-10	-1.1898	1.51888e-05	-1.78844e-10	-1.21865
132332961	chr5:132332961:G:C	9.6662e-07	1.28632	-1.07991	0.00145014	4.55052	-1.21031
132333005	chr5:132333005:A:G	1.08831e-07	-0.854206	-1.12339	0.0082288	5.5742	-0.498019
132333212	chr5:132333212:T:C	1.44053e-06	-1.78844e-10	0.605369	8.9774e-05	-1.78844e-10	0.558084
132333468	chr5:132333468:G:T	1.13428e-07	-0.822003	-1.11423	0.00921942	5.66308	-0.473219
132333534	chr5:132333534:T:A	2.36461e-07	-1.78844e-10	-1.20162	1.67017e-05	-1.78844e-10	-1.1237
132333571	chr5:132333571:G:A	1.04786e-06	1.36579	-1.07868	0.00162399	4.66341	-1.20998
132333997	chr5:132333997:C:T	4.4812e-07	0.656116	-1.21845	0.00104484	4.08326	-1.07085
132334485	chr5:132334485:C:T	1.55539e-07	-0.613487	-1.00702	0.0226615	6.27371	-0.184498
132334522	chr5:132334522:G:A	2.35279e-07	-1.78844e-10	-1.20663	1.64986e-05	-1.78844e-10	-1.13594
132334853	chr5:132334853:C:G	9.96413e-07	1.31794	-1.08118	0.00151099	4.59194	-1.21063
132335241	chr5:132335241:AC:A	2.35469e-07	-1.78844e-10	-1.20582	1.65315e-05	-1.78844e-10	-1.13394
132335350	chr5:132335350:T:C	2.33283e-07	-1.78844e-10	-1.21515	1.51842e-05	-1.78844e-10	-1.21896
132335396	chr5:132335396:G:A	1.44053e-06	-1.78844e-10	0.605369	8.9774e-05	-1.78844e-10	0.558084
132335443	chr5:132335443:T:C	1.88077e-07	-0.462156	-0.968393	4.20186e-06	-1.70378	-0.799905
132335446	chr5:132335446:A:G	2.41736e-07	-1.78844e-10	-1.17955	1.54848e-05	-1.78844e-10	-1.19935
132335637	chr5:132335637:C:T	2.57038e-07	-1.78844e-10	-1.11817	1.60121e-05	-1.78844e-10	-1.16587
132335969	chr5:132335969:C:G	1.35781e-07	-1.75636	-2.61742e-10	5.64917e-05	0.0948827	-2.61742e-10
132336076	chr5:132336076:T:C	1.11447e-07	-0.850622	-1.10323	0.00875746	5.58308	-0.444633
132336174	chr5:132336174:TACAG:T	2.44519e-07	-0.260933	-0.907172	4.27433e-06	-1.74994	-0.736648
132336181	chr5:132336181:ATT:A	2.36198e-07	-1.78844e-10	-1.20273	1.52557e-05	-1.78844e-10	-1.21426
132336964	chr5:132336964:T:C	5.70511e-06	3.17276	-1.19104	0.000193205	2.54135	-1.21681
132337362	chr5:132337362:C:T	2.32509e-07	-1.78844e-10	-1.21847	1.52783e-05	-1.78844e-10	-1.21278
132337413	chr5:132337413:C:T	2.1291e-07	-0.283351	-1.02318	3.72592e-06	-1.74278	-0.881116
132337466	chr5:132337466:G:A	2.43335e-07	-1.78844e-10	-1.17296	1.63066e-05	-1.78844e-10	-1.14764
132337519	chr5:132337519:C:T	2.20967e-07	-0.264693	-1.00469	3.80192e-06	-1.74679	-0.856918
132337574	chr5:132337574:GCCTA:G	1.05201e-06	1.36989	-1.07883	0.00163268	4.66884	-1.21007
132337716	chr5:132337716:C:T	3.13948e-07	-1.78844e-10	-0.918173	1.86359e-05	-1.78844e-10	-1.01412
132338494	chr5:132338494:A:G	2.5739e-07	-1.78844e-10	-1.11681	1.79029e-05	-1.78844e-10	-1.05425
132338672	chr5:132338672:C:T	2.39286e-07	-1.78844e-10	-1.18974	1.59613e-05	-1.78844e-10	-1.16904
132338903	chr5:132338903:C:T	2.57561e-07	-0.306879	-0.809262	4.93836e-06	-1.73976	-0.602422
132339452	chr5:132339452:T:C	2.49341e-07	-1.78844e-10	-1.14858	1.84954e-05	-1.78844e-10	-1.02169
132339650	chr5:132339650:T:C	5.0873e-07	-1.78844e-10	-0.435482	2.93231e-05	-1.78844e-10	-0.560835
132339715	chr5:132339715:G:A	2.3389e-07	-1.78844e-10	-1.21255	1.58835e-05	-1.78844e-10	-1.17393
132340171	chr5:132340171:A:G	1.10911e-07	-0.888206	-1.07047	0.00856016	5.48156	-0.365896
132340627	chr5:132340627:C:T	5.3289e-06	3.10754	-1.19404	0.000180613	2.47472	-1.21758
132340995	chr5:132340995:T:G	4.65265e-07	0.692955	-1.21775	0.00110843	4.15103	-1.07954
132341036	chr5:132341036:G:GA	1.11771e-07	-0.833405	-1.11754	0.00886048	5.63224	-0.482094
132341354	chr5:132341354:G:T	1.88153e-05	4.3648	-1.18978	0.0140886	6.68515	-1.07125
132341933	chr5:132341933:C:T	9.51599e-07	-1.78844e-10	0.190745	6.08537e-05	-1.78844e-10	0.169261
132341949	chr5:132341949:A:G	8.54125e-06	3.38414	-0.998877	0.00233934	4.90492	-1.08651
132342304	chr5:132342304:A:G	4.56716e-07	0.674777	-1.21811	0.00107014	4.11169	-1.07536
132342349	chr5:132342349:T:C	6.2939e-07	-1.78844e-10	-0.222647	3.90436e-05	-1.78844e-10	-0.274532
132342452	chr5:132342452:G:A	1.53211e-07	-0.417423	-1.21816	2.80213e-06	-1.71979	-1.18904
132342719	chr5:132342719:G:A	1.04891e-06	1.35087	-1.06276	0.00159745	4.64257	-1.20562
132342748	chr5:132342748:C:A	1.2312e-06	-1.78844e-10	0.448348	7.72729e-05	-1.78844e-10	0.408133
132343079	chr5:132343079:C:T	3.8527e-06	1.58913	-2.61742e-10	0.000225074	1.47722	-2.61742e-10
132343325	chr5:132343325:T:C	2.81408e-07	-1.78844e-10	-1.02759	1.60194e-05	-1.78844e-10	-1.16541
132344302	chr5:132344302:T:A	1.6407e-07	-0.419448	-1.14766	3.23829e-06	-1.7147	-1.04946
132344311	chr5:132344311:C:T	1.2312e-06	-1.78844e-10	0.448348	7.72729e-05	-1.78844e-10	0.408133
132344571	chr5:132344571:G:A	1.39008e-07	-0.56291	-1.16995	2.88395e-06	-1.70455	-1.1755
132344785	chr5:132344785:C:T	2.95397e-07	-1.78844e-10	-0.979079	1.81273e-05	-1.78844e-10	-1.04179
132344872	chr5:132344872:C:T	1.22968e-06	-1.78844e-10	0.447113	7.71763e-05	-1.78844e-10	0.406881
132345058	chr5:132345058:C:G	1.04689e-07	-0.815792	-1.20062	0.00706083	5.68299	-0.75988
132345178	chr5:132345178:T:C	2.78526e-07	-1.78844e-10	-1.03789	1.74892e-05	-1.78844e-10	-1.07763
132345273	chr5:132345273:A:T	2.39819e-07	-1.78844e-10	-1.18751	1.60091e-05	-1.78844e-10	-1.16606
132345907	chr5:132345907:G:A	4.13446e-07	0.363581	-1.00645	2.30923e-05	0.117141	-0.916854
132346051	chr5:132346051:G:A	1.49959e-07	-0.497953	-1.15908	3.25083e-06	-1.69283	-1.06748
132346216	chr5:132346216:G:A	9.65664e-07	1.27701	-1.0716	0.00143234	4.536	-1.20815
132346233	chr5:132346233:T:A	1.02505e-06	1.33546	-1.07037	0.00155803	4.61982	-1.20785
132346951	chr5:132346951:C:G	2.32795e-07	-1.78844e-10	-1.21724	1.59048e-05	-1.78844e-10	-1.17259
132347092	chr5:132347092:CCTGAGTT:C	1.05773e-06	1.38291	-1.08643	0.00166199	4.68844	-1.21187
132347395	chr5:132347395:G:A	2.37444e-07	-1.78844e-10	-1.19747	1.52104e-05	-1.78844e-10	-1.21723
132347600	chr5:132347600:T:G	2.78695e-07	-1.78844e-10	-1.03728	1.74986e-05	-1.78844e-10	-1.07709
132347731	chr5:132347731:G:T	2.41806e-07	-0.192301	-0.986964	3.84305e-06	-1.75893	-0.834012
132347795	chr5:132347795:G:GA	1.68028e-07	-0.396969	-1.1463	3.22722e-06	-1.72012	-1.04747
132347860	chr5:132347860:C:T	1.98806e-07	-0.275405	-1.09966	6.11477e-06	-1.16262	-0.965885
132347962	chr5:132347962:G:A	2.78489e-07	-1.78844e-10	-1.03802	1.74872e-05	-1.78844e-10	-1.07774
132348060	chr5:132348060:C:A	4.96843e-07	0.75711	-1.21623	0.00109654	4.20166	-1.14096
132348161	chr5:132348161:T:C	2.33682e-07	-1.78844e-10	-1.21344	1.61722e-05	-1.78844e-10	-1.15592
132348185	chr5:132348185:C:T	2.56828e-07	-1.11899	-2.61742e-10	1.5847e-05	-1.17623	-2.61742e-10
132348317	chr5:132348317:A:G	1.4875e-07	-1.66513	-2.61742e-10	9.9278e-06	-1.64387	-2.61742e-10
132348320	chr5:132348320:T:TG	2.57516e-07	-1.78844e-10	-1.11632	1.79136e-05	-1.78844e-10	-1.05365
132348349	chr5:132348349:G:A	1.03894e-07	-0.830058	-1.19397	0.00700917	5.64335	-0.727583
132348454	chr5:132348454:C:T	1.53959e-07	-0.484438	-1.14628	3.29931e-06	-1.69802	-1.04748
132348482	chr5:132348482:C:G	1.08735e-06	1.39221	-1.06811	0.00169301	4.70226	-1.2072
132348537	chr5:132348537:G:A	2.56177e-07	-1.78844e-10	-1.12153	1.77955e-05	-1.78844e-10	-1.06027
132348563	chr5:132348563:T:C	1.08724e-07	-0.774058	-1.20453	0.00772093	5.79289	-0.780415
132349085	chr5:132349085:T:C	2.78489e-07	-1.78844e-10	-1.03802	1.74872e-05	-1.78844e-10	-1.07774
132349573	chr5:132349573:G:A	1.46857e-07	-1.67794	-2.61742e-10	9.84128e-06	-1.65263	-2.61742e-10
132349578	chr5:132349578:A:C	5.78346e-07	-1.78844e-10	-0.307226	3.29888e-05	-1.78844e-10	-0.443042
132349604	chr5:132349604:G:A	4.7768e-07	0.719533	-1.21799	0.00114655	4.18207	-1.07677
132349654	chr5:132349654:G:A	1.55428e-07	-0.460535	-1.16068	3.20582e-06	-1.7044	-1.06984
132350347	chr5:132350347:A:G	1.60516e-07	-0.434411	-1.1546	3.21346e-06	-1.71141	-1.06045
132350453	chr5:132350453:G:A	8.40417e-06	3.38831	-1.01922	0.00229789	4.90276	-1.10223
132350759	chr5:132350759:T:A	1.54849e-07	-0.483924	-1.14103	3.32572e-06	-1.6981	-1.03942
132350786	chr5:132350786:T:G	2.32651e-07	-0.299986	-0.917872	4.24756e-06	-1.74302	-0.749847
132351087	chr5:132351087:G:A	1.23414e-06	-1.78844e-10	0.45073	7.74568e-05	-1.78844e-10	0.41051
132351124	chr5:132351124:G:A	2.34459e-07	-1.78844e-10	-1.21012	1.63411e-05	-1.78844e-10	-1.14553
132351482	chr5:132351482:C:T	1.61236e-07	-0.478257	-1.10627	0.025242	6.6167	-0.419648
132351550	chr5:132351550:C:T	1.22881e-06	-1.78844e-10	0.446403	7.71244e-05	-1.78844e-10	0.406209
132351776	chr5:132351776:C:T	2.55383e-07	-1.78844e-10	-1.12463	1.6059e-05	-1.78844e-10	-1.16294
132352324	chr5:132352324:C:T	1.33131e-07	-0.616039	-1.16003	0.0152904	6.27036	-0.574588
132352638	chr5:132352638:A:G	1.22975e-06	-1.78844e-10	0.447168	7.7183e-05	-1.78844e-10	0.406968
132352840	chr5:132352840:T:C	1.14282e-07	-0.796797	-1.13193	0.00939567	5.73019	-0.521396
132352868	chr5:132352868:A:G	1.09763e-07	-0.810152	-1.15892	0.00862736	5.72221	-0.59873
132352878	chr5:132352878:A:G	2.65525e-07	-1.78844e-10	-1.08569	1.8707e-05	-1.78844e-10	-1.01031
132352903	chr5:132352903:G:A	2.39468e-07	-1.78844e-10	-1.18898	1.53812e-05	-1.78844e-10	-1.20607
132353131	chr5:132353131:C:T	1.14163e-07	-0.710996	-1.21878	2.93181e-06	-1.65593	-1.20766
132353208	chr5:132353208:G:A	1.42453e-07	-1.70839	-2.61742e-10	9.02169e-06	-1.73958	-2.61742e-10
132353271	chr5:132353271:A:G	1.15185e-07	-0.797101	-1.12376	0.00966262	5.73567	-0.498856
132353430	chr5:132353430:A:G	1.07678e-07	-0.86017	-1.12808	0.00797578	5.55582	-0.510863
132353945	chr5:132353945:T:C	2.02316e-07	-0.469999	-0.88757	4.66132e-06	-1.70218	-0.697732
132354364	chr5:132354364:T:G	2.39572e-07	-1.78844e-10	-1.18854	1.67477e-05	-1.78844e-10	-1.12095
132354956	chr5:132354956:TAA:T	1.95799e-07	-0.473585	-0.916726	4.49699e-06	-1.70158	-0.734227
132355035	chr5:132355035:T:C	1.41824e-06	-1.78844e-10	0.589772	8.88202e-05	-1.78844e-10	0.547402
132355360	chr5:132355360:G:A	2.48223e-07	-1.78844e-10	-1.15307	1.57928e-05	-1.78844e-10	-1.17965
132355470	chr5:132355470:G:A	2.32711e-07	-1.78844e-10	-1.2176	1.58765e-05	-1.78844e-10	-1.17437
132355483	chr5:132355483:C:T	2.01948e-07	-0.46521	-0.894176	4.61762e-06	-1.70338	-0.705954
132355663	chr5:132355663:C:T	2.35887e-07	-1.78844e-10	-1.20405	1.552e-05	-1.78844e-10	-1.19708
132355981	chr5:132355981:A:C	2.39352e-07	-1.78844e-10	-1.18946	1.59673e-05	-1.78844e-10	-1.16867
132356046	chr5:132356046:T:C	2.32812e-07	-1.78844e-10	-1.21717	1.59136e-05	-1.78844e-10	-1.17204
132356235	chr5:132356235:C:A	1.23101e-06	-1.78844e-10	0.448191	7.72593e-05	-1.78844e-10	0.407957
132356375	chr5:132356375:T:C	2.43459e-07	-1.78844e-10	-1.17245	1.71479e-05	-1.78844e-10	-1.09734
132356459	chr5:132356459:A:T	2.35548e-07	-0.246978	-0.958505	4.01717e-06	-1.75009	-0.79854
132356777	chr5:132356777:A:T	2.39554e-07	-1.78844e-10	-1.18862	1.53849e-05	-1.78844e-10	-1.20582
132357053	chr5:132357053:C:G	1.50674e-07	-1.65228	-2.61742e-10	8.54444e-06	-1.79393	-2.61742e-10
132357252	chr5:132357252:A:G	2.39411e-07	-0.31876	-0.870457	4.52051e-06	-1.73948	-0.691106
132357322	chr5:132357322:C:T	3.13679e-07	-0.919028	-2.61742e-10	1.86283e-05	-1.01453	-2.61742e-10
132357364	chr5:132357364:T:C	4.13311e-07	0.490612	-1.13381	0.000668035	3.77089	-1.20576
132357371	chr5:132357371:G:A	2.3438e-07	-1.78844e-10	-1.21046	1.57606e-05	-1.78844e-10	-1.1817
132357421	chr5:132357421:G:C	2.05807e-07	-0.439618	-0.900843	4.55568e-06	-1.7089	-0.713933
132357622	chr5:132357622:C:T	2.84707e-07	-1.78844e-10	-1.01594	1.90389e-05	-1.78844e-10	-0.992729
132357746	chr5:132357746:G:C	2.34422e-07	-1.78844e-10	-1.21027	1.57633e-05	-1.78844e-10	-1.18153
132358056	chr5:132358056:G:A	1.19948e-06	-1.78844e-10	0.422242	7.53175e-05	-1.78844e-10	0.382501
132358091	chr5:132358091:T:C	2.32468e-07	-1.78844e-10	-1.21865	1.52899e-05	-1.78844e-10	-1.21202
132358384	chr5:132358384:T:C	1.32888e-05	3.87775	-1.05047	0.00550656	5.70075	-1.02627
132358667	chr5:132358667:G:T	1.14774e-07	-0.818818	-1.10562	0.00952375	5.67161	-0.449279
132358746	chr5:132358746:A:G	2.39286e-07	-1.78844e-10	-1.18974	1.59613e-05	-1.78844e-10	-1.16904
132358913	chr5:132358913:G:A	9.9105e-07	1.34368	-1.11232	0.00156494	4.63324	-1.21684
132359485	chr5:132359485:G:A	1.16704e-07	-0.805743	-1.10202	0.00996571	5.70764	-0.439945
132359599	chr5:132359599:AC:A	1.23101e-06	-1.78844e-10	0.448191	7.72593e-05	-1.78844e-10	0.407957
132359713	chr5:132359713:C:A	2.22368e-07	-0.332471	-0.930595	4.20678e-06	-1.73667	-0.765838
132359722	chr5:132359722:C:T	2.55702e-07	-1.78844e-10	-1.12338	1.77532e-05	-1.78844e-10	-1.06265
132360559	chr5:132360559:C:G	2.36306e-07	-0.198902	-1.00337	3.76668e-06	-1.75784	-0.855178
132360627	chr5:132360627:A:G	1.1834e-07	-0.783001	-1.11084	0.0103398	5.76867	-0.46413
132360638	chr5:132360638:C:T	3.99961e-07	0.451106	-1.12714	0.000626246	3.70885	-1.20832
132360788	chr5:132360788:T:G	1.2312e-06	-1.78844e-10	0.448348	7.72729e-05	-1.78844e-10	0.408133
132360859	chr5:132360859:G:A	2.11411e-07	-0.437028	-0.876566	4.68969e-06	-1.71039	-0.68346
132360983	chr5:132360983:T:C	1.2312e-06	-1.78844e-10	0.448348	7.72729e-05	-1.78844e-10	0.408133
132361203	chr5:132361203:G:A	6.48829e-07	-1.78844e-10	-0.19223	4.69228e-05	-1.78844e-10	-0.0907078
132361749	chr5:132361749:T:C	2.37167e-07	-1.78844e-10	-1.19864	1.73442e-05	-1.78844e-10	-1.08595
132361750	chr5:132361750:A:C	1.16024e-06	-1.78844e-10	0.388983	7.28725e-05	-1.78844e-10	0.3495
132362077	chr5:132362077:G:A	4.12389e-07	-1.78844e-10	-0.645433	2.24513e-05	-1.78844e-10	-0.827861
132362078	chr5:132362078:G:A	5.6055e-07	-0.338479	-2.61742e-10	2.51444e-05	-0.714575	-2.61742e-10
132362249	chr5:132362249:T:C	2.11556e-07	-0.434499	-0.878409	4.67373e-06	-1.71097	-0.68628
132362327	chr5:132362327:T:C	2.04426e-07	-0.457317	-0.889878	4.63397e-06	-1.7052	-0.7006
132362982	chr5:132362982:T:C	2.34203e-07	-1.78844e-10	-1.21121	1.54869e-05	-1.78844e-10	-1.19922
132363169	chr5:132363169:T:C	1.23669e-06	-1.78844e-10	0.452797	7.76157e-05	-1.78844e-10	0.412559
132363299	chr5:132363299:A:C	1.22993e-06	-1.78844e-10	0.447315	7.7196e-05	-1.78844e-10	0.407136
132363550	chr5:132363550:G:C	2.51406e-07	-1.78844e-10	-1.14033	1.52733e-05	-1.78844e-10	-1.2131
132363977	chr5:132363977:G:A	1.13854e-07	-1.04055	-0.891933	4.7048e-06	-1.49709	-0.893542
132364175	chr5:132364175:A:G	4.04854e-07	0.454394	-1.11827	0.000625358	3.71014	-1.21102
132364266	chr5:132364266:G:A	9.27292e-08	-0.919716	-1.218	0.00394975	5.30792	-0.965728
132364491	chr5:132364491:T:C	2.41291e-07	-1.78844e-10	-1.1814	1.6133e-05	-1.78844e-10	-1.15835
132364921	chr5:132364921:G:A	1.23529e-06	-1.78844e-10	0.451663	7.75203e-05	-1.78844e-10	0.411329
132365050	chr5:132365050:C:T	1.97702e-07	-1.38064	-2.61742e-10	4.22244e-05	-0.196212	-2.61742e-10
132365102	chr5:132365102:C:G	9.14271e-08	-0.933119	-1.21874	0.00386758	5.27061	-0.949436
132365129	chr5:132365129:G:A	2.39286e-07	-1.78844e-10	-1.18974	1.59613e-05	-1.78844e-10	-1.16904
132365151	chr5:132365151:A:C	2.34722e-07	-1.78844e-10	-1.209	1.54696e-05	-1.78844e-10	-1.20034
132365493	chr5:132365493:T:C	2.33005e-07	-1.78844e-10	-1.21634	1.59775e-05	-1.78844e-10	-1.16803
132365587	chr5:132365587:T:C	1.19235e-07	-0.817775	-1.06853	0.00926282	5.5026	-0.308043
132365654	chr5:132365654:TTTTC:T	3.78183e-07	-1.78844e-10	-0.73202	2.26163e-05	-1.78844e-10	-0.820541
132365718	chr5:132365718:AGTGGC:A	2.31876e-07	-0.202255	-1.01894	3.69864e-06	-1.75625	-0.874997
132365903	chr5:132365903:A:G	8.91809e-08	-0.957816	-1.21892	0.00368201	5.1992	-0.9272
132366574	chr5:132366574:G:A	5.29726e-07	-1.78844e-10	-0.395039	3.03562e-05	-1.78844e-10	-0.526211
132367044	chr5:132367044:T:C	1.27203e-06	-1.78844e-10	0.480972	7.98614e-05	-1.78844e-10	0.441082
132367289	chr5:132367289:C:T	2.32503e-07	-1.78844e-10	-1.2185	1.52478e-05	-1.78844e-10	-1.21478
132367462	chr5:132367462:T:C	4.14462e-07	-1.78844e-10	-0.640417	2.58773e-05	-1.78844e-10	-0.685844
132367862	chr5:132367862:T:C	2.39403e-07	-1.78844e-10	-1.18925	1.6726e-05	-1.78844e-10	-1.12225
132367886	chr5:132367886:G:C	9.12386e-08	-0.935376	-1.21854	0.00381416	5.26308	-0.955812
132367999	chr5:132367999:G:A	1.43489e-07	-0.562876	-1.13826	0.0187916	6.40746	-0.505507
132368084	chr5:132368084:T:C	1.09005e-06	1.41567	-1.08909	0.00173745	4.7334	-1.21244
132368496	chr5:132368496:G:A	1.52984e-07	-1.63706	-2.61742e-10	8.95238e-06	-1.74729	-2.61742e-10
132368633	chr5:132368633:T:C	2.3951e-07	-1.78844e-10	-1.1888	1.5981e-05	-1.78844e-10	-1.16781
132368827	chr5:132368827:T:C	8.74699e-08	-0.97792	-1.21818	0.0033565	5.14311	-0.96367
132368857	chr5:132368857:T:G	2.67187e-07	-1.78844e-10	-1.07945	1.77816e-05	-1.78844e-10	-1.06105
132369134	chr5:132369134:A:G	2.39508e-07	-1.78844e-10	-1.18881	1.53832e-05	-1.78844e-10	-1.20593
132369527	chr5:132369527:C:T	2.02183e-07	-0.43979	-0.918437	4.44482e-06	-1.71125	-0.736218
132369574	chr5:132369574:G:C	1.48978e-07	-0.521393	-1.14221	0.0134821	6.3327	-0.762796
132369895	chr5:132369895:C:T	1.99169e-07	-0.444235	-0.92901	4.39604e-06	-1.70864	-0.749872
132370031	chr5:132370031:T:A	2.38766e-07	-1.78844e-10	-1.19191	1.59161e-05	-1.78844e-10	-1.17188
132370382	chr5:132370382:G:A	2.44342e-07	-1.78844e-10	-1.16883	1.78394e-05	-1.78844e-10	-1.0578
132370483	chr5:132370483:C:A	2.3931e-07	-1.78844e-10	-1.18964	1.71187e-05	-1.78844e-10	-1.09904
132370597	chr5:132370597:G:A	3.08209e-07	-0.791761	-0.144861	1.21461e-05	-1.58026	0.138061
132370679	chr5:132370679:C:T	2.36223e-07	-0.183795	-1.01883	3.68394e-06	-1.76016	-0.87507
132371099	chr5:132371099:T:C	6.7098e-07	0.976371	-1.13503	0.000903892	4.08635	-1.21885
132371131	chr5:132371131:T:A	1.77518e-07	-0.416159	-1.07217	3.64339e-06	-1.70544	-0.940853
132371206	chr5:132371206:C:T	2.32653e-07	-1.78844e-10	-1.21785	1.54633e-05	-1.78844e-10	-1.20074
132371412	chr5:132371412:T:A	2.34048e-07	-1.78844e-10	-1.21187	1.54226e-05	-1.78844e-10	-1.20338
132371601	chr5:132371601:A:G	1.34659e-07	-0.67081	-1.09384	0.0161957	6.11725	-0.363964
132371673	chr5:132371673:A:G	1.10748e-07	-1.10904	-0.8511	4.697e-06	-1.53857	-0.853718
132371737	chr5:132371737:G:A	1.65185e-05	4.07596	-1.03112	0.0126937	6.33389	-0.824244
132372200	chr5:132372200:C:T	1.30526e-07	-0.702162	-1.09366	0.0149238	6.03509	-0.363594
132372442	chr5:132372442:C:T	2.40141e-07	-1.78844e-10	-1.18617	1.61349e-05	-1.78844e-10	-1.15823
132373185	chr5:132373185:T:C	6.74701e-06	3.03877	-0.889319	0.00166969	4.48021	-0.99903
132373734	chr5:132373734:C:G	2.40366e-07	-1.78844e-10	-1.18523	1.72696e-05	-1.78844e-10	-1.09026
132373907	chr5:132373907:A:G	1.8013e-07	-1.04378	-0.42994	1.03922e-05	-1.41515	-0.183008
132374047	chr5:132374047:A:C	2.71792e-07	0.123774	-1.18614	0.000384547	3.17296	-1.16011
132374335	chr5:132374335:C:T	1.84215e-07	-1.04755	-0.40374	1.06948e-05	-1.41512	-0.154331
132374510	chr5:132374510:G:A	1.35612e-07	-0.656653	-1.10095	0.0165351	6.15687	-0.382844
132374635	chr5:132374635:T:C	2.53499e-07	-1.78844e-10	-1.13204	1.59796e-05	-1.78844e-10	-1.1679
132374707	chr5:132374707:A:C	1.57697e-05	4.02248	-1.02403	0.0120586	6.2722	-0.813874
132374979	chr5:132374979:A:G	2.40414e-07	-1.78844e-10	-1.18504	1.55385e-05	-1.78844e-10	-1.19589
132375225	chr5:132375225:T:G	1.38234e-07	-0.642248	-1.09621	0.01739	6.19474	-0.370304
132375403	chr5:132375403:A:G	4.49807e-06	1.744	-2.61742e-10	0.000264625	1.6391	-2.61742e-10
132375408	chr5:132375408:G:A	2.07558e-07	-0.946923	-0.385063	9.90234e-06	-1.48682	-0.159619
132375682	chr5:132375682:A:G	2.44342e-07	-1.78844e-10	-1.16883	1.78394e-05	-1.78844e-10	-1.0578
132375761	chr5:132375761:G:A	2.38766e-07	-1.78844e-10	-1.19191	1.59161e-05	-1.78844e-10	-1.17188
132375917	chr5:132375917:A:G	2.43309e-07	-1.78844e-10	-1.17307	1.77031e-05	-1.78844e-10	-1.06547
132375993	chr5:132375993:G:A	2.38376e-07	-1.78844e-10	-1.19355	1.59709e-05	-1.78844e-10	-1.16844
132376034	chr5:132376034:G:A	2.40152e-07	-1.78844e-10	-1.18613	1.7239e-05	-1.78844e-10	-1.09204
132376309	chr5:132376309:G:T	2.44442e-07	-1.78844e-10	-1.16842	1.78524e-05	-1.78844e-10	-1.05707
132376433	chr5:132376433:A:G	1.29392e-07	-0.723926	-1.08063	0.0145475	5.97607	-0.33011
132376790	chr5:132376790:G:C	1.89999e-07	-1.01692	-0.403452	1.04729e-05	-1.43644	-0.153977
132377534	chr5:132377534:C:T	1.36582e-07	-0.694462	-1.05601	0.0167247	6.05698	-0.271549
132377727	chr5:132377727:GTT:G	2.97185e-07	0.232141	-1.20519	0.000472622	3.34413	-1.12504
132377780	chr5:132377780:A:G	2.43133e-07	-1.78844e-10	-1.17379	1.57024e-05	-1.78844e-10	-1.1854
132377863	chr5:132377863:G:T	1.58666e-07	-0.482764	-1.11783	3.46205e-06	-1.6879	-1.00945
132377886	chr5:132377886:C:T	6.79464e-07	1.00637	-1.15247	0.00094303	4.1271	-1.21721
132378082	chr5:132378082:C:T	1.9086e-07	-1.00238	-0.413478	1.02561e-05	-1.4463	-0.165041
132378414	chr5:132378414:C:T	3.43668e-07	-1.78844e-10	-0.827722	1.86844e-05	-1.78844e-10	-1.01152
132378717	chr5:132378717:C:T	2.84935e-07	0.18717	-1.20231	0.000436244	3.27117	-1.13218
132378806	chr5:132378806:G:A	2.44342e-07	-1.78844e-10	-1.16883	1.78394e-05	-1.78844e-10	-1.0578
132379086	chr5:132379086:C:A	2.09834e-07	-0.935499	-0.385585	9.82812e-06	-1.49369	-0.160272
132379319	chr5:132379319:A:G	5.87545e-07	0.875638	-1.16708	0.000781413	3.93578	-1.21389
132379609	chr5:132379609:C:T	1.44376e-07	-0.651595	-1.04339	0.0192696	6.16958	-0.242504
132379625	chr5:132379625:C:T	2.69529e-07	-1.78844e-10	-1.07072	1.74181e-05	-1.78844e-10	-1.0817
132379687	chr5:132379687:T:C	1.8437e-07	-1.02007	-0.430387	1.01818e-05	-1.43389	-0.184726
132379873	chr5:132379873:G:C	3.61507e-07	0.440551	-1.21767	0.000712497	3.70481	-1.07525
132379878	chr5:132379878:G:A	2.39889e-07	-1.78844e-10	-1.18722	1.55221e-05	-1.78844e-10	-1.19695
132380144	chr5:132380144:G:C	4.67891e-07	-1.78844e-10	-0.519164	3.60766e-05	-1.78844e-10	-0.353567
132380386	chr5:132380386:G:A	5.93655e-07	-1.78844e-10	-0.2811	2.98584e-05	-1.78844e-10	-0.542744
132381285	chr5:132381285:T:G	2.39687e-07	-1.78844e-10	-1.18806	1.60953e-05	-1.78844e-10	-1.16068
132381358	chr5:132381358:G:A	1.08473e-05	3.5125	-0.88823	0.00415965	5.24924	-0.855265
132381408	chr5:132381408:A:G	2.51121e-07	-1.78844e-10	-1.14146	1.74307e-05	-1.78844e-10	-1.08098
132382167	chr5:132382167:C:A	3.83394e-07	0.460057	-1.17839	0.000667487	3.7371	-1.17279
132382170	chr5:132382170:C:A	1.94868e-07	-1.39507	-2.61742e-10	4.07616e-05	-0.23147	-2.61742e-10
132382847	chr5:132382847:G:A	1.81606e-07	-1.01512	-0.450445	9.91526e-06	-1.43762	-0.207517
132383145	chr5:132383145:T:C	2.35499e-07	-1.78844e-10	-1.20569	1.65276e-05	-1.78844e-10	-1.13418
132383536	chr5:132383536:C:A	3.99402e-07	0.499217	-1.17665	0.000707818	3.7976	-1.17462
132383690	chr5:132383690:A:G	1.82064e-07	-1.00548	-0.457567	9.76577e-06	-1.44427	-0.216058
132383881	chr5:132383881:A:T	2.38746e-07	-1.78844e-10	-1.192	1.59143e-05	-1.78844e-10	-1.172
132384378	chr5:132384378:A:G	6.64105e-07	0.997313	-1.16627	0.000932627	4.11296	-1.21416
132384573	chr5:132384573:G:A	1.41851e-07	-0.647206	-1.06542	0.0184714	6.17912	-0.294346
132384660	chr5:132384660:C:T	2.47444e-07	-1.78844e-10	-1.15621	1.76776e-05	-1.78844e-10	-1.06692
132385125	chr5:132385125:G:A	3.11887e-07	-1.78844e-10	-0.924757	1.85808e-05	-1.78844e-10	-1.01708
132385482	chr5:132385482:A:G	7.33913e-07	1.10172	-1.17073	0.00107689	4.25526	-1.21264
132385512	chr5:132385512:T:C	7.12923e-07	1.07171	-1.16973	0.0010341	4.21507	-1.21299
132386196	chr5:132386196:T:A	2.46382e-07	-1.78844e-10	-1.16052	1.75476e-05	-1.78844e-10	-1.07429
132386217	chr5:132386217:TTTTTC:T	1.27534e-07	-0.745587	-1.07343	0.0138703	5.91291	-0.314618
132386315	chr5:132386315:C:T	2.38766e-07	-1.78844e-10	-1.19191	1.59161e-05	-1.78844e-10	-1.17188
132386383	chr5:132386383:A:G	1.59211e-07	-0.601873	-0.995292	0.0242238	6.29105	-0.135169
132386639	chr5:132386639:C:T	4.8189e-07	-1.78844e-10	-0.489684	2.78316e-05	-1.78844e-10	-0.613038
132386731	chr5:132386731:A:C	1.47016e-06	-1.78844e-10	0.62573	9.17571e-05	-1.78844e-10	0.579934
132387259	chr5:132387259:C:T	7.5674e-07	1.10751	-1.14589	0.000628045	3.36491	-0.861514
132387373	chr5:132387373:C:T	4.13883e-07	0.575463	-1.21728	2.59047e-05	0.51694	-1.20173
132387498	chr5:132387498:T:C	3.15062e-07	-1.78844e-10	-0.91463	1.87445e-05	-1.78844e-10	-1.00831
132387917	chr5:132387917:C:T	2.50552e-07	-1.78844e-10	-1.14373	1.68568e-05	-1.78844e-10	-1.11446
132388151	chr5:132388151:C:CT	2.56737e-07	-1.78844e-10	-1.11934	1.73469e-05	-1.78844e-10	-1.0858
132388814	chr5:132388814:C:T	2.32427e-07	-1.78844e-10	-1.21882	1.52346e-05	-1.78844e-10	-1.21564
132389637	chr5:132389637:T:A	1.15651e-05	3.17103	-0.482684	0.000292714	2.42783	-0.687848
132390140	chr5:132390140:G:C	8.40316e-08	-1.6558	-0.580401	5.32496e-06	-1.35575	-0.911054
132390155	chr5:132390155:C:T	2.46745e-07	-1.78844e-10	-1.15904	1.65336e-05	-1.78844e-10	-1.13381
132390342	chr5:132390342:G:A	5.1768e-07	-1.78844e-10	-0.418042	2.97315e-05	-1.78844e-10	-0.547005
132391293	chr5:132391293:C:T	2.47256e-07	-1.78844e-10	-1.15698	1.65923e-05	-1.78844e-10	-1.13027
132391341	chr5:132391341:G:A	1.04287e-05	3.1909	-0.605984	0.000268816	2.44634	-0.791524
132391654	chr5:132391654:G:C	7.35382e-08	-1.70867	-0.66092	5.8167e-06	-1.23947	-0.93901
132391833	chr5:132391833:A:G	2.73917e-07	-1.78844e-10	-1.05458	1.9477e-05	-1.78844e-10	-0.969977
132392216	chr5:132392216:G:C	8.60374e-08	-1.03686	-1.17575	3.43831e-06	-1.49294	-1.21129
132392221	chr5:132392221:G:A	2.32792e-07	-1.78844e-10	-1.21725	1.54104e-05	-1.78844e-10	-1.20417
132392399	chr5:132392399:A:G	2.43979e-07	-1.78844e-10	-1.17032	1.76058e-05	-1.78844e-10	-1.07099
132392533	chr5:132392533:A:G	2.44442e-07	-1.78844e-10	-1.16842	1.63648e-05	-1.78844e-10	-1.14408
132392743	chr5:132392743:T:A	1.30968e-07	-1.79245	-2.61742e-10	2.97901e-05	-0.545034	-2.61742e-10
132392885	chr5:132392885:G:T	2.47256e-07	-1.78844e-10	-1.15698	1.65923e-05	-1.78844e-10	-1.13027
132393020	chr5:132393020:G:T	8.01996e-08	-1.47386	-0.809015	3.82232e-06	-1.47969	-1.11867
132393055	chr5:132393055:T:A	2.75788e-07	-1.78844e-10	-1.04777	1.9314e-05	-1.78844e-10	-0.978381
132393148	chr5:132393148:T:TC	2.44089e-07	-1.78844e-10	-1.16987	1.5834e-05	-1.78844e-10	-1.17705
132393426	chr5:132393426:A:C	7.62275e-08	-1.70252	-0.631158	5.86272e-06	-1.25294	-0.917655
132393623	chr5:132393623:A:T	6.00855e-07	-1.78844e-10	-0.269045	3.02857e-05	-1.78844e-10	-0.528537
132393660	chr5:132393660:G:A	2.3884e-07	-1.78844e-10	-1.1916	1.59115e-05	-1.78844e-10	-1.17217
132394101	chr5:132394101:GAT:G	2.47256e-07	-1.78844e-10	-1.15698	1.65923e-05	-1.78844e-10	-1.13027
132394147	chr5:132394147:A:C	2.39236e-07	-1.78844e-10	-1.18995	1.69587e-05	-1.78844e-10	-1.10843
132394188	chr5:132394188:G:T	2.47256e-07	-1.78844e-10	-1.15698	1.65923e-05	-1.78844e-10	-1.13027
132394243	chr5:132394243:C:T	2.60861e-07	-1.78844e-10	-1.10341	1.96058e-05	-1.78844e-10	-0.963386
132394319	chr5:132394319:C:T	2.92312e-07	0.184566	-1.17414	1.28905e-05	-0.180813	-1.20191
132394360	chr5:132394360:CA:C	8.78319e-08	-1.60612	-0.585855	4.92376e-06	-1.43302	-0.912121
132394543	chr5:132394543:T:G	2.75877e-07	-1.78844e-10	-1.04744	1.96478e-05	-1.78844e-10	-0.961244
132395115	chr5:132395115:T:C	7.19052e-08	-1.7146	-0.67745	5.82059e-06	-1.21625	-0.961557
132395414	chr5:132395414:C:T	1.31896e-07	-1.78538	-2.61742e-10	1.29177e-05	-1.38062	-2.61742e-10
132395451	chr5:132395451:G:T	2.70527e-07	-1.78844e-10	-1.06703	2.0667e-05	-1.78844e-10	-0.910675
132395612	chr5:132395612:A:T	7.06967e-08	-1.72148	-0.687516	5.88925e-06	-1.19731	-0.968777
132395634	chr5:132395634:A:G	1.12622e-05	3.16334	-0.501532	0.00028511	2.41736	-0.703694
132395781	chr5:132395781:A:G	2.66037e-07	-1.78844e-10	-1.08376	2.01749e-05	-1.78844e-10	-0.934774
132396293	chr5:132396293:T:C	9.14191e-07	-1.78844e-10	0.150641	5.78331e-05	-1.78844e-10	0.118349
132396425	chr5:132396425:C:G	2.3709e-07	-1.78844e-10	-1.19896	1.61239e-05	-1.78844e-10	-1.15891
132397082	chr5:132397082:G:A	7.83887e-08	-1.78886	-0.516861	9.76598e-05	1.54779	-0.905516
132397139	chr5:132397139:T:C	2.32857e-07	-1.78844e-10	-1.21697	1.52942e-05	-1.78844e-10	-1.21174
132397552	chr5:132397552:G:A	2.57264e-07	-1.78844e-10	-1.11729	1.91966e-05	-1.78844e-10	-0.984476
132397781	chr5:132397781:T:C	2.83755e-07	-1.78844e-10	-1.01929	1.61639e-05	-1.78844e-10	-1.15643
132398060	chr5:132398060:G:A	1.93791e-06	0.901969	-2.61742e-10	0.000103865	0.703884	-2.61742e-10
132398073	chr5:132398073:A:G	2.33193e-07	-1.78844e-10	-1.21553	1.51995e-05	-1.78844e-10	-1.21795
132398425	chr5:132398425:CTT:C	2.46584e-07	-1.78844e-10	-1.1597	1.644e-05	-1.78844e-10	-1.13949
132398707	chr5:132398707:C:T	2.60083e-07	-1.78844e-10	-1.1064	1.82165e-05	-1.78844e-10	-1.03688
132398720	chr5:132398720:A:G	2.47256e-07	-1.78844e-10	-1.15698	1.65923e-05	-1.78844e-10	-1.13027
132398891	chr5:132398891:G:A	2.46571e-07	-1.78844e-10	-1.15975	1.65374e-05	-1.78844e-10	-1.13359
132399367	chr5:132399367:G:C	5.8618e-07	-1.78844e-10	-0.293772	8.83324e-05	-1.78844e-10	0.541896
132399861	chr5:132399861:C:T	2.96575e-07	-1.78844e-10	-0.975097	1.79467e-05	-1.78844e-10	-1.05181
132401338	chr5:132401338:C:T	9.84308e-08	-0.859636	-1.21841	0.00276946	5.00722	-1.02003
132401693	chr5:132401693:G:A	1.01656e-07	-1.43776	-0.608045	4.14321e-06	-1.51987	-0.997865
132401868	chr5:132401868:CAGCACATCAAAA:C	1.31141e-07	-0.914822	-0.876304	5.29361e-06	-1.39326	-0.879447
132401944	chr5:132401944:A:C	2.83301e-07	-1.78844e-10	-1.02089	1.95756e-05	-1.78844e-10	-0.964925
132401945	chr5:132401945:ATCGAT:A	2.8416e-07	-1.78844e-10	-1.01786	1.96426e-05	-1.78844e-10	-0.961509
132401954	chr5:132401954:C:T	2.15891e-07	-0.80956	-0.483064	8.19849e-06	-1.56803	-0.267235
132402442	chr5:132402442:C:T	2.39567e-07	-1.78844e-10	-1.18857	1.58715e-05	-1.78844e-10	-1.17469
132402494	chr5:132402494:A:T	2.47181e-07	-1.78844e-10	-1.15728	1.65864e-05	-1.78844e-10	-1.13063
132403184	chr5:132403184:G:A	2.50515e-07	-1.78844e-10	-1.14388	1.68425e-05	-1.78844e-10	-1.11531
132403741	chr5:132403741:C:A	8.63491e-08	-1.4768	-0.732203	3.98272e-06	-1.4787	-1.07855
132403749	chr5:132403749:A:G	2.47256e-07	-1.78844e-10	-1.15698	1.65923e-05	-1.78844e-10	-1.13027
132404756	chr5:132404756:T:C	1.05585e-07	-1.71449	-0.293391	7.73709e-06	-1.22499	-0.668197
132404964	chr5:132404964:A:C	8.53131e-08	-1.6594	-0.561672	5.43445e-06	-1.3494	-0.897055
132405309	chr5:132405309:C:T	2.48529e-07	-1.78844e-10	-1.15184	1.65825e-05	-1.78844e-10	-1.13086
132405401	chr5:132405401:T:A	2.56725e-07	-1.78844e-10	-1.11939	1.91334e-05	-1.78844e-10	-0.987778
132406004	chr5:132406004:A:G	8.79532e-08	-1.49932	-0.691277	4.16814e-06	-1.45454	-1.0572
132406582	chr5:132406582:A:G	2.90495e-07	-1.78844e-10	-0.995812	2.09178e-05	-1.78844e-10	-0.898609
132406854	chr5:132406854:C:T	1.41016e-07	-0.569591	-1.14894	4.68332e-06	-1.19187	-1.20333
132406924	chr5:132406924:G:T	3.37522e-07	-1.78844e-10	-0.845767	1.84508e-05	-1.78844e-10	-1.0241
132407309	chr5:132407309:T:C	5.81073e-07	-1.78844e-10	-0.302521	3.29738e-05	-1.78844e-10	-0.443498
132407363	chr5:132407363:T:C	2.56941e-07	-1.78844e-10	-1.11855	1.91627e-05	-1.78844e-10	-0.986247
132408085	chr5:132408085:G:T	3.21857e-06	1.36701	0.0422808	0.000254714	1.54052	0.0604088
132408273	chr5:132408273:G:T	2.33186e-07	-1.78844e-10	-1.21556	1.61499e-05	-1.78844e-10	-1.1573
132408510	chr5:132408510:C:T	4.1408e-08	-1.79342	-1.15051	0.000102613	1.83561	-1.14385
132408790	chr5:132408790:C:T	6.41169e-06	1.58292	0.515555	0.000549224	1.44388	0.925413
132408882	chr5:132408882:T:C	4.46462e-08	-1.7952	-1.07343	0.000108613	1.94207	-1.19349
132409036	chr5:132409036:G:A	2.91088e-07	-1.78844e-10	-0.993774	2.18099e-05	-1.78844e-10	-0.856849
132409254	chr5:132409254:T:C	2.32832e-07	-1.78844e-10	-1.21708	1.6e-05	-1.78844e-10	-1.16662
132410119	chr5:132410119:T:A	9.03695e-07	-1.78844e-10	0.139093	6.42934e-05	-1.78844e-10	0.224246
132410120	chr5:132410120:C:T	9.03128e-07	-1.78844e-10	0.138466	6.4254e-05	-1.78844e-10	0.223633
132411026	chr5:132411026:A:G	2.324e-07	-1.78844e-10	-1.21894	1.5734e-05	-1.78844e-10	-1.18339
132411130	chr5:132411130:A:G	2.32886e-07	-1.78844e-10	-1.21685	1.60637e-05	-1.78844e-10	-1.16265
132411476	chr5:132411476:A:C	2.33712e-07	-1.78844e-10	-1.21331	1.63018e-05	-1.78844e-10	-1.14794
132411761	chr5:132411761:G:A	4.47386e-07	-1.78844e-10	-0.563978	2.57176e-05	-1.78844e-10	-0.692036
132411803	chr5:132411803:A:G	3.66331e-07	-1.78844e-10	-0.763861	2.50657e-05	-1.78844e-10	-0.717712
132411886	chr5:132411886:A:G	2.33694e-07	-1.78844e-10	-1.21339	1.62972e-05	-1.78844e-10	-1.14822
132411897	chr5:132411897:A:G	4.25777e-07	-1.78844e-10	-0.613483	3.39917e-05	-1.78844e-10	-0.413095
132412270	chr5:132412270:G:C	2.39635e-07	-1.78844e-10	-1.18828	1.6203e-05	-1.78844e-10	-1.15402
132412559	chr5:132412559:A:T	2.9582e-07	-1.78844e-10	-0.977649	1.88598e-05	-1.78844e-10	-1.00218
132412808	chr5:132412808:T:G	8.67255e-07	-1.78844e-10	0.0979342	6.15684e-05	-1.78844e-10	0.180938
132413043	chr5:132413043:ACT:A	1.78023e-07	-1.48549	-2.61742e-10	8.52755e-06	-1.79591	-2.61742e-10
132413076	chr5:132413076:G:A	1.12455e-07	-1.40812	-0.536721	5.59176e-06	-1.57199	-0.645923
132413192	chr5:132413192:A:G	4.40145e-07	-1.78844e-10	-0.580294	3.53345e-05	-1.78844e-10	-0.374352
132413518	chr5:132413518:G:A	7.37491e-07	-1.78844e-10	-0.0641452	5.17571e-05	-1.78844e-10	0.00735104
132413802	chr5:132413802:G:A	2.33394e-07	-1.78844e-10	-1.21467	1.62165e-05	-1.78844e-10	-1.15318
132413923	chr5:132413923:TG:T	1.32058e-07	-1.78416	-2.61742e-10	1.29967e-05	-1.37451	-2.61742e-10
132413984	chr5:132413984:T:A	2.33234e-07	-1.78844e-10	-1.21536	1.52808e-05	-1.78844e-10	-1.21262
132414168	chr5:132414168:A:C	2.12673e-07	-1.30764	-2.61742e-10	5.54304e-05	0.075916	-2.61742e-10
132415269	chr5:132415269:G:A	2.69153e-07	-1.78844e-10	-1.07212	1.90523e-05	-1.78844e-10	-0.992023
132415738	chr5:132415738:C:T	6.66432e-07	-1.78844e-10	-0.16546	3.9225e-05	-1.78844e-10	-0.269896
132415805	chr5:132415805:T:C	2.33213e-07	-1.78844e-10	-1.21545	1.61681e-05	-1.78844e-10	-1.15617
132416011	chr5:132416011:A:G	4.87091e-07	-1.78844e-10	-0.478947	2.77127e-05	-1.78844e-10	-0.61732
132416398	chr5:132416398:A:G	1.33258e-07	-1.77511	-2.61742e-10	8.62021e-06	-1.7851	-2.61742e-10
132416765	chr5:132416765:G:C	2.33023e-07	-1.78844e-10	-1.21626	1.61054e-05	-1.78844e-10	-1.16006
132416928	chr5:132416928:G:A	9.03372e-07	1.35332	-1.21458	1.83803e-05	0.191002	-1.21893
132417064	chr5:132417064:T:G	2.32485e-07	-1.78844e-10	-1.21857	1.56774e-05	-1.78844e-10	-1.18699
132417221	chr5:132417221:C:T	7.37491e-07	-1.78844e-10	-0.0641452	5.17571e-05	-1.78844e-10	0.00735104
132417378	chr5:132417378:G:T	2.40675e-07	-1.78844e-10	-1.18395	1.57867e-05	-1.78844e-10	-1.18004
132417555	chr5:132417555:C:T	2.35039e-07	-1.78844e-10	-1.20765	1.52893e-05	-1.78844e-10	-1.21206
132417772	chr5:132417772:G:A	2.33012e-07	-1.78844e-10	-1.21631	1.61018e-05	-1.78844e-10	-1.16028
132417833	chr5:132417833:TACAC:T	2.33109e-07	-1.78844e-10	-1.21589	1.61325e-05	-1.78844e-10	-1.15837
132418770	chr5:132418770:C:T	1.09674e-06	1.45231	-1.11961	2.0407e-05	0.228398	-1.15173
132419069	chr5:132419069:C:T	1.00499e-07	-1.3483	-0.708945	4.89463e-06	-1.63038	-0.720692
132419091	chr5:132419091:T:G	2.41477e-07	-1.78844e-10	-1.18063	1.76304e-05	-1.78844e-10	-1.06959
132419104	chr5:132419104:A:C	4.52811e-07	-1.78844e-10	-0.551924	2.80176e-05	-1.78844e-10	-0.606379
132419312	chr5:132419312:A:G	9.45989e-08	-0.928523	-1.18923	3.2389e-06	-1.6957	-1.06827
132419572	chr5:132419572:T:A	3.21307e-07	-1.78844e-10	-0.895002	2.78223e-05	-1.78844e-10	-0.613374
132419785	chr5:132419785:G:T	6.24604e-08	-1.75623	-0.776639	2.1399e-05	0.189714	-1.06558
132419911	chr5:132419911:G:A	2.78123e-07	-1.78844e-10	-1.03933	1.69899e-05	-1.78844e-10	-1.10659
132419959	chr5:132419959:C:T	5.00881e-08	-1.79165	-0.961967	0.000184841	1.71428	-0.433995
132420277	chr5:132420277:C:T	1.30092e-06	1.72203	-1.2186	2.39021e-05	0.448218	-1.21346
132420399	chr5:132420399:G:A	5.9975e-07	-1.78844e-10	-0.270886	4.18005e-05	-1.78844e-10	-0.206302
132420600	chr5:132420600:G:T	5.74775e-07	-1.78844e-10	-0.31342	4.00022e-05	-1.78844e-10	-0.250278
132420814	chr5:132420814:C:T	5.16557e-08	-1.79231	-0.930489	0.00019988	1.73697	-0.378458
132421320	chr5:132421320:C:A	1.13385e-07	-0.928223	-1.00838	4.42046e-06	-1.6955	-0.757468
132421360	chr5:132421360:A:G	2.99371e-07	-1.78844e-10	-0.965716	2.0242e-05	-1.78844e-10	-0.931454
132421409	chr5:132421409:A:G	6.76063e-08	-1.77475	-0.678948	1.96864e-05	0.0469576	-1.00624
132421897	chr5:132421897:C:T	2.37393e-07	-1.78844e-10	-1.19768	1.57694e-05	-1.78844e-10	-1.18114
132422301	chr5:132422301:G:A	2.53551e-07	-1.78844e-10	-1.13183	1.71035e-05	-1.78844e-10	-1.09993
132422315	chr5:132422315:G:A	2.37395e-07	-1.78844e-10	-1.19768	1.5686e-05	-1.78844e-10	-1.18644
132422331	chr5:132422331:G:A	2.62289e-07	-1.78844e-10	-1.09795	1.7344e-05	-1.78844e-10	-1.08596
132422622	chr5:132422622:A:G	6.48262e-08	-1.68835	-0.807343	4.14498e-05	0.817707	-1.03244
132423001	chr5:132423001:A:T	5.19316e-07	-1.78844e-10	-0.414886	2.67439e-05	-1.78844e-10	-0.652904
132423020	chr5:132423020:T:C	7.11677e-08	-1.6842	-0.718156	4.34875e-05	0.779156	-0.945894
132423148	chr5:132423148:A:T	2.66565e-07	-1.78844e-10	-1.08178	1.65002e-05	-1.78844e-10	-1.13584
132423197	chr5:132423197:A:C	3.32831e-07	-1.78844e-10	-0.859764	2.38481e-05	-1.78844e-10	-0.767508
132423853	chr5:132423853:G:A	4.9021e-07	-1.78844e-10	-0.472565	2.54798e-05	-1.78844e-10	-0.701326
132424020	chr5:132424020:A:G	2.40479e-07	-1.78844e-10	-1.18477	1.74235e-05	-1.78844e-10	-1.08139
132424331	chr5:132424331:G:A	3.09573e-07	-1.78844e-10	-0.932203	2.65713e-05	-1.78844e-10	-0.65938
132424697	chr5:132424697:T:C	1.547e-07	-0.534124	-1.09178	3.52915e-06	-1.66604	-1.01211
132424726	chr5:132424726:A:G	9.00545e-08	-1.35934	-0.807641	1.64028e-05	-0.0511404	-1.09062
132424787	chr5:132424787:G:A	2.40079e-07	-1.78844e-10	-1.18643	1.74337e-05	-1.78844e-10	-1.08081
132425213	chr5:132425213:G:C	2.67699e-07	-1.78844e-10	-1.07754	1.9119e-05	-1.78844e-10	-0.988527
132425556	chr5:132425556:C:T	2.38794e-07	-1.78844e-10	-1.1918	1.72373e-05	-1.78844e-10	-1.09214
132425858	chr5:132425858:C:G	4.93196e-07	-1.78844e-10	-0.466491	2.55886e-05	-1.78844e-10	-0.697063
132426893	chr5:132426893:T:A	2.38925e-07	-1.78844e-10	-1.19125	1.70649e-05	-1.78844e-10	-1.10219
132427482	chr5:132427482:T:C	6.99498e-08	-1.65829	-0.761331	3.75094e-05	0.683828	-0.998449
132427825	chr5:132427825:T:C	4.80531e-07	-1.78844e-10	-0.492507	2.50362e-05	-1.78844e-10	-0.718888
132428246	chr5:132428246:T:C	3.14447e-07	-1.78844e-10	-0.916584	2.71588e-05	-1.78844e-10	-0.637511
132428429	chr5:132428429:C:T	2.32488e-07	-1.78844e-10	-1.21856	1.51973e-05	-1.78844e-10	-1.21809
132428895	chr5:132428895:G:A	2.36967e-07	-1.78844e-10	-1.19948	1.69389e-05	-1.78844e-10	-1.1096
132429514	chr5:132429514:T:C	2.33988e-07	-1.70175	0.48962	2.99631e-05	-1.43729	0.898051
132429692	chr5:132429692:G:A	2.37377e-07	-1.78844e-10	-1.19775	1.68359e-05	-1.78844e-10	-1.1157
132429792	chr5:132429792:TAC:T	2.54322e-07	-1.78844e-10	-1.1288	1.75529e-05	-1.78844e-10	-1.07399
132430030	chr5:132430030:C:T	2.39152e-07	-1.78844e-10	-1.1903	1.53822e-05	-1.78844e-10	-1.206
132430110	chr5:132430110:T:G	3.59953e-07	-1.78844e-10	-0.781425	2.60046e-05	-1.78844e-10	-0.680936
132430430	chr5:132430430:C:T	2.32799e-07	-1.78844e-10	-1.21722	1.51844e-05	-1.78844e-10	-1.21894
132430811	chr5:132430811:G:A	1.44541e-07	-0.565003	-1.12883	3.39241e-06	-1.65639	-1.06128
132431071	chr5:132431071:TGTGATACCCCAA:T	5.57067e-06	2.96809	-1.01022	0.00011968	1.9557	-1.11009
132431374	chr5:132431374:G:A	2.88658e-07	-1.78844e-10	-1.00216	2.02848e-05	-1.78844e-10	-0.929342
132432196	chr5:132432196:C:T	8.33228e-06	3.13046	-0.769971	8.50368e-05	1.12073	-0.616856
132432660	chr5:132432660:C:T	2.46946e-07	-1.78844e-10	-1.15823	1.79722e-05	-1.78844e-10	-1.05039
132433482	chr5:132433482:C:T	5.70967e-08	-1.77799	-0.844661	0.000176302	1.41962	-0.186632
132433548	chr5:132433548:C:T	3.04547e-07	-1.78844e-10	-0.948572	2.59714e-05	-1.78844e-10	-0.682214
132433557	chr5:132433557:A:T	3.39295e-07	-1.78844e-10	-0.840529	2.43502e-05	-1.78844e-10	-0.746671
132433581	chr5:132433581:G:A	2.86391e-06	2.1194	-0.826852	3.95257e-05	0.626808	-0.889068
132434161	chr5:132434161:T:C	4.35446e-07	-1.78844e-10	-0.591028	2.31549e-05	-1.78844e-10	-0.797005
132434478	chr5:132434478:G:A	2.34304e-07	-1.78844e-10	-1.21078	1.51954e-05	-1.78844e-10	-1.21822
132435113	chr5:132435113:C:T	6.93877e-06	2.70518	-0.527696	0.000133052	1.69793	-0.746408
132435189	chr5:132435189:C:A	2.94302e-06	2.11965	-0.799859	4.05138e-05	0.626299	-0.863867
132435423	chr5:132435423:C:T	6.37191e-07	-1.78844e-10	-0.210329	3.69311e-05	-1.78844e-10	-0.330157
132435561	chr5:132435561:C:T	3.12104e-07	-1.78844e-10	-0.924062	2.27828e-05	-1.78844e-10	-0.813204
132435611	chr5:132435611:A:G	2.32777e-07	-1.78844e-10	-1.21732	1.52218e-05	-1.78844e-10	-1.21648
132435623	chr5:132435623:G:T	2.62656e-06	2.14471	-0.938678	3.63811e-05	0.645615	-0.990775
132435951	chr5:132435951:T:C	4.49492e-07	-1.78844e-10	-0.55928	2.37674e-05	-1.78844e-10	-0.770895
132436215	chr5:132436215:T:C	2.33958e-07	-1.78844e-10	-1.21226	1.54255e-05	-1.78844e-10	-1.20319
132436224	chr5:132436224:A:T	7.57705e-08	-1.63878	-0.700915	3.62967e-05	0.610838	-0.958324
132436515	chr5:132436515:G:A	4.02293e-07	-1.78844e-10	-0.670218	2.21164e-05	-1.78844e-10	-0.842894
132436585	chr5:132436585:T:C	2.7936e-07	-1.78844e-10	-1.0349	2.25596e-05	-1.78844e-10	-0.823052
132436705	chr5:132436705:T:C	4.85612e-07	-1.78844e-10	-0.481988	2.20576e-05	-1.78844e-10	-0.845553
132436804	chr5:132436804:C:G	2.33423e-07	-1.78844e-10	-1.21454	1.52715e-05	-1.78844e-10	-1.21322
132437151	chr5:132437151:A:G	3.08446e-07	-1.78844e-10	-0.935852	2.24689e-05	-1.78844e-10	-0.82708
132437207	chr5:132437207:C:T	2.32621e-07	-1.78844e-10	-1.21799	1.59157e-05	-1.78844e-10	-1.17191
132437502	chr5:132437502:G:A	2.87026e-07	-1.78844e-10	-1.00782	2.34621e-05	-1.78844e-10	-0.783827
132437966	chr5:132437966:A:G	8.7737e-08	-1.65362	-0.539435	4.3668e-05	0.65139	-0.813987
132437982	chr5:132437982:T:C	5.53142e-08	-1.77674	-0.877624	0.000163187	1.39492	-0.239233
132438757	chr5:132438757:C:T	2.33302e-07	-1.21507	-2.61742e-10	1.13856e-05	-1.50686	-2.61742e-10
132439467	chr5:132439467:C:T	3.05369e-07	-1.78844e-10	-0.945877	2.61103e-05	-1.78844e-10	-0.676883
132439930	chr5:132439930:T:C	2.33909e-07	-1.78844e-10	-1.21247	1.52108e-05	-1.78844e-10	-1.21721
132439939	chr5:132439939:T:G	3.20729e-07	-1.78844e-10	-0.896802	1.83601e-05	-1.78844e-10	-1.02903
132440039	chr5:132440039:G:C	1.45068e-07	-1.69019	-2.61742e-10	2.60041e-05	-0.680959	-2.61742e-10
132440302	chr5:132440302:G:A	2.93705e-07	-1.78844e-10	-0.984824	2.11986e-05	-1.78844e-10	-0.885277
132440814	chr5:132440814:A:G	2.28017e-07	-1.74897	0.510991	2.53626e-05	-1.55832	0.852381
132440974	chr5:132440974:G:A	2.50503e-07	-1.78844e-10	-1.14393	1.60974e-05	-1.78844e-10	-1.16055
132441275	chr5:132441275:T:C	6.67629e-08	-1.61032	-0.855933	2.9717e-05	0.530767	-1.07826
132441470	chr5:132441470:T:C	2.34401e-07	-1.78844e-10	-1.21037	1.52655e-05	-1.78844e-10	-1.21362
132441542	chr5:132441542:G:A	1.10803e-07	-1.78589	-0.17375	0.000809165	2.21533	0.54146
132441974	chr5:132441974:C:A	4.15147e-07	-1.78844e-10	-0.638767	2.63571e-05	-1.78844e-10	-0.667475
132442760	chr5:132442760:A:G	1.15296e-05	3.52071	-0.83543	0.00021948	2.44641	-0.994359
132443024	chr5:132443024:A:G	8.13505e-08	-1.78949	-0.479142	0.000486921	2.12654	0.122355
132443165	chr5:132443165:A:C	3.41156e-07	-1.78844e-10	-0.835059	3.0733e-05	-1.78844e-10	-0.513874
132443565	chr5:132443565:C:T	2.35929e-07	-1.19778	-0.00608958	1.0721e-05	-1.48208	-0.0849243
132444068	chr5:132444068:C:T	7.18261e-06	2.92215	-0.710131	8.38171e-05	1.2772	-0.787772
132444165	chr5:132444165:T:C	1.18797e-05	2.50145	0.213744	0.000147486	0.888244	0.166278
132444463	chr5:132444463:A:G	8.78651e-07	-1.78844e-10	0.110989	3.5855e-05	-1.78844e-10	-0.359728
132445092	chr5:132445092:A:G	2.34735e-07	-1.78844e-10	-1.20894	1.55563e-05	-1.78844e-10	-1.19474
132445596	chr5:132445596:A:C	7.77242e-08	-1.79179	-0.522445	0.000431223	2.06187	0.0655477
132445895	chr5:132445895:C:T	6.51486e-07	-1.78844e-10	-0.188143	4.55787e-05	-1.78844e-10	-0.119772
132446752	chr5:132446752:T:C	1.17289e-05	2.47666	0.225756	0.000146437	0.869298	0.178089
132447145	chr5:132447145:C:A	1.38322e-05	2.65141	0.215946	0.000166746	1.0084	0.168861
132447185	chr5:132447185:A:G	8.64991e-07	-1.78844e-10	0.0953202	4.24495e-05	-1.78844e-10	-0.190897
132447521	chr5:132447521:C:T	1.3394e-05	2.63418	0.20098	0.000161797	0.993629	0.1535
132448023	chr5:132448023:G:A	6.27155e-06	2.76861	-0.692228	7.45295e-05	1.14948	-0.777493
132448080	chr5:132448080:C:T	5.91866e-08	-1.37994	-1.20676	1.71151e-05	0.118167	-1.21742
132448313	chr5:132448313:A:G	1.15581e-05	2.44383	0.243917	0.000140356	0.809837	0.195131
132448701	chr5:132448701:G:T	1.01136e-05	3.59251	-1.03828	0.000202463	2.50729	-1.13594
132449500	chr5:132449500:G:A	2.36221e-07	-1.20263	-2.61742e-10	9.32529e-06	-1.70648	-2.61742e-10
132449654	chr5:132449654:C:T	3.71103e-07	-1.78844e-10	-0.750919	2.21543e-05	-1.78844e-10	-0.84118
132449844	chr5:132449844:G:A	1.84718e-06	2.03182	-1.17781	3.66513e-05	0.852869	-1.19063
132449992	chr5:132449992:C:T	9.48371e-06	3.28524	-0.795305	0.000173039	2.18132	-0.967016
132450078	chr5:132450078:T:G	3.3574e-07	-1.20577	0.354708	2.86704e-05	-0.918434	0.335088
132450110	chr5:132450110:T:C	2.39923e-07	-1.78844e-10	-1.18708	1.73635e-05	-1.78844e-10	-1.08484
132450115	chr5:132450115:C:T	2.32636e-07	-1.78844e-10	-1.21792	1.58793e-05	-1.78844e-10	-1.1742
132450187	chr5:132450187:T:C	5.17491e-08	-1.53544	-1.18555	0.000945017	4.0937	-1.18171
132450225	chr5:132450225:G:A	3.15018e-07	-1.78844e-10	-0.914768	1.83313e-05	-1.78844e-10	-1.0306
132450863	chr5:132450863:C:G	3.12344e-07	-1.78844e-10	-0.923295	2.04907e-05	-1.78844e-10	-0.919238
132450903	chr5:132450903:G:A	1.01696e-05	3.32553	-0.76577	0.000183163	2.21544	-0.944271
132451445	chr5:132451445:A:G	9.78181e-06	2.99418	-0.473304	0.000204493	2.03645	-0.655129
132452642	chr5:132452642:A:C	4.66538e-07	0.655633	-1.17769	9.47772e-06	-0.617857	-1.07241
132452729	chr5:132452729:T:A	4.96814e-06	2.48906	-0.645659	6.24813e-05	0.921497	-0.72584
132452999	chr5:132452999:G:T	3.39583e-06	-1.78844e-10	1.4629	0.000139732	-1.78844e-10	1.00052
132453122	chr5:132453122:C:A	1.31833e-07	-0.959484	-0.826381	1.39514e-05	-0.588672	-0.714963
132453123	chr5:132453123:T:A	1.22171e-07	-1.01836	-0.843625	1.27543e-05	-0.658983	-0.734362
132453201	chr5:132453201:C:G	3.82476e-07	-1.78844e-10	-0.720733	2.44284e-05	-1.78844e-10	-0.743466
132453764	chr5:132453764:G:A	5.67038e-08	-1.41239	-1.21716	1.91495e-05	0.1872	-1.17414
132453824	chr5:132453824:C:G	2.98882e-07	-1.78844e-10	-0.96735	1.92361e-05	-1.78844e-10	-0.982424
132453865	chr5:132453865:C:T	1.31994e-07	-0.995345	-0.789296	1.3747e-05	-0.644561	-0.673831
132453934	chr5:132453934:C:T	2.35909e-07	-1.78844e-10	-1.20395	1.52455e-05	-1.78844e-10	-1.21493
132454053	chr5:132454053:C:T	1.33126e-07	-0.957168	-0.818935	1.41117e-05	-0.585679	-0.70653
132454171	chr5:132454171:A:G	1.35322e-07	-0.961818	-0.797921	1.43372e-05	-0.593128	-0.683225
132454381	chr5:132454381:A:T	2.74754e-07	-1.78844e-10	-1.05152	1.71852e-05	-1.78844e-10	-1.09516
132454423	chr5:132454423:C:T	3.76338e-06	-1.78844e-10	1.56568	0.000157072	-1.78844e-10	1.11749
132454592	chr5:132454592:CT:C	4.53132e-07	-1.78844e-10	-0.551215	2.20002e-05	-1.78844e-10	-0.848159
132454724	chr5:132454724:T:C	1.16554e-07	-1.05606	-0.852983	1.18886e-05	-0.717379	-0.746256
132454828	chr5:132454828:C:T	1.31732e-07	-1.78663	-2.61742e-10	4.03215e-05	-0.242325	-2.61742e-10
132454924	chr5:132454924:G:A	3.47652e-05	3.98178	-0.192808	2.99446e-05	-0.603072	0.0632115
132454970	chr5:132454970:G:A	6.76785e-08	-1.7806	-0.672031	1.94173e-05	-0.171087	-0.801958
132455672	chr5:132455672:C:T	1.37113e-07	-0.923106	-0.82349	1.46199e-05	-0.545557	-0.711273
132455979	chr5:132455979:T:A	1.43079e-07	-0.887818	-0.816183	1.53742e-05	-0.503152	-0.703366
132456154	chr5:132456154:C:T	1.46651e-07	-0.883741	-0.795605	1.5804e-05	-0.498885	-0.680063
132456386	chr5:132456386:C:T	1.47124e-07	-1.67613	-2.61742e-10	9.52184e-06	-1.68562	-2.61742e-10
132456725	chr5:132456725:T:C	2.36235e-07	-1.78844e-10	-1.20257	1.56945e-05	-1.78844e-10	-1.1859
132457594	chr5:132457594:C:T	2.07271e-05	3.65793	-0.386133	0.000346005	2.4864	-0.579163
132457984	chr5:132457984:C:G	4.25706e-06	-1.78844e-10	1.68894	0.000171535	-1.78844e-10	1.20557
132458098	chr5:132458098:T:G	5.75353e-08	-1.39945	-1.21555	1.78735e-05	0.137918	-1.19381
132458377	chr5:132458377:G:A	6.52368e-07	1.03042	-1.21721	1.14428e-05	-0.342584	-1.15927
132458606	chr5:132458606:G:A	5.63696e-08	-1.47434	-1.16113	0.00084265	3.9875	-1.19016
132459226	chr5:132459226:T:TC	1.04156e-07	-1.52517	-0.496347	3.3376e-05	0.504196	-0.93557
132459618	chr5:132459618:T:G	5.64805e-06	3.13086	-1.15919	6.75033e-05	1.44197	-1.16901
132459905	chr5:132459905:A:G	5.69494e-08	-1.4612	-1.16403	0.000889151	4.03844	-1.18738
132459971	chr5:132459971:C:T	5.47488e-08	-1.50241	-1.16224	0.000744829	3.86336	-1.18942
132460190	chr5:132460190:G:T	5.49921e-08	-1.49386	-1.16634	0.00077712	3.90156	-1.18517
132460375	chr5:132460375:G:A	5.67341e-08	-1.46911	-1.15991	0.000857942	4.00568	-1.19035
132460471	chr5:132460471:T:C	2.61895e-05	3.83564	-0.329924	0.000436865	2.66892	-0.528505
132460881	chr5:132460881:T:C	2.41363e-07	-1.78844e-10	-1.1811	1.54915e-05	-1.78844e-10	-1.19892
132460917	chr5:132460917:C:T	5.51179e-08	-1.48968	-1.16824	0.000786121	3.91272	-1.18482
132461230	chr5:132461230:G:A	7.99142e-06	2.50141	-0.182685	4.01939e-06	-1.73719	-0.810895
132461855	chr5:132461855:A:G	5.00624e-06	2.4235	-0.572463	2.93881e-06	-1.75298	-1.10822
132461886	chr5:132461886:T:C	4.18884e-06	2.29987	-0.627087	0.0601584	8.07717	-1.01164
132462711	chr5:132462711:C:G	2.53561e-07	-1.55124	0.41945	6.09964e-05	0.623321	-0.451717
132462795	chr5:132462795:C:T	2.55904e-05	4.01255	-0.529974	0.00042762	2.83953	-0.720511
132463037	chr5:132463037:C:T	2.57067e-07	-1.55466	0.4366	6.22233e-05	0.636257	-0.444739
132463117	chr5:132463117:C:T	1.04512e-07	-1.51746	-0.500638	3.20517e-05	0.46594	-0.937802
132463320	chr5:132463320:A:G	2.94262e-05	4.13941	-0.517167	0.000483559	2.95158	-0.709622
132463321	chr5:132463321:C:T	2.86271e-07	-1.78844e-10	-1.01046	1.78056e-05	-1.78844e-10	-1.0597
132463739	chr5:132463739:G:GT	1.31064e-07	-1.79171	-2.61742e-10	3.73891e-05	-0.317832	-2.61742e-10
132463809	chr5:132463809:AACAG:A	2.82084e-07	-1.78844e-10	-1.02519	2.77728e-05	-1.78844e-10	-0.615153
132463934	chr5:132463934:T:C	1.45599e-06	1.4671	-0.851051	2.59435e-05	0.0582608	-0.74155
132464269	chr5:132464269:T:C	2.76259e-05	4.10046	-0.541346	0.000457582	2.91662	-0.729879
132464413	chr5:132464413:G:T	4.47305e-08	-1.70032	-1.16643	0.000357388	3.11867	-1.17906
132464907	chr5:132464907:C:A	9.21093e-08	-1.30214	-0.842283	9.95751e-06	-0.923122	-0.717762
132465058	chr5:132465058:G:C	3.78464e-05	4.02476	-0.150869	0.000603301	2.83405	-0.370843
132465072	chr5:132465072:T:C	2.33585e-07	-1.78844e-10	-1.21385	1.60638e-05	-1.78844e-10	-1.16265
132465105	chr5:132465105:C:T	4.27918e-07	-1.78844e-10	-0.608467	2.18109e-05	-1.78844e-10	-0.856802
132465268	chr5:132465268:A:G	3.75196e-07	-1.78844e-10	-0.739951	3.5055e-05	-1.78844e-10	-0.382294
132465283	chr5:132465283:T:A	1.54651e-07	-1.17203	-0.454201	7.32376e-06	-1.41231	-0.535778
132465298	chr5:132465298:G:A	1.3066e-07	-1.7948	-2.61742e-10	3.47092e-05	-0.392208	-2.61742e-10
132465466	chr5:132465466:C:T	8.56344e-06	3.08107	-0.693212	8.52798e-05	1.25464	-0.747918
132465596	chr5:132465596:G:T	2.38019e-07	-1.78844e-10	-1.19505	1.68274e-05	-1.78844e-10	-1.1162
132466034	chr5:132466034:G:A	4.38088e-08	-1.69408	-1.19348	0.000377816	3.1422	-1.14701
132466042	chr5:132466042:G:GT	2.33504e-07	-1.78844e-10	-1.2142	1.51848e-05	-1.78844e-10	-1.21892
132466255	chr5:132466255:G:C	2.85563e-05	4.10347	-0.511235	0.000469715	2.91744	-0.704528
132466531	chr5:132466531:C:T	5.39737e-08	-1.73896	-0.939943	2.0629e-05	0.159816	-1.07233
132466902	chr5:132466902:C:T	2.92891e-07	-1.78844e-10	-0.987599	1.81432e-05	-1.78844e-10	-1.04091
132467308	chr5:132467308:C:T	4.82824e-07	-1.78844e-10	-0.487745	2.38688e-05	-1.78844e-10	-0.76664
132467845	chr5:132467845:T:C	2.48149e-07	-0.952916	-0.200452	1.18564e-05	-1.16297	-0.303374
132468159	chr5:132468159:G:A	5.79162e-08	-1.75895	-0.849455	1.93437e-05	0.0281143	-1.00496
132468176	chr5:132468176:A:G	4.23251e-06	2.38	-0.696849	5.49696e-05	0.825477	-0.757908
132468275	chr5:132468275:T:G	2.20374e-06	1.28733	-0.256819	3.60951e-05	-0.0111982	-0.341855
132468353	chr5:132468353:G:T	4.13125e-08	-1.73271	-1.21353	0.000338033	2.85248	-0.968552
132468408	chr5:132468408:A:AG	3.41757e-07	-1.78844e-10	-0.8333	1.83304e-05	-1.78844e-10	-1.03065
132468564	chr5:132468564:C:T	4.15634e-08	-1.72555	-1.21463	0.000356211	2.91291	-0.976595
132468655	chr5:132468655:C:A	3.96831e-05	4.17873	-0.257449	0.000610097	2.96606	-0.491655
132468815	chr5:132468815:T:C	5.25449e-06	2.49309	-0.593655	6.5285e-05	0.915771	-0.676219
132469573	chr5:132469573:G:A	1.05552e-07	-1.49143	-0.516767	3.0084e-05	0.402635	-0.937853
132469724	chr5:132469724:A:G	4.25893e-08	-1.70319	-1.2126	0.000427992	3.08326	-0.963369
132469899	chr5:132469899:G:T	4.32883e-08	-1.69266	-1.20685	0.00047014	3.14468	-0.93086
132470477	chr5:132470477:G:A	9.1905e-08	-1.52478	-0.62186	3.0889e-05	0.505999	-1.01481
132471031	chr5:132471031:G:A	9.47804e-07	-1.78844e-10	0.186749	4.11093e-05	-1.78844e-10	-0.222977
132471076	chr5:132471076:G:C	6.047e-06	2.40747	-0.367549	7.67198e-05	0.840921	-0.439973
132471088	chr5:132471088:C:T	5.02899e-06	3.03644	-1.18086	4.90206e-05	1.05708	-1.10405
132471932	chr5:132471932:G:A	4.29601e-08	-1.69627	-1.21086	0.000454097	3.13248	-0.953381
132473336	chr5:132473336:T:G	9.01852e-07	0.137052	-2.61742e-10	3.26156e-05	-0.45442	-2.61742e-10
132473686	chr5:132473686:C:T	2.3717e-07	-1.78844e-10	-1.19862	1.57805e-05	-1.78844e-10	-1.18043
132473701	chr5:132473701:C:T	1.34504e-07	-1.7658	-2.61742e-10	1.9199e-05	-0.984355	-2.61742e-10
132474178	chr5:132474178:C:T	9.57292e-07	-1.78844e-10	0.196709	8.27803e-05	-1.78844e-10	0.476979
132474927	chr5:132474927:C:T	4.2547e-08	-1.69785	-1.21894	0.000412135	3.13263	-1.05048
132474955	chr5:132474955:T:C	3.13275e-07	-1.78844e-10	-0.920317	1.93374e-05	-1.78844e-10	-0.977172
132475490	chr5:132475490:G:A	1.86425e-05	3.60468	-0.438882	0.000300345	2.38751	-0.62179
132475743	chr5:132475743:C:T	2.33778e-06	-1.78844e-10	1.08956	8.97043e-05	-1.78844e-10	0.557308
132476085	chr5:132476085:A:C	2.97217e-07	-1.78844e-10	-0.972936	1.63521e-05	-1.78844e-10	-1.14485
132476164	chr5:132476164:C:T	1.51787e-07	-1.64492	-2.61742e-10	3.89892e-05	-0.275927	-2.61742e-10
132476274	chr5:132476274:G:A	2.10447e-07	-1.31817	-2.61742e-10	9.33622e-06	-1.70531	-2.61742e-10
132476364	chr5:132476364:G:T	2.39395e-07	-1.78844e-10	-1.18928	1.647e-05	-1.78844e-10	-1.13767
132476489	chr5:132476489:C:T	7.533e-07	-1.78844e-10	-0.0429346	3.15974e-05	-1.78844e-10	-0.486138
132476630	chr5:132476630:C:T	1.31044e-07	-1.79186	-2.61742e-10	1.19554e-05	-1.45803	-2.61742e-10
132476961	chr5:132476961:A:G	2.3841e-07	-1.78844e-10	-1.19341	1.78993e-05	-1.78844e-10	-1.05445
132476986	chr5:132476986:G:A	2.65447e-07	-1.78844e-10	-1.08598	1.82995e-05	-1.78844e-10	-1.03234
132477215	chr5:132477215:T:C	3.24844e-07	-1.78844e-10	-0.884054	1.86096e-05	-1.78844e-10	-1.01554
132477342	chr5:132477342:AAAG:A	0.0283125	10.8324	-0.340962	2.35878e-05	0.236147	-1.01463
132477512	chr5:132477512:T:C	0.0211507	11.1922	-0.992416	9.44613e-06	-0.517019	-1.17659
132477513	chr5:132477513:G:A	2.66288e-07	-1.78844e-10	-1.08282	1.93231e-05	-1.78844e-10	-0.977908
132477527	chr5:132477527:A:T	0.00260407	8.84794	-0.742752	9.03168e-06	-0.519619	-1.21885
132477630	chr5:132477630:C:T	1.95871e-07	-1.38994	-2.61742e-10	1.11775e-05	-1.5253	-2.61742e-10
132477631	chr5:132477631:T:C	1.32295e-06	-1.78844e-10	0.520218	4.15165e-05	-1.78844e-10	-0.213121
132477658	chr5:132477658:T:C	0.0200303	10.3578	-0.212408	3.50636e-06	-1.48868	-1.19595
132477837	chr5:132477837:G:A	2.36218e-07	-1.78844e-10	-1.20264	1.5195e-05	-1.78844e-10	-1.21825
132478135	chr5:132478135:C:T	1.01507e-07	-1.08905	-0.958226	5.21919e-06	-1.78743	-0.499434
132478225	chr5:132478225:T:C	9.90818e-08	-1.1407	-0.930755	5.52673e-06	-1.78019	-0.44943
132478399	chr5:132478399:C:G	0.0128045	9.85776	-0.159852	3.25289e-06	-1.57016	-1.1895
132478572	chr5:132478572:T:C	0.0205559	10.2993	-0.128013	3.39676e-06	-1.53251	-1.18387
132478953	chr5:132478953:C:T	1.37338e-07	-1.74495	-2.61742e-10	8.66108e-06	-1.78037	-2.61742e-10
132479312	chr5:132479312:C:A	0.00568182	9.08792	-0.202538	2.94484e-06	-1.66368	-1.19548
132479665	chr5:132479665:G:A	0.00691228	9.21482	-0.133406	3.02138e-06	-1.64939	-1.18411
132479677	chr5:132479677:A:T	2.61827e-07	-1.78844e-10	-1.09971	1.63741e-05	-1.78844e-10	-1.14351
132479692	chr5:132479692:A:G	1.78869e-07	-1.55974	0.0789983	2.55903e-05	-0.448494	-0.248503
132480231	chr5:132480231:G:A	2.33232e-07	-1.78844e-10	-1.21536	1.5624e-05	-1.78844e-10	-1.1904
132480395	chr5:132480395:T:C	0.0212884	10.3144	-0.108099	3.41578e-06	-1.53057	-1.18023
132480549	chr5:132480549:T:C	0.0297062	10.7391	-0.199622	3.59184e-06	-1.46491	-1.19564
132480637	chr5:132480637:G:A	1.31786e-06	-1.78844e-10	0.516366	4.37386e-05	-1.78844e-10	-0.160979
132480694	chr5:132480694:C:A	2.34461e-07	-1.78844e-10	-1.21011	1.5914e-05	-1.78844e-10	-1.17201
132480836	chr5:132480836:C:A	0.0201215	10.313	-0.163116	3.38157e-06	-1.5309	-1.18997
132481019	chr5:132481019:A:C	0.0212528	10.3669	-0.162294	3.40846e-06	-1.52313	-1.18982
132481024	chr5:132481024:T:C	0.0222177	10.4149	-0.165878	3.43095e-06	-1.51595	-1.19042
132481150	chr5:132481150:C:T	1.23333e-06	-1.78844e-10	0.450075	4.15613e-05	-1.78844e-10	-0.212042
132481417	chr5:132481417:C:T	3.29777e-07	-1.78844e-10	-0.868983	1.88115e-05	-1.78844e-10	-1.00474
132481702	chr5:132481702:A:G	3.37078e-07	-1.78844e-10	-0.847083	1.91379e-05	-1.78844e-10	-0.987538
132482083	chr5:132482083:A:G	0.0208585	10.3062	-0.120328	3.40498e-06	-1.53144	-1.18253
132482137	chr5:132482137:C:T	0.0215066	10.4068	-0.190287	3.41302e-06	-1.51728	-1.19433
132482293	chr5:132482293:A:G	0.0114529	10.7	-1.11365	4.18073e-06	-1.39078	-1.11794
132482509	chr5:132482509:T:C	0.0285253	10.5404	-0.041457	3.58284e-06	-1.49617	-1.16688
132482862	chr5:132482862:G:A	0.0215095	10.2797	-0.0630439	3.44653e-06	-1.53124	-1.17061
132482939	chr5:132482939:G:T	0.0176935	10.2301	-0.208782	3.3213e-06	-1.54176	-1.1971
132482957	chr5:132482957:T:C	0.0188095	10.2427	-0.160175	3.35312e-06	-1.53992	-1.1894
132482965	chr5:132482965:T:C	1.15914e-07	-1.78856	-0.125989	9.11845e-06	-1.13408	-0.594829
132483078	chr5:132483078:AC:A	0.0192036	10.3075	-0.204291	3.36144e-06	-1.53042	-1.19642
132483136	chr5:132483136:CT:C	0.00209879	8.60529	-0.71582	7.8582e-06	-0.660826	-1.21683
132483434	chr5:132483434:C:T	0.0200931	10.3072	-0.158695	3.38654e-06	-1.53019	-1.18921
132483523	chr5:132483523:C:T	2.32847e-07	-1.78844e-10	-1.21702	1.51842e-05	-1.78844e-10	-1.21895
132483570	chr5:132483570:G:A	5.07543e-07	-1.78844e-10	-0.437817	2.35994e-05	-1.78844e-10	-0.777989
132483809	chr5:132483809:G:A	2.36201e-07	-1.78844e-10	-1.20272	1.51948e-05	-1.78844e-10	-1.21826
132484106	chr5:132484106:T:C	0.0110744	10.6733	-1.12054	4.19917e-06	-1.39277	-1.11155
132484108	chr5:132484108:G:A	0.0207446	10.3568	-0.176411	3.40136e-06	-1.5229	-1.19214
132484229	chr5:132484229:C:A	0.00297884	9.0731	-0.833458	9.20632e-06	-0.50398	-1.21534
132484285	chr5:132484285:C:T	0.0192414	10.2944	-0.189258	3.36277e-06	-1.5323	-1.19414
132484583	chr5:132484583:C:A	0.0206009	10.302	-0.128582	3.40036e-06	-1.53134	-1.18399
132485132	chr5:132485132:A:G	0.0199804	10.2742	-0.131371	3.38803e-06	-1.53455	-1.18441
132485140	chr5:132485140:G:A	1.93464e-06	-1.78844e-10	0.900278	5.80679e-05	-1.78844e-10	0.122401
132485164	chr5:132485164:C:T	2.36084e-07	-1.78844e-10	-1.20321	1.5207e-05	-1.78844e-10	-1.21746
132485496	chr5:132485496:C:T	0.0186924	10.2517	-0.175454	3.34886e-06	-1.53858	-1.19201
132485554	chr5:132485554:G:A	0.0187238	10.2253	-0.147343	3.35128e-06	-1.54258	-1.18729
132485950	chr5:132485950:CCCTACTTCCTTCCTCA:C	0.0161866	10.0864	-0.154107	3.28168e-06	-1.5624	-1.18845
132486017	chr5:132486017:G:T	1.31932e-07	-1.78511	-2.61742e-10	8.59684e-06	-1.78782	-2.61742e-10
132486046	chr5:132486046:C:A	0.0277055	10.6279	-0.158139	3.5976e-06	-1.46994	-1.189
132486096	chr5:132486096:C:T	0.0206072	10.3218	-0.148066	3.40377e-06	-1.52693	-1.1874
132486099	chr5:132486099:C:T	4.4883e-07	-1.78844e-10	-0.560755	2.07195e-05	-1.78844e-10	-0.908138
132486174	chr5:132486174:T:G	0.0298123	10.6712	-0.128188	3.64239e-06	-1.46278	-1.18379
132486363	chr5:132486363:T:C	0.0245601	10.4819	-0.132638	3.53056e-06	-1.49317	-1.18458
132486380	chr5:132486380:A:G	0.0272888	10.5962	-0.141562	3.58901e-06	-1.47517	-1.18616
132486441	chr5:132486441:T:C	0.0271171	10.5886	-0.140338	3.58595e-06	-1.47623	-1.18596
132486532	chr5:132486532:T:C	0.0275016	10.6127	-0.15039	3.5933e-06	-1.47249	-1.18765
132486973	chr5:132486973:G:C	1.0954e-06	0.331474	-2.61742e-10	8.69233e-05	0.525815	-2.61742e-10
132487495	chr5:132487495:A:G	0.0279018	10.6104	-0.133628	3.60345e-06	-1.47256	-1.18476
132487595	chr5:132487595:A:G	2.64036e-07	-1.78844e-10	-1.09131	1.88112e-05	-1.78844e-10	-1.00476
132488235	chr5:132488235:T:C	0.0149143	11.0605	-1.21008	2.29487e-05	0.368566	-1.17452
132488239	chr5:132488239:C:T	3.96751e-07	-1.78844e-10	-0.68409	2.27844e-05	-1.78844e-10	-0.813134
132488372	chr5:132488372:T:A	0.012838	10.8186	-1.11804	4.35737e-06	-1.35295	-1.11439
132488548	chr5:132488548:C:T	2.38073e-07	-1.78844e-10	-1.19482	1.52288e-05	-1.78844e-10	-1.21602
132488618	chr5:132488618:C:T	1.94986e-07	-1.39447	-2.61742e-10	4.43123e-05	-0.147948	-2.61742e-10
132488794	chr5:132488794:A:C	0.0267496	10.6066	-0.17194	3.57824e-06	-1.47318	-1.19116
132489936	chr5:132489936:C:G	1.31925e-06	-1.78844e-10	0.517421	4.38456e-05	-1.78844e-10	-0.158538
132490155	chr5:132490155:T:C	2.32396e-07	-1.78844e-10	-1.21896	1.5244e-05	-1.78844e-10	-1.21503
132490390	chr5:132490390:G:A	1.27772e-06	-1.78844e-10	0.485436	4.27573e-05	-1.78844e-10	-0.183671
132491073	chr5:132491073:T:C	0.00693749	10.2844	-1.19932	4.4966e-06	-1.45194	-0.983955
132491161	chr5:132491161:G:A	1.60826e-06	0.388761	0.326747	8.45799e-06	-1.49531	-0.308788
132491188	chr5:132491188:G:T	0.0361409	10.3412	0.394304	4.21576e-06	-1.50914	-0.991238
132491373	chr5:132491373:A:G	0.00632087	10.1892	-1.19726	4.39147e-06	-1.46876	-0.990783
132491499	chr5:132491499:T:C	0.0060738	10.1514	-1.19933	4.39435e-06	-1.47497	-0.983926
132491579	chr5:132491579:T:C	2.33875e-07	-1.78844e-10	-1.21261	1.55395e-05	-1.78844e-10	-1.19582
132492083	chr5:132492083:A:G	0.000818681	7.75128	-0.803231	5.92473e-06	-0.941446	-1.21863
132492133	chr5:132492133:C:G	0.0155564	10.0896	-0.197037	3.34954e-06	-1.55552	-1.17487
132492783	chr5:132492783:T:C	2.49805e-06	-1.78844e-10	1.15587	6.97992e-05	-1.78844e-10	0.306412
132493154	chr5:132493154:T:C	2.33552e-07	-1.78844e-10	-1.21399	1.56614e-05	-1.78844e-10	-1.18801
132493282	chr5:132493282:C:T	1.50877e-07	-1.65094	-2.61742e-10	7.37106e-05	0.360936	-2.61742e-10
132493336	chr5:132493336:C:T	1.4494e-06	-1.78844e-10	0.611503	5.08662e-05	-1.78844e-10	-0.010012
132493426	chr5:132493426:G:A	1.95669e-06	-1.78844e-10	0.911613	5.74367e-05	-1.78844e-10	0.111472
132493501	chr5:132493501:A:T	1.92349e-06	-1.78844e-10	0.8945	5.66781e-05	-1.78844e-10	0.0981765
132493605	chr5:132493605:G:A	0.0133366	10.0515	-0.312908	3.29911e-06	-1.55026	-1.1953
132493917	chr5:132493917:G:A	2.01058e-06	-1.78844e-10	0.938778	5.91683e-05	-1.78844e-10	0.141174
132494135	chr5:132494135:TGGGAACAAACTCTG:T	0.00765911	10.1936	-1.00959	3.64304e-06	-1.45251	-1.19388
132494408	chr5:132494408:G:A	2.52852e-07	-1.78844e-10	-1.13459	2.01964e-05	-1.78844e-10	-0.933709
132494990	chr5:132494990:T:C	0.00713835	10.1853	-1.07169	3.6964e-06	-1.44427	-1.18759
132495190	chr5:132495190:A:G	2.32782e-07	-1.78844e-10	-1.2173	1.54354e-05	-1.78844e-10	-1.20255
132495366	chr5:132495366:G:T	0.0251656	10.1386	0.234969	4.16502e-06	-1.51788	-0.99461
132495568	chr5:132495568:G:C	3.21146e-07	-1.78844e-10	-0.895503	2.56366e-05	-1.78844e-10	-0.69519
132495847	chr5:132495847:G:A	5.30701e-07	-1.78844e-10	-0.393201	2.43884e-05	-1.78844e-10	-0.745103
132496074	chr5:132496074:T:G	0.0350335	10.2985	0.405932	4.65408e-06	-1.48536	-0.91611
132496822	chr5:132496822:G:A	0.000523225	7.34338	-0.84301	5.40777e-06	-1.03445	-1.21693
132496890	chr5:132496890:T:C	3.7774e-07	-1.78844e-10	-0.733191	2.96843e-05	-1.78844e-10	-0.548591
132497907	chr5:132497907:C:T	3.01343e-06	2.01911	-0.675671	2.76896e-05	0.300206	-0.918362
132498015	chr5:132498015:T:C	3.76307e-07	-1.78844e-10	-0.736993	2.98292e-05	-1.78844e-10	-0.543723
132498471	chr5:132498471:A:T	1.86019e-06	-1.78844e-10	0.861035	5.82222e-05	-1.78844e-10	0.125055
132498491	chr5:132498491:C:T	2.38481e-06	-1.78844e-10	1.10947	6.65414e-05	-1.78844e-10	0.258614
132498731	chr5:132498731:G:A	1.94466e-06	-1.78844e-10	0.905445	0.000118582	-1.78844e-10	0.836393
132499703	chr5:132499703:G:A	0.00700271	10.2226	-1.12814	3.86584e-06	-1.42444	-1.16259
132499875	chr5:132499875:T:G	2.33226e-07	-1.21539	-2.61742e-10	1.29245e-05	-1.38009	-2.61742e-10
132501228	chr5:132501228:G:A	2.34771e-07	-1.78844e-10	-1.20879	1.6736e-05	-1.78844e-10	-1.12165
132501301	chr5:132501301:G:A	1.62259e-06	-1.78844e-10	0.724379	5.65787e-05	-1.78844e-10	0.0964215
132501325	chr5:132501325:C:A	3.80502e-07	-1.78844e-10	-0.725906	1.93114e-05	-1.78844e-10	-0.978514
132501399	chr5:132501399:T:C	9.52037e-08	-1.1754	-0.935981	3.56735e-06	-1.74768	-0.919704
132501840	chr5:132501840:A:C	2.59517e-07	-1.78844e-10	-1.10858	2.03881e-05	-1.78844e-10	-0.924258
132503346	chr5:132503346:A:G	2.33364e-07	-1.78844e-10	-1.2148	1.5391e-05	-1.78844e-10	-1.20543
132503354	chr5:132503354:G:C	2.32911e-07	-1.78844e-10	-1.21674	1.5208e-05	-1.78844e-10	-1.21739
132503926	chr5:132503926:G:A	1.93395e-07	-0.346771	-1.05589	5.10482e-06	-1.43471	-0.87432
132504243	chr5:132504243:C:T	2.8113e-07	-1.78844e-10	-1.02858	1.96411e-05	-1.78844e-10	-0.961585
132504390	chr5:132504390:G:A	1.13059e-07	-0.724947	-1.21454	5.05186e-06	-1.23556	-1.0839
132504704	chr5:132504704:C:T	1.3106e-07	-0.5906	-1.20114	3.87903e-06	-1.43165	-1.15198
132504749	chr5:132504749:C:CT	1.28629e-07	-0.666822	-1.14364	2.68616e-06	-1.79556	-1.15554
132504940	chr5:132504940:C:A	2.82981e-07	-1.78844e-10	-1.02202	1.97883e-05	-1.78844e-10	-0.954123
132505045	chr5:132505045:C:T	1.68007e-07	-1.78825	0.244859	8.30296e-06	-1.73707	-0.0855258
132505226	chr5:132505226:A:G	2.45591e-07	-1.78844e-10	-1.16373	1.6844e-05	-1.78844e-10	-1.11522
132505444	chr5:132505444:G:A	1.33231e-07	-0.603149	-1.17217	2.61422e-06	-1.79597	-1.18228
132505617	chr5:132505617:A:G	1.27804e-07	-0.611378	-1.20552	3.83344e-06	-1.43569	-1.15976
132506128	chr5:132506128:G:A	3.66751e-07	-1.78844e-10	-0.762715	2.219e-05	-1.78844e-10	-0.839569
132506367	chr5:132506367:T:G	3.61253e-07	-1.78844e-10	-0.777821	2.18756e-05	-1.78844e-10	-0.853841
132506529	chr5:132506529:C:G	1.21933e-07	-0.653513	-1.21041	3.93664e-06	-1.39872	-1.17017
132506588	chr5:132506588:C:A	1.34308e-07	-0.548312	-1.21895	4.71936e-06	-1.35859	-1.02895
132506635	chr5:132506635:C:A	1.25807e-07	-0.621304	-1.21135	3.85583e-06	-1.41721	-1.17242
132506735	chr5:132506735:G:A	2.41765e-07	-1.78844e-10	-1.17943	1.53652e-05	-1.78844e-10	-1.20711
132507285	chr5:132507285:G:T	8.87588e-08	-0.962553	-1.21892	2.60609e-06	-1.76335	-1.21801
132507546	chr5:132507546:A:C	2.50924e-07	-1.78844e-10	-1.14225	1.51854e-05	-1.78844e-10	-1.21888
132507614	chr5:132507614:T:C	1.70831e-07	-0.681872	-0.844852	4.88001e-06	-1.24383	-1.11024
132508016	chr5:132508016:C:T	2.35577e-07	-1.78844e-10	-1.20536	1.58305e-05	-1.78844e-10	-1.17728
132508112	chr5:132508112:A:G	3.56498e-07	-1.78844e-10	-0.79107	2.51734e-05	-1.78844e-10	-0.713424
132508266	chr5:132508266:T:C	1.45455e-07	-1.68753	-2.61742e-10	1.65466e-05	-1.13303	-2.61742e-10
132508365	chr5:132508365:C:T	1.27332e-07	-0.602366	-1.21823	4.75603e-06	-1.32727	-1.05253
132508447	chr5:132508447:G:C	2.78837e-07	-1.78844e-10	-1.03677	1.94512e-05	-1.78844e-10	-0.971301
132508759	chr5:132508759:G:A	2.34474e-07	-1.78844e-10	-1.21005	1.51847e-05	-1.78844e-10	-1.21892
132508888	chr5:132508888:C:T	1.15825e-07	-0.702757	-1.21256	4.01366e-06	-1.374	-1.17551
132509641	chr5:132509641:C:T	5.69703e-08	-1.44931	-1.17556	2.61937e-06	-1.79335	-1.18293
132509725	chr5:132509725:G:T	3.57365e-07	-1.78844e-10	-0.788642	2.16106e-05	-1.78844e-10	-0.866025
132509789	chr5:132509789:C:T	2.64482e-07	-1.78844e-10	-1.08963	1.69566e-05	-1.78844e-10	-1.10856
132510186	chr5:132510186:T:A	2.3469e-07	-1.78844e-10	-1.20913	1.57232e-05	-1.78844e-10	-1.18408
132510507	chr5:132510507:A:T	5.86537e-08	-1.55744	-1.0383	2.9845e-06	-1.77596	-1.06982
132510641	chr5:132510641:T:C	2.66876e-07	-1.78844e-10	-1.08062	1.81378e-05	-1.78844e-10	-1.04121
132511366	chr5:132511366:A:C	5.46699e-07	-0.363501	-2.61742e-10	1.64542e-05	-1.13863	-2.61742e-10
132512081	chr5:132512081:T:C	3.46318e-07	-1.78844e-10	-0.820043	1.83608e-05	-1.78844e-10	-1.029
132512179	chr5:132512179:A:G	8.51556e-08	-1.12543	-1.09749	4.32673e-06	-1.52723	-0.947167
132512200	chr5:132512200:A:G	9.47772e-08	-0.929947	-1.18592	2.65531e-06	-1.76763	-1.19502
132512570	chr5:132512570:T:C	2.56382e-07	-1.78844e-10	-1.12073	1.64707e-05	-1.78844e-10	-1.13763
132513399	chr5:132513399:T:G	8.99491e-08	-1.06004	-1.10812	4.08526e-06	-1.56862	-0.963205
132513817	chr5:132513817:A:G	2.39162e-07	-1.78844e-10	-1.19026	1.6213e-05	-1.78844e-10	-1.1534
132513844	chr5:132513844:G:C	6.97092e-08	-1.36859	-1.05448	5.06468e-06	-1.41211	-0.904806
132513881	chr5:132513881:G:A	2.55774e-07	-1.78844e-10	-1.12311	1.61541e-05	-1.78844e-10	-1.15704
132514149	chr5:132514149:G:C	2.59048e-07	-1.78844e-10	-1.11038	1.66292e-05	-1.78844e-10	-1.12805
132514164	chr5:132514164:G:A	1.49014e-07	-1.51551	-0.147848	5.84901e-06	-1.79186	-0.381077
132519988	chr5:132519988:AT:A	1.90428e-07	-1.74712	0.329002	8.46682e-06	-1.53374	-0.269315
132520324	chr5:132520324:A:T	5.52052e-08	-1.47779	-1.17855	2.62546e-06	-1.79213	-1.18183
132520350	chr5:132520350:G:A	3.93498e-07	-1.78844e-10	-0.692322	2.36121e-05	-1.78844e-10	-0.777453
132520361	chr5:132520361:T:G	6.35659e-08	-1.36235	-1.15297	4.32381e-06	-1.41647	-1.0586
132520731	chr5:132520731:C:T	3.95126e-07	-1.78844e-10	-0.688194	2.37017e-05	-1.78844e-10	-0.773665
132522519	chr5:132522519:C:T	1.34904e-07	-1.76283	-2.61742e-10	1.78321e-05	-1.05821	-2.61742e-10
132522647	chr5:132522647:G:A	4.15159e-07	-1.78844e-10	-0.638737	2.48022e-05	-1.78844e-10	-0.728281
132523300	chr5:132523300:C:G	1.35482e-07	-1.75856	-2.61742e-10	1.74814e-05	-1.07808	-2.61742e-10
132523669	chr5:132523669:A:T	5.69864e-08	-1.46655	-1.15804	2.67466e-06	-1.79331	-1.16208
132523819	chr5:132523819:G:A	2.15409e-07	-1.35735	0.0624939	1.55834e-05	-0.747406	-0.4456
132523843	chr5:132523843:T:C	2.50684e-07	-1.78774	0.64454	1.12981e-05	-1.79175	0.277169
132523879	chr5:132523879:G:A	2.32397e-07	-1.78844e-10	-1.21895	1.53012e-05	-1.78844e-10	-1.21128
132523949	chr5:132523949:G:A	1.15509e-06	-1.78844e-10	0.384535	6.44266e-05	-1.78844e-10	0.226315
132524013	chr5:132524013:T:C	1.32348e-07	-0.56303	-1.21894	4.72809e-06	-1.35153	-1.03416
132524107	chr5:132524107:C:T	2.81937e-07	-1.79532	0.769602	1.2812e-05	-1.7789	0.390069
132524558	chr5:132524558:G:C	3.55311e-07	-1.78844e-10	-0.794405	2.13825e-05	-1.78844e-10	-0.876637
132524628	chr5:132524628:C:A	5.74254e-08	-1.57657	-1.04034	2.99683e-06	-1.7698	-1.07186
132525954	chr5:132525954:G:A	5.22599e-08	-1.5183	-1.19287	2.6048e-06	-1.78324	-1.19861
132526339	chr5:132526339:T:G	1.67765e-07	-0.332123	-1.21271	3.3346e-06	-1.5678	-1.16706
132526877	chr5:132526877:C:T	2.47863e-07	-1.78844e-10	-1.15452	1.59747e-05	-1.78844e-10	-1.1682
132527166	chr5:132527166:C:T	2.33126e-07	-1.78844e-10	-1.21582	1.54599e-05	-1.78844e-10	-1.20096
132527285	chr5:132527285:T:G	1.47006e-07	-0.458023	-1.2189	3.40302e-06	-1.51469	-1.19986
132527552	chr5:132527552:A:G	1.30565e-07	-0.608655	-1.18687	4.29432e-06	-1.3281	-1.15382
132527611	chr5:132527611:A:T	2.07427e-05	-1.78844e-10	3.27255	0.000794814	-1.78844e-10	2.7389
132527908	chr5:132527908:A:G	5.49497e-08	-1.44204	-1.21894	2.52338e-06	-1.79509	-1.21852
132528059	chr5:132528059:T:C	1.22513e-07	-0.700379	-1.1588	2.65066e-06	-1.79378	-1.17063
132528460	chr5:132528460:C:T	6.24867e-07	-1.45812	1.22826	1.82071e-05	-1.79568	0.758286
132528814	chr5:132528814:A:C	5.06318e-08	-1.52416	-1.21866	2.55517e-06	-1.78265	-1.21845
132530099	chr5:132530099:T:C	7.42167e-07	-1.44865	1.39082	2.1065e-05	-1.79592	0.904327
132530323	chr5:132530323:G:T	1.75808e-05	-1.78844e-10	3.10716	0.000680599	-1.78844e-10	2.58376
132530535	chr5:132530535:C:T	3.30259e-07	-1.78844e-10	-0.867522	1.90711e-05	-1.78844e-10	-0.991036
132530582	chr5:132530582:G:A	2.67842e-07	-1.78844e-10	-1.077	1.65286e-05	-1.78844e-10	-1.13412
132530716	chr5:132530716:A:G	1.37451e-07	-0.578606	-1.16552	4.07814e-06	-1.35814	-1.17543
132530794	chr5:132530794:C:T	4.78069e-07	-0.497643	-2.61742e-10	8.65561e-06	-1.781	-2.61742e-10
132531104	chr5:132531104:G:A	2.34142e-07	-1.78844e-10	-1.21147	1.51873e-05	-1.78844e-10	-1.21875
132531701	chr5:132531701:A:G	2.33074e-07	-1.78844e-10	-1.21604	1.54516e-05	-1.78844e-10	-1.2015
132532010	chr5:132532010:A:G	1.15696e-07	-0.792247	-1.12418	2.74365e-06	-1.78584	-1.14408
132532143	chr5:132532143:A:G	1.5126e-07	-0.487301	-1.1611	3.8798e-06	-1.40408	-1.17934
132532237	chr5:132532237:G:A	2.52476e-07	-1.78844e-10	-1.13608	1.6242e-05	-1.78844e-10	-1.15161
132532645	chr5:132532645:A:G	6.14301e-07	-1.78844e-10	-0.246914	3.277e-05	-1.78844e-10	-0.449698
132532994	chr5:132532994:T:G	1.48167e-07	-1.66906	-2.61742e-10	1.10522e-05	-1.53658	-2.61742e-10
132533430	chr5:132533430:TCTTC:T	2.47135e-07	-1.78844e-10	-1.15746	1.59346e-05	-1.78844e-10	-1.17072
132533775	chr5:132533775:AG:A	2.85263e-07	-1.78844e-10	-1.01399	1.80564e-05	-1.78844e-10	-1.04571
132534220	chr5:132534220:T:G	2.46939e-07	-1.78844e-10	-1.15826	1.59233e-05	-1.78844e-10	-1.17143
132534441	chr5:132534441:T:G	2.42328e-07	-1.78844e-10	-1.17711	1.65184e-05	-1.78844e-10	-1.13473
132534893	chr5:132534893:A:G	2.34979e-07	-1.78844e-10	-1.2079	1.55616e-05	-1.78844e-10	-1.1944
132534936	chr5:132534936:T:A	2.86605e-07	-1.78844e-10	-1.00929	1.99999e-05	-1.78844e-10	-0.943484
132534997	chr5:132534997:T:C	4.02172e-08	-1.77883	-1.19427	2.91238e-06	-1.67015	-1.20009
132535890	chr5:132535890:C:T	3.62598e-07	-1.78844e-10	-0.774104	2.5639e-05	-1.78844e-10	-0.695095
132536518	chr5:132536518:G:A	3.37878e-07	-1.78844e-10	-0.844712	2.0509e-05	-1.78844e-10	-0.918347
132536582	chr5:132536582:G:A	3.90263e-07	-1.78844e-10	-0.700577	3.13627e-05	-1.78844e-10	-0.493591
132536610	chr5:132536610:T:A	1.30869e-07	-1.7932	-2.61742e-10	8.65602e-06	-1.78096	-2.61742e-10
132536691	chr5:132536691:C:T	4.69174e-07	-0.648405	0.13198	9.5398e-06	-1.22286	-0.460881
132537173	chr5:132537173:A:C	4.17357e-08	-1.77271	-1.16333	7.39163e-06	-0.73058	-1.20828
132537437	chr5:132537437:C:T	2.35685e-07	-1.78844e-10	-1.2049	1.57593e-05	-1.78844e-10	-1.18178
132537487	chr5:132537487:A:G	2.60528e-07	-1.78844e-10	-1.10469	1.7872e-05	-1.78844e-10	-1.05597
132537889	chr5:132537889:G:A	3.00691e-07	-1.78844e-10	-0.961314	2.10167e-05	-1.78844e-10	-0.893896
132538033	chr5:132538033:A:T	2.32433e-07	-1.78844e-10	-1.2188	1.52171e-05	-1.78844e-10	-1.21679
132538100	chr5:132538100:A:C	2.62605e-07	-1.78844e-10	-1.09675	1.68867e-05	-1.78844e-10	-1.11268
132538330	chr5:132538330:T:A	6.68168e-08	-1.69021	-0.775238	3.62182e-06	-1.78511	-0.867125
132539037	chr5:132539037:C:T	2.5051e-07	-1.78844e-10	-1.1439	1.70009e-05	-1.78844e-10	-1.10595
132539091	chr5:132539091:A:C	4.46137e-07	-1.78844e-10	-0.566772	4.24913e-05	-1.78844e-10	-0.189912
132539646	chr5:132539646:C:T	2.32552e-07	-1.78844e-10	-1.21828	1.54244e-05	-1.78844e-10	-1.20326
132541006	chr5:132541006:A:G	1.3057e-07	-1.79549	-2.61742e-10	9.86983e-06	-1.64973	-2.61742e-10
132541024	chr5:132541024:T:C	2.46044e-07	-1.78844e-10	-1.16189	1.58263e-05	-1.78844e-10	-1.17754
132542435	chr5:132542435:C:T	2.57824e-07	-1.78844e-10	-1.11512	2.07477e-05	-1.78844e-10	-0.906778
132542856	chr5:132542856:C:T	2.364e-07	-1.78844e-10	-1.20187	1.52246e-05	-1.78844e-10	-1.2163
132542905	chr5:132542905:A:C	4.77681e-07	-1.78844e-10	-0.498456	4.63385e-05	-1.78844e-10	-0.103238
132543691	chr5:132543691:C:G	2.36815e-07	-1.78844e-10	-1.20012	1.60155e-05	-1.78844e-10	-1.16566
132543724	chr5:132543724:C:T	3.26796e-07	-1.78844e-10	-0.878063	1.96314e-05	-1.78844e-10	-0.962082
132544224	chr5:132544224:A:G	4.60186e-08	-1.66973	-1.16862	2.58129e-06	-1.7729	-1.21803
132544493	chr5:132544493:C:T	2.43438e-07	-1.78844e-10	-1.17254	1.65743e-05	-1.78844e-10	-1.13136
132544495	chr5:132544495:C:T	6.53833e-08	-1.78718	-0.699955	6.03139e-06	-1.64357	-0.498669
132544560	chr5:132544560:C:T	2.48635e-07	-1.78844e-10	-1.15141	1.62664e-05	-1.78844e-10	-1.15011
132545030	chr5:132545030:G:A	3.825e-07	-1.78844e-10	-0.72067	1.98345e-05	-1.78844e-10	-0.951787
132545469	chr5:132545469:A:G	4.62421e-07	-1.78844e-10	-0.530922	4.45777e-05	-1.78844e-10	-0.141977
132545557	chr5:132545557:G:A	2.37784e-07	-1.78844e-10	-1.19604	1.53392e-05	-1.78844e-10	-1.2088
132545783	chr5:132545783:G:C	2.40666e-07	-1.78844e-10	-1.18399	1.63185e-05	-1.78844e-10	-1.14691
132546511	chr5:132546511:T:C	2.80001e-07	-1.78844e-10	-1.03261	2.35975e-05	-1.78844e-10	-0.778069
132546562	chr5:132546562:A:G	2.46407e-07	-1.78844e-10	-1.16041	1.61168e-05	-1.78844e-10	-1.15935
132546634	chr5:132546634:T:C	2.32468e-07	-1.78844e-10	-1.21864	1.52692e-05	-1.78844e-10	-1.21337
132546867	chr5:132546867:T:C	2.3765e-07	-1.78844e-10	-1.1966	1.58675e-05	-1.78844e-10	-1.17494
132547787	chr5:132547787:C:T	3.23161e-07	-1.78844e-10	-0.889247	2.60561e-05	-1.78844e-10	-0.678961
132548025	chr5:132548025:C:T	2.36242e-07	-1.78844e-10	-1.20254	1.53223e-05	-1.78844e-10	-1.2099
132548075	chr5:132548075:A:T	9.3324e-08	-1.11715	-1.01417	3.65579e-06	-1.7296	-0.913304
132548505	chr5:132548505:C:T	2.37284e-07	-1.78844e-10	-1.19814	1.53757e-05	-1.78844e-10	-1.20642
132548729	chr5:132548729:C:T	2.34701e-07	-1.78844e-10	-1.20909	1.55743e-05	-1.78844e-10	-1.19359
132549181	chr5:132549181:G:A	7.84209e-08	-1.08936	-1.21595	3.03235e-06	-1.63104	-1.19883
132549244	chr5:132549244:C:T	8.28951e-08	-1.04395	-1.20587	2.73332e-06	-1.7526	-1.18109
132549258	chr5:132549258:C:T	2.35674e-07	-1.78844e-10	-1.20495	1.56764e-05	-1.78844e-10	-1.18706
132549548	chr5:132549548:G:C	1.07918e-07	-1.01442	-0.971606	3.15346e-06	-1.64942	-1.14129
132549625	chr5:132549625:T:C	7.09474e-08	-1.78708	-0.618376	4.88758e-06	-1.73443	-0.618086
132549822	chr5:132549822:ATC:A	2.43507e-07	-1.78844e-10	-1.17225	1.55486e-05	-1.78844e-10	-1.19524
132550513	chr5:132550513:G:A	2.32897e-07	-1.78844e-10	-1.2168	1.54313e-05	-1.78844e-10	-1.20281
132550623	chr5:132550623:G:GA	4.80417e-07	-1.78844e-10	-0.492744	3.13276e-05	-1.78844e-10	-0.494711
132551253	chr5:132551253:G:A	2.38882e-07	-1.78844e-10	-1.19143	1.64073e-05	-1.78844e-10	-1.14149
132551535	chr5:132551535:T:C	2.3372e-07	-1.78844e-10	-1.21328	1.51851e-05	-1.78844e-10	-1.21889
132551553	chr5:132551553:C:T	1.38779e-07	-1.73452	-2.61742e-10	1.15447e-05	-1.49299	-2.61742e-10
132551850	chr5:132551850:G:C	3.23786e-07	-1.78844e-10	-0.887316	1.79786e-05	-1.78844e-10	-1.05003
132552162	chr5:132552162:A:G	2.81127e-07	-1.78844e-10	-1.02859	1.62989e-05	-1.78844e-10	-1.14811
132552321	chr5:132552321:T:C	2.34849e-07	-1.78844e-10	-1.20846	1.55915e-05	-1.78844e-10	-1.19248
132552389	chr5:132552389:C:T	2.38546e-07	-1.78844e-10	-1.19283	1.57942e-05	-1.78844e-10	-1.17957
132552977	chr5:132552977:G:A	1.86827e-07	-1.43722	-2.61742e-10	8.81762e-06	-1.76246	-2.61742e-10
132553186	chr5:132553186:T:A	3.29283e-07	-1.78844e-10	-0.87048	2.04717e-05	-1.78844e-10	-0.92017
132553417	chr5:132553417:A:G	8.13473e-08	-1.51641	-0.752265	6.08077e-06	-1.34657	-0.787508
132553702	chr5:132553702:C:T	2.32455e-07	-1.78844e-10	-1.2187	1.5213e-05	-1.78844e-10	-1.21706
132554297	chr5:132554297:G:A	7.26574e-08	-1.51605	-0.865594	5.34402e-06	-1.36715	-0.896082
132554495	chr5:132554495:A:G	2.34832e-07	-1.78844e-10	-1.20853	1.55898e-05	-1.78844e-10	-1.1926
132555638	chr5:132555638:C:G	1.8152e-07	-1.46603	-2.61742e-10	8.70421e-06	-1.7754	-2.61742e-10
132555774	chr5:132555774:C:T	1.30665e-07	-1.79476	-2.61742e-10	8.55032e-06	-1.79324	-2.61742e-10
132556095	chr5:132556095:G:T	2.34507e-07	-1.78844e-10	-1.20992	1.55514e-05	-1.78844e-10	-1.19506
132556502	chr5:132556502:C:T	2.4008e-07	-1.78844e-10	-1.18643	1.63183e-05	-1.78844e-10	-1.14692
132557287	chr5:132557287:G:A	9.16755e-08	-1.4448	-0.704349	6.77868e-06	-1.27822	-0.747214
132558090	chr5:132558090:G:A	3.75654e-07	-1.78844e-10	-0.738731	3.42125e-05	-1.78844e-10	-0.406621
132558292	chr5:132558292:T:A	2.40533e-07	-1.78844e-10	-1.18454	1.53301e-05	-1.78844e-10	-1.2094
132558356	chr5:132558356:GTT:G	2.35086e-07	-1.78844e-10	-1.20745	1.55099e-05	-1.78844e-10	-1.19773
132558476	chr5:132558476:C:T	2.58658e-07	-1.78844e-10	-1.11189	1.66483e-05	-1.78844e-10	-1.1269
132558541	chr5:132558541:T:G	1.45499e-06	-1.78844e-10	0.615355	7.41917e-05	-1.78844e-10	0.367441
132558660	chr5:132558660:G:A	2.66149e-07	-1.78844e-10	-1.08334	1.71016e-05	-1.78844e-10	-1.10004
132559570	chr5:132559570:T:C	3.15272e-07	-1.78844e-10	-0.913962	2.17528e-05	-1.78844e-10	-0.85947
132559643	chr5:132559643:C:T	2.36439e-07	-1.78844e-10	-1.20171	1.5321e-05	-1.78844e-10	-1.20999
132559851	chr5:132559851:G:A	2.3375e-07	-1.78844e-10	-1.21315	1.51856e-05	-1.78844e-10	-1.21886
132560126	chr5:132560126:C:T	4.45416e-07	-1.78844e-10	-0.56839	2.04365e-05	-1.78844e-10	-0.921888
132560157	chr5:132560157:C:T	1.026e-07	-1.05815	-0.978416	3.11767e-06	-1.65866	-1.14347
132560426	chr5:132560426:A:G	2.35216e-07	-1.78844e-10	-1.2069	1.5622e-05	-1.78844e-10	-1.19053
132560437	chr5:132560437:T:C	4.30942e-07	-1.78844e-10	-0.601425	3.94724e-05	-1.78844e-10	-0.263611
132561027	chr5:132561027:T:C	3.83067e-07	-1.78844e-10	-0.719188	3.50944e-05	-1.78844e-10	-0.38117
132561216	chr5:132561216:G:A	2.36394e-07	-1.78844e-10	-1.2019	1.56221e-05	-1.78844e-10	-1.19052
132561221	chr5:132561221:C:G	3.09706e-07	-1.78844e-10	-0.931777	2.31891e-05	-1.78844e-10	-0.79553
132561479	chr5:132561479:C:CA	1.01856e-07	-1.07599	-0.967848	3.16113e-06	-1.65032	-1.13797
132561657	chr5:132561657:C:T	6.52438e-08	-1.56769	-0.921579	4.75491e-06	-1.42795	-0.952088
132561744	chr5:132561744:G:A	2.721e-07	-1.78844e-10	-1.06123	1.98294e-05	-1.78844e-10	-0.952044
132562313	chr5:132562313:C:T	6.81988e-08	-1.52076	-0.924207	5.02931e-06	-1.36919	-0.954734
132563310	chr5:132563310:A:G	2.35946e-07	-1.78844e-10	-1.2038	1.56812e-05	-1.78844e-10	-1.18675
132563994	chr5:132563994:C:T	6.34374e-08	-1.62246	-0.894886	4.55122e-06	-1.49725	-0.926562
132564069	chr5:132564069:T:C	2.61632e-07	-1.78844e-10	-1.10046	1.56394e-05	-1.78844e-10	-1.18942
132564077	chr5:132564077:A:G	2.90696e-07	-1.78844e-10	-0.995122	1.64387e-05	-1.78844e-10	-1.13957
132564311	chr5:132564311:A:AGGAG	2.35293e-07	-1.78844e-10	-1.20657	1.57853e-05	-1.78844e-10	-1.18013
132564399	chr5:132564399:G:T	7.02135e-08	-1.49197	-0.923886	5.21876e-06	-1.33256	-0.954391
132564657	chr5:132564657:G:A	2.34153e-07	-1.78844e-10	-1.21142	1.55087e-05	-1.78844e-10	-1.19781
132564905	chr5:132564905:G:A	5.98618e-08	-1.35656	-1.2188	3.31076e-06	-1.54616	-1.19587
132565189	chr5:132565189:A:G	2.69116e-07	-1.78844e-10	-1.07226	1.9542e-05	-1.78844e-10	-0.966646
132565501	chr5:132565501:T:C	6.4299e-08	-1.55838	-0.945473	4.70254e-06	-1.41616	-0.974953
132565533	chr5:132565533:A:G	6.1291e-08	-1.35796	-1.1938	3.08975e-06	-1.65537	-1.15575
132566210	chr5:132566210:A:G	2.33234e-07	-1.78844e-10	-1.21536	1.54857e-05	-1.78844e-10	-1.19929
132566506	chr5:132566506:G:A	2.50424e-07	-1.78844e-10	-1.14424	1.61248e-05	-1.78844e-10	-1.15885
132567017	chr5:132567017:A:G	2.52552e-07	-1.78844e-10	-1.13578	1.53967e-05	-1.78844e-10	-1.20506
132567239	chr5:132567239:G:A	1.40501e-07	-1.72219	-2.61742e-10	8.54785e-06	-1.79353	-2.61742e-10
132567334	chr5:132567334:T:G	5.71284e-08	-1.71264	-0.909458	3.19806e-06	-1.79126	-0.985408
132567377	chr5:132567377:T:C	2.3758e-07	-1.78844e-10	-1.1969	1.57215e-05	-1.78844e-10	-1.18418
132567623	chr5:132567623:A:G	2.35152e-07	-1.78844e-10	-1.20717	1.57665e-05	-1.78844e-10	-1.18132
132567707	chr5:132567707:A:C	5.1673e-08	-1.75155	-0.970914	1.08848e-05	-0.539624	-1.01222
132568177	chr5:132568177:T:A	1.40946e-07	-1.71902	-2.61742e-10	8.55321e-06	-1.7929	-2.61742e-10
132568325	chr5:132568325:C:T	2.33901e-07	-1.78844e-10	-1.2125	1.54838e-05	-1.78844e-10	-1.19942
132568502	chr5:132568502:A:T	2.34262e-07	-1.78844e-10	-1.21096	1.69497e-05	-1.78844e-10	-1.10896
132568554	chr5:132568554:T:C	6.69771e-08	-1.24417	-1.21888	2.70699e-06	-1.73031	-1.21306
132569065	chr5:132569065:G:A	6.77304e-08	-1.52636	-0.925503	4.9914e-06	-1.37587	-0.955625
132569425	chr5:132569425:G:T	6.4869e-08	-1.35947	-1.13556	3.31403e-06	-1.6767	-1.06434
132569550	chr5:132569550:TA:T	6.74565e-08	-1.5312	-0.924717	4.96415e-06	-1.38199	-0.954984
132569970	chr5:132569970:T:C	2.36759e-07	-1.78844e-10	-1.20035	1.56545e-05	-1.78844e-10	-1.18845
132569985	chr5:132569985:G:A	3.41378e-07	-1.78844e-10	-0.834408	3.20525e-05	-1.78844e-10	-0.471836
132570042	chr5:132570042:T:C	2.07812e-07	-1.33077	-2.61742e-10	8.87855e-06	-1.75557	-2.61742e-10
132570118	chr5:132570118:G:A	6.53603e-08	-1.32036	-1.16712	3.07326e-06	-1.69942	-1.11705
132570898	chr5:132570898:T:C	4.18669e-08	-1.75919	-1.17371	2.8184e-06	-1.79305	-1.10999
132571068	chr5:132571068:G:A	7.10994e-08	-1.27286	-1.13046	3.16815e-06	-1.71878	-1.06728
132571721	chr5:132571721:AAAAT:A	3.04961e-07	-1.78844e-10	-0.947216	2.27414e-05	-1.78844e-10	-0.815026
132571727	chr5:132571727:A:G	2.50436e-07	-1.78844e-10	-1.1442	1.71325e-05	-1.78844e-10	-1.09823
132571757	chr5:132571757:A:C	2.32398e-07	-1.78844e-10	-1.21895	1.53044e-05	-1.78844e-10	-1.21107
132571816	chr5:132571816:C:T	3.72506e-07	-1.78844e-10	-0.747145	3.38536e-05	-1.78844e-10	-0.417166
132571937	chr5:132571937:G:T	2.56641e-07	-1.78844e-10	-1.11972	1.55041e-05	-1.78844e-10	-1.19811
132571959	chr5:132571959:A:G	2.87801e-07	-1.78844e-10	-1.00513	1.63931e-05	-1.78844e-10	-1.14235
132572304	chr5:132572304:T:C	3.51259e-07	-0.805876	-2.61742e-10	2.46486e-05	-0.734493	-2.61742e-10
132572420	chr5:132572420:A:T	6.82515e-08	-1.23396	-1.21024	3.11314e-06	-1.5988	-1.20478
132572746	chr5:132572746:A:G	3.05518e-07	-1.78844e-10	-0.945392	1.85705e-05	-1.78844e-10	-1.01764
132573604	chr5:132573604:A:G	2.50532e-07	-1.78844e-10	-1.14381	1.63925e-05	-1.78844e-10	-1.14239
132573657	chr5:132573657:T:C	2.65201e-07	-1.78844e-10	-1.08691	1.69097e-05	-1.78844e-10	-1.11133
132574327	chr5:132574327:C:T	2.34377e-07	-1.78844e-10	-1.21047	1.69566e-05	-1.78844e-10	-1.10855
132574355	chr5:132574355:C:A	1.94116e-07	-1.39894	-2.61742e-10	8.56441e-06	-1.7916	-2.61742e-10
132574695	chr5:132574695:C:T	2.70258e-07	-1.78844e-10	-1.06802	1.59132e-05	-1.78844e-10	-1.17206
132575175	chr5:132575175:T:C	3.24864e-07	-1.78844e-10	-0.883993	2.00901e-05	-1.78844e-10	-0.938986
132575208	chr5:132575208:G:A	2.34234e-07	-1.78844e-10	-1.21108	1.55204e-05	-1.78844e-10	-1.19706
132575733	chr5:132575733:G:A	3.41193e-07	-1.78844e-10	-0.83495	2.94013e-05	-1.78844e-10	-0.558173
132576155	chr5:132576155:G:C	6.05409e-08	-1.44	-1.12408	3.52343e-06	-1.62983	-1.04995
132576565	chr5:132576565:A:G	2.37024e-07	-1.78844e-10	-1.19924	1.58043e-05	-1.78844e-10	-1.17893
132576757	chr5:132576757:A:G	2.45914e-07	-1.78844e-10	-1.16242	1.65913e-05	-1.78844e-10	-1.13033
132576810	chr5:132576810:C:CT	2.46332e-07	-1.78844e-10	-1.16072	1.66266e-05	-1.78844e-10	-1.12821
132576866	chr5:132576866:CTGTT:C	7.46935e-08	-1.13537	-1.21864	2.81591e-06	-1.69101	-1.21291
132577114	chr5:132577114:G:A	3.26817e-07	-1.78844e-10	-0.877998	1.77127e-05	-1.78844e-10	-1.06493
132577225	chr5:132577225:A:G	2.34925e-07	-1.78844e-10	-1.20813	1.55995e-05	-1.78844e-10	-1.19197
132577367	chr5:132577367:T:A	4.10032e-07	-1.78844e-10	-0.651164	3.4644e-05	-1.78844e-10	-0.394088
132577386	chr5:132577386:A:G	2.39937e-07	-1.78844e-10	-1.18702	1.53088e-05	-1.78844e-10	-1.21078
132577636	chr5:132577636:G:A	5.66395e-08	-1.47759	-1.1531	3.49443e-06	-1.58614	-1.1019
132577955	chr5:132577955:C:T	2.51125e-07	-1.78844e-10	-1.14145	1.69906e-05	-1.78844e-10	-1.10655
132578048	chr5:132578048:C:T	2.36951e-07	-1.78844e-10	-1.19954	1.58011e-05	-1.78844e-10	-1.17913
132578055	chr5:132578055:C:T	3.02809e-07	-1.78844e-10	-0.954296	2.04398e-05	-1.78844e-10	-0.921727
132578109	chr5:132578109:A:G	4.47639e-07	-1.78844e-10	-0.563412	2.85055e-05	-1.78844e-10	-0.589116
132578180	chr5:132578180:C:T	2.39277e-07	-1.78844e-10	-1.18978	1.5941e-05	-1.78844e-10	-1.17032
132579022	chr5:132579022:T:C	3.05376e-07	-1.78844e-10	-0.945855	1.69484e-05	-1.78844e-10	-1.10904
132579521	chr5:132579521:G:A	7.53678e-08	-1.26866	-1.07636	4.14556e-06	-1.57272	-0.944451
132579587	chr5:132579587:A:G	1.45842e-07	-1.68487	-2.61742e-10	9.35358e-06	-1.70345	-2.61742e-10
132579625	chr5:132579625:T:C	6.54372e-08	-1.26779	-1.21852	2.80357e-06	-1.69987	-1.20845
132579882	chr5:132579882:C:T	7.42301e-07	-1.78844e-10	-0.0576433	5.15203e-05	-1.78844e-10	0.00276408
132580361	chr5:132580361:T:C	9.78634e-07	-1.78844e-10	0.218759	6.48248e-05	-1.78844e-10	0.232476
132580374	chr5:132580374:A:C	2.37898e-07	-1.78844e-10	-1.19556	1.57481e-05	-1.78844e-10	-1.18249
132580419	chr5:132580419:G:C	4.51456e-08	-1.69723	-1.16028	2.91701e-06	-1.7918	-1.07685
132580912	chr5:132580912:C:T	7.29149e-07	-1.78844e-10	-0.0755205	4.80627e-05	-1.78844e-10	-0.0667045
132580932	chr5:132580932:T:G	2.37452e-07	-1.78844e-10	-1.19743	1.60684e-05	-1.78844e-10	-1.16236
132581340	chr5:132581340:G:A	2.65092e-07	-1.78844e-10	-1.08732	1.69034e-05	-1.78844e-10	-1.11169
132581494	chr5:132581494:G:A	1.30788e-07	-1.79382	-2.61742e-10	8.52705e-06	-1.79597	-2.61742e-10
132582752	chr5:132582752:T:G	7.39732e-08	-1.28009	-1.08361	4.1195e-06	-1.56735	-0.956133
132583454	chr5:132583454:G:C	2.38819e-07	-1.78844e-10	-1.19169	1.52745e-05	-1.78844e-10	-1.21302
132583505	chr5:132583505:A:C	2.35946e-07	-1.78844e-10	-1.2038	1.56812e-05	-1.78844e-10	-1.18675
132583808	chr5:132583808:C:T	2.66074e-07	-1.78844e-10	-1.08362	1.57785e-05	-1.78844e-10	-1.18056
132584189	chr5:132584189:T:A	6.9296e-08	-1.2141	-1.21491	2.79656e-06	-1.7177	-1.19312
132584538	chr5:132584538:G:A	8.17521e-08	-1.24404	-1.01966	4.69099e-06	-1.57895	-0.814615
132584858	chr5:132584858:C:G	6.68923e-08	-1.37746	-1.08685	4.43391e-06	-1.49176	-0.95817
132585107	chr5:132585107:A:G	3.2291e-07	-1.78844e-10	-0.890023	2.44002e-05	-1.78844e-10	-0.744621
132585504	chr5:132585504:A:G	2.56043e-07	-1.78844e-10	-1.12205	1.67865e-05	-1.78844e-10	-1.11863
132585763	chr5:132585763:C:T	2.4629e-07	-1.78844e-10	-1.16089	1.55411e-05	-1.78844e-10	-1.19572
132585908	chr5:132585908:T:C	2.34369e-07	-1.78844e-10	-1.2105	1.54415e-05	-1.78844e-10	-1.20215
132586164	chr5:132586164:TATGAG:T	3.04878e-07	-1.78844e-10	-0.947487	1.69275e-05	-1.78844e-10	-1.11027
132586193	chr5:132586193:T:C	8.25639e-08	-1.13527	-1.11856	3.32662e-06	-1.66754	-1.06971
132586266	chr5:132586266:T:C	4.25131e-08	-1.76723	-1.15036	2.9281e-06	-1.79006	-1.07479
132586433	chr5:132586433:C:T	4.11068e-08	-1.77028	-1.18094	2.7997e-06	-1.78857	-1.12113
132586436	chr5:132586436:T:G	2.36087e-07	-1.78844e-10	-1.2032	1.73808e-05	-1.78844e-10	-1.08384
132586591	chr5:132586591:C:G	2.67821e-07	-1.78844e-10	-1.07708	1.75706e-05	-1.78844e-10	-1.07299
132586718	chr5:132586718:T:C	2.39055e-07	-1.78844e-10	-1.19071	1.59422e-05	-1.78844e-10	-1.17024
132586982	chr5:132586982:A:G	2.34762e-07	-1.78844e-10	-1.20882	1.70758e-05	-1.78844e-10	-1.10155
132587186	chr5:132587186:C:A	7.35938e-08	-1.44759	-0.921252	5.45112e-06	-1.28768	-0.955713
132587188	chr5:132587188:T:C	2.43042e-07	-1.78844e-10	-1.17417	1.5419e-05	-1.78844e-10	-1.20361
132587499	chr5:132587499:C:T	2.47263e-07	-1.78844e-10	-1.15695	1.5393e-05	-1.78844e-10	-1.2053
132588903	chr5:132588903:T:C	2.38375e-07	-1.78844e-10	-1.19356	1.59238e-05	-1.78844e-10	-1.1714
132589049	chr5:132589049:A:G	2.66274e-07	-1.78844e-10	-1.08287	1.86898e-05	-1.78844e-10	-1.01124
132589108	chr5:132589108:A:C	2.40561e-07	-1.78844e-10	-1.18442	1.55298e-05	-1.78844e-10	-1.19645
132589482	chr5:132589482:A:C	6.91586e-08	-1.32765	-1.10335	4.14124e-06	-1.5343	-0.983915
132589495	chr5:132589495:T:C	5.45327e-08	-1.45184	-1.21675	3.13254e-06	-1.57868	-1.21868
132589589	chr5:132589589:T:A	2.65508e-07	-1.78844e-10	-1.08575	1.69273e-05	-1.78844e-10	-1.11028
132590355	chr5:132590355:A:C	3.04275e-07	-1.78844e-10	-0.949466	2.26955e-05	-1.78844e-10	-0.817045
132590427	chr5:132590427:G:A	5.44855e-07	-1.78844e-10	-0.36688	2.35573e-05	-1.78844e-10	-0.779775
132590946	chr5:132590946:C:A	3.12571e-07	-1.78844e-10	-0.922566	2.34441e-05	-1.78844e-10	-0.784592
132591021	chr5:132591021:C:G	3.08586e-07	-1.78844e-10	-0.935399	2.30822e-05	-1.78844e-10	-0.80015
132592056	chr5:132592056:T:C	2.38918e-07	-1.78844e-10	-1.19128	1.58343e-05	-1.78844e-10	-1.17704
132592347	chr5:132592347:T:C	5.91114e-08	-1.44728	-1.14069	4.45146e-06	-1.44885	-0.997134
132592659	chr5:132592659:C:A	7.89672e-08	-1.52247	-0.775891	5.7547e-06	-1.37259	-0.816609
132592687	chr5:132592687:T:G	2.32897e-07	-1.78844e-10	-1.2168	1.52955e-05	-1.78844e-10	-1.21166
132592868	chr5:132592868:C:G	2.38775e-07	-1.78844e-10	-1.19188	1.52727e-05	-1.78844e-10	-1.21314
132592946	chr5:132592946:T:G	2.49159e-07	-1.78844e-10	-1.14931	1.63016e-05	-1.78844e-10	-1.14795
132593277	chr5:132593277:T:G	2.45838e-07	-1.78844e-10	-1.16273	1.65194e-05	-1.78844e-10	-1.13467
132593642	chr5:132593642:C:A	2.37777e-07	-1.78844e-10	-1.19607	1.5738e-05	-1.78844e-10	-1.18314
132593885	chr5:132593885:G:T	3.09547e-07	-1.78844e-10	-0.932287	1.70931e-05	-1.78844e-10	-1.10054
132593902	chr5:132593902:G:T	7.47881e-08	-1.29469	-1.05805	4.16588e-06	-1.59038	-0.921906
132593951	chr5:132593951:A:G	2.6562e-07	-1.78844e-10	-1.08533	1.69338e-05	-1.78844e-10	-1.1099
132594227	chr5:132594227:A:G	2.37917e-07	-1.78844e-10	-1.19548	1.52493e-05	-1.78844e-10	-1.21468
132594676	chr5:132594676:A:C	2.66257e-07	-1.78844e-10	-1.08294	1.81573e-05	-1.78844e-10	-1.04014
132595074	chr5:132595074:A:C	2.54649e-07	-1.78844e-10	-1.12751	1.54554e-05	-1.78844e-10	-1.20125
132595508	chr5:132595508:G:A	2.58062e-07	-1.78844e-10	-1.1142	1.61919e-05	-1.78844e-10	-1.1547
132595628	chr5:132595628:C:T	2.39857e-07	-1.78844e-10	-1.18736	1.51863e-05	-1.78844e-10	-1.21881
132596106	chr5:132596106:G:A	1.30709e-07	-1.79442	-2.61742e-10	9.40146e-06	-1.69835	-2.61742e-10
132596228	chr5:132596228:CA:C	6.22837e-08	-1.32554	-1.21016	2.81287e-06	-1.68685	-1.21815
132596243	chr5:132596243:A:C	2.63733e-07	-1.78844e-10	-1.09246	1.79038e-05	-1.78844e-10	-1.0542
132596247	chr5:132596247:C:T	8.78459e-08	-1.47079	-0.721024	6.4885e-06	-1.30612	-0.76306
132596373	chr5:132596373:G:A	2.35985e-07	-1.78844e-10	-1.20363	1.57043e-05	-1.78844e-10	-1.18527
132597061	chr5:132597061:G:A	7.34609e-08	-1.18378	-1.18687	2.9783e-06	-1.68954	-1.15832
132597685	chr5:132597685:C:T	3.22762e-07	-1.78844e-10	-0.890484	2.73438e-05	-1.78844e-10	-0.630723
132597745	chr5:132597745:T:C	3.05551e-07	-1.78844e-10	-0.945283	1.85863e-05	-1.78844e-10	-1.01679
132598070	chr5:132598070:CAG:C	2.43285e-07	-1.78844e-10	-1.17316	1.54215e-05	-1.78844e-10	-1.20345
132598143	chr5:132598143:G:C	2.3515e-07	-1.78844e-10	-1.20718	1.56232e-05	-1.78844e-10	-1.19045
132598195	chr5:132598195:A:G	2.6009e-07	-1.78844e-10	-1.10637	1.66154e-05	-1.78844e-10	-1.12888
132598215	chr5:132598215:T:C	7.85387e-08	-1.15646	-1.14735	3.17546e-06	-1.68423	-1.09952
132598292	chr5:132598292:C:T	2.36896e-07	-1.78844e-10	-1.19978	1.56643e-05	-1.78844e-10	-1.18783
132598606	chr5:132598606:A:G	2.35578e-07	-1.78844e-10	-1.20536	1.56635e-05	-1.78844e-10	-1.18788
132598901	chr5:132598901:G:A	2.35852e-07	-1.78844e-10	-1.20419	1.56941e-05	-1.78844e-10	-1.18593
132599693	chr5:132599693:G:A	3.05484e-07	-1.78844e-10	-0.945502	1.85829e-05	-1.78844e-10	-1.01697
132599717	chr5:132599717:C:T	2.4737e-07	-1.78844e-10	-1.15651	1.5577e-05	-1.78844e-10	-1.19342
132599748	chr5:132599748:A:G	3.1204e-07	-1.78844e-10	-0.924269	1.72459e-05	-1.78844e-10	-1.09164
132599785	chr5:132599785:C:T	6.98854e-08	-1.20604	-1.2145	2.65985e-06	-1.74236	-1.21858
132600212	chr5:132600212:A:G	2.32776e-07	-1.78844e-10	-1.21732	1.52804e-05	-1.78844e-10	-1.21264
132600243	chr5:132600243:G:A	3.13329e-07	-1.78844e-10	-0.920146	1.72936e-05	-1.78844e-10	-1.08888
132600644	chr5:132600644:C:T	3.48995e-07	-1.78844e-10	-0.812341	3.30265e-05	-1.78844e-10	-0.441901
132600866	chr5:132600866:T:C	5.68178e-08	-1.71406	-0.913491	3.18623e-06	-1.79122	-0.989148
132600976	chr5:132600976:G:T	2.6886e-07	-1.78844e-10	-1.07321	1.79874e-05	-1.78844e-10	-1.04954
132601739	chr5:132601739:A:G	2.39649e-07	-1.78844e-10	-1.18822	1.58847e-05	-1.78844e-10	-1.17385
132601871	chr5:132601871:A:C	2.6703e-07	-1.78844e-10	-1.08004	1.58116e-05	-1.78844e-10	-1.17847
132602718	chr5:132602718:T:C	2.60793e-07	-1.78844e-10	-1.10367	1.56291e-05	-1.78844e-10	-1.19008
132602983	chr5:132602983:A:C	7.55825e-08	-1.59917	-0.743002	5.40755e-06	-1.46899	-0.782429
132603038	chr5:132603038:C:T	1.5788e-07	-1.60556	-2.61742e-10	8.62898e-06	-1.78409	-2.61742e-10
132603805	chr5:132603805:A:G	7.49059e-08	-1.61384	-0.737322	5.33998e-06	-1.48694	-0.777049
132604212	chr5:132604212:T:G	5.77623e-08	-1.40051	-1.21055	3.5189e-06	-1.47662	-1.20444
132604649	chr5:132604649:G:A	7.57774e-08	-1.59247	-0.747125	5.43279e-06	-1.46037	-0.786386
132605130	chr5:132605130:C:T	2.32405e-07	-1.78844e-10	-1.21892	1.53091e-05	-1.78844e-10	-1.21076
132605591	chr5:132605591:C:T	2.69467e-07	-1.78844e-10	-1.07095	1.84028e-05	-1.78844e-10	-1.02671
132605768	chr5:132605768:TAACA:T	1.06213e-06	-1.78844e-10	0.300635	5.51157e-05	-1.78844e-10	0.0702236
132605967	chr5:132605967:C:T	3.42639e-07	-1.78844e-10	-0.83072	2.1553e-05	-1.78844e-10	-0.868698
132606152	chr5:132606152:A:G	3.87208e-07	-1.78844e-10	-0.708437	3.55618e-05	-1.78844e-10	-0.36794
132606397	chr5:132606397:C:T	2.40406e-07	-1.78844e-10	-1.18507	1.63529e-05	-1.78844e-10	-1.14481
132606560	chr5:132606560:T:C	1.24255e-06	0.457524	-2.61742e-10	6.16447e-05	0.182176	-2.61742e-10
132606602	chr5:132606602:C:T	3.06259e-07	-1.78844e-10	-0.942967	2.28319e-05	-1.78844e-10	-0.811052
132606942	chr5:132606942:A:G	2.34895e-07	-1.78844e-10	-1.20826	1.55948e-05	-1.78844e-10	-1.19227
132607499	chr5:132607499:A:G	2.5341e-07	-1.78844e-10	-1.13239	1.62494e-05	-1.78844e-10	-1.15116
132607722	chr5:132607722:G:A	3.24729e-07	-1.78844e-10	-0.884408	2.00935e-05	-1.78844e-10	-0.938813
132607923	chr5:132607923:C:T	8.06428e-08	-1.4767	-0.800665	5.94807e-06	-1.3161	-0.840045
132607996	chr5:132607996:A:G	6.02127e-08	-1.42747	-1.14205	4.34754e-06	-1.47046	-0.999141
132608248	chr5:132608248:T:G	2.41655e-07	-1.78844e-10	-1.17989	1.53869e-05	-1.78844e-10	-1.2057
132608873	chr5:132608873:T:C	2.34864e-07	-1.78844e-10	-1.20839	1.55931e-05	-1.78844e-10	-1.19238
132609197	chr5:132609197:C:T	2.40937e-07	-1.78844e-10	-1.18287	1.54203e-05	-1.78844e-10	-1.20353
132609272	chr5:132609272:C:CT	7.24027e-08	-1.6535	-0.731654	5.08713e-06	-1.54098	-0.771516
132609429	chr5:132609429:C:T	2.78824e-07	-1.78844e-10	-1.03682	1.61943e-05	-1.78844e-10	-1.15455
132609638	chr5:132609638:T:C	7.40348e-08	-1.63882	-0.724045	5.22691e-06	-1.52142	-0.763971
132609819	chr5:132609819:A:G	3.73776e-07	-1.78844e-10	-0.743741	3.3962e-05	-1.78844e-10	-0.41397
132609890	chr5:132609890:AAGGCATAAAAGTG:A	2.33892e-07	-1.78844e-10	-1.21254	1.54851e-05	-1.78844e-10	-1.19933
132609905	chr5:132609905:TCCTCCC:T	2.34903e-07	-1.78844e-10	-1.20823	1.55957e-05	-1.78844e-10	-1.19222
132610053	chr5:132610053:T:G	7.93371e-08	-1.27659	-1.0171	4.36604e-06	-1.59891	-0.866443
132610186	chr5:132610186:A:G	1.32562e-07	-1.78035	-2.61742e-10	8.54353e-06	-1.79404	-2.61742e-10
132610221	chr5:132610221:C:G	7.11725e-08	-1.62615	-0.776147	5.05675e-06	-1.50399	-0.814499
132610870	chr5:132610870:T:C	3.01943e-07	-1.78844e-10	-0.957162	1.68274e-05	-1.78844e-10	-1.1162
132612154	chr5:132612154:T:C	2.64887e-07	-1.78844e-10	-1.08809	1.68916e-05	-1.78844e-10	-1.11239
132613199	chr5:132613199:A:G	9.25534e-08	-1.26111	-0.878499	5.5489e-06	-1.6004	-0.625212
132613482	chr5:132613482:C:T	1.6246e-07	-1.57697	-2.61742e-10	9.27187e-06	-1.71223	-2.61742e-10
132614255	chr5:132614255:C:T	2.68653e-07	-1.78844e-10	-1.07398	1.58643e-05	-1.78844e-10	-1.17514
132614267	chr5:132614267:A:G	2.03472e-07	-1.35187	-2.61742e-10	1.13133e-05	-1.51323	-2.61742e-10
132614533	chr5:132614533:C:T	2.50292e-07	-1.14477	-2.61742e-10	9.32464e-06	-1.70655	-2.61742e-10
132614974	chr5:132614974:T:C	1.39946e-07	-1.72614	-2.61742e-10	8.56023e-06	-1.79208	-2.61742e-10
132615015	chr5:132615015:G:C	6.53773e-07	-1.78844e-10	-0.184639	3.90418e-05	-1.78844e-10	-0.274579
132615016	chr5:132615016:C:T	6.53773e-07	-1.78844e-10	-0.184639	3.90418e-05	-1.78844e-10	-0.274579
132615235	chr5:132615235:A:G	3.25735e-07	-1.78844e-10	-0.881315	2.77012e-05	-1.78844e-10	-0.617736
132616000	chr5:132616000:T:C	3.14818e-07	-1.78844e-10	-0.915403	1.86885e-05	-1.78844e-10	-1.01131
132616119	chr5:132616119:G:A	3.26231e-07	-1.78844e-10	-0.879792	2.27154e-05	-1.78844e-10	-0.816169
132616270	chr5:132616270:A:G	2.45279e-07	-1.78844e-10	-1.165	1.52406e-05	-1.78844e-10	-1.21525
132616304	chr5:132616304:T:C	7.54547e-08	-1.53146	-0.812405	5.11802e-06	-1.42649	-0.87995
132616530	chr5:132616530:T:C	7.85412e-08	-1.08744	-1.21634	2.66243e-06	-1.75638	-1.20359
132616706	chr5:132616706:G:A	8.41023e-08	-1.27235	-0.96301	3.4107e-06	-1.65837	-1.05392
132616713	chr5:132616713:C:T	2.44226e-07	-0.179024	-0.990281	4.00684e-06	-1.62387	-0.927337
132617147	chr5:132617147:T:G	4.79831e-07	-1.78844e-10	-0.493965	2.1515e-05	-1.78844e-10	-0.870462
132617169	chr5:132617169:T:C	6.60323e-07	-1.78844e-10	-0.17467	4.57201e-05	-1.78844e-10	-0.116674
132617612	chr5:132617612:AAG:A	7.79077e-08	-1.53557	-0.776308	5.44575e-06	-1.39811	-0.846265
132617735	chr5:132617735:C:T	6.54509e-08	-1.45573	-1.03037	3.89412e-06	-1.49615	-1.08359
132618390	chr5:132618390:T:C	2.34547e-07	-1.78844e-10	-1.20974	1.52531e-05	-1.78844e-10	-1.21443
132618448	chr5:132618448:A:G	3.12883e-07	-1.78844e-10	-0.921569	1.72164e-05	-1.78844e-10	-1.09335
132618656	chr5:132618656:G:A	3.56157e-07	-1.78844e-10	-0.792026	1.8389e-05	-1.78844e-10	-1.02746
132618782	chr5:132618782:A:G	3.4095e-07	-1.78844e-10	-0.835663	2.93798e-05	-1.78844e-10	-0.558904
132618854	chr5:132618854:T:C	2.36626e-07	-1.78844e-10	-1.20092	1.74683e-05	-1.78844e-10	-1.07882
132619080	chr5:132619080:T:G	2.82793e-07	-1.78844e-10	-1.02268	1.84837e-05	-1.78844e-10	-1.02232
132619422	chr5:132619422:CAG:C	6.60765e-08	-1.28664	-1.18995	3.62921e-06	-1.56351	-1.08669
132619941	chr5:132619941:G:A	2.34352e-07	-1.78844e-10	-1.21058	1.52043e-05	-1.78844e-10	-1.21763
132620354	chr5:132620354:T:G	2.36268e-07	-1.78844e-10	-1.20243	1.56111e-05	-1.78844e-10	-1.19123
132620437	chr5:132620437:A:G	2.3243e-07	-1.78844e-10	-1.21881	1.52515e-05	-1.78844e-10	-1.21453
132620539	chr5:132620539:C:T	3.20131e-07	-1.78844e-10	-0.898667	2.4156e-05	-1.78844e-10	-0.754677
132621062	chr5:132621062:G:A	2.50062e-07	-1.78844e-10	-1.14569	1.69436e-05	-1.78844e-10	-1.10932
132621140	chr5:132621140:A:C	2.37007e-07	-1.78844e-10	-1.19931	1.51936e-05	-1.78844e-10	-1.21834
132621215	chr5:132621215:C:T	9.31751e-07	-1.78844e-10	0.169667	5.61523e-05	-1.78844e-10	0.0888557
132621610	chr5:132621610:T:C	2.5135e-07	-1.78844e-10	-1.14055	1.60602e-05	-1.78844e-10	-1.16287
132621889	chr5:132621889:C:T	2.53959e-07	-1.13023	-2.61742e-10	9.00561e-06	-1.74136	-2.61742e-10
132621953	chr5:132621953:A:G	2.59285e-07	-1.78844e-10	-1.10947	1.75114e-05	-1.78844e-10	-1.07636
132622053	chr5:132622053:A:C	2.63366e-07	-1.78844e-10	-1.09385	1.56839e-05	-1.78844e-10	-1.18657
132622199	chr5:132622199:C:T	2.796e-07	-1.78844e-10	-1.03404	1.7763e-05	-1.78844e-10	-1.06209
132622878	chr5:132622878:G:A	2.54339e-07	-1.78844e-10	-1.12873	1.66487e-05	-1.78844e-10	-1.12688
132623494	chr5:132623494:A:G	2.61179e-07	-1.78844e-10	-1.10219	2.03676e-05	-1.78844e-10	-0.925264
132624761	chr5:132624761:G:A	2.33969e-07	-1.78844e-10	-1.21221	1.51945e-05	-1.78844e-10	-1.21828
132625212	chr5:132625212:A:G	3.01772e-07	-1.78844e-10	-0.957727	1.83508e-05	-1.78844e-10	-1.02954
132625225	chr5:132625225:T:G	5.5715e-07	-0.344564	-2.61742e-10	2.4364e-05	-0.746104	-2.61742e-10
132625226	chr5:132625226:A:G	2.98552e-07	-1.78844e-10	-0.968456	1.6709e-05	-1.78844e-10	-1.12326
132625235	chr5:132625235:C:T	2.99825e-07	-1.78844e-10	-0.964198	1.67561e-05	-1.78844e-10	-1.12045
132625236	chr5:132625236:G:A	1.44496e-07	-1.69414	-2.61742e-10	1.10082e-05	-1.54057	-2.61742e-10
132625247	chr5:132625247:C:T	1.54142e-07	-1.62953	-2.61742e-10	8.72429e-06	-1.7731	-2.61742e-10
132626157	chr5:132626157:C:T	8.29263e-08	-1.25892	-0.990524	4.80919e-06	-1.5692	-0.799478
132626278	chr5:132626278:C:T	7.03507e-08	-1.30424	-1.10967	4.05816e-06	-1.54817	-0.990314
132626378	chr5:132626378:A:G	2.37229e-07	-1.78844e-10	-1.19837	1.5779e-05	-1.78844e-10	-1.18053
132626744	chr5:132626744:CTG:C	7.84104e-08	-1.26892	-1.03652	4.65822e-06	-1.56188	-0.838693
132627061	chr5:132627061:A:G	3.2734e-07	-1.78844e-10	-0.876398	2.78835e-05	-1.78844e-10	-0.611175
132628160	chr5:132628160:G:T	2.69681e-07	-1.78844e-10	-1.07016	1.58878e-05	-1.78844e-10	-1.17366
132628229	chr5:132628229:C:T	3.47839e-07	-1.78844e-10	-0.815658	2.66782e-05	-1.78844e-10	-0.655363
132628335	chr5:132628335:T:C	2.61089e-07	-1.78844e-10	-1.10254	1.67504e-05	-1.78844e-10	-1.12079
132628516	chr5:132628516:C:T	3.87263e-07	-1.78844e-10	-0.708295	3.55839e-05	-1.78844e-10	-0.367319
132628523	chr5:132628523:G:T	2.39664e-07	-1.78844e-10	-1.18816	1.51851e-05	-1.78844e-10	-1.2189
132628771	chr5:132628771:C:T	3.26812e-07	-1.78844e-10	-0.878013	2.27592e-05	-1.78844e-10	-0.814241
132628999	chr5:132628999:C:T	1.55342e-06	-1.78844e-10	0.680815	7.92997e-05	-1.78844e-10	0.434023
132629417	chr5:132629417:C:T	8.00047e-08	-1.4231	-0.862218	3.9764e-06	-1.57932	-0.979511
132629914	chr5:132629914:C:T	6.27294e-08	-1.38262	-1.14595	4.24301e-06	-1.49036	-1.00357
132630375	chr5:132630375:G:A	3.15446e-07	-1.78844e-10	-0.913412	1.73061e-05	-1.78844e-10	-1.08815
132631044	chr5:132631044:C:T	3.94993e-07	-1.78844e-10	-0.68853	3.6518e-05	-1.78844e-10	-0.341405
132631167	chr5:132631167:C:A	3.7903e-07	-1.78844e-10	-0.729783	3.5105e-05	-1.78844e-10	-0.380869
132631281	chr5:132631281:G:A	7.53675e-08	-1.13929	-1.20573	2.83485e-06	-1.67901	-1.21821
132631296	chr5:132631296:T:G	7.84003e-08	-1.41824	-0.887333	3.88291e-06	-1.58295	-0.999681
132631301	chr5:132631301:G:T	3.19065e-07	-1.78844e-10	-0.902003	1.74393e-05	-1.78844e-10	-1.08048
132631553	chr5:132631553:A:G	2.3767e-07	-1.78844e-10	-1.19652	1.58185e-05	-1.78844e-10	-1.17803
132631689	chr5:132631689:C:T	3.28372e-07	-1.78844e-10	-0.873252	2.79815e-05	-1.78844e-10	-0.607669
132631770	chr5:132631770:A:G	2.3466e-07	-1.78844e-10	-1.20926	1.51842e-05	-1.78844e-10	-1.21896
132631790	chr5:132631790:T:C	4.50803e-08	-1.78406	-1.0749	3.33087e-06	-1.55008	-1.18589
132631848	chr5:132631848:G:A	1.21521e-07	-1.19475	-0.672568	4.08475e-06	-1.6091	-0.922853
132632063	chr5:132632063:T:G	3.2631e-07	-1.78844e-10	-0.879552	2.77461e-05	-1.78844e-10	-0.616114
132632573	chr5:132632573:CATG:C	3.34472e-07	-1.78844e-10	-0.854847	2.54605e-05	-1.78844e-10	-0.702083
132632917	chr5:132632917:G:A	7.7122e-08	-1.4435	-0.878512	3.99448e-06	-1.56341	-0.990884
132633197	chr5:132633197:C:T	1.32741e-07	-1.779	-2.61742e-10	9.25447e-06	-1.7141	-2.61742e-10
132633253	chr5:132633253:T:C	9.75326e-08	-1.34792	-0.739289	4.21984e-06	-1.62619	-0.873219
132634182	chr5:132634182:T:C	6.43499e-08	-1.54784	-0.955219	4.40095e-06	-1.43386	-1.02353
132634727	chr5:132634727:A:G	5.07404e-07	-1.78844e-10	-0.438091	2.23819e-05	-1.78844e-10	-0.830959
132634828	chr5:132634828:T:C	3.18689e-07	-1.78844e-10	-0.903183	2.40016e-05	-1.78844e-10	-0.761092
132634838	chr5:132634838:T:C	5.03995e-07	-1.78844e-10	-0.444832	2.228e-05	-1.78844e-10	-0.835522
132635121	chr5:132635121:A:G	3.05928e-07	-1.78844e-10	-0.944048	1.85342e-05	-1.78844e-10	-1.01959
132635193	chr5:132635193:T:G	6.21294e-08	-1.70992	-0.828264	1.15626e-05	-0.602477	-0.888957
132635643	chr5:132635643:C:T	3.47001e-07	-1.78844e-10	-0.818072	2.65855e-05	-1.78844e-10	-0.658845
132635669	chr5:132635669:G:T	2.54359e-07	-1.78844e-10	-1.12865	1.71201e-05	-1.78844e-10	-1.09896
132635670	chr5:132635670:C:CTT	2.34938e-07	-1.78844e-10	-1.20807	1.55483e-05	-1.78844e-10	-1.19526
132636210	chr5:132636210:C:T	5.84832e-08	-1.38628	-1.21238	3.38558e-06	-1.50458	-1.21511
132636257	chr5:132636257:G:A	2.36959e-07	-1.78844e-10	-1.19951	1.75394e-05	-1.78844e-10	-1.07476
132636301	chr5:132636301:A:G	5.25709e-07	-1.78844e-10	-0.402651	2.29584e-05	-1.78844e-10	-0.805527
132636428	chr5:132636428:A:C	3.90073e-07	-1.78844e-10	-0.701064	3.59433e-05	-1.78844e-10	-0.357268
132636459	chr5:132636459:A:AT	5.07001e-07	-1.78844e-10	-0.438886	2.2373e-05	-1.78844e-10	-0.831357
132636460	chr5:132636460:G:A	5.0345e-07	-1.78844e-10	-0.445914	2.22644e-05	-1.78844e-10	-0.836224
132636531	chr5:132636531:C:T	2.35595e-07	-1.78844e-10	-1.20529	1.56275e-05	-1.78844e-10	-1.19018
132636566	chr5:132636566:C:G	6.26155e-08	-1.31143	-1.21895	2.81941e-06	-1.69063	-1.21206
132636731	chr5:132636731:C:T	2.32508e-07	-1.78844e-10	-1.21847	1.52792e-05	-1.78844e-10	-1.21272
132637224	chr5:132637224:A:G	1.56137e-07	-1.61667	-2.61742e-10	8.60448e-06	-1.78693	-2.61742e-10
132637376	chr5:132637376:T:C	3.23941e-07	-1.78844e-10	-0.886836	2.74522e-05	-1.78844e-10	-0.626766
132637485	chr5:132637485:A:G	5.98597e-08	-1.42812	-1.14727	3.40614e-06	-1.62083	-1.0928
132637638	chr5:132637638:T:C	5.05559e-07	-1.78844e-10	-0.441735	2.23249e-05	-1.78844e-10	-0.833507
132637690	chr5:132637690:A:G	6.59878e-08	-1.43656	-1.04137	3.48273e-06	-1.56724	-1.12416
132637971	chr5:132637971:T:C	7.26337e-08	-1.23686	-1.14511	3.09157e-06	-1.72208	-1.08845
132638062	chr5:132638062:ATTC:A	2.37192e-07	-1.78844e-10	-1.19853	1.5359e-05	-1.78844e-10	-1.20751
132638485	chr5:132638485:AC:A	5.72116e-08	-1.40907	-1.21157	3.44992e-06	-1.48518	-1.21569
132638985	chr5:132638985:A:T	5.61367e-08	-1.771	-0.868613	4.5503e-06	-1.48076	-0.943259
132639277	chr5:132639277:T:C	4.6262e-07	-1.78844e-10	-0.530492	2.09625e-05	-1.78844e-10	-0.896474
132639504	chr5:132639504:G:A	2.34143e-07	-1.78844e-10	-1.21147	1.53161e-05	-1.78844e-10	-1.21031
132639837	chr5:132639837:T:C	3.51781e-07	-1.78844e-10	-0.80439	1.85524e-05	-1.78844e-10	-1.01861
132639944	chr5:132639944:A:G	2.50089e-07	-1.78844e-10	-1.14558	1.6359e-05	-1.78844e-10	-1.14443
132640143	chr5:132640143:A:G	3.14875e-07	-1.78844e-10	-0.915223	1.72865e-05	-1.78844e-10	-1.08929
132640252	chr5:132640252:G:A	2.3679e-07	-1.78844e-10	-1.20022	1.52216e-05	-1.78844e-10	-1.21649
132641320	chr5:132641320:G:A	2.32604e-07	-1.78844e-10	-1.21806	1.53062e-05	-1.78844e-10	-1.21096
132641370	chr5:132641370:C:G	1.32857e-07	-1.77812	-2.61742e-10	9.61009e-06	-1.6764	-2.61742e-10
132641435	chr5:132641435:C:T	5.89591e-08	-1.39923	-1.19133	3.39755e-06	-1.49767	-1.21849
132641478	chr5:132641478:C:T	2.33998e-07	-1.78844e-10	-1.21209	1.51859e-05	-1.78844e-10	-1.21884
132641857	chr5:132641857:T:G	4.77846e-08	-1.58807	-1.21263	2.71419e-06	-1.7701	-1.17062
132642080	chr5:132642080:C:T	2.36395e-07	-1.78844e-10	-1.20189	1.53204e-05	-1.78844e-10	-1.21003
132642271	chr5:132642271:T:C	3.01917e-07	-1.78844e-10	-0.957246	1.68049e-05	-1.78844e-10	-1.11754
132642648	chr5:132642648:C:G	2.57105e-07	-1.78844e-10	-1.11792	1.64283e-05	-1.78844e-10	-1.1402
132643391	chr5:132643391:C:T	2.55319e-07	-1.78844e-10	-1.12488	1.54377e-05	-1.78844e-10	-1.2024
132643958	chr5:132643958:TCA:T	1.12367e-07	-1.27133	-0.674298	4.60213e-06	-1.79206	-0.620626
132644789	chr5:132644789:G:A	4.67218e-07	-1.78844e-10	-0.520602	3.48068e-05	-1.78844e-10	-0.389397
132645093	chr5:132645093:C:T	2.45116e-07	-1.78844e-10	-1.16567	1.5736e-05	-1.78844e-10	-1.18326
132645156	chr5:132645156:A:G	3.34985e-07	-1.78844e-10	-0.853313	1.76164e-05	-1.78844e-10	-1.07038
132645280	chr5:132645280:C:T	2.36678e-07	-1.78844e-10	-1.2007	1.53329e-05	-1.78844e-10	-1.20921
132645444	chr5:132645444:T:C	4.00242e-07	-1.78844e-10	-0.675329	2.2315e-05	-1.78844e-10	-0.833953
132645768	chr5:132645768:G:C	1.56537e-07	-1.61411	-2.61742e-10	1.52187e-05	-1.21668	-2.61742e-10
132645925	chr5:132645925:A:C	3.56675e-07	-1.78844e-10	-0.790575	1.83979e-05	-1.78844e-10	-1.02698
132646431	chr5:132646431:T:A	8.27478e-08	-1.26234	-0.989264	3.77332e-06	-1.6468	-0.964454
132646462	chr5:132646462:A:C	3.5397e-07	-1.78844e-10	-0.798188	2.71272e-05	-1.78844e-10	-0.638675
132646504	chr5:132646504:C:T	2.33257e-07	-1.78844e-10	-1.21526	1.51847e-05	-1.78844e-10	-1.21892
132646809	chr5:132646809:T:C	3.66355e-07	-1.78844e-10	-0.763795	1.87327e-05	-1.78844e-10	-1.00894
132646823	chr5:132646823:T:A	7.29311e-08	-1.39468	-0.983206	4.13895e-06	-1.56312	-0.955646
132647116	chr5:132647116:T:C	3.66025e-07	-1.78844e-10	-0.764698	1.8715e-05	-1.78844e-10	-1.00989
132647527	chr5:132647527:G:A	1.35399e-07	-1.75917	-2.61742e-10	1.01998e-05	-1.61684	-2.61742e-10
132647734	chr5:132647734:G:A	8.76207e-08	-1.44317	-0.751213	3.86191e-06	-1.65885	-0.929203
132647994	chr5:132647994:A:C	1.31543e-07	-1.78806	-2.61742e-10	8.53133e-06	-1.79547	-2.61742e-10
132648078	chr5:132648078:T:C	6.18807e-08	-1.79551	-0.746685	5.87064e-06	-1.71696	-0.452285
132648117	chr5:132648117:A:G	3.14216e-07	-1.78844e-10	-0.917319	1.72377e-05	-1.78844e-10	-1.09211
132648366	chr5:132648366:A:G	6.8053e-08	-1.30973	-1.13738	3.46554e-06	-1.63841	-1.05793
132648820	chr5:132648820:A:C	2.75471e-07	-1.78844e-10	-1.04892	1.80212e-05	-1.78844e-10	-1.04766
132648990	chr5:132648990:G:T	2.34864e-07	-1.78844e-10	-1.20839	1.55931e-05	-1.78844e-10	-1.19238
132649143	chr5:132649143:C:T	1.89749e-07	-1.4217	-2.61742e-10	1.23562e-05	-1.42505	-2.61742e-10
132649250	chr5:132649250:T:G	7.07925e-07	-1.78844e-10	-0.105061	3.98988e-05	-1.78844e-10	-0.252866
132649558	chr5:132649558:T:C	3.60689e-07	-1.78844e-10	-0.779384	1.8533e-05	-1.78844e-10	-1.01966
132649587	chr5:132649587:G:A	7.12476e-07	-1.78844e-10	-0.0986522	4.01342e-05	-1.78844e-10	-0.246982
132649695	chr5:132649695:G:A	1.62685e-07	-1.57558	-2.61742e-10	1.6434e-05	-1.13986	-2.61742e-10
132650298	chr5:132650298:A:T	1.93065e-07	-1.40437	-2.61742e-10	1.01753e-05	-1.61924	-2.61742e-10
132650303	chr5:132650303:AAAGGT:A	7.00996e-07	-1.78844e-10	-0.114897	3.95339e-05	-1.78844e-10	-0.262054
132650332	chr5:132650332:A:G	3.53179e-07	-1.78844e-10	-0.800424	1.82767e-05	-1.78844e-10	-1.03359
132650451	chr5:132650451:C:T	2.64985e-07	-1.78844e-10	-1.08772	1.73326e-05	-1.78844e-10	-1.08662
132650467	chr5:132650467:A:T	2.50256e-07	-1.78844e-10	-1.14491	1.67945e-05	-1.78844e-10	-1.11816
132650771	chr5:132650771:T:G	3.32135e-07	-1.78844e-10	-0.861857	1.75288e-05	-1.78844e-10	-1.07536
132651233	chr5:132651233:A:T	5.4958e-08	-1.45906	-1.20177	3.47463e-06	-1.53378	-1.15994
132651394	chr5:132651394:C:G	6.46256e-07	-1.78844e-10	-0.196203	2.77051e-05	-1.78844e-10	-0.617595
132651896	chr5:132651896:A:G	3.18874e-07	-1.78844e-10	-0.902602	1.89678e-05	-1.78844e-10	-0.996467
132651947	chr5:132651947:A:G	2.97952e-07	-1.78844e-10	-0.970467	2.16456e-05	-1.78844e-10	-0.864409
132652206	chr5:132652206:C:T	1.31842e-07	-1.78579	-2.61742e-10	9.32867e-06	-1.70612	-2.61742e-10
132652235	chr5:132652235:C:A	2.38718e-07	-1.78844e-10	-1.19212	1.51844e-05	-1.78844e-10	-1.21894
132652572	chr5:132652572:G:A	3.47378e-07	-1.78844e-10	-0.816985	1.85157e-05	-1.78844e-10	-1.02059
132652678	chr5:132652678:C:G	2.35892e-07	-1.78844e-10	-1.20402	1.52496e-05	-1.78844e-10	-1.21466
132652723	chr5:132652723:G:A	6.19317e-08	-1.32241	-1.21895	2.81416e-06	-1.69211	-1.21244
132652749	chr5:132652749:A:G	6.62091e-08	-1.79534	-0.679241	6.21174e-06	-1.74574	-0.36703
132652908	chr5:132652908:A:G	4.93681e-08	-1.71708	-1.05101	3.6344e-06	-1.78621	-0.862561
132653024	chr5:132653024:AAAAAAAAAG:A	2.32396e-07	-1.78844e-10	-1.21895	1.52403e-05	-1.78844e-10	-1.21527
132653038	chr5:132653038:AG:A	1.40064e-07	-1.7253	-2.61742e-10	1.17111e-05	-1.47868	-2.61742e-10
132653169	chr5:132653169:A:AT	2.38098e-07	-1.78844e-10	-1.19472	1.57612e-05	-1.78844e-10	-1.18166
132653368	chr5:132653368:G:A	1.77585e-07	-1.48795	-2.61742e-10	1.89825e-05	-0.995694	-2.61742e-10
132653444	chr5:132653444:A:G	6.76926e-08	-1.23511	-1.21731	2.74014e-06	-1.72723	-1.20397
132653767	chr5:132653767:T:TA	9.18175e-08	-1.74514	-0.402459	8.91591e-06	-1.61182	-0.139553
132654819	chr5:132654819:A:G	1.728e-07	-1.51526	-2.61742e-10	8.8455e-06	-1.7593	-2.61742e-10
132655275	chr5:132655275:G:T	5.71344e-08	-1.79468	-0.827308	5.33001e-06	-1.7138	-0.552062
132655340	chr5:132655340:G:A	4.42321e-08	-1.66	-1.21794	3.21499e-06	-1.55454	-1.21684
132655374	chr5:132655374:C:T	3.3823e-07	-1.78844e-10	-0.843673	1.77978e-05	-1.78844e-10	-1.06014
132655934	chr5:132655934:G:A	3.08828e-07	-1.78844e-10	-0.934614	1.93984e-05	-1.78844e-10	-0.974023
132656189	chr5:132656189:C:T	5.29011e-08	-1.74059	-0.958383	4.18307e-06	-1.39753	-1.11063
132656717	chr5:132656717:A:C	6.65228e-08	-1.45593	-1.01393	3.67124e-06	-1.70595	-0.932729
132656722	chr5:132656722:TCA:T	2.95226e-07	-1.78844e-10	-0.979656	1.65164e-05	-1.78844e-10	-1.13486
132656916	chr5:132656916:A:G	4.75948e-08	-1.63876	-1.16591	3.12015e-06	-1.58636	-1.21498
132657086	chr5:132657086:T:A	3.6609e-07	-1.78844e-10	-0.764521	2.28973e-05	-1.78844e-10	-0.808191
132657583	chr5:132657583:A:G	4.78393e-07	-1.78844e-10	-0.496966	2.257e-05	-1.78844e-10	-0.822589
132658339	chr5:132658339:C:A	2.76305e-06	-1.78844e-10	1.25669	0.000121101	-1.78844e-10	0.857413
132658743	chr5:132658743:C:A	1.41206e-07	-0.737318	-0.97986	1.13402e-05	-0.707954	-0.802904
132658977	chr5:132658977:C:T	1.83066e-07	-1.27004	-0.187519	9.17352e-06	-1.27903	-0.443856
132659387	chr5:132659387:C:T	2.47697e-07	-1.78844e-10	-1.15519	1.69471e-05	-1.78844e-10	-1.10911
132659914	chr5:132659914:C:T	7.7445e-07	-1.78844e-10	-0.0152454	3.7158e-05	-1.78844e-10	-0.324033
132660121	chr5:132660121:G:A	2.80377e-07	-1.78844e-10	-1.03126	1.74389e-05	-1.78844e-10	-1.08051
132660140	chr5:132660140:C:T	3.33177e-07	-1.78844e-10	-0.858724	2.33991e-05	-1.78844e-10	-0.786514
132660151	chr5:132660151:T:C	6.88543e-08	-1.30981	-1.12559	1.64182e-05	-0.139134	-1.00168
132660753	chr5:132660753:A:G	1.00967e-07	-1.50573	-0.546873	2.18455e-05	-0.0969353	-0.758281
132660808	chr5:132660808:A:C	7.36354e-08	-1.34735	-1.02093	1.78422e-05	-0.109895	-0.947751
132660905	chr5:132660905:G:C	2.41367e-07	-1.78844e-10	-1.18108	1.67546e-05	-1.78844e-10	-1.12054
132660977	chr5:132660977:T:C	5.5845e-08	-1.43659	-1.20823	1.43116e-05	-0.0806754	-1.19747
132661342	chr5:132661342:T:C	4.01095e-07	-1.78844e-10	-0.6732	2.4812e-05	-1.78844e-10	-0.727885
132661477	chr5:132661477:G:A	7.72486e-07	-1.78844e-10	-0.017785	4.98609e-05	-1.78844e-10	-0.0299739
132661550	chr5:132661550:G:A	4.79361e-07	-1.78844e-10	-0.494944	2.92151e-05	-1.78844e-10	-0.564526
132661869	chr5:132661869:C:G	1.57366e-07	-1.60882	-2.61742e-10	1.28417e-05	-1.38651	-2.61742e-10
132662190	chr5:132662190:G:A	6.17411e-07	-1.78844e-10	-0.241864	3.51432e-05	-1.78844e-10	-0.37978
132662683	chr5:132662683:G:A	2.43749e-07	-1.78844e-10	-1.17126	1.60612e-05	-1.78844e-10	-1.1628
132662721	chr5:132662721:G:A	4.95902e-08	-1.65952	-1.10408	4.23862e-06	-1.34609	-1.14889
132662894	chr5:132662894:T:C	2.32998e-07	-1.78844e-10	-1.21637	1.52918e-05	-1.78844e-10	-1.21189
132663000	chr5:132663000:C:T	3.58287e-07	-1.78844e-10	-0.786064	1.97844e-05	-1.78844e-10	-0.954318
132663184	chr5:132663184:A:G	2.74089e-07	-1.77042	0.716473	4.49713e-05	-0.931444	0.798257
132663691	chr5:132663691:C:T	4.10589e-08	-1.78834	-1.16405	2.97383e-06	-1.69755	-1.15181
132663758	chr5:132663758:G:A	2.34875e-07	-1.78844e-10	-1.20834	1.5414e-05	-1.78844e-10	-1.20394
132663802	chr5:132663802:C:T	7.1788e-08	-1.70224	-0.69144	4.02209e-06	-1.63893	-0.908484
132664513	chr5:132664513:C:A	2.3509e-07	-1.78844e-10	-1.20743	1.56861e-05	-1.78844e-10	-1.18644
132665373	chr5:132665373:C:T	2.32686e-07	-1.78844e-10	-1.21771	1.53428e-05	-1.78844e-10	-1.20857
132665459	chr5:132665459:A:G	1.16482e-07	-1.6591	-0.250561	7.86687e-06	-1.49774	-0.378807
132665622	chr5:132665622:C:T	2.41069e-07	-1.78844e-10	-1.18232	1.5221e-05	-1.78844e-10	-1.21654
132665694	chr5:132665694:G:A	5.84189e-08	-1.38099	-1.21877	3.9363e-06	-1.35063	-1.21834
132665730	chr5:132665730:C:A	8.7719e-08	-1.15098	-1.04228	5.56904e-06	-1.09172	-1.13026
132665763	chr5:132665763:A:G	4.29247e-07	-1.78844e-10	-0.605367	2.76376e-05	-1.78844e-10	-0.620035
132666047	chr5:132666047:G:A	2.43498e-07	-1.78844e-10	-1.17229	1.60806e-05	-1.78844e-10	-1.16159
132666241	chr5:132666241:A:T	6.88903e-08	-1.26755	-1.16734	5.19629e-06	-1.13577	-1.1555
132666332	chr5:132666332:G:A	4.22816e-08	-1.7058	-1.21725	2.86368e-06	-1.66818	-1.21893
132666433	chr5:132666433:A:G	5.53225e-08	-1.50442	-1.1498	3.38638e-06	-1.51062	-1.20882
132667069	chr5:132667069:A:C	1.66148e-06	-1.78844e-10	0.748064	7.36594e-05	-1.78844e-10	0.36024
132667217	chr5:132667217:T:A	3.0985e-07	-1.78844e-10	-0.931311	1.76523e-05	-1.78844e-10	-1.06834
132667395	chr5:132667395:G:A	2.34295e-07	-1.78844e-10	-1.21082	1.53688e-05	-1.78844e-10	-1.20687
132667556	chr5:132667556:C:T	2.42866e-07	-1.78844e-10	-1.17489	1.60102e-05	-1.78844e-10	-1.16598
132667864	chr5:132667864:C:G	7.31512e-07	-1.78844e-10	-0.0722851	5.4614e-05	-1.78844e-10	0.0610798
132668339	chr5:132668339:TGCC:T	5.22966e-07	-1.78844e-10	-0.407881	3.1438e-05	-1.78844e-10	-0.491194
132668415	chr5:132668415:G:A	6.74254e-07	-1.78844e-10	-0.153791	4.94371e-05	-1.78844e-10	-0.0385107
132668671	chr5:132668671:A:C	6.71578e-08	-1.70099	-0.759363	3.92703e-06	-1.6925	-0.878832
132668839	chr5:132668839:G:A	1.23852e-07	-1.74235	-0.105955	7.98416e-06	-1.60393	-0.257824
132668860	chr5:132668860:C:T	3.40682e-07	-1.78844e-10	-0.83645	2.12095e-05	-1.78844e-10	-0.884762
132668927	chr5:132668927:A:G	1.33079e-07	-1.77646	-2.61742e-10	8.74993e-06	-1.77017	-2.61742e-10
132669238	chr5:132669238:G:A	2.34498e-07	-1.78844e-10	-1.20995	1.52397e-05	-1.78844e-10	-1.21531
132669355	chr5:132669355:G:A	2.84529e-07	-1.78844e-10	-1.01656	2.20187e-05	-1.78844e-10	-0.847321
132670364	chr5:132670364:C:T	2.57701e-07	-1.78844e-10	-1.1156	1.61619e-05	-1.78844e-10	-1.15656
132671066	chr5:132671066:T:C	6.50151e-07	-1.78844e-10	-0.190194	6.61323e-05	-1.78844e-10	0.252446
132671154	chr5:132671154:C:T	2.88477e-07	-1.78844e-10	-1.00278	1.7089e-05	-1.78844e-10	-1.10078
132671646	chr5:132671646:C:T	2.36985e-07	-1.78844e-10	-1.1994	1.53926e-05	-1.78844e-10	-1.20533
132672149	chr5:132672149:G:A	4.46265e-06	-1.78844e-10	1.7361	0.000275188	-1.78844e-10	1.67824
132672324	chr5:132672324:C:T	3.24939e-07	-1.78844e-10	-0.883761	2.14302e-05	-1.78844e-10	-0.87441
132672516	chr5:132672516:A:G	3.27713e-07	-1.78844e-10	-0.87526	2.05001e-05	-1.78844e-10	-0.91878
132672658	chr5:132672658:A:G	3.62321e-07	-1.78844e-10	-0.774869	2.39955e-05	-1.78844e-10	-0.761347
132672716	chr5:132672716:T:C	2.80608e-07	-1.78844e-10	-1.03044	1.67456e-05	-1.78844e-10	-1.12108
132672914	chr5:132672914:G:A	2.41379e-07	-1.78844e-10	-1.18103	1.57447e-05	-1.78844e-10	-1.18271
132673005	chr5:132673005:T:C	3.56473e-07	-1.78844e-10	-0.79114	2.38277e-05	-1.78844e-10	-0.768363
132673055	chr5:132673055:T:C	2.80627e-07	-1.78844e-10	-1.03037	1.77656e-05	-1.78844e-10	-1.06195
132673458	chr5:132673458:T:C	3.26457e-07	-1.78844e-10	-0.879099	2.03839e-05	-1.78844e-10	-0.924467
132674018	chr5:132674018:C:T	2.83182e-07	-1.78844e-10	-1.02131	1.97454e-05	-1.78844e-10	-0.956289
132674095	chr5:132674095:A:G	4.50211e-07	-1.78844e-10	-0.557682	2.79861e-05	-1.78844e-10	-0.607503
132674896	chr5:132674896:T:C	3.19443e-07	-1.78844e-10	-0.900819	2.15879e-05	-1.78844e-10	-0.867076
132675034	chr5:132675034:C:T	3.05059e-07	-1.78844e-10	-0.946894	2.14458e-05	-1.78844e-10	-0.873685
132675069	chr5:132675069:C:T	2.90333e-07	-1.78844e-10	-0.99637	1.86163e-05	-1.78844e-10	-1.01517
132675355	chr5:132675355:C:T	2.32428e-07	-1.78844e-10	-1.21882	1.51998e-05	-1.78844e-10	-1.21793
132675473	chr5:132675473:GC:G	2.84908e-07	-1.78844e-10	-1.01523	1.97458e-05	-1.78844e-10	-0.956272
132675483	chr5:132675483:G:A	2.3261e-07	-1.78844e-10	-1.21803	1.51844e-05	-1.78844e-10	-1.21894
132676045	chr5:132676045:G:A	3.33265e-07	-1.78844e-10	-0.858462	2.13549e-05	-1.78844e-10	-0.877928
132676061	chr5:132676061:CT:C	4.09216e-08	-1.76509	-1.19065	2.71274e-06	-1.72833	-1.21292
132676324	chr5:132676324:A:G	3.86711e-07	-1.78844e-10	-0.70972	2.6213e-05	-1.78844e-10	-0.672954
132676418	chr5:132676418:C:T	3.30004e-07	-1.78844e-10	-0.868295	2.80305e-05	-1.78844e-10	-0.60592
132677009	chr5:132677009:C:A	6.14144e-07	-1.78844e-10	-0.247169	3.86461e-05	-1.78844e-10	-0.284766
132677033	chr5:132677033:T:G	2.50728e-07	-1.78844e-10	-1.14303	1.56115e-05	-1.78844e-10	-1.1912
132677114	chr5:132677114:G:T	2.36837e-07	-1.78844e-10	-1.20003	1.52145e-05	-1.78844e-10	-1.21696
132677167	chr5:132677167:T:C	5.72653e-07	-1.78844e-10	-0.317118	3.6798e-05	-1.78844e-10	-0.333768
132677401	chr5:132677401:G:A	2.64501e-07	-1.08955	-2.61742e-10	1.09526e-05	-1.54563	-2.61742e-10
132677487	chr5:132677487:C:G	2.44091e-07	-1.78844e-10	-1.16986	1.54009e-05	-1.78844e-10	-1.20478
132677607	chr5:132677607:C:G	8.83732e-08	-1.35038	-0.835451	7.26403e-06	-1.05463	-0.901645
132677738	chr5:132677738:GCTGA:G	5.28292e-07	-1.78844e-10	-0.397749	3.11958e-05	-1.78844e-10	-0.498927
132678097	chr5:132678097:G:A	3.89555e-07	-1.78844e-10	-0.702393	2.7226e-05	-1.78844e-10	-0.635037
132678194	chr5:132678194:G:C	3.88022e-07	-1.78844e-10	-0.706336	2.71292e-05	-1.78844e-10	-0.638601
132678271	chr5:132678271:A:C	2.35339e-07	-1.78844e-10	-1.20637	1.57458e-05	-1.78844e-10	-1.18264
132678308	chr5:132678308:T:A	1.76734e-06	-1.78844e-10	0.809835	9.65022e-05	-1.78844e-10	0.630354
132678311	chr5:132678311:G:A	2.4649e-07	-1.78844e-10	-1.16008	1.60007e-05	-1.78844e-10	-1.16658
132678319	chr5:132678319:TAA:T	2.33188e-07	-1.78844e-10	-1.21555	1.51918e-05	-1.78844e-10	-1.21846
132678417	chr5:132678417:A:G	8.24632e-07	-1.78844e-10	0.0475382	4.04145e-05	-1.78844e-10	-0.240022
132678487	chr5:132678487:T:C	5.71221e-07	-1.78844e-10	-0.319623	3.67208e-05	-1.78844e-10	-0.335868
132678607	chr5:132678607:G:A	2.50316e-07	-1.78844e-10	-1.14468	1.60938e-05	-1.78844e-10	-1.16077
132678631	chr5:132678631:G:T	3.08114e-07	-1.78844e-10	-0.936929	2.06771e-05	-1.78844e-10	-0.910186
132679068	chr5:132679068:C:T	2.53364e-07	-1.78844e-10	-1.13257	1.64603e-05	-1.78844e-10	-1.13826
132679229	chr5:132679229:T:C	3.19336e-07	-1.78844e-10	-0.901156	2.14443e-05	-1.78844e-10	-0.87375
132679279	chr5:132679279:T:C	2.33181e-07	-1.78844e-10	-1.21559	1.5202e-05	-1.78844e-10	-1.21779
132679601	chr5:132679601:A:T	4.25536e-07	-1.78844e-10	-0.61405	2.7161e-05	-1.78844e-10	-0.63743
132680071	chr5:132680071:TGTCACTAAAGACACGCAGGCCGA:T	3.19971e-07	-1.78844e-10	-0.899169	2.14884e-05	-1.78844e-10	-0.871696
132680862	chr5:132680862:C:A	2.98585e-07	-1.78844e-10	-0.968344	2.03793e-05	-1.78844e-10	-0.924692
132681300	chr5:132681300:G:A	3.82741e-07	-1.78844e-10	-0.720039	2.10839e-05	-1.78844e-10	-0.890699
132681394	chr5:132681394:T:C	2.4304e-07	-1.78844e-10	-1.17417	1.5721e-05	-1.78844e-10	-1.18421
132682016	chr5:132682016:G:C	4.30898e-07	-1.78844e-10	-0.601526	2.49779e-05	-1.78844e-10	-0.721219
132682060	chr5:132682060:C:T	3.09804e-07	-1.78844e-10	-0.931458	2.58929e-05	-1.78844e-10	-0.685244
132682440	chr5:132682440:A:G	2.36055e-07	-1.78844e-10	-1.20333	1.58378e-05	-1.78844e-10	-1.17681
132682477	chr5:132682477:C:A	3.42343e-07	-1.78844e-10	-0.831586	2.3756e-05	-1.78844e-10	-0.771374
132682985	chr5:132682985:C:T	6.74985e-07	-1.78844e-10	-0.152708	3.8101e-05	-1.78844e-10	-0.298971
132683243	chr5:132683243:T:C	4.05403e-07	-1.78844e-10	-0.662518	2.36672e-05	-1.78844e-10	-0.775123
132683291	chr5:132683291:G:C	4.63643e-07	-1.78844e-10	-0.528283	2.49072e-05	-1.78844e-10	-0.724056
132683529	chr5:132683529:T:C	3.79892e-07	-1.78844e-10	-0.727512	3.15706e-05	-1.78844e-10	-0.486984
132683899	chr5:132683899:C:T	3.19747e-07	-1.78844e-10	-0.899868	2.00539e-05	-1.78844e-10	-0.940789
132684107	chr5:132684107:G:A	1.0092e-06	-1.78844e-10	0.249515	5.90221e-05	-1.78844e-10	0.1387
132684123	chr5:132684123:G:A	3.78288e-07	-1.78844e-10	-0.731744	2.11794e-05	-1.78844e-10	-0.886185
132684435	chr5:132684435:G:C	2.36194e-07	-1.78844e-10	-1.20275	1.54169e-05	-1.78844e-10	-1.20375
132684610	chr5:132684610:A:G	8.9778e-07	-1.78844e-10	0.132527	5.30105e-05	-1.78844e-10	0.0312782
132684785	chr5:132684785:C:T	1.40332e-05	-1.78844e-10	2.88178	0.000901427	-1.78844e-10	2.86477
132684935	chr5:132684935:A:G	4.04705e-07	-1.78844e-10	-0.664241	2.53628e-05	-1.78844e-10	-0.705929
132685298	chr5:132685298:G:A	2.46581e-07	-1.78844e-10	-1.15971	1.54195e-05	-1.78844e-10	-1.20358
132685304	chr5:132685304:G:A	8.36266e-07	-1.78844e-10	0.061548	4.95026e-05	-1.78844e-10	-0.0371863
132685604	chr5:132685604:C:A	2.43952e-07	-1.78844e-10	-1.17043	1.53398e-05	-1.78844e-10	-1.20876
132686029	chr5:132686029:T:C	3.22692e-07	-1.78844e-10	-0.8907	2.022e-05	-1.78844e-10	-0.932537
132686703	chr5:132686703:C:T	4.10984e-07	-1.78844e-10	-0.648845	3.49501e-05	-1.78844e-10	-0.38529
132687037	chr5:132687037:C:A	3.83117e-07	-1.78844e-10	-0.719059	2.40592e-05	-1.78844e-10	-0.758694
132687280	chr5:132687280:T:G	7.25209e-07	-1.78844e-10	-0.0809384	4.31428e-05	-1.78844e-10	-0.174696
132687584	chr5:132687584:T:A	8.21637e-07	-1.78844e-10	0.0439001	4.86804e-05	-1.78844e-10	-0.0539353
132688124	chr5:132688124:C:T	2.46028e-07	-1.78844e-10	-1.16195	1.558e-05	-1.78844e-10	-1.19322
132688141	chr5:132688141:ACATGTGTCAGGCAC:A	2.61954e-07	-1.78844e-10	-1.09923	1.65149e-05	-1.78844e-10	-1.13495
132688474	chr5:132688474:C:T	8.26856e-07	-1.78844e-10	0.050232	4.92414e-05	-1.78844e-10	-0.0424766
132688491	chr5:132688491:C:T	4.48742e-07	-1.78844e-10	-0.56095	2.82716e-05	-1.78844e-10	-0.597353
132689016	chr5:132689016:C:G	1.36213e-06	-1.78844e-10	0.549406	7.87871e-05	-1.78844e-10	0.427538
132689407	chr5:132689407:C:G	2.32453e-07	-1.78844e-10	-1.21871	1.51898e-05	-1.78844e-10	-1.21859
132689795	chr5:132689795:A:T	4.59889e-07	-1.78844e-10	-0.536413	2.82105e-05	-1.78844e-10	-0.599518
132690122	chr5:132690122:C:T	2.32533e-07	-1.78844e-10	-1.21836	1.51873e-05	-1.78844e-10	-1.21875
132690212	chr5:132690212:T:A	2.4056e-07	-1.78844e-10	-1.18443	1.64169e-05	-1.78844e-10	-1.1409
132690213	chr5:132690213:C:A	2.40195e-07	-1.78844e-10	-1.18595	1.6381e-05	-1.78844e-10	-1.14309
132690255	chr5:132690255:A:G	2.80971e-07	-1.78844e-10	-1.02915	1.83926e-05	-1.78844e-10	-1.02726
132690296	chr5:132690296:CAGA:C	2.32414e-07	-1.78844e-10	-1.21888	1.52273e-05	-1.78844e-10	-1.21612
132691025	chr5:132691025:C:T	4.31273e-07	-1.78844e-10	-0.600657	2.75107e-05	-1.78844e-10	-0.624635
132691304	chr5:132691304:C:T	4.99258e-08	-1.55024	-1.20662	4.02023e-06	-1.33551	-1.21237
132691357	chr5:132691357:G:C	2.59862e-07	-1.78844e-10	-1.10725	1.82278e-05	-1.78844e-10	-1.03626
132691502	chr5:132691502:G:A	2.36802e-07	-1.78844e-10	-1.20017	1.55462e-05	-1.78844e-10	-1.19539
132691989	chr5:132691989:A:T	3.03649e-07	-1.78844e-10	-0.951525	1.96117e-05	-1.78844e-10	-0.963086
132692235	chr5:132692235:G:A	2.36857e-07	-1.78844e-10	-1.19994	1.53587e-05	-1.78844e-10	-1.20753
132693008	chr5:132693008:A:C	4.50792e-07	-1.78844e-10	-0.556393	2.56088e-05	-1.78844e-10	-0.696276
132693258	chr5:132693258:G:A	2.70304e-06	1.23473	-2.61742e-10	0.000182486	1.26746	-2.61742e-10
132693674	chr5:132693674:C:T	3.25151e-07	-1.78844e-10	-0.883108	1.83225e-05	-1.78844e-10	-1.03108
132693722	chr5:132693722:C:T	5.17845e-08	-1.79506	-0.925248	4.18051e-06	-1.48243	-1.02635
132693960	chr5:132693960:G:A	4.75554e-07	-1.78844e-10	-0.502918	3.20217e-05	-1.78844e-10	-0.472798
132694592	chr5:132694592:T:C	6.37537e-08	-1.65056	-0.861816	3.26802e-06	-1.77263	-0.982393
132694722	chr5:132694722:T:A	3.07309e-07	-1.78844e-10	-0.939545	1.94639e-05	-1.78844e-10	-0.970651
132694975	chr5:132694975:C:G	2.36661e-07	-1.78844e-10	-1.20077	1.57709e-05	-1.78844e-10	-1.18105
132695481	chr5:132695481:A:G	6.7192e-07	-1.78844e-10	-0.157259	4.58402e-05	-1.78844e-10	-0.114049
132695744	chr5:132695744:A:G	2.84139e-07	-1.78844e-10	-1.01793	1.74555e-05	-1.78844e-10	-1.07955
132696280	chr5:132696280:T:C	3.00792e-07	-1.78844e-10	-0.960978	1.90766e-05	-1.78844e-10	-0.990748
132696330	chr5:132696330:C:T	2.32507e-07	-1.78844e-10	-1.21848	1.51923e-05	-1.78844e-10	-1.21842
132696719	chr5:132696719:T:C	2.48071e-07	-1.78844e-10	-1.15368	1.63707e-05	-1.78844e-10	-1.14372
132697114	chr5:132697114:A:G	2.34703e-07	-1.78844e-10	-1.20908	1.55604e-05	-1.78844e-10	-1.19448
132697246	chr5:132697246:T:C	3.04488e-07	-1.78844e-10	-0.948768	2.34186e-05	-1.78844e-10	-0.78568
132697430	chr5:132697430:A:G	7.30499e-08	-1.23671	-1.13955	5.88422e-06	-1.0229	-1.14404
132697603	chr5:132697603:G:C	3.04394e-07	-1.78844e-10	-0.949074	2.34085e-05	-1.78844e-10	-0.786114
132697668	chr5:132697668:T:C	3.84669e-07	-1.78844e-10	-0.715016	2.2613e-05	-1.78844e-10	-0.820687
132697920	chr5:132697920:C:T	2.74697e-07	-1.78844e-10	-1.05173	2.0132e-05	-1.78844e-10	-0.936902
132698654	chr5:132698654:A:G	6.76156e-08	-1.33486	-1.1187	5.35457e-06	-1.13758	-1.12368
132698762	chr5:132698762:C:G	7.21803e-08	-1.42774	-0.960491	9.99097e-06	-0.667277	-0.970252
132698789	chr5:132698789:GCATGATCT:G	7.1741e-08	-1.29175	-1.10259	5.72094e-06	-1.08685	-1.10823
132698896	chr5:132698896:C:A	5.17086e-08	-1.70098	-1.0208	3.01859e-06	-1.73259	-1.10183
132698929	chr5:132698929:C:T	2.33242e-07	-1.78844e-10	-1.21532	1.53538e-05	-1.78844e-10	-1.20785
132699112	chr5:132699112:T:C	5.75993e-07	-1.78844e-10	-0.311303	3.94587e-05	-1.78844e-10	-0.263958
132699636	chr5:132699636:G:T	2.37328e-07	-1.78844e-10	-1.19795	1.54015e-05	-1.78844e-10	-1.20474
132699854	chr5:132699854:G:A	2.35966e-07	-1.78844e-10	-1.20371	1.5931e-05	-1.78844e-10	-1.17094
132699880	chr5:132699880:A:T	2.86216e-07	-1.78844e-10	-1.01065	1.84723e-05	-1.78844e-10	-1.02294
132700560	chr5:132700560:T:C	4.95696e-08	-1.58289	-1.18113	3.56557e-06	-1.4731	-1.19479
132701382	chr5:132701382:C:T	2.32463e-07	-1.78844e-10	-1.21867	1.51868e-05	-1.78844e-10	-1.21879
132701389	chr5:132701389:C:T	4.24447e-07	-0.616611	-2.61742e-10	1.28534e-05	-1.3856	-2.61742e-10
132701681	chr5:132701681:T:C	4.5778e-08	-1.76888	-1.07471	2.89891e-06	-1.77896	-1.09591
132701892	chr5:132701892:C:T	6.87941e-07	-1.78844e-10	-0.133696	4.2387e-05	-1.78844e-10	-0.19237
132702706	chr5:132702706:T:C	2.7524e-07	-1.78844e-10	-1.04976	1.77886e-05	-1.78844e-10	-1.06065
132703440	chr5:132703440:C:A	2.46702e-07	-1.78844e-10	-1.15922	1.60933e-05	-1.78844e-10	-1.16081
132704294	chr5:132704294:A:G	6.1842e-07	-1.78844e-10	-0.240231	3.63244e-05	-1.78844e-10	-0.346721
132704682	chr5:132704682:T:A	2.44865e-07	-1.78844e-10	-1.16669	1.59755e-05	-1.78844e-10	-1.16815
132704995	chr5:132704995:C:T	5.22044e-07	-1.78844e-10	-0.409647	2.83919e-05	-1.78844e-10	-0.593108
132704996	chr5:132704996:A:G	1.59285e-07	-0.390998	-1.2057	1.5899e-05	0.00571819	-1.17868
132705303	chr5:132705303:G:C	2.42066e-07	-1.78844e-10	-1.17819	1.5651e-05	-1.78844e-10	-1.18868
132705538	chr5:132705538:C:T	4.63471e-08	-1.61891	-1.21233	2.88451e-06	-1.66872	-1.21114
132705744	chr5:132705744:C:T	2.91286e-07	-1.78844e-10	-0.993093	2.16847e-05	-1.78844e-10	-0.862602
132706315	chr5:132706315:T:C	2.41534e-07	-1.78844e-10	-1.18039	1.56227e-05	-1.78844e-10	-1.19048
132706327	chr5:132706327:C:T	9.97285e-07	0.237638	-2.61742e-10	6.92698e-05	0.298798	-2.61742e-10
132706850	chr5:132706850:C:G	2.42494e-07	-1.78844e-10	-1.17642	1.56783e-05	-1.78844e-10	-1.18693
132707048	chr5:132707048:T:C	5.95828e-08	-1.66615	-0.913884	3.21308e-06	-1.75591	-1.01608
132707107	chr5:132707107:C:T	2.49278e-07	-1.78844e-10	-1.14883	1.60996e-05	-1.78844e-10	-1.16041
132707340	chr5:132707340:A:G	5.99208e-08	-1.65831	-0.91606	3.19444e-06	-1.75994	-1.01785
132707494	chr5:132707494:TAA:T	2.46802e-07	-1.78844e-10	-1.15881	1.61024e-05	-1.78844e-10	-1.16024
132707847	chr5:132707847:T:C	2.97627e-07	-1.78844e-10	-0.971559	2.27571e-05	-1.78844e-10	-0.814334
132707956	chr5:132707956:G:A	2.73564e-07	-1.78844e-10	-1.05586	1.73825e-05	-1.78844e-10	-1.08375
132708226	chr5:132708226:G:A	2.45697e-07	-1.78844e-10	-1.1633	1.60337e-05	-1.78844e-10	-1.16452
132708252	chr5:132708252:G:A	2.50354e-07	-1.78844e-10	-1.14452	1.633e-05	-1.78844e-10	-1.14621
132708607	chr5:132708607:A:G	2.98432e-07	-0.968856	-2.61742e-10	1.18228e-05	-1.46918	-2.61742e-10
132709974	chr5:132709974:A:T	2.36133e-07	-1.78844e-10	-1.203	1.60036e-05	-1.78844e-10	-1.1664
132710020	chr5:132710020:C:T	2.40664e-07	-1.78844e-10	-1.184	1.55745e-05	-1.78844e-10	-1.19358
132710123	chr5:132710123:G:T	2.44975e-07	-1.78844e-10	-1.16624	1.59835e-05	-1.78844e-10	-1.16765
132710280	chr5:132710280:C:G	3.5969e-07	-1.78844e-10	-0.782156	2.35321e-05	-1.78844e-10	-0.780845
132710898	chr5:132710898:C:T	2.70295e-07	-1.78844e-10	-1.06789	1.71843e-05	-1.78844e-10	-1.09522
132711556	chr5:132711556:T:C	7.06801e-08	-1.25403	-1.1552	5.84414e-06	-1.03213	-1.14164
132711709	chr5:132711709:A:AT	2.37262e-07	-1.78844e-10	-1.19823	1.61419e-05	-1.78844e-10	-1.15779
132711713	chr5:132711713:C:T	2.37148e-07	-1.78844e-10	-1.19872	1.61283e-05	-1.78844e-10	-1.15863
132712279	chr5:132712279:G:A	2.46422e-07	-1.78844e-10	-1.16035	1.60761e-05	-1.78844e-10	-1.16188
132712930	chr5:132712930:C:T	2.93376e-07	-1.78844e-10	-0.985943	1.89329e-05	-1.78844e-10	-0.998308
132712931	chr5:132712931:A:G	9.50973e-08	-0.925343	-1.18715	8.27913e-06	-0.626196	-1.19928
132713213	chr5:132713213:A:C	2.32489e-07	-1.78844e-10	-1.21855	1.51889e-05	-1.78844e-10	-1.21865
132713370	chr5:132713370:A:G	2.32398e-07	-1.78844e-10	-1.21895	1.52627e-05	-1.78844e-10	-1.2138
132713563	chr5:132713563:G:A	2.32854e-07	-1.78844e-10	-1.21699	1.51983e-05	-1.78844e-10	-1.21803
132713614	chr5:132713614:G:GCTGGGTAC	2.32397e-07	-1.78844e-10	-1.21895	1.51996e-05	-1.78844e-10	-1.21794
132713897	chr5:132713897:T:TC	6.26908e-08	-1.33403	-1.19515	3.32692e-06	-1.52524	-1.21192
132714095	chr5:132714095:C:T	3.14788e-07	-1.78844e-10	-0.915499	2.45177e-05	-1.78844e-10	-0.739818
132714097	chr5:132714097:G:A	2.45798e-07	-1.78844e-10	-1.16289	1.60393e-05	-1.78844e-10	-1.16417
132714850	chr5:132714850:C:T	6.43142e-08	-1.71212	-0.7915	3.82595e-06	-1.67391	-0.923489
132714972	chr5:132714972:A:G	6.00635e-07	-1.78844e-10	-0.269411	3.22286e-05	-1.78844e-10	-0.466357
132715000	chr5:132715000:C:T	2.32717e-07	-1.78844e-10	-1.21758	1.5469e-05	-1.78844e-10	-1.20037
132715439	chr5:132715439:AATAC:A	1.60134e-07	-1.59139	-2.61742e-10	9.10139e-06	-1.73078	-2.61742e-10
132717668	chr5:132717668:G:A	2.45874e-05	-1.78844e-10	3.44259	0.00157312	-1.78844e-10	3.42161
132717740	chr5:132717740:AGTT:A	8.24805e-07	-1.78844e-10	0.0477483	5.73022e-05	-1.78844e-10	0.109128
132718223	chr5:132718223:T:C	2.89892e-07	-1.78844e-10	-0.99789	1.87187e-05	-1.78844e-10	-1.00969
132718391	chr5:132718391:C:T	2.35662e-07	-1.78844e-10	-1.205	1.51858e-05	-1.78844e-10	-1.21885
132719008	chr5:132719008:G:T	1.64124e-05	-1.78844e-10	3.03839	0.00106074	-1.78844e-10	3.02751
132719306	chr5:132719306:C:T	3.6655e-07	-1.78844e-10	-0.763263	2.40172e-05	-1.78844e-10	-0.76044
132719435	chr5:132719435:G:A	2.32411e-07	-1.78844e-10	-1.21889	1.52875e-05	-1.78844e-10	-1.21218
132719503	chr5:132719503:T:C	1.67579e-05	-1.78844e-10	3.05923	0.00108305	-1.78844e-10	3.04832
132719617	chr5:132719617:G:A	8.72999e-07	-1.78844e-10	0.104535	6.06866e-05	-1.78844e-10	0.166511
132719812	chr5:132719812:C:T	2.32548e-07	-1.78844e-10	-1.2183	1.52201e-05	-1.78844e-10	-1.2166
132720455	chr5:132720455:C:A	2.48887e-07	-1.78844e-10	-1.1504	1.62421e-05	-1.78844e-10	-1.15161
132720843	chr5:132720843:C:T	1.81019e-05	-1.78844e-10	3.13637	0.00115961	-1.78844e-10	3.11663
132721182	chr5:132721182:A:C	2.45285e-07	-1.78844e-10	-1.16498	1.60028e-05	-1.78844e-10	-1.16645
132721897	chr5:132721897:A:G	2.69113e-07	-1.78844e-10	-1.07227	1.71186e-05	-1.78844e-10	-1.09904
132722146	chr5:132722146:C:T	2.32519e-07	-1.78844e-10	-1.21843	1.5225e-05	-1.78844e-10	-1.21627
132722232	chr5:132722232:C:T	8.22836e-07	-1.78844e-10	0.0453587	5.58403e-05	-1.78844e-10	0.0832839
132722604	chr5:132722604:C:T	2.32442e-07	-1.78844e-10	-1.21876	1.51842e-05	-1.78844e-10	-1.21896
132722774	chr5:132722774:A:G	2.32807e-07	-1.78844e-10	-1.21719	1.53946e-05	-1.78844e-10	-1.20519
132722787	chr5:132722787:T:C	2.4359e-07	-1.78844e-10	-1.17191	1.5892e-05	-1.78844e-10	-1.1734
132723006	chr5:132723006:A:T	2.45305e-07	-1.78844e-10	-1.16489	1.60099e-05	-1.78844e-10	-1.166
132723713	chr5:132723713:G:A	1.63535e-05	-1.78844e-10	3.0348	0.00105698	-1.78844e-10	3.02396
132724498	chr5:132724498:A:G	2.60824e-07	-1.78844e-10	-1.10355	1.68002e-05	-1.78844e-10	-1.11782
132726554	chr5:132726554:A:G	2.91539e-07	-1.78844e-10	-0.992224	2.21423e-05	-1.78844e-10	-0.841722
132726562	chr5:132726562:A:T	7.27706e-07	-1.78844e-10	-0.0775022	4.49505e-05	-1.78844e-10	-0.133648
132726718	chr5:132726718:T:C	3.10154e-07	-1.78844e-10	-0.93033	1.9608e-05	-1.78844e-10	-0.963274
132726863	chr5:132726863:C:T	2.42927e-07	-1.78844e-10	-1.17464	1.57132e-05	-1.78844e-10	-1.18471
132727564	chr5:132727564:G:A	2.32857e-07	-1.78844e-10	-1.21698	1.54611e-05	-1.78844e-10	-1.20088
132728609	chr5:132728609:T:C	2.37233e-07	-1.78844e-10	-1.19836	1.52104e-05	-1.78844e-10	-1.21723
132728941	chr5:132728941:G:A	1.34243e-07	-1.76775	-2.61742e-10	8.65761e-06	-1.78077	-2.61742e-10
132729460	chr5:132729460:C:CA	2.75637e-07	-1.78844e-10	-1.04831	1.75849e-05	-1.78844e-10	-1.07217
132729782	chr5:132729782:T:C	2.37224e-07	-1.78844e-10	-1.1984	1.62663e-05	-1.78844e-10	-1.15011
132729784	chr5:132729784:T:A	2.98255e-07	-1.78844e-10	-0.96945	1.81644e-05	-1.78844e-10	-1.03975
132729841	chr5:132729841:A:G	6.34603e-07	-1.78844e-10	-0.214399	3.87499e-05	-1.78844e-10	-0.282084
132730188	chr5:132730188:T:C	2.72633e-07	-1.78844e-10	-1.05927	1.99204e-05	-1.78844e-10	-0.947469
132730276	chr5:132730276:G:T	2.82895e-07	-1.78844e-10	-1.02232	2.13476e-05	-1.78844e-10	-0.878273
132730416	chr5:132730416:G:A	2.63351e-07	-1.78844e-10	-1.09391	1.66424e-05	-1.78844e-10	-1.12726
132730798	chr5:132730798:A:T	2.47586e-07	-1.78844e-10	-1.15564	1.61795e-05	-1.78844e-10	-1.15547
132730960	chr5:132730960:G:C	2.33743e-07	-1.78844e-10	-1.21317	1.5203e-05	-1.78844e-10	-1.21772
132731036	chr5:132731036:G:A	2.93198e-07	-1.78844e-10	-0.986552	1.93198e-05	-1.78844e-10	-0.978079
132731114	chr5:132731114:T:C	3.07569e-07	-1.78844e-10	-0.938701	1.95676e-05	-1.78844e-10	-0.965337
132731200	chr5:132731200:C:T	2.9845e-07	-1.78844e-10	-0.968796	1.90175e-05	-1.78844e-10	-0.993853
132731543	chr5:132731543:G:A	2.34731e-07	-1.78844e-10	-1.20896	1.5354e-05	-1.78844e-10	-1.20783
132731740	chr5:132731740:T:C	3.00128e-07	-1.78844e-10	-0.963189	1.91207e-05	-1.78844e-10	-0.988437
132731774	chr5:132731774:G:A	2.44343e-07	-1.78844e-10	-1.16882	1.59844e-05	-1.78844e-10	-1.1676
132731784	chr5:132731784:C:G	2.4517e-07	-1.78844e-10	-1.16544	1.5792e-05	-1.78844e-10	-1.17971
132731797	chr5:132731797:G:A	1.4303e-07	-1.70434	-2.61742e-10	8.79387e-06	-1.76516	-2.61742e-10
132731839	chr5:132731839:T:C	6.02049e-07	-1.78844e-10	-0.26706	3.64543e-05	-1.78844e-10	-0.343152
132732004	chr5:132732004:G:A	2.91243e-07	-1.78844e-10	-0.993241	2.21786e-05	-1.78844e-10	-0.840084
132732782	chr5:132732782:G:A	2.43434e-07	-1.78844e-10	-1.17255	1.59236e-05	-1.78844e-10	-1.17141
132732804	chr5:132732804:G:A	3.01334e-07	-1.78844e-10	-0.959178	1.91966e-05	-1.78844e-10	-0.984477
132733514	chr5:132733514:A:G	2.83687e-07	-1.78844e-10	-1.01953	2.14272e-05	-1.78844e-10	-0.874549
132733899	chr5:132733899:T:C	2.54746e-07	-1.78844e-10	-1.12713	1.6679e-05	-1.78844e-10	-1.12506
132734047	chr5:132734047:A:G	2.39052e-07	-1.78844e-10	-1.19072	1.54353e-05	-1.78844e-10	-1.20256
132734641	chr5:132734641:C:G	2.39925e-07	-1.78844e-10	-1.18707	1.54789e-05	-1.78844e-10	-1.19973
132734706	chr5:132734706:G:A	2.51055e-07	-1.78844e-10	-1.14173	1.6507e-05	-1.78844e-10	-1.13543
132735520	chr5:132735520:C:T	2.32929e-07	-1.78844e-10	-1.21667	1.52753e-05	-1.78844e-10	-1.21298
132736068	chr5:132736068:C:G	6.86586e-07	-1.78844e-10	-0.135667	4.13508e-05	-1.78844e-10	-0.21712
132736231	chr5:132736231:T:C	2.5233e-07	-1.78844e-10	-1.13666	1.66137e-05	-1.78844e-10	-1.12898
132736259	chr5:132736259:G:C	5.50242e-07	-1.78844e-10	-0.35704	3.80895e-05	-1.78844e-10	-0.299273
132736494	chr5:132736494:C:T	2.97706e-07	-1.78844e-10	-0.971291	1.84822e-05	-1.78844e-10	-1.0224
132736564	chr5:132736564:T:C	3.23658e-07	-1.78844e-10	-0.887713	2.04713e-05	-1.78844e-10	-0.920185
132736616	chr5:132736616:T:C	3.46434e-07	-1.78844e-10	-0.819707	2.13458e-05	-1.78844e-10	-0.878355
132736798	chr5:132736798:C:T	1.32944e-06	-1.78844e-10	0.525117	8.22927e-05	-1.78844e-10	0.471072
132737221	chr5:132737221:G:C	5.05145e-07	-1.78844e-10	-0.442553	2.78044e-05	-1.78844e-10	-0.614019
132737472	chr5:132737472:G:A	3.60069e-07	-1.78844e-10	-0.781102	2.10923e-05	-1.78844e-10	-0.890302
132738125	chr5:132738125:A:G	1.34806e-07	-1.76356	-2.61742e-10	1.07076e-05	-1.56825	-2.61742e-10
132738181	chr5:132738181:C:T	4.37886e-07	-1.78844e-10	-0.58544	2.46667e-05	-1.78844e-10	-0.733755
132738547	chr5:132738547:T:G	4.50748e-07	-1.78844e-10	-0.55649	3.07894e-05	-1.78844e-10	-0.512042
132738641	chr5:132738641:A:T	2.70448e-07	-1.78844e-10	-1.06732	1.80057e-05	-1.78844e-10	-1.04852
132738697	chr5:132738697:G:A	3.38443e-07	-1.78844e-10	-0.843043	2.04534e-05	-1.78844e-10	-0.921063
132738819	chr5:132738819:C:A	4.42155e-08	-1.75882	-1.1195	3.11848e-06	-1.66498	-1.13689
132739003	chr5:132739003:C:T	4.53387e-07	-1.78844e-10	-0.550654	2.38635e-05	-1.78844e-10	-0.766861
132739198	chr5:132739198:G:A	4.52125e-07	-1.78844e-10	-0.553439	2.38089e-05	-1.78844e-10	-0.769152
132739556	chr5:132739556:G:A	4.12455e-07	-1.78844e-10	-0.645271	2.62541e-05	-1.78844e-10	-0.671388
132739961	chr5:132739961:A:C	4.2253e-07	-1.78844e-10	-0.621138	2.38123e-05	-1.78844e-10	-0.769007
132740108	chr5:132740108:C:T	1.3755e-07	-1.74341	-2.61742e-10	1.11419e-05	-1.5285	-2.61742e-10
132740763	chr5:132740763:A:T	4.32221e-07	-1.78844e-10	-0.598462	2.75516e-05	-1.78844e-10	-0.623152
132741584	chr5:132741584:C:G	2.32396e-07	-1.78844e-10	-1.21896	1.51897e-05	-1.78844e-10	-1.21859
132741937	chr5:132741937:T:G	3.74609e-07	-1.78844e-10	-0.741517	2.27267e-05	-1.78844e-10	-0.815671
132742477	chr5:132742477:A:G	2.79382e-07	-1.78844e-10	-1.03482	1.70225e-05	-1.78844e-10	-1.10468
132742758	chr5:132742758:A:C	3.65468e-07	-1.78844e-10	-0.76622	2.23881e-05	-1.78844e-10	-0.830682
132742786	chr5:132742786:A:G	2.88166e-07	-1.78844e-10	-1.00386	1.91864e-05	-1.78844e-10	-0.985009
132743331	chr5:132743331:G:A	3.7293e-07	-1.78844e-10	-0.746008	2.2632e-05	-1.78844e-10	-0.819848
132743394	chr5:132743394:T:C	1.87461e-07	-1.43383	-2.61742e-10	1.56045e-05	-1.19165	-2.61742e-10
132743397	chr5:132743397:C:T	4.45537e-07	-1.78844e-10	-0.568118	2.84019e-05	-1.78844e-10	-0.592757
132743502	chr5:132743502:A:G	4.61724e-07	-1.78844e-10	-0.532432	2.42231e-05	-1.78844e-10	-0.751905
132743623	chr5:132743623:C:G	1.4256e-05	-1.78844e-10	2.89754	0.000923239	-1.78844e-10	2.88868
132743702	chr5:132743702:C:T	2.87506e-07	-1.78844e-10	-1.00616	1.9143e-05	-1.78844e-10	-0.987275
132743837	chr5:132743837:A:G	4.79673e-07	-1.78844e-10	-0.494294	3.28696e-05	-1.78844e-10	-0.446664
132744115	chr5:132744115:G:C	5.28536e-07	-1.78844e-10	-0.397288	3.32662e-05	-1.78844e-10	-0.434671
132744364	chr5:132744364:A:G	2.34006e-07	-1.78844e-10	-1.21205	1.53004e-05	-1.78844e-10	-1.21133
132744373	chr5:132744373:A:G	8.49605e-08	-1.08732	-1.13789	8.30959e-06	-0.693698	-1.1281
132744811	chr5:132744811:G:A	3.80801e-07	-0.810141	0.085019	2.51802e-05	-1.00962	0.296464
132745472	chr5:132745472:C:T	4.87028e-07	-1.78844e-10	-0.479078	2.90839e-05	-1.78844e-10	-0.569027
132745773	chr5:132745773:G:T	5.58963e-08	-1.64429	-0.99961	3.77954e-06	-1.5475	-1.06211
132745795	chr5:132745795:A:G	4.59905e-08	-1.65824	-1.18072	3.49343e-06	-1.49089	-1.19744
132745977	chr5:132745977:C:G	3.80267e-07	-1.78844e-10	-0.726525	2.24379e-05	-1.78844e-10	-0.828458
132746205	chr5:132746205:A:G	4.57988e-07	-1.78844e-10	-0.540555	2.40624e-05	-1.78844e-10	-0.758559
132746246	chr5:132746246:G:A	3.31427e-07	-1.78844e-10	-0.863992	2.15468e-05	-1.78844e-10	-0.868983
132746743	chr5:132746743:A:G	3.4387e-07	-1.78844e-10	-0.827136	2.07523e-05	-1.78844e-10	-0.906555
132746957	chr5:132746957:A:T	4.45667e-07	-1.78844e-10	-0.567826	3.04521e-05	-1.78844e-10	-0.523058
132747027	chr5:132747027:T:A	5.40599e-07	-1.78844e-10	-0.374722	3.53546e-05	-1.78844e-10	-0.373783
132747198	chr5:132747198:G:A	4.47253e-08	-1.66662	-1.20024	3.3941e-06	-1.50676	-1.21042
132747778	chr5:132747778:G:A	3.963e-07	-1.78844e-10	-0.685227	2.40896e-05	-1.78844e-10	-0.757432
132747816	chr5:132747816:C:T	3.03663e-07	-1.78844e-10	-0.951479	2.02559e-05	-1.78844e-10	-0.930763
132747979	chr5:132747979:C:T	2.32398e-07	-1.78844e-10	-1.21895	1.52258e-05	-1.78844e-10	-1.21622
132748215	chr5:132748215:C:T	3.82927e-07	-1.78844e-10	-0.719554	2.57852e-05	-1.78844e-10	-0.689411
132748289	chr5:132748289:G:C	3.70015e-07	-1.78844e-10	-0.753854	2.25632e-05	-1.78844e-10	-0.822892
132748537	chr5:132748537:A:G	9.88601e-08	-1.35008	-0.723617	6.55224e-06	-1.24589	-0.813517
132749061	chr5:132749061:T:G	1.43563e-07	-1.70063	-2.61742e-10	9.29416e-06	-1.70983	-2.61742e-10
132749264	chr5:132749264:G:A	2.7768e-07	-1.78844e-10	-1.04093	1.64312e-05	-1.78844e-10	-1.14003
132749836	chr5:132749836:G:A	2.79549e-07	-1.78844e-10	-1.03422	1.90946e-05	-1.78844e-10	-0.989808
132750693	chr5:132750693:G:C	5.60074e-08	-1.64811	-0.9938	4.20009e-06	-1.45987	-1.04424
132751902	chr5:132751902:T:C	5.7849e-07	-1.78844e-10	-0.306978	3.98193e-05	-1.78844e-10	-0.254859
132752256	chr5:132752256:C:T	4.13984e-07	-1.78844e-10	-0.641571	2.50219e-05	-1.78844e-10	-0.719461
132752361	chr5:132752361:G:A	5.33101e-07	-1.78844e-10	-0.388688	3.48748e-05	-1.78844e-10	-0.387447
132753175	chr5:132753175:G:A	3.3866e-07	-1.78844e-10	-0.842403	2.12153e-05	-1.78844e-10	-0.88449
132753263	chr5:132753263:G:T	2.91927e-07	-1.78844e-10	-0.990895	1.87194e-05	-1.78844e-10	-1.00965
132753508	chr5:132753508:C:T	2.32762e-07	-1.78844e-10	-1.21738	1.52238e-05	-1.78844e-10	-1.21635
132753584	chr5:132753584:A:C	4.36367e-07	-1.78844e-10	-0.588914	2.62093e-05	-1.78844e-10	-0.673096
132753877	chr5:132753877:G:T	2.32955e-07	-1.78844e-10	-1.21655	1.52503e-05	-1.78844e-10	-1.21461
132754022	chr5:132754022:GA:G	4.76565e-07	-1.78844e-10	-0.500794	2.84286e-05	-1.78844e-10	-0.591816
132754428	chr5:132754428:C:T	2.46091e-07	-1.78844e-10	-1.1617	1.60099e-05	-1.78844e-10	-1.16601
132754602	chr5:132754602:T:C	2.32934e-07	-1.78844e-10	-1.21664	1.52472e-05	-1.78844e-10	-1.21482
132754764	chr5:132754764:C:T	2.38519e-07	-1.78844e-10	-1.19295	1.54644e-05	-1.78844e-10	-1.20067
132754946	chr5:132754946:C:T	2.32399e-07	-1.78844e-10	-1.21894	1.51903e-05	-1.78844e-10	-1.21855
132756374	chr5:132756374:G:T	6.14949e-08	-1.33009	-1.21835	3.7993e-06	-1.38637	-1.21803
132757345	chr5:132757345:G:A	2.95429e-07	-1.78844e-10	-0.97897	1.91404e-05	-1.78844e-10	-0.987409
132757590	chr5:132757590:T:C	2.35068e-07	-1.78844e-10	-1.20753	1.54187e-05	-1.78844e-10	-1.20363
132757720	chr5:132757720:C:G	4.44728e-07	-1.78844e-10	-0.569935	2.66989e-05	-1.78844e-10	-0.654588
132757957	chr5:132757957:T:C	2.49729e-07	-1.78844e-10	-1.14702	1.5457e-05	-1.78844e-10	-1.20115
132757967	chr5:132757967:T:C	4.2266e-07	-1.78844e-10	-0.620831	2.54647e-05	-1.78844e-10	-0.701916
132758302	chr5:132758302:C:T	2.35776e-07	-1.78844e-10	-1.20452	1.54605e-05	-1.78844e-10	-1.20092
132758313	chr5:132758313:A:G	2.37286e-07	-1.78844e-10	-1.19813	1.52306e-05	-1.78844e-10	-1.2159
132758411	chr5:132758411:G:A	4.5681e-07	-1.78844e-10	-0.54313	2.75607e-05	-1.78844e-10	-0.622821
132758513	chr5:132758513:G:A	1.95385e-07	-1.39243	-2.61742e-10	1.63416e-05	-1.1455	-2.61742e-10
132758665	chr5:132758665:G:A	1.71531e-06	-1.78844e-10	0.779952	0.000105369	-1.78844e-10	0.718255
132758718	chr5:132758718:G:A	1.3364e-07	-1.77225	-2.61742e-10	1.11735e-05	-1.52566	-2.61742e-10
132759230	chr5:132759230:G:A	2.32457e-07	-1.78844e-10	-1.21869	1.51852e-05	-1.78844e-10	-1.21889
132759282	chr5:132759282:G:A	2.45134e-07	-1.78844e-10	-1.1656	1.53255e-05	-1.78844e-10	-1.2097
132759467	chr5:132759467:CCT:C	4.56877e-07	-1.78844e-10	-0.542985	2.74128e-05	-1.78844e-10	-0.6282
132760252	chr5:132760252:G:A	4.5596e-07	-1.78844e-10	-0.544993	2.62063e-05	-1.78844e-10	-0.673212
132760431	chr5:132760431:A:G	4.38688e-08	-1.68843	-1.19777	3.43718e-06	-1.52234	-1.18222
132760631	chr5:132760631:A:AAAAG	2.62201e-07	-1.78844e-10	-1.09829	1.60626e-05	-1.78844e-10	-1.16271
132760779	chr5:132760779:C:T	3.28595e-07	-1.78844e-10	-0.872573	1.99961e-05	-1.78844e-10	-0.943675
132760786	chr5:132760786:G:A	1.63573e-06	-1.78844e-10	0.732449	0.000100855	-1.78844e-10	0.674473
132761010	chr5:132761010:G:A	2.32454e-07	-1.78844e-10	-1.21871	1.57659e-05	-1.78844e-10	-1.18136
132761676	chr5:132761676:A:G	4.54904e-07	-1.78844e-10	-0.547313	2.65458e-05	-1.78844e-10	-0.660338
132761733	chr5:132761733:T:A	3.35029e-07	-1.78844e-10	-0.85318	1.90729e-05	-1.78844e-10	-0.990943
132762616	chr5:132762616:A:C	4.21874e-07	-1.78844e-10	-0.622692	2.47529e-05	-1.78844e-10	-0.730267
132762728	chr5:132762728:A:C	2.40899e-07	-1.78844e-10	-1.18302	1.66793e-05	-1.78844e-10	-1.12505
132763433	chr5:132763433:G:A	2.3557e-07	-1.78844e-10	-1.20539	1.54433e-05	-1.78844e-10	-1.20204
132763443	chr5:132763443:C:G	2.67327e-07	-1.78844e-10	-1.07892	1.60315e-05	-1.78844e-10	-1.16466
132763546	chr5:132763546:A:G	2.66396e-07	-1.78844e-10	-1.08241	1.59978e-05	-1.78844e-10	-1.16676
132764307	chr5:132764307:A:G	2.47472e-07	-1.78844e-10	-1.1561	1.53776e-05	-1.78844e-10	-1.2063
132764448	chr5:132764448:G:A	2.62441e-07	-1.78844e-10	-1.09737	1.5855e-05	-1.78844e-10	-1.17572
132764668	chr5:132764668:T:C	2.41174e-07	-1.78844e-10	-1.18188	1.58371e-05	-1.78844e-10	-1.17686
132764780	chr5:132764780:T:C	3.32946e-07	-1.78844e-10	-0.859418	1.87912e-05	-1.78844e-10	-1.00583
132764913	chr5:132764913:A:G	5.57131e-08	-1.49791	-1.14928	5.32575e-06	-1.16613	-1.10053
132765036	chr5:132765036:A:G	4.79416e-07	-1.78844e-10	-0.494831	2.87433e-05	-1.78844e-10	-0.580806
132765561	chr5:132765561:C:T	7.66698e-07	-1.78844e-10	-0.0253063	5.35595e-05	-1.78844e-10	0.0415812
132765937	chr5:132765937:T:C	2.398e-07	-1.78844e-10	-1.18759	1.57623e-05	-1.78844e-10	-1.18159
132765977	chr5:132765977:C:G	4.36887e-07	-1.78844e-10	-0.587725	2.63572e-05	-1.78844e-10	-0.667468
132766111	chr5:132766111:C:T	3.01742e-07	-1.78844e-10	-0.957827	1.93565e-05	-1.78844e-10	-0.976181
132766368	chr5:132766368:G:A	3.22849e-07	-1.78844e-10	-0.890214	1.95432e-05	-1.78844e-10	-0.966585
132767095	chr5:132767095:C:G	2.40202e-07	-1.78844e-10	-1.18592	1.57715e-05	-1.78844e-10	-1.18101
132767579	chr5:132767579:G:A	2.76979e-07	-1.78844e-10	-1.04346	1.6399e-05	-1.78844e-10	-1.14199
132767586	chr5:132767586:C:T	2.32749e-07	-1.78844e-10	-1.21744	1.5211e-05	-1.78844e-10	-1.2172
132767664	chr5:132767664:C:T	2.8702e-07	-1.78844e-10	-1.00785	1.94039e-05	-1.78844e-10	-0.973739
132768464	chr5:132768464:C:T	2.3772e-07	-1.78844e-10	-1.1963	1.54765e-05	-1.78844e-10	-1.19989
132769176	chr5:132769176:A:G	2.33025e-07	-1.78844e-10	-1.21625	1.52259e-05	-1.78844e-10	-1.21622
132769405	chr5:132769405:T:C	2.47571e-07	-1.78844e-10	-1.1557	1.63877e-05	-1.78844e-10	-1.14268
132769592	chr5:132769592:A:T	2.33473e-07	-1.78844e-10	-1.21433	1.59146e-05	-1.78844e-10	-1.17198
132770303	chr5:132770303:C:G	3.40105e-07	-1.78844e-10	-0.838143	2.04279e-05	-1.78844e-10	-0.922307
132770333	chr5:132770333:C:T	1.37136e-07	-1.74643	-2.61742e-10	9.33286e-06	-1.70567	-2.61742e-10
132770353	chr5:132770353:T:C	4.37596e-07	-1.78844e-10	-0.586103	2.56218e-05	-1.78844e-10	-0.695767
132771333	chr5:132771333:C:T	4.45008e-07	-1.78844e-10	-0.569306	2.67675e-05	-1.78844e-10	-0.652025
132771359	chr5:132771359:G:T	2.84074e-07	-1.78844e-10	-1.01816	1.669e-05	-1.78844e-10	-1.1244
132771737	chr5:132771737:G:A	2.37384e-07	-1.78844e-10	-1.19772	1.5908e-05	-1.78844e-10	-1.17239
132772008	chr5:132772008:T:C	4.47127e-08	-1.69733	-1.16981	3.74548e-06	-1.48395	-1.13471
132772086	chr5:132772086:TCA:T	2.3242e-07	-1.78844e-10	-1.21885	1.51867e-05	-1.78844e-10	-1.21879
132772334	chr5:132772334:G:A	2.83662e-07	-1.78844e-10	-1.01962	1.66646e-05	-1.78844e-10	-1.12592
132772993	chr5:132772993:G:A	1.28693e-06	-1.78844e-10	0.492617	7.7816e-05	-1.78844e-10	0.415136
132773159	chr5:132773159:T:TCTG	7.57736e-07	-1.78844e-10	-0.0370638	4.40643e-05	-1.78844e-10	-0.153561
132773160	chr5:132773160:A:AGTG	7.59813e-07	-1.78844e-10	-0.0343268	4.41757e-05	-1.78844e-10	-0.151035
132773431	chr5:132773431:C:T	6.61085e-07	-1.78844e-10	-0.173517	4.34156e-05	-1.78844e-10	-0.168393
132773793	chr5:132773793:A:G	2.77285e-07	-1.78844e-10	-1.04235	1.64073e-05	-1.78844e-10	-1.14149
132773927	chr5:132773927:T:C	2.88382e-07	-1.78844e-10	-1.00311	1.68573e-05	-1.78844e-10	-1.11443
132774050	chr5:132774050:G:A	2.84299e-07	-1.78844e-10	-1.01737	1.66902e-05	-1.78844e-10	-1.12439
132775046	chr5:132775046:G:T	2.01756e-07	-1.36034	-2.61742e-10	1.15846e-05	-1.48953	-2.61742e-10
132775351	chr5:132775351:G:A	3.50831e-07	-1.78844e-10	-0.807095	1.95539e-05	-1.78844e-10	-0.966039
132775626	chr5:132775626:C:G	1.80445e-07	-1.47197	-2.61742e-10	1.64329e-05	-1.13993	-2.61742e-10
132776297	chr5:132776297:T:C	3.53375e-07	-1.78844e-10	-0.79987	1.96617e-05	-1.78844e-10	-0.960541
132776348	chr5:132776348:G:A	3.45961e-07	-1.78844e-10	-0.821072	1.93396e-05	-1.78844e-10	-0.977057
132776741	chr5:132776741:A:G	3.32206e-07	-1.78844e-10	-0.861645	1.87462e-05	-1.78844e-10	-1.00822
132776773	chr5:132776773:G:C	2.42365e-07	-1.78844e-10	-1.17696	1.52411e-05	-1.78844e-10	-1.21522
132776783	chr5:132776783:C:T	1.30574e-07	-1.79546	-2.61742e-10	9.32238e-06	-1.70679	-2.61742e-10
132777380	chr5:132777380:A:T	3.98713e-07	-1.78844e-10	-0.679156	2.35522e-05	-1.78844e-10	-0.779992
132777499	chr5:132777499:C:T	1.06006e-06	-1.78844e-10	0.29868	7.2941e-05	-1.78844e-10	0.350439
132777890	chr5:132777890:G:A	1.74248e-05	-1.78844e-10	3.09825	0.00108673	-1.78844e-10	3.05172
132778248	chr5:132778248:T:C	3.44022e-07	-1.78844e-10	-0.826693	1.92527e-05	-1.78844e-10	-0.981559
132778362	chr5:132778362:AC:A	3.29239e-07	-1.78844e-10	-0.870616	1.86102e-05	-1.78844e-10	-1.0155
132778527	chr5:132778527:CCTCT:C	2.45881e-07	-1.78844e-10	-1.16255	1.61839e-05	-1.78844e-10	-1.1552
132779155	chr5:132779155:C:T	2.64762e-07	-1.78844e-10	-1.08857	1.59338e-05	-1.78844e-10	-1.17077
132779246	chr5:132779246:A:G	8.97133e-07	-1.78844e-10	0.131805	6.1731e-05	-1.78844e-10	0.183576
132779352	chr5:132779352:G:A	8.45759e-07	-1.78844e-10	0.0728358	5.80423e-05	-1.78844e-10	0.12196
132779532	chr5:132779532:C:T	2.66252e-07	-1.78844e-10	-1.08296	1.5988e-05	-1.78844e-10	-1.16737
132779740	chr5:132779740:T:C	2.5583e-07	-1.78844e-10	-1.12289	1.59367e-05	-1.78844e-10	-1.17058
132780192	chr5:132780192:A:G	2.99716e-07	-1.78844e-10	-0.964564	1.86106e-05	-1.78844e-10	-1.01548
132781127	chr5:132781127:C:T	8.8776e-07	-1.78844e-10	0.121303	6.09809e-05	-1.78844e-10	0.171349
132781201	chr5:132781201:G:A	2.38157e-07	-1.78844e-10	-1.19447	1.55114e-05	-1.78844e-10	-1.19764
132781615	chr5:132781615:G:A	3.06403e-07	-0.942499	-2.61742e-10	1.62914e-05	-1.14857	-2.61742e-10
132781634	chr5:132781634:G:A	8.21379e-07	-1.78844e-10	0.0435856	5.63384e-05	-1.78844e-10	0.0921655
132781986	chr5:132781986:T:C	2.33305e-07	-1.78844e-10	-1.21505	1.58727e-05	-1.78844e-10	-1.17461
132783465	chr5:132783465:C:T	2.83529e-07	-1.78844e-10	-1.02009	1.81385e-05	-1.78844e-10	-1.04118
132783561	chr5:132783561:A:G	2.69266e-07	-1.78844e-10	-1.0717	1.61021e-05	-1.78844e-10	-1.16026
132783975	chr5:132783975:C:G	7.73793e-07	-1.78844e-10	-0.0160947	4.20259e-05	-1.78844e-10	-0.200926
132784072	chr5:132784072:G:A	2.9515e-07	-1.78844e-10	-0.979914	1.86789e-05	-1.78844e-10	-1.01181
132784117	chr5:132784117:C:T	4.14103e-07	-1.78844e-10	-0.641285	2.51981e-05	-1.78844e-10	-0.712444
132784758	chr5:132784758:G:A	2.40466e-07	-1.78844e-10	-1.18482	1.59213e-05	-1.78844e-10	-1.17155
132785172	chr5:132785172:C:G	2.32974e-07	-1.21647	-2.61742e-10	2.45211e-05	-0.739676	-2.61742e-10
132785827	chr5:132785827:A:G	8.83974e-07	-1.78844e-10	0.117029	5.01202e-05	-1.78844e-10	-0.0247871
132785873	chr5:132785873:T:C	2.94243e-07	-1.78844e-10	-0.982992	1.89952e-05	-1.78844e-10	-0.995023
132786359	chr5:132786359:C:A	2.33997e-07	-1.78844e-10	-1.21209	1.58786e-05	-1.78844e-10	-1.17424
132786410	chr5:132786410:G:A	3.37625e-07	-1.78844e-10	-0.845463	2.00859e-05	-1.78844e-10	-0.939195
132786579	chr5:132786579:G:A	7.34776e-07	-1.78844e-10	-0.0678328	5.02813e-05	-1.78844e-10	-0.0215772
132786933	chr5:132786933:C:T	7.2975e-07	-1.78844e-10	-0.0746965	4.25717e-05	-1.78844e-10	-0.188021
132787131	chr5:132787131:A:C	3.02838e-07	-1.78844e-10	-0.954199	1.84767e-05	-1.78844e-10	-1.0227
132787825	chr5:132787825:G:T	2.83621e-07	-1.78844e-10	-1.01976	1.77529e-05	-1.78844e-10	-1.06266
132787844	chr5:132787844:G:A	1.71208e-07	-0.309705	-1.21482	6.13049e-06	-0.950351	-1.17559
132789134	chr5:132789134:T:C	2.68429e-07	-1.78844e-10	-1.07481	1.63667e-05	-1.78844e-10	-1.14396
132789151	chr5:132789151:C:T	2.36511e-07	-1.78844e-10	-1.20141	1.57637e-05	-1.78844e-10	-1.1815
132789449	chr5:132789449:G:A	1.67116e-05	-1.78844e-10	3.05646	0.00110449	-1.78844e-10	3.06793
132789609	chr5:132789609:G:A	7.76788e-07	-1.78844e-10	-0.0122309	5.2302e-05	-1.78844e-10	0.0178239
132790050	chr5:132790050:C:T	8.21633e-07	-1.78844e-10	0.0438946	5.64314e-05	-1.78844e-10	0.0938142
132790397	chr5:132790397:T:TC	2.65249e-07	-1.78844e-10	-1.08673	1.62289e-05	-1.78844e-10	-1.15242
132790542	chr5:132790542:C:T	4.09511e-07	-1.78844e-10	-0.652436	2.3988e-05	-1.78844e-10	-0.761658
132790741	chr5:132790741:C:G	3.57005e-07	-1.78844e-10	-0.789649	2.84629e-05	-1.78844e-10	-0.59061
132791005	chr5:132791005:T:A	3.35508e-07	-1.78844e-10	-0.851754	2.22108e-05	-1.78844e-10	-0.838634
132791226	chr5:132791226:C:T	5.90429e-07	-1.78844e-10	-0.286549	3.29048e-05	-1.78844e-10	-0.445592
132792453	chr5:132792453:C:T	2.32607e-07	-1.78844e-10	-1.21805	1.52299e-05	-1.78844e-10	-1.21595
132792479	chr5:132792479:A:G	2.39059e-07	-1.78844e-10	-1.19069	1.65753e-05	-1.78844e-10	-1.1313
132792624	chr5:132792624:C:T	7.29225e-07	-1.78844e-10	-0.0754167	4.99875e-05	-1.78844e-10	-0.0274381
132793007	chr5:132793007:T:G	2.45558e-07	-1.78844e-10	-1.16386	1.52602e-05	-1.78844e-10	-1.21396
132793494	chr5:132793494:A:C	1.63613e-05	-1.78844e-10	3.03527	0.00108475	-1.78844e-10	3.0499
132793960	chr5:132793960:T:TA	4.70869e-08	-1.76967	-1.04573	3.0085e-06	-1.79027	-1.0475
132793967	chr5:132793967:T:A	4.64384e-08	-1.76684	-1.06244	2.94126e-06	-1.78977	-1.0706
132794028	chr5:132794028:C:T	1.31863e-07	-1.78564	-2.61742e-10	8.54202e-06	-1.79421	-2.61742e-10
132794809	chr5:132794809:C:T	2.36381e-07	-1.78844e-10	-1.20196	1.53502e-05	-1.78844e-10	-1.20808
132794888	chr5:132794888:T:A	8.43752e-07	-1.78844e-10	0.0704604	5.36095e-05	-1.78844e-10	0.0425141
132794939	chr5:132794939:C:T	8.23171e-07	-1.78844e-10	0.0457658	5.23129e-05	-1.78844e-10	0.0180321
132794971	chr5:132794971:T:A	7.88004e-07	-1.78844e-10	0.00210481	5.01063e-05	-1.78844e-10	-0.0250646
132795151	chr5:132795151:A:C	1.372e-07	-1.74596	-2.61742e-10	8.56047e-06	-1.79206	-2.61742e-10
132795206	chr5:132795206:G:A	5.30245e-07	-1.78844e-10	-0.39406	3.62168e-05	-1.78844e-10	-0.349688
132795332	chr5:132795332:C:T	2.33178e-07	-1.78844e-10	-1.2156	1.56787e-05	-1.78844e-10	-1.18691
132795536	chr5:132795536:T:C	3.2058e-07	-1.78844e-10	-0.897266	2.05996e-05	-1.78844e-10	-0.913941
132795953	chr5:132795953:A:G	2.46393e-07	-1.78844e-10	-1.16047	1.60804e-05	-1.78844e-10	-1.16161
132796151	chr5:132796151:G:A	8.20211e-07	-1.78844e-10	0.0421629	5.21377e-05	-1.78844e-10	0.0146767
132796485	chr5:132796485:C:T	1.81916e-07	-1.46385	-2.61742e-10	1.1403e-05	-1.50533	-2.61742e-10
132796545	chr5:132796545:C:G	8.68508e-07	-1.78844e-10	0.0993776	5.5164e-05	-1.78844e-10	0.0710999
132796597	chr5:132796597:TTTTC:T	2.337e-07	-1.78844e-10	-1.21336	1.52626e-05	-1.78844e-10	-1.21381
132796618	chr5:132796618:G:A	6.47723e-08	-1.78938	-0.70714	4.2162e-06	-1.79396	-0.706319
132796886	chr5:132796886:G:A	9.86617e-08	-1.78737	-0.288333	5.65785e-06	-1.7953	-0.410871
132796955	chr5:132796955:A:G	2.33176e-07	-1.78844e-10	-1.21561	1.56778e-05	-1.78844e-10	-1.18697
132797388	chr5:132797388:G:A	5.81447e-08	-1.48902	-1.11545	3.37502e-06	-1.61038	-1.11243
132798222	chr5:132798222:T:C	9.87662e-07	-1.78844e-10	0.227942	6.22784e-05	-1.78844e-10	0.192403
132798354	chr5:132798354:C:T	1.34498e-07	-1.76585	-2.61742e-10	9.82096e-06	-1.65469	-2.61742e-10
132798458	chr5:132798458:A:C	1.60625e-07	-0.621148	-0.967179	8.88721e-06	-0.749416	-1.00518
132798463	chr5:132798463:G:A	2.48245e-07	-1.15298	-2.61742e-10	2.32132e-05	-0.79449	-2.61742e-10
132798884	chr5:132798884:A:G	2.34277e-07	-1.78844e-10	-1.21089	1.52479e-05	-1.78844e-10	-1.21477
132798932	chr5:132798932:G:A	2.5497e-07	-1.78844e-10	-1.12625	1.63597e-05	-1.78844e-10	-1.14439
132799160	chr5:132799160:G:A	2.58469e-07	-1.78844e-10	-1.11262	1.63905e-05	-1.78844e-10	-1.14251
132799166	chr5:132799166:C:T	1.02122e-07	-0.834971	-1.20626	6.52144e-06	-0.859076	-1.20504
132799308	chr5:132799308:G:A	3.08262e-07	-1.78844e-10	-0.936449	1.90272e-05	-1.78844e-10	-0.993344
132799400	chr5:132799400:C:T	3.71008e-07	-1.78844e-10	-0.751175	2.75668e-05	-1.78844e-10	-0.6226
132799463	chr5:132799463:C:A	6.95331e-07	-1.78844e-10	-0.123011	4.64125e-05	-1.78844e-10	-0.101642
132799680	chr5:132799680:T:C	1.14526e-07	-1.76183	-0.164765	7.12213e-06	-1.78364	-0.192366
132799813	chr5:132799813:T:G	9.44051e-07	-1.78844e-10	0.182782	5.9387e-05	-1.78844e-10	0.144863
132799939	chr5:132799939:T:C	7.01486e-07	-1.78844e-10	-0.114197	4.68261e-05	-1.78844e-10	-0.0927716
132799984	chr5:132799984:T:C	2.54835e-07	-1.78844e-10	-1.12678	1.63505e-05	-1.78844e-10	-1.14495
132799996	chr5:132799996:C:T	1.12893e-07	-0.722006	-1.21895	7.28475e-06	-0.734563	-1.21887
132800066	chr5:132800066:C:T	2.40581e-07	-1.18434	-2.61742e-10	2.31536e-05	-0.797063	-2.61742e-10
132800568	chr5:132800568:A:G	6.87431e-07	-1.78844e-10	-0.134438	4.58895e-05	-1.78844e-10	-0.112976
132800616	chr5:132800616:G:A	4.55493e-07	-1.78844e-10	-0.546018	2.94223e-05	-1.78844e-10	-0.557458
132800935	chr5:132800935:T:C	3.68279e-07	-1.78844e-10	-0.758557	2.35374e-05	-1.78844e-10	-0.78062
132800988	chr5:132800988:C:T	2.64066e-07	-1.78844e-10	-1.0912	1.66932e-05	-1.78844e-10	-1.12421
132801148	chr5:132801148:A:T	9.42066e-07	-1.78844e-10	0.180677	5.92604e-05	-1.78844e-10	0.14273
132801349	chr5:132801349:A:G	2.33356e-07	-1.78844e-10	-1.21483	1.52795e-05	-1.78844e-10	-1.2127
132801714	chr5:132801714:A:G	2.60111e-07	-1.78844e-10	-1.10629	1.66708e-05	-1.78844e-10	-1.12556
132802167	chr5:132802167:T:C	2.46113e-07	-1.16161	-2.61742e-10	2.25291e-05	-0.824404	-2.61742e-10
132802272	chr5:132802272:G:C	2.52301e-07	-1.78844e-10	-1.13678	1.63214e-05	-1.78844e-10	-1.14674
132802322	chr5:132802322:T:A	7.47078e-07	-0.0512287	-2.61742e-10	3.80451e-05	-0.300439	-2.61742e-10
132802701	chr5:132802701:C:T	8.27191e-07	-1.78844e-10	0.050637	5.49431e-05	-1.78844e-10	0.0670863
132802840	chr5:132802840:T:C	8.9665e-08	-1.22135	-0.949964	6.33241e-06	-1.04215	-1.05138
132802957	chr5:132802957:A:G	2.4514e-07	-1.78844e-10	-1.16557	1.60834e-05	-1.78844e-10	-1.16143
132803008	chr5:132803008:G:A	4.69514e-07	-1.78844e-10	-0.515701	3.58239e-05	-1.78844e-10	-0.360596
132804214	chr5:132804214:G:A	2.72441e-07	-1.78844e-10	-1.05998	1.70629e-05	-1.78844e-10	-1.10231
132804514	chr5:132804514:C:G	3.71977e-07	-1.78844e-10	-0.748566	2.43428e-05	-1.78844e-10	-0.746974
132804904	chr5:132804904:T:C	4.0518e-08	-1.77825	-1.1874	2.74938e-06	-1.75404	-1.17379
132804934	chr5:132804934:A:G	4.49573e-08	-1.7679	-1.09378	3.09523e-06	-1.73903	-1.07032
132805146	chr5:132805146:G:A	2.40395e-07	-1.78844e-10	-1.18512	1.56507e-05	-1.78844e-10	-1.18869
132805204	chr5:132805204:T:C	2.49207e-07	-1.78844e-10	-1.14911	1.57497e-05	-1.78844e-10	-1.18239
132805544	chr5:132805544:A:G	2.50943e-07	-1.78844e-10	-1.14217	1.58338e-05	-1.78844e-10	-1.17706
132805670	chr5:132805670:G:A	1.31356e-07	-1.78948	-2.61742e-10	8.58677e-06	-1.78899	-2.61742e-10
132805882	chr5:132805882:C:A	2.54934e-07	-1.78844e-10	-1.12639	1.60241e-05	-1.78844e-10	-1.16512
132805920	chr5:132805920:G:C	4.11076e-08	-1.78069	-1.17052	2.76061e-06	-1.7689	-1.15486
132806047	chr5:132806047:C:T	4.0568e-08	-1.79042	-1.174	2.63498e-06	-1.78933	-1.18101
132806110	chr5:132806110:G:A	1.55656e-07	-1.61975	-2.61742e-10	1.14817e-05	-1.49846	-2.61742e-10
132806462	chr5:132806462:C:G	1.32528e-07	-1.78061	-2.61742e-10	9.92827e-06	-1.64383	-2.61742e-10
132806523	chr5:132806523:CAACAACAAT:C	8.65022e-07	-1.78844e-10	0.0953562	5.39221e-05	-1.78844e-10	0.0483299
132806532	chr5:132806532:T:C	2.69352e-07	-1.78844e-10	-1.07138	1.76203e-05	-1.78844e-10	-1.07016
132806540	chr5:132806540:T:C	4.59377e-08	-1.70388	-1.13623	3.14792e-06	-1.66975	-1.12272
132806585	chr5:132806585:G:A	5.13062e-08	-1.78045	-0.949139	3.39528e-06	-1.76276	-0.954067
132806624	chr5:132806624:G:A	2.36712e-07	-1.78844e-10	-1.20055	1.54035e-05	-1.78844e-10	-1.20462
132807144	chr5:132807144:G:A	2.34711e-07	-1.78844e-10	-1.20904	1.58511e-05	-1.78844e-10	-1.17597
132807377	chr5:132807377:T:C	3.48432e-07	-1.78844e-10	-0.813955	2.26853e-05	-1.78844e-10	-0.817492
132807977	chr5:132807977:T:G	3.42872e-07	-1.78844e-10	-0.830042	2.06938e-05	-1.78844e-10	-0.90938
132808027	chr5:132808027:A:AAAT	3.95106e-08	-1.79311	-1.19772	2.59708e-06	-1.79255	-1.19227
132808076	chr5:132808076:T:A	2.56388e-07	-1.78844e-10	-1.12071	1.70654e-05	-1.78844e-10	-1.10216
132808172	chr5:132808172:C:T	4.59445e-07	-1.78844e-10	-0.53738	2.88266e-05	-1.78844e-10	-0.577911
132808458	chr5:132808458:A:G	2.1328e-07	-1.79597	0.49118	1.59129e-05	-1.78629	0.614212
132808859	chr5:132808859:CTTAGT:C	2.66507e-07	-1.78844e-10	-1.082	1.73737e-05	-1.78844e-10	-1.08425
132808884	chr5:132808884:T:C	2.2761e-07	-1.79509	0.555325	1.70864e-05	-1.7801	0.679175
132809206	chr5:132809206:G:A	7.12659e-07	-1.78844e-10	-0.098395	3.93586e-05	-1.78844e-10	-0.266497
132809572	chr5:132809572:G:T	2.4367e-07	-1.78844e-10	-1.17158	1.55062e-05	-1.78844e-10	-1.19797
132809603	chr5:132809603:A:C	2.4325e-07	-1.78844e-10	-1.17331	1.57623e-05	-1.78844e-10	-1.18159
132810860	chr5:132810860:GT:G	3.869e-08	-1.79305	-1.21877	2.52901e-06	-1.79255	-1.21884
132811037	chr5:132811037:C:T	2.45822e-07	-1.78844e-10	-1.16279	1.55983e-05	-1.78844e-10	-1.19205
132811156	chr5:132811156:C:T	1.81706e-07	-1.46501	-2.61742e-10	1.11381e-05	-1.52884	-2.61742e-10
132811186	chr5:132811186:G:T	1.32877e-07	-1.77798	-2.61742e-10	9.83461e-06	-1.6533	-2.61742e-10
132811367	chr5:132811367:T:C	2.42385e-07	-1.78844e-10	-1.17687	1.59631e-05	-1.78844e-10	-1.16893
132811614	chr5:132811614:T:C	1.8272e-07	-1.45944	-2.61742e-10	1.17383e-05	-1.47635	-2.61742e-10
132811754	chr5:132811754:A:C	2.66429e-07	-1.78844e-10	-1.08229	1.65523e-05	-1.78844e-10	-1.13268
132811961	chr5:132811961:T:C	2.33103e-07	-1.78844e-10	-1.21592	1.52763e-05	-1.78844e-10	-1.21291
132811967	chr5:132811967:C:T	3.88493e-08	-1.79384	-1.21387	2.5497e-06	-1.79337	-1.20987
132812605	chr5:132812605:A:T	3.00343e-07	-1.78844e-10	-0.962474	1.97235e-05	-1.78844e-10	-0.957402
132812894	chr5:132812894:T:C	3.95382e-08	-1.79389	-1.19624	2.60291e-06	-1.79343	-1.18915
132813326	chr5:132813326:G:A	5.77553e-07	-1.78844e-10	-0.308598	3.6428e-05	-1.78844e-10	-0.343874
132813397	chr5:132813397:G:C	5.74683e-07	-1.78844e-10	-0.31358	3.57854e-05	-1.78844e-10	-0.36167
132813865	chr5:132813865:A:C	2.84711e-07	-1.78844e-10	-1.01592	1.84751e-05	-1.78844e-10	-1.02279
132813901	chr5:132813901:G:A	2.41426e-07	-1.78844e-10	-1.18084	1.56848e-05	-1.78844e-10	-1.18652
132813992	chr5:132813992:G:C	6.46661e-07	-0.195577	-2.61742e-10	2.85324e-05	-0.58817	-2.61742e-10
132814013	chr5:132814013:C:T	3.68969e-07	-1.78844e-10	-0.756685	2.43178e-05	-1.78844e-10	-0.748004
132814440	chr5:132814440:C:A	1.92988e-07	-1.79491	0.390138	1.44258e-05	-1.779	0.508806
132814500	chr5:132814500:C:G	1.19524e-06	-1.78844e-10	0.418706	7.32181e-05	-1.78844e-10	0.354232
132815112	chr5:132815112:G:A	2.4184e-07	-1.78844e-10	-1.17912	1.57089e-05	-1.78844e-10	-1.18498
132815379	chr5:132815379:A:G	4.84142e-07	-0.94087	0.45585	3.80847e-05	-0.785289	0.485891
132815870	chr5:132815870:A:C	2.44505e-07	-1.78844e-10	-1.16816	1.55382e-05	-1.78844e-10	-1.19591
132816059	chr5:132816059:C:T	1.49248e-07	-1.00742	-0.654366	1.18368e-05	-0.854234	-0.61376
132816106	chr5:132816106:G:A	1.89665e-07	-1.42214	-2.61742e-10	1.15848e-05	-1.48952	-2.61742e-10
132816165	chr5:132816165:A:T	2.3248e-07	-1.78844e-10	-1.21859	1.51843e-05	-1.78844e-10	-1.21895
132816386	chr5:132816386:T:G	2.34164e-07	-1.78844e-10	-1.21138	1.53461e-05	-1.78844e-10	-1.20835
132818174	chr5:132818174:T:C	2.62147e-07	-1.78844e-10	-1.09849	1.63788e-05	-1.78844e-10	-1.14322
132818328	chr5:132818328:C:T	2.43242e-07	-1.78844e-10	-1.17334	1.54808e-05	-1.78844e-10	-1.19961
132818432	chr5:132818432:C:T	3.50119e-07	-1.78844e-10	-0.809126	2.22902e-05	-1.78844e-10	-0.835064
132818578	chr5:132818578:T:C	6.15588e-08	-1.33417	-1.21323	3.67007e-06	-1.43443	-1.20457
132818741	chr5:132818741:A:AT	2.4664e-06	1.14312	-2.61742e-10	0.000147523	1.05477	-2.61742e-10
132818956	chr5:132818956:G:A	2.36e-07	-1.78844e-10	-1.20357	1.54987e-05	-1.78844e-10	-1.19845
132819220	chr5:132819220:A:G	7.22782e-08	-1.17493	-1.21194	4.26171e-06	-1.28787	-1.20167
132819347	chr5:132819347:T:C	2.39547e-07	-1.78844e-10	-1.18865	1.57627e-05	-1.78844e-10	-1.18157
132819603	chr5:132819603:G:A	6.26566e-08	-1.49174	-1.03799	3.72847e-06	-1.55422	-1.06899
132819721	chr5:132819721:T:C	3.2629e-07	-1.78844e-10	-0.879613	2.24565e-05	-1.78844e-10	-0.82763
132819783	chr5:132819783:C:T	4.18228e-08	-1.78003	-1.15393	2.97539e-06	-1.69942	-1.14941
132819988	chr5:132819988:G:A	5.60665e-08	-1.42497	-1.21589	3.38053e-06	-1.51669	-1.20449
132820317	chr5:132820317:A:C	2.81519e-07	-1.78844e-10	-1.0272	1.68428e-05	-1.78844e-10	-1.11529
132820826	chr5:132820826:G:A	2.78514e-07	-1.78844e-10	-1.03793	1.73369e-05	-1.78844e-10	-1.08638
132821282	chr5:132821282:C:A	2.44958e-07	-1.78844e-10	-1.16631	1.57589e-05	-1.78844e-10	-1.1818
132822007	chr5:132822007:A:G	5.97828e-08	-1.64934	-0.927341	3.59607e-06	-1.77275	-0.886621
132822286	chr5:132822286:AAATT:A	1.28151e-06	0.488399	-2.61742e-10	8.15634e-05	0.462169	-2.61742e-10
132823701	chr5:132823701:G:A	4.67744e-08	-1.75815	-1.06392	3.39371e-06	-1.65801	-1.05928
132824365	chr5:132824365:C:T	1.36193e-07	-1.06178	-0.691541	1.06852e-05	-0.92318	-0.647173
132825602	chr5:132825602:G:A	1.5929e-07	-0.869819	-0.726851	1.2713e-05	-0.711935	-0.684654
132825930	chr5:132825930:C:G	2.36222e-07	-1.78844e-10	-1.20263	1.53147e-05	-1.78844e-10	-1.2104
132826981	chr5:132826981:A:G	2.45017e-07	-1.78844e-10	-1.16607	1.63209e-05	-1.78844e-10	-1.14677
132827084	chr5:132827084:C:T	2.32559e-07	-1.78844e-10	-1.21825	1.52348e-05	-1.78844e-10	-1.21563
132827573	chr5:132827573:G:A	1.44918e-07	-1.33031	-0.360923	9.21431e-06	-1.48193	-0.236523
132827855	chr5:132827855:G:A	2.67533e-07	-1.78844e-10	-1.07816	1.713e-05	-1.78844e-10	-1.09838
132828143	chr5:132828143:CT:C	2.33538e-07	-1.78844e-10	-1.21405	1.51981e-05	-1.78844e-10	-1.21804
132828621	chr5:132828621:C:T	1.06217e-07	-1.1307	-0.871218	7.51438e-06	-1.07895	-0.843438
132828752	chr5:132828752:ATG:A	3.66132e-07	-1.78844e-10	-0.764405	2.72484e-05	-1.78844e-10	-0.634218
132829153	chr5:132829153:G:A	2.95377e-07	-1.78844e-10	-0.979148	1.8092e-05	-1.78844e-10	-1.04374
132829310	chr5:132829310:G:A	8.73493e-07	-1.78844e-10	0.105101	5.40753e-05	-1.78844e-10	0.0511657
132829547	chr5:132829547:G:A	5.10533e-07	-1.78844e-10	-0.431944	3.41182e-05	-1.78844e-10	-0.40938
132829683	chr5:132829683:C:T	2.57922e-07	-1.78844e-10	-1.11474	1.61625e-05	-1.78844e-10	-1.15652
132829879	chr5:132829879:T:A	4.80884e-07	-1.78844e-10	-0.491774	2.774e-05	-1.78844e-10	-0.616335
132830070	chr5:132830070:G:C	6.44211e-08	-1.63727	-0.864684	4.98543e-06	-1.47175	-0.86094
132830229	chr5:132830229:C:T	2.95062e-07	-1.78844e-10	-0.980213	2.00926e-05	-1.78844e-10	-0.938859
132830357	chr5:132830357:G:T	2.32415e-07	-1.78844e-10	-1.21888	1.53218e-05	-1.78844e-10	-1.20994
132831406	chr5:132831406:C:T	3.13901e-07	-1.78844e-10	-0.918322	1.90698e-05	-1.78844e-10	-0.991107
132831850	chr5:132831850:G:T	2.43771e-07	-1.78844e-10	-1.17117	1.63482e-05	-1.78844e-10	-1.14509
132832050	chr5:132832050:C:T	1.40442e-07	-0.982356	-0.74025	1.10446e-05	-0.837183	-0.700087
132832882	chr5:132832882:C:A	2.02229e-07	-1.358	-2.61742e-10	1.18582e-05	-1.4662	-2.61742e-10
132832888	chr5:132832888:A:G	2.58919e-07	-1.78844e-10	-1.11088	1.69592e-05	-1.78844e-10	-1.1084
132833110	chr5:132833110:T:C	3.26859e-07	-1.78844e-10	-0.87787	2.24116e-05	-1.78844e-10	-0.829632
132834858	chr5:132834858:G:A	1.42186e-07	-0.86877	-0.841493	1.1205e-05	-0.717058	-0.805794
132834923	chr5:132834923:G:A	2.53866e-07	-1.78844e-10	-1.13059	1.65126e-05	-1.78844e-10	-1.13509
132834931	chr5:132834931:A:T	5.45805e-07	-1.78844e-10	-0.365137	3.41084e-05	-1.78844e-10	-0.409666
132836356	chr5:132836356:C:A	2.32886e-07	-1.78844e-10	-1.21685	1.52343e-05	-1.78844e-10	-1.21566
132836368	chr5:132836368:C:T	3.1202e-07	-1.78844e-10	-0.924331	2.14583e-05	-1.78844e-10	-0.873099
132837046	chr5:132837046:G:A	8.50782e-08	-1.03264	-1.19119	5.14443e-06	-1.10109	-1.20021
132837558	chr5:132837558:G:A	8.38632e-08	-1.0235	-1.21472	5.1006e-06	-1.09227	-1.21758
132838604	chr5:132838604:A:G	9.37885e-08	-0.933793	-1.19256	5.63691e-06	-1.00583	-1.20405
132838923	chr5:132838923:G:C	3.62867e-07	-1.78844e-10	-0.773362	2.69992e-05	-1.78844e-10	-0.643404
132839188	chr5:132839188:A:C	1.05429e-07	-0.790407	-1.21895	7.74973e-06	-0.676545	-1.21501
132839299	chr5:132839299:C:T	7.86424e-07	-1.78844e-10	9.72854e-05	4.8656e-05	-1.78844e-10	-0.0544357
132839953	chr5:132839953:G:A	7.82373e-07	-0.00506684	-2.61742e-10	5.09632e-05	-0.00810761	-2.61742e-10
132840680	chr5:132840680:AG:A	2.32862e-07	-1.78844e-10	-1.21695	1.519e-05	-1.78844e-10	-1.21857
132841598	chr5:132841598:CA:C	4.50772e-08	-1.69186	-1.16717	2.88053e-06	-1.6913	-1.18993
132841959	chr5:132841959:C:T	1.30537e-07	-1.65179	-0.143949	8.0285e-06	-1.58537	-0.270847
132842043	chr5:132842043:A:G	1.33025e-07	-1.77686	-2.61742e-10	9.75851e-06	-1.66107	-2.61742e-10
132842879	chr5:132842879:A:C	4.32001e-07	-1.78844e-10	-0.598972	2.82475e-05	-1.78844e-10	-0.598208
132843008	chr5:132843008:G:A	7.62168e-08	-1.13032	-1.2035	4.70418e-06	-1.18333	-1.20743
132843038	chr5:132843038:C:A	2.35861e-07	-1.78844e-10	-1.20416	1.5836e-05	-1.78844e-10	-1.17692
132843043	chr5:132843043:A:G	8.23286e-08	-1.13348	-1.1232	6.40516e-06	-0.999486	-1.08262
132843089	chr5:132843089:C:T	4.29121e-08	-1.71746	-1.19078	2.75718e-06	-1.71588	-1.20912
132843131	chr5:132843131:T:C	2.34007e-07	-1.78844e-10	-1.21205	1.52533e-05	-1.78844e-10	-1.21442
132843238	chr5:132843238:G:A	7.34673e-08	-1.64158	-0.728979	4.57609e-06	-1.64556	-0.77281
132843739	chr5:132843739:C:A	8.40716e-08	-1.11989	-1.11584	6.56052e-06	-0.984249	-1.07389
132843753	chr5:132843753:C:T	5.17919e-07	-1.78844e-10	-0.41758	3.51706e-05	-1.78844e-10	-0.379001
132843755	chr5:132843755:T:C	3.46228e-07	-1.78844e-10	-0.820302	2.07126e-05	-1.78844e-10	-0.908471
132843932	chr5:132843932:T:A	3.61049e-07	-1.78844e-10	-0.778386	2.66513e-05	-1.78844e-10	-0.656374
132843940	chr5:132843940:C:T	8.90871e-08	-1.10928	-1.0685	7.00214e-06	-0.973372	-1.01962
132844029	chr5:132844029:G:A	4.34347e-08	-1.74784	-1.1483	2.75628e-06	-1.74485	-1.18048
132844260	chr5:132844260:T:A	6.6003e-07	-1.78844e-10	-0.175114	3.83788e-05	-1.78844e-10	-0.291707
132844263	chr5:132844263:A:AT	2.38069e-07	-1.78844e-10	-1.19484	1.54115e-05	-1.78844e-10	-1.2041
132844361	chr5:132844361:G:A	2.40389e-07	-0.404804	-0.780338	2.37791e-05	0.108606	-0.879011
132844866	chr5:132844866:G:C	5.10056e-07	-1.78844e-10	-0.432879	3.26993e-05	-1.78844e-10	-0.451858
132844979	chr5:132844979:AG:A	1.33794e-06	-1.78844e-10	0.531486	9.24455e-05	-1.78844e-10	0.587408
132845298	chr5:132845298:A:G	8.4057e-08	-1.59659	-0.639313	5.14548e-06	-1.58389	-0.717203
132845742	chr5:132845742:A:G	2.17849e-07	-1.09575	-0.187846	1.43882e-05	-1.24455	-0.0282509
132845848	chr5:132845848:C:CA	8.65134e-07	-1.78844e-10	0.0954853	5.91723e-05	-1.78844e-10	0.141243
132845883	chr5:132845883:A:G	1.42824e-07	-1.70578	-2.61742e-10	8.813e-06	-1.76298	-2.61742e-10
132845983	chr5:132845983:G:C	8.50082e-08	-1.09099	-1.13367	6.5393e-06	-0.966642	-1.09474
132846108	chr5:132846108:G:A	5.96235e-08	-1.64618	-0.933169	3.74381e-06	-1.65043	-0.968682
132846500	chr5:132846500:G:A	2.59063e-07	-1.78844e-10	-1.11033	1.65389e-05	-1.78844e-10	-1.13349
132847073	chr5:132847073:A:G	5.74504e-08	-1.65472	-0.961757	3.61437e-06	-1.65889	-0.995403
132847874	chr5:132847874:A:G	2.33582e-07	-1.78844e-10	-1.21386	1.53193e-05	-1.78844e-10	-1.2101
132848056	chr5:132848056:C:T	3.62819e-07	-1.78844e-10	-0.773495	2.49936e-05	-1.78844e-10	-0.720591
132848069	chr5:132848069:T:C	1.06042e-07	-0.865785	-1.13778	8.4262e-06	-0.709943	-1.09792
132848124	chr5:132848124:C:T	4.29356e-07	-1.78844e-10	-0.605113	3.00237e-05	-1.78844e-10	-0.537226
132848391	chr5:132848391:G:C	1.99273e-07	-1.37272	-2.61742e-10	1.17014e-05	-1.4795	-2.61742e-10
132848740	chr5:132848740:T:C	5.44683e-08	-1.79593	-0.873853	3.74993e-06	-1.75932	-0.858157
132850315	chr5:132850315:T:G	9.33181e-08	-1.60526	-0.526126	5.67113e-06	-1.59247	-0.611354
132850339	chr5:132850339:C:G	3.68051e-07	-1.78844e-10	-0.759177	2.17006e-05	-1.78844e-10	-0.86187
132850444	chr5:132850444:T:C	2.96454e-07	-0.336174	-0.639332	2.91898e-05	0.187956	-0.753348
132850727	chr5:132850727:C:T	4.39279e-07	-1.78844e-10	-0.582263	3.07527e-05	-1.78844e-10	-0.513234
132851720	chr5:132851720:C:T	9.30986e-08	-1.01962	-1.11412	7.3382e-06	-0.874833	-1.07128
132852371	chr5:132852371:C:T	9.37157e-08	-1.14795	-0.979185	7.63685e-06	-1.0049	-0.901324
132852872	chr5:132852872:G:A	1.66791e-07	-1.55066	-2.61742e-10	9.69942e-06	-1.66715	-2.61742e-10
132853020	chr5:132853020:A:G	8.77682e-08	-1.10297	-1.08973	6.88885e-06	-0.966168	-1.04314
132853369	chr5:132853369:G:A	9.51312e-07	-1.78844e-10	0.190443	6.52437e-05	-1.78844e-10	0.238919
132853677	chr5:132853677:A:G	2.33228e-07	-1.78844e-10	-1.21538	1.52016e-05	-1.78844e-10	-1.21781
132853888	chr5:132853888:C:T	2.37083e-07	-1.78844e-10	-1.19899	1.53608e-05	-1.78844e-10	-1.2074
132855343	chr5:132855343:A:G	9.00824e-08	-1.04032	-1.12636	7.06306e-06	-0.898019	-1.08631
132855510	chr5:132855510:G:A	4.07921e-07	-1.78844e-10	-0.656326	2.8486e-05	-1.78844e-10	-0.589798
132856333	chr5:132856333:AAAAG:A	3.01198e-07	-1.78844e-10	-0.959629	2.17978e-05	-1.78844e-10	-0.857403
132856680	chr5:132856680:T:C	9.05904e-08	-1.03058	-1.13047	7.1111e-06	-0.886323	-1.09123
132857481	chr5:132857481:T:TTTTAGA	7.4632e-08	-1.63466	-0.720168	4.43697e-06	-1.65314	-0.796097
132857528	chr5:132857528:A:G	5.38396e-08	-1.67074	-1.01065	3.39396e-06	-1.67605	-1.04117
132858263	chr5:132858263:C:T	3.83865e-07	-1.78844e-10	-0.717107	2.64837e-05	-1.78844e-10	-0.66268
132858353	chr5:132858353:G:A	9.05414e-08	-1.05156	-1.11003	7.1176e-06	-0.909412	-1.06723
132858738	chr5:132858738:A:G	8.86947e-08	-1.58272	-0.599475	5.41457e-06	-1.56935	-0.680762
132859042	chr5:132859042:T:C	1.44504e-07	-1.69409	-2.61742e-10	9.65209e-06	-1.67204	-2.61742e-10
132859083	chr5:132859083:G:A	1.48201e-07	-1.66883	-2.61742e-10	9.89205e-06	-1.64748	-2.61742e-10
132859187	chr5:132859187:CTTTGTATTT:C	4.64698e-07	-1.78844e-10	-0.526012	3.07339e-05	-1.78844e-10	-0.513846
132860064	chr5:132860064:C:A	2.35038e-07	-1.78844e-10	-1.20765	1.52645e-05	-1.78844e-10	-1.21368
132860601	chr5:132860601:T:C	2.35117e-07	-1.78844e-10	-1.20732	1.52143e-05	-1.78844e-10	-1.21698
132861019	chr5:132861019:C:T	7.66535e-08	-1.2207	-1.1074	5.93916e-06	-1.09494	-1.0627
132861108	chr5:132861108:C:T	7.77981e-08	-1.20651	-1.10678	6.03797e-06	-1.07915	-1.062
132862408	chr5:132862408:C:T	7.35663e-08	-1.18556	-1.18365	4.52136e-06	-1.24056	-1.18984
132862507	chr5:132862507:G:A	3.98793e-08	-1.78728	-1.19426	2.63329e-06	-1.79597	-1.17501
132862595	chr5:132862595:C:G	1.50251e-06	-1.78844e-10	0.647492	7.93599e-05	-1.78844e-10	0.434782
132863250	chr5:132863250:C:T	8.52496e-08	-1.68199	-0.539821	5.17719e-06	-1.67125	-0.623702
132863368	chr5:132863368:A:G	1.33938e-07	-1.77002	-2.61742e-10	8.54336e-06	-1.79406	-2.61742e-10
132863667	chr5:132863667:C:A	7.85112e-08	-1.23458	-1.06957	6.12807e-06	-1.10793	-1.0184
132863812	chr5:132863812:A:G	2.57487e-07	-1.78844e-10	-1.11643	1.62529e-05	-1.78844e-10	-1.15094
132864565	chr5:132864565:T:C	3.23439e-07	-1.78844e-10	-0.888388	2.02311e-05	-1.78844e-10	-0.931991
132864636	chr5:132864636:G:T	2.68073e-07	-1.78844e-10	-1.07614	1.67807e-05	-1.78844e-10	-1.11898
132865179	chr5:132865179:C:T	2.84685e-07	-1.78844e-10	-1.01602	1.84005e-05	-1.78844e-10	-1.02683
132865251	chr5:132865251:C:T	5.78711e-08	-1.65847	-0.950711	3.63173e-06	-1.66458	-0.984919
132865378	chr5:132865378:C:T	6.02004e-08	-1.6421	-0.927617	3.76553e-06	-1.65034	-0.962986
132865538	chr5:132865538:T:C	5.8044e-08	-1.66454	-0.94166	3.63446e-06	-1.67194	-0.976808
132865652	chr5:132865652:T:C	3.09873e-07	-1.78844e-10	-0.931236	2.04575e-05	-1.78844e-10	-0.92086
132865691	chr5:132865691:T:C	2.63974e-07	-1.78844e-10	-1.09155	1.79174e-05	-1.78844e-10	-1.05344
132866060	chr5:132866060:G:A	2.3947e-07	-1.78844e-10	-1.18897	1.54832e-05	-1.78844e-10	-1.19946
132866082	chr5:132866082:T:A	8.76475e-08	-1.44949	-0.74459	4.3472e-06	-1.66973	-0.799953
132866101	chr5:132866101:G:A	5.84214e-08	-1.60249	-0.997228	3.67915e-06	-1.66583	-0.970702
132866311	chr5:132866311:C:T	3.33591e-07	-1.78844e-10	-0.857483	2.15917e-05	-1.78844e-10	-0.866902
132866569	chr5:132866569:A:G	1.07704e-06	-1.78844e-10	0.31457	7.375e-05	-1.78844e-10	0.36147
132866707	chr5:132866707:T:C	8.63353e-08	-1.54601	-0.663148	6.99467e-06	-1.36709	-0.626971
132867365	chr5:132867365:G:T	1.36071e-07	-1.75422	-2.61742e-10	9.13478e-06	-1.72712	-2.61742e-10
132867460	chr5:132867460:T:G	7.04329e-07	-1.78844e-10	-0.110153	4.0735e-05	-1.78844e-10	-0.232123
132867916	chr5:132867916:C:T	2.32906e-07	-1.78844e-10	-1.21676	1.51943e-05	-1.78844e-10	-1.21829
132868226	chr5:132868226:C:T	2.42857e-07	-1.78844e-10	-1.17493	1.57482e-05	-1.78844e-10	-1.18249
132868260	chr5:132868260:G:A	1.48245e-07	-0.928348	-0.740182	1.29838e-05	-0.732607	-0.642899
132868305	chr5:132868305:A:G	5.14584e-08	-1.57464	-1.15198	3.2784e-06	-1.60581	-1.14605
132868339	chr5:132868339:G:A	1.17868e-07	-1.15871	-0.739125	7.50247e-06	-1.29732	-0.626657
132868464	chr5:132868464:G:T	3.36129e-07	-1.78844e-10	-0.849904	2.30118e-05	-1.78844e-10	-0.803206
132868755	chr5:132868755:AG:A	4.05035e-08	-1.76627	-1.19974	2.77015e-06	-1.71267	-1.20764
132868775	chr5:132868775:A:G	4.34491e-08	-1.7321	-1.1637	2.94084e-06	-1.66779	-1.19272
132868885	chr5:132868885:T:G	1.53932e-07	-0.943234	-0.687656	1.34909e-05	-0.751437	-0.585756
132869520	chr5:132869520:G:A	2.85819e-07	-1.01204	-2.61742e-10	1.21092e-05	-1.44525	-2.61742e-10
132869728	chr5:132869728:G:A	2.35951e-07	-1.78844e-10	-1.20378	1.51972e-05	-1.78844e-10	-1.2181
132870283	chr5:132870283:C:T	2.4577e-07	-1.78844e-10	-1.163	1.58291e-05	-1.78844e-10	-1.17736
132870328	chr5:132870328:A:G	3.90808e-08	-1.78418	-1.21759	2.67603e-06	-1.74904	-1.20584
132870812	chr5:132870812:G:A	1.43634e-06	-1.78844e-10	0.602455	7.6338e-05	-1.78844e-10	0.395959
132872226	chr5:132872226:A:G	2.34286e-07	-1.78844e-10	-1.21086	1.51958e-05	-1.78844e-10	-1.21819
132872476	chr5:132872476:T:C	4.20398e-08	-1.79421	-1.13458	2.84888e-06	-1.76297	-1.12931
132872671	chr5:132872671:G:A	7.82751e-08	-1.49303	-0.814138	6.87075e-06	-1.28116	-0.730776
132872776	chr5:132872776:T:A	4.04712e-08	-1.77372	-1.19309	2.7501e-06	-1.7253	-1.20228
132872836	chr5:132872836:T:C	2.35354e-07	-1.78844e-10	-1.20631	1.52219e-05	-1.78844e-10	-1.21648
132872994	chr5:132872994:A:G	2.57199e-07	-1.78844e-10	-1.11755	1.71836e-05	-1.78844e-10	-1.09525
132873472	chr5:132873472:ATCAC:A	1.34629e-07	-1.05376	-0.711117	1.16974e-05	-0.870343	-0.609499
132873543	chr5:132873543:C:T	3.06791e-07	-1.78844e-10	-0.941233	2.02281e-05	-1.78844e-10	-0.932137
132873618	chr5:132873618:A:G	3.35212e-07	-1.78844e-10	-0.852635	2.16736e-05	-1.78844e-10	-0.863118
132873883	chr5:132873883:G:C	2.43302e-07	-1.78844e-10	-1.17309	1.59026e-05	-1.78844e-10	-1.17273
132873957	chr5:132873957:G:A	2.35043e-07	-1.78844e-10	-1.20763	1.52127e-05	-1.78844e-10	-1.21708
132874339	chr5:132874339:G:A	3.22649e-07	-1.78844e-10	-0.890833	2.12949e-05	-1.78844e-10	-0.880746
132874584	chr5:132874584:G:A	2.38457e-07	-1.78844e-10	-1.19321	1.52499e-05	-1.78844e-10	-1.21464
132874744	chr5:132874744:T:C	9.61566e-08	-1.37553	-0.725889	8.82089e-06	-1.12849	-0.633595
132874818	chr5:132874818:C:A	5.42174e-08	-1.52496	-1.14944	3.4464e-06	-1.55832	-1.14356
132875157	chr5:132875157:G:A	4.14148e-08	-1.72726	-1.2165	2.88987e-06	-1.65973	-1.21827
132875160	chr5:132875160:C:T	4.39601e-08	-1.79027	-1.09385	3.01537e-06	-1.74862	-1.08687
132876163	chr5:132876163:C:T	5.97314e-08	-1.7876	-0.789946	3.99465e-06	-1.78679	-0.767465
132877210	chr5:132877210:T:TA	1.39902e-07	-0.99829	-0.728169	1.21895e-05	-0.808214	-0.630419
132877929	chr5:132877929:G:C	2.38398e-07	-1.78844e-10	-1.19346	1.56979e-05	-1.78844e-10	-1.18568
132878638	chr5:132878638:T:C	4.01619e-08	-1.76862	-1.20586	2.72025e-06	-1.72106	-1.21743
132879239	chr5:132879239:G:A	4.68823e-08	-1.79595	-1.0238	3.14514e-06	-1.77695	-1.0164
132879407	chr5:132879407:G:T	2.34272e-07	-1.78844e-10	-1.21092	1.51955e-05	-1.78844e-10	-1.21821
132879502	chr5:132879502:AC:A	2.3482e-07	-1.78844e-10	-1.20858	1.56223e-05	-1.78844e-10	-1.19051
132879785	chr5:132879785:A:C	3.63659e-07	-1.78844e-10	-0.771181	2.29142e-05	-1.78844e-10	-0.807456
132880115	chr5:132880115:C:T	4.18516e-08	-1.7472	-1.18607	2.84119e-06	-1.68743	-1.20756
132880542	chr5:132880542:G:A	2.99813e-07	-1.78844e-10	-0.964238	1.91031e-05	-1.78844e-10	-0.98936
132880572	chr5:132880572:C:T	4.8509e-08	-1.56931	-1.21634	2.87974e-06	-1.6669	-1.21462
132881646	chr5:132881646:C:A	1.71886e-06	-1.78844e-10	0.782019	9.04392e-05	-1.78844e-10	0.565467
132881911	chr5:132881911:T:C	3.8937e-07	-1.78844e-10	-0.702868	2.70572e-05	-1.78844e-10	-0.641259
132881963	chr5:132881963:G:A	1.39651e-07	-0.957812	-0.770441	8.67568e-06	-1.11639	-0.662295
132882769	chr5:132882769:A:G	1.40761e-07	-1.01072	-0.709617	1.22609e-05	-0.823237	-0.609559
132882823	chr5:132882823:C:T	2.37981e-07	-1.78844e-10	-1.19521	1.53922e-05	-1.78844e-10	-1.20535
132882874	chr5:132882874:T:A	4.3273e-08	-1.73013	-1.16974	2.72003e-06	-1.77714	-1.16143
132882930	chr5:132882930:AATCC:A	1.40686e-07	-0.990289	-0.730576	1.22513e-05	-0.800548	-0.633031
132883258	chr5:132883258:A:G	2.35192e-07	-1.78844e-10	-1.207	1.56613e-05	-1.78844e-10	-1.18802
132883612	chr5:132883612:A:T	1.4224e-07	-0.977824	-0.732058	1.23999e-05	-0.786869	-0.634657
132883692	chr5:132883692:G:A	1.06615e-06	0.30441	-2.61742e-10	7.66453e-05	0.399977	-2.61742e-10
132884264	chr5:132884264:C:T	1.36535e-07	-1.01094	-0.739872	1.18529e-05	-0.82362	-0.643019
132884339	chr5:132884339:C:T	1.35659e-07	-1.06092	-0.696336	1.1749e-05	-0.880061	-0.595385
132884744	chr5:132884744:A:C	1.46112e-07	-0.966434	-0.716589	1.27708e-05	-0.774306	-0.617742
132885056	chr5:132885056:C:T	5.92402e-08	-1.47256	-1.11324	3.54161e-06	-1.56491	-1.10972
132885919	chr5:132885919:G:A	2.324e-07	-1.78844e-10	-1.21894	1.51882e-05	-1.78844e-10	-1.21869
132887036	chr5:132887036:T:A	1.52767e-07	-0.91759	-0.720898	1.34167e-05	-0.720278	-0.62243
132887887	chr5:132887887:T:C	2.43179e-07	-1.78844e-10	-1.1736	1.56628e-05	-1.78844e-10	-1.18792
132888735	chr5:132888735:T:G	4.6179e-07	-1.78844e-10	-0.532288	2.94565e-05	-1.78844e-10	-0.556297
132888745	chr5:132888745:G:A	5.44203e-07	-1.78844e-10	-0.368075	3.56368e-05	-1.78844e-10	-0.365832
132890148	chr5:132890148:C:A	4.93277e-08	-1.55622	-1.21269	2.92153e-06	-1.65693	-1.21017
132890346	chr5:132890346:T:A	1.25826e-07	-1.03445	-0.798049	1.08373e-05	-0.84953	-0.706692
132890414	chr5:132890414:G:A	1.39092e-07	-0.998658	-0.733606	1.23608e-05	-0.797389	-0.627292
132890666	chr5:132890666:T:C	2.60921e-07	-1.78844e-10	-1.10318	1.66336e-05	-1.78844e-10	-1.12778
132890972	chr5:132890972:G:A	1.2939e-07	-1.03381	-0.77076	1.11667e-05	-0.849134	-0.677142
132890977	chr5:132890977:C:A	1.31244e-07	-1.02042	-0.769914	1.13418e-05	-0.834501	-0.676218
132891619	chr5:132891619:GAATC:G	2.34633e-07	-1.78844e-10	-1.20938	1.52859e-05	-1.78844e-10	-1.21228
132891985	chr5:132891985:A:G	1.37338e-06	-1.78844e-10	0.557635	7.32214e-05	-1.78844e-10	0.354276
132892058	chr5:132892058:T:C	3.04401e-07	-0.949052	-2.61742e-10	2.12336e-05	-0.883626	-2.61742e-10
132892771	chr5:132892771:GCTTTA:G	2.33148e-07	-1.78844e-10	-1.21572	1.55711e-05	-1.78844e-10	-1.1938
132893291	chr5:132893291:G:A	4.15945e-08	-1.79575	-1.14368	2.77363e-06	-1.77922	-1.13984
132894332	chr5:132894332:A:G	5.46256e-08	-1.51143	-1.15547	3.46955e-06	-1.54532	-1.14987
132894826	chr5:132894826:T:G	2.3973e-07	-1.18788	-2.61742e-10	1.3455e-05	-1.33986	-2.61742e-10
132895053	chr5:132895053:A:T	4.00247e-08	-1.75895	-1.21895	2.74802e-06	-1.70957	-1.21876
132895190	chr5:132895190:A:T	2.39477e-07	-1.78844e-10	-1.18894	1.52788e-05	-1.78844e-10	-1.21275
132895199	chr5:132895199:C:A	5.93345e-08	-1.46781	-1.1164	3.76618e-06	-1.5043	-1.10885
132895200	chr5:132895200:TATG:T	2.3394e-07	-1.78844e-10	-1.21233	1.51897e-05	-1.78844e-10	-1.2186
132895339	chr5:132895339:A:T	4.15866e-08	-1.79595	-1.14367	2.78732e-06	-1.77465	-1.13948
132895639	chr5:132895639:A:T	2.80194e-07	-1.03192	-2.61742e-10	1.29591e-05	-1.37742	-2.61742e-10
132895836	chr5:132895836:A:G	3.97863e-08	-1.76497	-1.21891	2.72338e-06	-1.71888	-1.21846
132897875	chr5:132897875:T:C	1.3209e-07	-1.78391	-2.61742e-10	9.89262e-06	-1.64742	-2.61742e-10
132899010	chr5:132899010:A:G	1.46159e-07	-0.975757	-0.706949	1.27776e-05	-0.784295	-0.607222
132900134	chr5:132900134:C:T	4.13802e-08	-1.78294	-1.16166	2.86388e-06	-1.72913	-1.1579
132900357	chr5:132900357:G:C	3.26192e-07	-1.78844e-10	-0.879912	2.35482e-05	-1.78844e-10	-0.780164
132900669	chr5:132900669:G:C	1.5207e-07	-0.928864	-0.714191	1.3342e-05	-0.733099	-0.615193
132901032	chr5:132901032:A:G	3.33008e-07	-1.78844e-10	-0.859232	2.28945e-05	-1.78844e-10	-0.808317
132901047	chr5:132901047:A:C	3.70712e-07	-1.78844e-10	-0.751972	2.43395e-05	-1.78844e-10	-0.747109
132901910	chr5:132901910:G:C	1.85523e-07	-1.44422	-2.61742e-10	1.04775e-05	-1.58998	-2.61742e-10
132902164	chr5:132902164:C:T	3.56717e-07	-1.78844e-10	-0.790456	2.34498e-05	-1.78844e-10	-0.784348
132903188	chr5:132903188:T:C	1.61809e-07	-0.878405	-0.702579	1.42919e-05	-0.676843	-0.602678
132903339	chr5:132903339:A:G	2.74021e-07	-1.78844e-10	-1.0542	1.78206e-05	-1.78844e-10	-1.05886
132903489	chr5:132903489:C:T	2.67013e-07	-1.78844e-10	-1.0801	1.79044e-05	-1.78844e-10	-1.05417
132904093	chr5:132904093:T:C	3.08758e-07	-1.78844e-10	-0.93484	2.005e-05	-1.78844e-10	-0.940981
132904352	chr5:132904352:GGAAA:G	2.49434e-07	-1.78844e-10	-1.1482	1.67227e-05	-1.78844e-10	-1.12244
132904459	chr5:132904459:T:C	1.46514e-07	-0.950128	-0.730148	1.28252e-05	-0.755222	-0.632578
132904623	chr5:132904623:A:G	2.32399e-07	-1.78844e-10	-1.21894	1.52518e-05	-1.78844e-10	-1.21451
132904918	chr5:132904918:G:A	2.32441e-07	-1.78844e-10	-1.21876	1.52919e-05	-1.78844e-10	-1.21189
132904941	chr5:132904941:C:T	2.92662e-07	-1.78844e-10	-0.98838	1.87557e-05	-1.78844e-10	-1.00772
132906330	chr5:132906330:C:T	2.36359e-07	-1.78844e-10	-1.20205	1.57824e-05	-1.78844e-10	-1.18031
132906638	chr5:132906638:G:A	2.68875e-07	-1.78844e-10	-1.07315	1.71024e-05	-1.78844e-10	-1.09999
132906798	chr5:132906798:TG:T	1.38811e-07	-0.9681	-0.766184	1.20659e-05	-0.775938	-0.672891
132907016	chr5:132907016:A:G	2.32549e-07	-1.78844e-10	-1.2183	1.54349e-05	-1.78844e-10	-1.20258
132907768	chr5:132907768:CAT:C	2.70116e-07	-1.78844e-10	-1.06855	1.81231e-05	-1.78844e-10	-1.04202
132908144	chr5:132908144:T:C	5.34955e-08	-1.46885	-1.21895	3.1015e-06	-1.58867	-1.21866
132908437	chr5:132908437:T:C	2.61932e-07	-1.78844e-10	-1.09932	1.75423e-05	-1.78844e-10	-1.0746
132908829	chr5:132908829:G:C	8.43239e-08	-1.77923	-0.453501	5.10489e-06	-1.76044	-0.548567
132908833	chr5:132908833:T:C	4.34262e-08	-1.79422	-1.10211	2.95215e-06	-1.76156	-1.09512
132908901	chr5:132908901:G:C	1.87685e-07	-1.43263	-2.61742e-10	1.09272e-05	-1.54795	-2.61742e-10
132909058	chr5:132909058:C:T	2.35818e-07	-1.78844e-10	-1.20434	1.52358e-05	-1.78844e-10	-1.21556
132909094	chr5:132909094:G:A	5.47395e-08	-1.48015	-1.18467	3.46568e-06	-1.51606	-1.18024
132909665	chr5:132909665:ACTC:A	1.13629e-06	0.368127	-2.61742e-10	7.70051e-05	0.40466	-2.61742e-10
132909741	chr5:132909741:C:T	1.46533e-07	-0.949999	-0.730148	1.28156e-05	-0.755973	-0.632578
132909923	chr5:132909923:A:G	1.37301e-07	-1.02431	-0.720917	1.19276e-05	-0.837897	-0.622457
132910251	chr5:132910251:C:T	5.31963e-08	-1.47464	-1.21877	3.08761e-06	-1.59363	-1.21818
132910973	chr5:132910973:C:T	2.64964e-07	-1.78844e-10	-1.08781	1.74674e-05	-1.78844e-10	-1.07888
132911551	chr5:132911551:C:T	2.33691e-07	-1.78844e-10	-1.2134	1.54905e-05	-1.78844e-10	-1.19898
132911893	chr5:132911893:A:G	1.39323e-06	-1.78844e-10	0.571983	7.47574e-05	-1.78844e-10	0.375037
132912116	chr5:132912116:G:A	3.41409e-07	-1.78844e-10	-0.834318	2.49526e-05	-1.78844e-10	-0.722234
132912349	chr5:132912349:A:G	1.4127e-07	-0.943939	-0.772785	1.23207e-05	-0.74867	-0.679264
132912412	chr5:132912412:G:A	1.27486e-07	-1.06778	-0.751612	1.11532e-05	-0.879472	-0.648011
132912512	chr5:132912512:C:G	2.34558e-07	-1.78844e-10	-1.2097	1.55931e-05	-1.78844e-10	-1.19238
132912644	chr5:132912644:A:C	4.09011e-07	-1.78844e-10	-0.653657	2.68787e-05	-1.78844e-10	-0.647876
132912938	chr5:132912938:C:T	1.40612e-07	-0.987446	-0.733945	1.22561e-05	-0.796488	-0.6367
132913076	chr5:132913076:G:A	3.02372e-07	-1.78844e-10	-0.95574	1.9954e-05	-1.78844e-10	-0.945782
132913464	chr5:132913464:GA:G	8.90704e-07	-1.78844e-10	0.124614	6.08201e-05	-1.78844e-10	0.168709
132913502	chr5:132913502:G:A	5.53706e-08	-1.51006	-1.14329	3.51842e-06	-1.54381	-1.13739
132914494	chr5:132914494:A:G	2.43667e-07	-1.78844e-10	-1.17159	1.58366e-05	-1.78844e-10	-1.17689
132915114	chr5:132915114:G:A	1.39281e-07	-1.00136	-0.729544	1.21235e-05	-0.812165	-0.631903
132915371	chr5:132915371:T:A	1.38771e-07	-1.00422	-0.730348	1.20776e-05	-0.815049	-0.632806
132915960	chr5:132915960:A:C	2.77245e-07	-1.78844e-10	-1.0425	1.6828e-05	-1.78844e-10	-1.11617
132916098	chr5:132916098:T:C	1.55836e-07	-0.954641	-0.663951	1.37243e-05	-0.759775	-0.560269
132916414	chr5:132916414:A:T	1.10482e-07	-0.760686	-1.20186	6.82439e-06	-0.822956	-1.19575
132916529	chr5:132916529:T:C	2.33527e-07	-1.78844e-10	-1.2141	1.52725e-05	-1.78844e-10	-1.21316
132916869	chr5:132916869:C:T	7.13018e-08	-1.30282	-1.09765	4.94607e-06	-1.23508	-1.10554
132916984	chr5:132916984:G:A	3.25282e-07	-1.78844e-10	-0.882706	2.36178e-05	-1.78844e-10	-0.777211
132917085	chr5:132917085:A:G	5.52341e-08	-1.52783	-1.12799	3.33067e-06	-1.61083	-1.12521
132918472	chr5:132918472:G:A	2.44737e-07	-1.16721	-2.61742e-10	1.3723e-05	-1.32014	-2.61742e-10
132918734	chr5:132918734:T:C	1.38687e-07	-0.9892	-0.745983	1.20613e-05	-0.799336	-0.649874
132918935	chr5:132918935:G:A	5.88632e-07	-0.289598	-2.61742e-10	4.40989e-05	-0.152776	-2.61742e-10
132919034	chr5:132919034:C:T	4.21987e-07	-1.78844e-10	-0.622424	2.46431e-05	-1.78844e-10	-0.734713
132919605	chr5:132919605:T:C	4.88508e-08	-1.56044	-1.21818	2.89822e-06	-1.65792	-1.21719
132919767	chr5:132919767:T:C	2.50187e-07	-1.78844e-10	-1.14519	1.55818e-05	-1.78844e-10	-1.19311
132921058	chr5:132921058:C:T	1.51767e-07	-0.935497	-0.709556	1.33175e-05	-0.739837	-0.610295
132921196	chr5:132921196:G:A	2.32499e-07	-1.78844e-10	-1.21851	1.52121e-05	-1.78844e-10	-1.21712
132921499	chr5:132921499:G:A	1.28722e-07	-1.03903	-0.770711	1.1125e-05	-0.85437	-0.675642
132921622	chr5:132921622:C:T	2.66898e-07	-1.78844e-10	-1.08053	1.75992e-05	-1.78844e-10	-1.07136
132921806	chr5:132921806:A:G	4.34564e-08	-1.78798	-1.10766	2.95178e-06	-1.74667	-1.11013
132921859	chr5:132921859:C:T	2.17237e-07	-1.28641	-2.61742e-10	1.41862e-05	-1.28694	-2.61742e-10
132922247	chr5:132922247:G:A	3.06097e-07	-0.943496	-2.61742e-10	1.6597e-05	-1.12999	-2.61742e-10
132922473	chr5:132922473:A:G	1.41806e-07	-0.980052	-0.732886	1.23668e-05	-0.788671	-0.635526
132922548	chr5:132922548:G:A	1.42389e-07	-0.934406	-0.77443	1.24383e-05	-0.737255	-0.681178
132922760	chr5:132922760:T:C	5.01564e-08	-1.6813	-1.07095	3.37321e-06	-1.60177	-1.12158
132922967	chr5:132922967:G:A	1.42398e-07	-0.969369	-0.739402	1.23746e-05	-0.779761	-0.643809
132923127	chr5:132923127:G:A	2.48913e-07	-1.78844e-10	-1.15029	1.61684e-05	-1.78844e-10	-1.15615
132923899	chr5:132923899:T:C	2.44141e-07	-1.78844e-10	-1.16965	1.64103e-05	-1.78844e-10	-1.1413
132924452	chr5:132924452:G:C	6.87281e-07	-1.78844e-10	-0.134656	4.13884e-05	-1.78844e-10	-0.21621
132925494	chr5:132925494:C:T	2.33289e-07	-1.78844e-10	-1.21512	1.52079e-05	-1.78844e-10	-1.2174
132926001	chr5:132926001:G:A	1.32423e-07	-1.05838	-0.723016	1.14505e-05	-0.876412	-0.624764
132926101	chr5:132926101:C:T	1.40025e-07	-1.72558	-2.61742e-10	9.84956e-06	-1.65178	-2.61742e-10
132927537	chr5:132927537:AATG:A	1.487e-07	-1.66547	-2.61742e-10	9.58184e-06	-1.67934	-2.61742e-10
132928322	chr5:132928322:C:G	2.35267e-07	-1.78844e-10	-1.20668	1.56695e-05	-1.78844e-10	-1.18749
132929526	chr5:132929526:T:C	2.83205e-07	-1.78844e-10	-1.02123	1.84016e-05	-1.78844e-10	-1.02677
132930151	chr5:132930151:C:T	2.32416e-07	-1.78844e-10	-1.21887	1.51844e-05	-1.78844e-10	-1.21895
132931039	chr5:132931039:G:A	1.31518e-07	-1.78826	-2.61742e-10	8.57739e-06	-1.79008	-2.61742e-10
132931084	chr5:132931084:G:A	1.46004e-07	-0.9577	-0.726068	1.28159e-05	-0.76051	-0.628014
132931165	chr5:132931165:A:G	5.37008e-08	-1.47088	-1.21309	3.11557e-06	-1.59247	-1.21033
132931218	chr5:132931218:C:A	2.34769e-07	-1.78844e-10	-1.20879	1.52065e-05	-1.78844e-10	-1.21749
132931244	chr5:132931244:AGTG:A	2.41179e-07	-1.78844e-10	-1.18186	1.5559e-05	-1.78844e-10	-1.19457
132931337	chr5:132931337:A:G	7.0205e-08	-1.33465	-1.08133	4.85738e-06	-1.26896	-1.08975
132931467	chr5:132931467:T:C	2.45992e-07	-1.78844e-10	-1.1621	1.65493e-05	-1.78844e-10	-1.13287
132931475	chr5:132931475:G:A	1.32861e-07	-1.04611	-0.731989	1.14984e-05	-0.862456	-0.634547
132931722	chr5:132931722:G:A	5.0106e-08	-1.58058	-1.17268	3.03581e-06	-1.66608	-1.16265
132931843	chr5:132931843:C:T	1.45379e-07	-0.962705	-0.725349	1.27018e-05	-0.770124	-0.627343
132931923	chr5:132931923:G:A	2.343e-07	-1.78844e-10	-1.2108	1.55631e-05	-1.78844e-10	-1.19431
132932003	chr5:132932003:A:G	2.3949e-07	-1.78844e-10	-1.18889	1.53684e-05	-1.78844e-10	-1.2069
132932167	chr5:132932167:A:T	1.33584e-07	-0.994395	-0.778273	1.15859e-05	-0.804535	-0.684884
132932688	chr5:132932688:T:C	2.40714e-07	-1.78844e-10	-1.18379	1.64682e-05	-1.78844e-10	-1.13778
132932698	chr5:132932698:A:G	1.40897e-07	-0.989297	-0.730075	1.22707e-05	-0.799533	-0.632461
132932875	chr5:132932875:G:A	1.36986e-07	-1.01703	-0.730486	1.18925e-05	-0.830331	-0.632974
132933065	chr5:132933065:C:T	2.34849e-07	-1.78844e-10	-1.20846	1.5209e-05	-1.78844e-10	-1.21732
132933136	chr5:132933136:G:A	4.06333e-07	-1.78844e-10	-0.660227	2.62263e-05	-1.78844e-10	-0.672448
132933254	chr5:132933254:G:A	1.34588e-07	-1.02846	-0.736723	1.16655e-05	-0.842543	-0.640033
132934246	chr5:132934246:C:T	5.11876e-07	-1.78844e-10	-0.429317	3.35392e-05	-1.78844e-10	-0.426497
132934255	chr5:132934255:C:T	3.50577e-07	-1.78844e-10	-0.807818	2.16883e-05	-1.78844e-10	-0.862439
132934659	chr5:132934659:T:G	2.73479e-07	-1.78844e-10	-1.05617	1.66803e-05	-1.78844e-10	-1.12498
132935183	chr5:132935183:C:T	6.29234e-07	-1.78844e-10	-0.222895	4.17335e-05	-1.78844e-10	-0.207907
132935380	chr5:132935380:C:T	1.3261e-07	-1.04444	-0.735543	1.14721e-05	-0.860796	-0.638496
132935425	chr5:132935425:A:C	4.83334e-07	-0.72094	0.234249	1.99351e-05	-0.982533	0.0358036
132935463	chr5:132935463:C:T	3.90083e-08	-1.78977	-1.21385	2.64135e-06	-1.7507	-1.21722
132935577	chr5:132935577:C:G	1.75267e-06	-1.78844e-10	0.801496	9.26887e-05	-1.78844e-10	0.590035
132935687	chr5:132935687:C:T	2.41729e-07	-1.78844e-10	-1.17958	1.60483e-05	-1.78844e-10	-1.16361
132935732	chr5:132935732:T:C	5.30215e-08	-1.55306	-1.14364	3.3817e-06	-1.58358	-1.13725
132935816	chr5:132935816:G:A	2.324e-07	-1.78844e-10	-1.21894	1.52493e-05	-1.78844e-10	-1.21468
132936619	chr5:132936619:T:C	1.44748e-07	-0.82579	-0.866614	1.25889e-05	-0.620007	-0.786386
132936682	chr5:132936682:T:C	2.36229e-07	-1.78844e-10	-1.2026	1.55327e-05	-1.78844e-10	-1.19626
132936794	chr5:132936794:A:C	8.84924e-08	-1.77936	-0.405124	5.33492e-06	-1.76041	-0.504526
132936957	chr5:132936957:A:C	4.32059e-07	-1.78844e-10	-0.598835	2.84206e-05	-1.78844e-10	-0.592096
132937339	chr5:132937339:T:C	4.52188e-08	-1.65162	-1.20426	2.7704e-06	-1.72196	-1.19826
132937564	chr5:132937564:T:C	3.28917e-07	-1.78844e-10	-0.871595	2.18221e-05	-1.78844e-10	-0.85629
132937749	chr5:132937749:C:T	1.80898e-06	-1.78844e-10	0.833121	9.49033e-05	-1.78844e-10	0.613647
132937916	chr5:132937916:C:G	1.27588e-07	-1.10164	-0.716953	1.09733e-05	-0.924587	-0.619156
132938098	chr5:132938098:G:A	5.19511e-07	-1.78844e-10	-0.41451	3.43945e-05	-1.78844e-10	-0.401314
132938116	chr5:132938116:A:T	9.58742e-08	-0.885689	-1.21867	7.45733e-06	-0.711916	-1.2181
132938352	chr5:132938352:A:G	1.33874e-07	-1.01947	-0.751034	1.15871e-05	-0.833709	-0.655608
132939101	chr5:132939101:T:C	1.2697e-07	-1.10281	-0.72064	1.09509e-05	-0.923325	-0.622461
132939964	chr5:132939964:A:G	3.89734e-08	-1.79597	-1.20855	2.57525e-06	-1.77915	-1.21411
132940154	chr5:132940154:C:T	1.50016e-07	-1.00209	-0.654564	1.31567e-05	-0.812474	-0.549806
132940393	chr5:132940393:C:T	2.32396e-07	-1.78844e-10	-1.21896	1.5259e-05	-1.78844e-10	-1.21404
132940644	chr5:132940644:A:G	2.32432e-07	-1.78844e-10	-1.2188	1.52022e-05	-1.78844e-10	-1.21777
132941133	chr5:132941133:G:C	6.0819e-08	-1.4294	-1.1301	4.17197e-06	-1.37106	-1.13977
132941397	chr5:132941397:A:G	2.39234e-07	-1.78844e-10	-1.18996	1.61188e-05	-1.78844e-10	-1.15923
132941426	chr5:132941426:G:A	3.9407e-07	-1.78844e-10	-0.69087	2.91206e-05	-1.78844e-10	-0.567766
132941586	chr5:132941586:T:C	4.53697e-08	-1.65895	-1.1936	2.79502e-06	-1.72532	-1.18605
132941682	chr5:132941682:A:G	2.32425e-07	-1.78844e-10	-1.21883	1.52843e-05	-1.78844e-10	-1.21238
132941899	chr5:132941899:T:C	3.8725e-08	-1.79197	-1.21894	2.62172e-06	-1.7572	-1.21818
132942475	chr5:132942475:T:C	8.46322e-07	-1.78844e-10	0.0735008	5.04166e-05	-1.78844e-10	-0.0188899
132942590	chr5:132942590:G:A	5.16769e-08	-1.50478	-1.2176	3.03239e-06	-1.61343	-1.21643
132943204	chr5:132943204:T:C	2.35618e-07	-1.78844e-10	-1.20519	1.51924e-05	-1.78844e-10	-1.21842
132943535	chr5:132943535:T:C	1.41022e-07	-1.04693	-0.67155	1.22744e-05	-0.863163	-0.568529
132943551	chr5:132943551:A:G	2.32937e-07	-1.78844e-10	-1.21663	1.5313e-05	-1.78844e-10	-1.21051
132943988	chr5:132943988:G:A	2.49313e-07	-1.78844e-10	-1.14869	1.60057e-05	-1.78844e-10	-1.16627
132944622	chr5:132944622:G:A	1.81775e-06	-1.78844e-10	0.837957	9.51723e-05	-1.78844e-10	0.616478
132944655	chr5:132944655:T:G	1.33903e-07	-1.01709	-0.753198	1.16138e-05	-0.829432	-0.657587
132945274	chr5:132945274:C:T	4.05241e-08	-1.79243	-1.17307	2.66055e-06	-1.78956	-1.17112
132945836	chr5:132945836:G:A	1.26285e-07	-1.02895	-0.799902	1.08845e-05	-0.842641	-0.709233
132945991	chr5:132945991:C:T	1.45133e-07	-0.948727	-0.741018	1.2684e-05	-0.754214	-0.644658
132946185	chr5:132946185:GCAGA:G	3.145e-07	-1.78844e-10	-0.916413	2.07647e-05	-1.78844e-10	-0.905956
132946868	chr5:132946868:TA:T	1.33983e-07	-1.03635	-0.733335	1.16012e-05	-0.852089	-0.636012
132947403	chr5:132947403:G:A	1.32594e-07	-1.04949	-0.73062	1.14734e-05	-0.865898	-0.633284
132947649	chr5:132947649:C:T	1.64056e-07	-1.56719	-2.61742e-10	1.14058e-05	-1.50509	-2.61742e-10
132948091	chr5:132948091:G:A	2.32449e-07	-1.78844e-10	-1.21873	1.52988e-05	-1.78844e-10	-1.21144
132948165	chr5:132948165:C:T	5.33773e-08	-1.5308	-1.15922	3.39567e-06	-1.56259	-1.15412
132948491	chr5:132948491:G:A	2.39706e-07	-1.78844e-10	-1.18799	1.61641e-05	-1.78844e-10	-1.15642
132948732	chr5:132948732:T:C	2.66123e-07	-1.78844e-10	-1.08344	1.65281e-05	-1.78844e-10	-1.13415
132948833	chr5:132948833:G:A	1.39537e-07	-1.72907	-2.61742e-10	9.51453e-06	-1.68639	-2.61742e-10
132948893	chr5:132948893:T:C	3.69254e-07	-1.78844e-10	-0.755914	2.23816e-05	-1.78844e-10	-0.830972
132949631	chr5:132949631:C:T	2.32426e-07	-1.78844e-10	-1.21883	1.52374e-05	-1.78844e-10	-1.21546
132949711	chr5:132949711:C:T	1.38498e-07	-1.73654	-2.61742e-10	9.11182e-06	-1.72964	-2.61742e-10
132949738	chr5:132949738:C:T	5.7218e-08	-1.75691	-0.863625	3.59185e-06	-1.77495	-0.885595
132949926	chr5:132949926:G:C	1.31405e-07	-1.03078	-0.758335	1.13671e-05	-0.845213	-0.663279
132950141	chr5:132950141:C:T	4.39342e-08	-1.66579	-1.21892	2.83611e-06	-1.67993	-1.21685
132950392	chr5:132950392:T:C	1.32096e-07	-1.00531	-0.778563	1.1434e-05	-0.817095	-0.685525
132950527	chr5:132950527:T:TA	2.40698e-07	-1.78844e-10	-1.18386	1.55329e-05	-1.78844e-10	-1.19625
132951268	chr5:132951268:C:A	2.32408e-07	-1.78844e-10	-1.2189	1.52749e-05	-1.78844e-10	-1.213
132951662	chr5:132951662:A:G	6.50039e-07	-1.78069	1.59032	2.76754e-05	-1.78105	1.16238
132951815	chr5:132951815:AC:A	9.01654e-08	-1.19481	-0.970938	5.65001e-06	-1.22705	-0.9805
132951855	chr5:132951855:T:C	5.99436e-07	-1.78844e-10	-0.27141	3.98e-05	-1.78844e-10	-0.255345
132952315	chr5:132952315:C:T	1.29123e-07	-1.04489	-0.761741	1.11411e-05	-0.861541	-0.667026
132952664	chr5:132952664:C:T	2.36654e-07	-1.78844e-10	-1.2008	1.52979e-05	-1.78844e-10	-1.2115
132952687	chr5:132952687:A:G	1.29174e-07	-1.04442	-0.76181	1.11476e-05	-0.860926	-0.667065
132952707	chr5:132952707:A:C	1.31621e-07	-1.02454	-0.762937	1.13821e-05	-0.838814	-0.668351
132952753	chr5:132952753:C:G	5.17796e-07	-1.78844e-10	-0.417818	3.30797e-05	-1.78844e-10	-0.440291
132953045	chr5:132953045:C:G	1.16877e-06	0.396308	-2.61742e-10	6.64306e-05	0.256947	-2.61742e-10
132953230	chr5:132953230:T:A	6.17225e-07	-1.78844e-10	-0.242165	3.7328e-05	-1.78844e-10	-0.319467
132953255	chr5:132953255:T:C	6.25713e-07	-1.78844e-10	-0.228508	3.78198e-05	-1.78844e-10	-0.306378
132953341	chr5:132953341:G:A	1.31187e-07	-1.0301	-0.76068	1.1344e-05	-0.844694	-0.665829
132953680	chr5:132953680:T:C	1.32324e-07	-1.02634	-0.755802	1.14486e-05	-0.840901	-0.66044
132954077	chr5:132954077:AAC:A	2.93851e-07	-1.78844e-10	-0.984324	2.07021e-05	-1.78844e-10	-0.908976
132954579	chr5:132954579:G:A	1.51602e-07	-1.64614	-2.61742e-10	9.7152e-06	-1.66552	-2.61742e-10
132954798	chr5:132954798:C:T	1.34743e-07	-1.0509	-0.713137	1.16692e-05	-0.868764	-0.613494
132954842	chr5:132954842:C:T	2.92339e-07	-1.78844e-10	-0.989484	1.89934e-05	-1.78844e-10	-0.995122
132954910	chr5:132954910:C:G	2.54528e-07	-1.78844e-10	-1.12799	1.62915e-05	-1.78844e-10	-1.14857
132955014	chr5:132955014:T:C	2.41115e-07	-1.78844e-10	-1.18213	1.62962e-05	-1.78844e-10	-1.14828
132955019	chr5:132955019:T:C	1.42398e-07	-0.99176	-0.717013	1.24072e-05	-0.803101	-0.617836
132955219	chr5:132955219:T:C	1.25974e-07	-1.11517	-0.716155	1.083e-05	-0.939926	-0.616963
132955364	chr5:132955364:A:G	1.30679e-07	-1.07656	-0.718093	1.12816e-05	-0.896978	-0.619058
132955456	chr5:132955456:T:C	1.30942e-07	-1.07796	-0.714681	1.1303e-05	-0.898757	-0.615389
132955465	chr5:132955465:G:A	1.35099e-07	-1.04483	-0.716562	1.17012e-05	-0.862124	-0.617396
132955638	chr5:132955638:C:T	1.29114e-07	-1.10121	-0.705498	1.11135e-05	-0.925277	-0.605771
132955850	chr5:132955850:T:C	2.51601e-07	-1.78844e-10	-1.13956	1.64458e-05	-1.78844e-10	-1.13914
132955954	chr5:132955954:TATATA:T	1.04329e-07	-1.34306	-0.676791	7.6111e-06	-1.21301	-0.696597
132956011	chr5:132956011:G:T	9.19708e-07	-1.78844e-10	0.156658	6.28776e-05	-1.78844e-10	0.201979
132956776	chr5:132956776:C:G	6.19347e-08	-1.47203	-1.06929	3.70257e-06	-1.5643	-1.06588
132957254	chr5:132957254:T:G	1.25613e-07	-1.13218	-0.702017	1.07783e-05	-0.960189	-0.601489
132957851	chr5:132957851:C:T	1.22095e-07	-1.17873	-0.683871	1.03738e-05	-1.0177	-0.582222
132958872	chr5:132958872:C:T	2.45048e-07	-1.78844e-10	-1.16595	1.60162e-05	-1.78844e-10	-1.16561
132959586	chr5:132959586:C:A	5.60195e-08	-1.50994	-1.13176	3.56128e-06	-1.54375	-1.12534
132960287	chr5:132960287:T:A	6.05773e-08	-1.46978	-1.0937	3.61954e-06	-1.56266	-1.09021
132960293	chr5:132960293:G:T	5.99877e-08	-1.47409	-1.09917	3.58619e-06	-1.5664	-1.09572
132960348	chr5:132960348:T:G	3.02349e-07	-1.78844e-10	-0.955816	1.99521e-05	-1.78844e-10	-0.945877
132960819	chr5:132960819:T:C	5.75811e-07	-1.78844e-10	-0.31162	3.81975e-05	-1.78844e-10	-0.296441
132960933	chr5:132960933:G:A	2.3426e-07	-1.78844e-10	-1.21097	1.51846e-05	-1.78844e-10	-1.21893
132960993	chr5:132960993:G:T	5.38071e-08	-1.48203	-1.19997	3.39526e-06	-1.51956	-1.19727
132961079	chr5:132961079:A:G	1.16079e-07	-1.16164	-0.751485	9.89504e-06	-0.991681	-0.655497
132961678	chr5:132961678:C:G	6.25979e-07	-1.78844e-10	-0.228082	4.0894e-05	-1.78844e-10	-0.228228
132961795	chr5:132961795:G:A	2.35406e-07	-1.78844e-10	-1.20609	1.51896e-05	-1.78844e-10	-1.2186
132962210	chr5:132962210:C:T	1.3289e-07	-1.06262	-0.715259	1.14888e-05	-0.881557	-0.616281
132962374	chr5:132962374:G:A	2.62811e-07	-1.78844e-10	-1.09596	1.6753e-05	-1.78844e-10	-1.12063
132962496	chr5:132962496:T:C	1.13336e-07	-1.10503	-0.832013	9.78677e-06	-0.920947	-0.737233
132963410	chr5:132963410:C:T	1.33763e-07	-1.77133	-2.61742e-10	8.54001e-06	-1.79445	-2.61742e-10
132963440	chr5:132963440:G:C	3.69017e-07	-1.78844e-10	-0.756555	2.42797e-05	-1.78844e-10	-0.749569
132963794	chr5:132963794:T:C	8.88493e-08	-1.77617	-0.404291	5.53581e-06	-1.78564	-0.442333
132963886	chr5:132963886:T:G	5.30076e-08	-1.49016	-1.20681	3.35734e-06	-1.52427	-1.2038
132964509	chr5:132964509:C:T	1.16596e-07	-1.1811	-0.727577	7.46938e-06	-1.183	-0.745396
132965803	chr5:132965803:C:T	2.32553e-07	-1.78844e-10	-1.21828	1.5214e-05	-1.78844e-10	-1.21699
132966010	chr5:132966010:T:C	2.7672e-07	-1.78844e-10	-1.04439	1.93135e-05	-1.78844e-10	-0.978407
132966295	chr5:132966295:G:A	6.94356e-08	-1.49417	-0.932833	4.62927e-06	-1.53047	-0.876341
132966788	chr5:132966788:A:G	2.33433e-07	-1.78844e-10	-1.2145	1.53582e-05	-1.78844e-10	-1.20757
132967093	chr5:132967093:A:G	7.4353e-07	-1.78844e-10	-0.0559902	5.0727e-05	-1.78844e-10	-0.0127525
132967127	chr5:132967127:G:T	1.31013e-07	-1.79211	-2.61742e-10	9.44754e-06	-1.69346	-2.61742e-10
132967135	chr5:132967135:T:C	1.30998e-07	-1.79221	-2.61742e-10	9.43703e-06	-1.69457	-2.61742e-10
132967136	chr5:132967136:G:A	1.3134e-07	-1.78961	-2.61742e-10	9.55189e-06	-1.68247	-2.61742e-10
132967430	chr5:132967430:C:T	2.62787e-07	-1.78844e-10	-1.09605	1.70626e-05	-1.78844e-10	-1.10232
132967502	chr5:132967502:G:A	1.44194e-07	-0.915044	-0.781196	1.27017e-05	-0.709416	-0.688061
132968530	chr5:132968530:C:T	7.09826e-07	-1.78844e-10	-0.102378	4.78659e-05	-1.78844e-10	-0.070809
132969767	chr5:132969767:C:T	3.47767e-06	-1.78844e-10	1.48672	0.000237029	-1.78844e-10	1.52897
132969937	chr5:132969937:G:A	7.51045e-08	-1.76135	-0.587173	4.68234e-06	-1.77474	-0.620676
132970199	chr5:132970199:C:A	6.55295e-08	-1.35303	-1.13187	4.46637e-06	-1.28632	-1.15631
132970321	chr5:132970321:T:C	2.32489e-07	-1.78844e-10	-1.21855	1.52229e-05	-1.78844e-10	-1.21641
132970329	chr5:132970329:G:A	1.04149e-06	-1.78844e-10	0.281008	7.09085e-05	-1.78844e-10	0.322179
132970676	chr5:132970676:A:T	7.66449e-08	-1.76732	-0.5609	4.77771e-06	-1.77913	-0.596118
132970945	chr5:132970945:A:G	8.14484e-07	-1.78844e-10	0.0351564	5.26343e-05	-1.78844e-10	0.0241558
132971030	chr5:132971030:T:C	6.04742e-07	-0.901038	0.638442	5.19166e-05	-0.704819	0.715246
132971341	chr5:132971341:T:G	4.15356e-08	-1.76158	-1.17927	2.79358e-06	-1.70896	-1.20293
132971543	chr5:132971543:ACT:A	8.62175e-08	-1.10795	-1.10258	5.55938e-06	-1.12187	-1.10185
132972129	chr5:132972129:T:C	3.56331e-07	-1.78844e-10	-0.79154	2.34243e-05	-1.78844e-10	-0.785439
132972261	chr5:132972261:C:T	7.61446e-08	-1.76126	-0.573501	4.74519e-06	-1.7748	-0.607275
132972357	chr5:132972357:A:T	8.53464e-08	-1.12879	-1.09189	5.49976e-06	-1.14333	-1.09118
132972665	chr5:132972665:C:T	2.70131e-07	-1.78844e-10	-1.06849	1.71188e-05	-1.78844e-10	-1.09903
132972890	chr5:132972890:T:C	2.58863e-07	-1.78844e-10	-1.1111	1.72136e-05	-1.78844e-10	-1.09351
132973008	chr5:132973008:G:T	6.32332e-07	-0.839768	0.621784	5.47336e-05	-0.635189	0.698456
132973628	chr5:132973628:T:C	1.26644e-07	-1.00202	-0.824	1.10034e-05	-0.805736	-0.735269
132973842	chr5:132973842:C:A	2.32435e-07	-1.78844e-10	-1.21879	1.52345e-05	-1.78844e-10	-1.21565
132974003	chr5:132974003:A:G	2.32877e-07	-1.78844e-10	-1.21689	1.51939e-05	-1.78844e-10	-1.21832
132974814	chr5:132974814:AG:A	2.52638e-07	-1.78844e-10	-1.13544	1.61645e-05	-1.78844e-10	-1.1564
132975503	chr5:132975503:C:T	8.59618e-08	-1.44037	-0.773123	5.11622e-06	-1.53665	-0.770144
132975539	chr5:132975539:G:C	6.674e-08	-1.49444	-0.972158	4.16446e-06	-1.53535	-0.977279
132975875	chr5:132975875:G:T	6.39966e-07	-0.87739	0.671407	5.54731e-05	-0.673166	0.749853
132976207	chr5:132976207:G:C	8.60041e-08	-1.11054	-1.10246	5.55628e-06	-1.12254	-1.10174
132976277	chr5:132976277:C:T	3.45069e-07	-1.78844e-10	-0.823655	2.52823e-05	-1.78844e-10	-0.709108
132976303	chr5:132976303:G:A	2.45373e-07	-1.78844e-10	-1.16462	1.58559e-05	-1.78844e-10	-1.17567
132976622	chr5:132976622:C:G	2.32469e-07	-1.78844e-10	-1.21864	1.5226e-05	-1.78844e-10	-1.2162
132976640	chr5:132976640:A:G	2.41857e-07	-1.78844e-10	-1.17905	1.63696e-05	-1.78844e-10	-1.14378
132976699	chr5:132976699:C:G	2.43236e-07	-1.78844e-10	-1.17336	1.67301e-05	-1.78844e-10	-1.122
132976879	chr5:132976879:A:G	2.33066e-07	-1.78844e-10	-1.21608	1.52098e-05	-1.78844e-10	-1.21727
132976958	chr5:132976958:C:T	8.74177e-07	-1.78844e-10	0.105884	5.64087e-05	-1.78844e-10	0.0934121
132977111	chr5:132977111:T:C	3.7737e-07	-1.78844e-10	-0.734173	2.21914e-05	-1.78844e-10	-0.839507
132977656	chr5:132977656:T:C	2.40461e-07	-1.78844e-10	-1.18484	1.54496e-05	-1.78844e-10	-1.20163
132977669	chr5:132977669:C:T	2.71086e-07	-1.78844e-10	-1.06496	1.86445e-05	-1.78844e-10	-1.01366
132977987	chr5:132977987:C:T	2.5362e-07	-1.13156	-2.61742e-10	1.42212e-05	-1.28448	-2.61742e-10
132978235	chr5:132978235:G:A	2.3248e-07	-1.78844e-10	-1.21859	1.52236e-05	-1.78844e-10	-1.21636
132978268	chr5:132978268:C:T	1.38058e-07	-1.01433	-0.725399	1.20943e-05	-0.819697	-0.626777
132978468	chr5:132978468:C:T	2.35209e-07	-1.78844e-10	-1.20693	1.51935e-05	-1.78844e-10	-1.21834
132978469	chr5:132978469:A:G	2.38366e-07	-1.78844e-10	-1.19359	1.52675e-05	-1.78844e-10	-1.21348
132978480	chr5:132978480:A:G	2.46244e-07	-1.78844e-10	-1.16107	1.55541e-05	-1.78844e-10	-1.19489
132978524	chr5:132978524:C:T	1.39206e-07	-1.73145	-2.61742e-10	8.81159e-06	-1.76314	-2.61742e-10
132978624	chr5:132978624:G:A	2.75503e-07	-1.78844e-10	-1.0488	1.89162e-05	-1.78844e-10	-0.999195
132978761	chr5:132978761:G:A	2.32397e-07	-1.78844e-10	-1.21895	1.52619e-05	-1.78844e-10	-1.21385
132979015	chr5:132979015:T:A	2.47191e-07	-1.78844e-10	-1.15724	1.5961e-05	-1.78844e-10	-1.16906
132979078	chr5:132979078:C:T	1.31743e-07	-1.01849	-0.768054	8.69503e-06	-0.936703	-0.839757
132979345	chr5:132979345:C:G	1.30627e-07	-1.79506	-2.61742e-10	8.58974e-06	-1.78864	-2.61742e-10
132979357	chr5:132979357:T:G	2.32493e-07	-1.78844e-10	-1.21854	1.5222e-05	-1.78844e-10	-1.21647
132980035	chr5:132980035:T:A	6.18236e-08	-1.54583	-0.997287	4.14823e-06	-1.56938	-0.947151
132980456	chr5:132980456:A:G	1.68777e-06	0.763765	-2.61742e-10	9.89921e-05	0.655829	-2.61742e-10
132981008	chr5:132981008:G:A	3.00632e-07	-1.78844e-10	-0.961513	1.88118e-05	-1.78844e-10	-1.00472
132981160	chr5:132981160:A:G	2.45397e-07	-1.78844e-10	-1.16452	1.59918e-05	-1.78844e-10	-1.16713
132981269	chr5:132981269:G:A	2.42818e-07	-1.78844e-10	-1.17509	1.57125e-05	-1.78844e-10	-1.18476
132981322	chr5:132981322:A:C	2.44139e-07	-1.78844e-10	-1.16966	1.57848e-05	-1.78844e-10	-1.18017
132981514	chr5:132981514:G:A	2.32628e-07	-1.78844e-10	-1.21796	1.52067e-05	-1.78844e-10	-1.21747
132981641	chr5:132981641:C:T	5.31398e-07	-0.948608	0.556719	4.52944e-05	-0.757633	0.631605
132981650	chr5:132981650:G:A	7.26685e-08	-1.78916	-0.592333	4.79675e-06	-1.79483	-0.576444
132982044	chr5:132982044:A:G	7.2837e-08	-1.77674	-0.602437	4.56444e-06	-1.78621	-0.634703
132982135	chr5:132982135:G:A	2.35774e-07	-1.78844e-10	-1.20453	1.58263e-05	-1.78844e-10	-1.17754
132982471	chr5:132982471:T:A	1.12936e-06	-1.78844e-10	0.36201	7.7513e-05	-1.78844e-10	0.411235
132982913	chr5:132982913:T:C	8.27179e-07	-1.78844e-10	0.0506225	5.66477e-05	-1.78844e-10	0.0976404
132983148	chr5:132983148:G:A	6.94192e-07	-0.749672	0.625021	6.0532e-05	-0.538242	0.702203
132983353	chr5:132983353:C:T	8.68311e-08	-1.12917	-1.07426	5.60773e-06	-1.14154	-1.07352
132983764	chr5:132983764:A:C	5.6393e-07	-0.939805	0.607337	4.81752e-05	-0.747966	0.683599
132984184	chr5:132984184:C:T	2.49346e-07	-1.78844e-10	-1.14856	1.60863e-05	-1.78844e-10	-1.16125
132984209	chr5:132984209:T:C	7.37133e-08	-1.77763	-0.589585	4.6161e-06	-1.78695	-0.622708
132984372	chr5:132984372:G:A	3.60117e-07	-1.78844e-10	-0.780969	2.48818e-05	-1.78844e-10	-0.725074
132984491	chr5:132984491:A:T	5.48529e-07	-1.78844e-10	-0.360159	3.10989e-05	-1.78844e-10	-0.502039
132984843	chr5:132984843:T:C	2.34861e-07	-1.78844e-10	-1.2084	1.52913e-05	-1.78844e-10	-1.21193
132984901	chr5:132984901:T:C	2.34609e-07	-1.78844e-10	-1.20948	1.52782e-05	-1.78844e-10	-1.21279
132984929	chr5:132984929:G:A	5.27442e-07	-0.899079	0.49972	4.47422e-05	-0.713414	0.57512
132985339	chr5:132985339:C:T	2.3935e-07	-1.78844e-10	-1.18947	1.54389e-05	-1.78844e-10	-1.20232
132985340	chr5:132985340:A:G	8.38168e-08	-1.74664	-0.492122	5.20264e-06	-1.76371	-0.526332
132985584	chr5:132985584:A:G	1.3535e-06	-1.78844e-10	0.543049	9.15567e-05	-1.78844e-10	0.577747
132985726	chr5:132985726:T:G	1.31851e-07	-1.78573	-2.61742e-10	8.52912e-06	-1.79573	-2.61742e-10
132985993	chr5:132985993:T:C	1.46989e-07	-1.67704	-2.61742e-10	1.0505e-05	-1.58736	-2.61742e-10
132986581	chr5:132986581:A:G	6.35347e-08	-1.49271	-1.0231	3.99158e-06	-1.52634	-1.02869
132987040	chr5:132987040:A:G	2.36981e-07	-0.777791	-0.421628	2.13714e-05	-0.531687	-0.345469
132987254	chr5:132987254:A:T	4.11715e-08	-1.79566	-1.15399	3.04428e-06	-1.67503	-1.15092
132987281	chr5:132987281:A:G	4.16251e-07	-0.534011	-0.102099	2.2132e-05	-0.851843	0.00965521
132987285	chr5:132987285:A:G	1.78159e-07	-1.50747	0.0227516	1.46018e-05	-1.20571	-0.0523594
132987400	chr5:132987400:A:G	1.35575e-07	-1.75787	-2.61742e-10	8.64587e-06	-1.78213	-2.61742e-10
132987768	chr5:132987768:C:T	7.61353e-08	-1.45368	-0.88121	4.46433e-06	-1.51841	-0.924683
```
