## Supplementary material for "Characterization of shared and ancestry-specific signals driving complex traits using multi-ancestry fine-mapping": susiex_nc3.cs80.cs

```
CS_ID	SNP	BP	REF_ALLELE	ALT_ALLELE	REF_FRQ	BETA	SE	-LOG10P	CS_PIP	OVRL_PIP
1	chr5:132491188:G:T	132491188	T,T	G,G	1,1	inf,inf	inf,inf	7.42494,1.14304	0.0357676	0.035806
1	chr5:132496074:T:G	132496074	G,G	T,T	1,1	inf,inf	inf,inf	7.39565,1.15199	0.034391	0.0344332
1	chr5:132486174:T:G	132486174	G,G	T,T	1,1	-inf,-inf	inf,inf	7.62427,0.878091	0.0297836	0.0298146
1	chr5:132480549:T:C	132480549	C,C	T,T	1,1	-inf,-inf	inf,inf	7.61962,0.835013	0.0297145	0.0297452
1	chr5:132482509:T:C	132482509	C,C	T,T	1,1	-inf,-inf	inf,inf	7.52007,0.929088	0.0284755	0.0285069
1	chr5:132487495:A:G	132487495	G,G	A,A	1,1	-inf,-inf	inf,inf	7.59364,0.874764	0.0278796	0.0279106
1	chr5:132486046:C:A	132486046	A,A	C,C	1,1	-inf,-inf	inf,inf	7.60022,0.860175	0.0277001	0.027731
1	chr5:132486532:T:C	132486532	C,C	T,T	1,1	-inf,-inf	inf,inf	7.59223,0.864879	0.0274935	0.0275244
1	chr5:132486380:A:G	132486380	G,G	A,A	1,1	-inf,-inf	inf,inf	7.58381,0.870119	0.0272781	0.027309
1	chr5:132486441:T:C	132486441	C,C	T,T	1,1	-inf,-inf	inf,inf	7.5823,0.870819	0.0270995	0.0271304
1	chr5:132477342:AAAG:A	132477342	A,A	AAAG,AAAG	1,1	-inf,-inf	inf,inf	8.19118,0.769998	0.026835	0.0269331
1	chr5:132488794:A:C	132488794	C,C	A,A	1,1	-inf,-inf	inf,inf	7.59044,0.851856	0.0267448	0.0267755
1	chr5:132495366:G:T	132495366	T,T	G,G	1,1	inf,inf	inf,inf	7.31963,1.05884	0.0247904	0.0248289
1	chr5:132486363:T:C	132486363	C,C	T,T	1,1	-inf,-inf	inf,inf	7.52573,0.875428	0.0245523	0.024583
1	chr5:132481024:T:C	132481024	C,C	T,T	1,1	-inf,-inf	inf,inf	7.45679,0.855029	0.0222242	0.0222546
1	chr5:132482137:C:T	132482137	T,T	C,C	1,1	-inf,-inf	inf,inf	7.45334,0.840327	0.0215197	0.0215501
1	chr5:132482862:G:A	132482862	A,A	G,G	1,1	-inf,-inf	inf,inf	7.4069,0.918459	0.0215049	0.0215358
1	chr5:132480395:T:C	132480395	C,C	T,T	1,1	-inf,-inf	inf,inf	7.40677,0.889697	0.0212828	0.0213135
1	chr5:132481019:A:C	132481019	C,C	A,A	1,1	-inf,-inf	inf,inf	7.43317,0.85727	0.0212592	0.0212896
1	chr5:132477512:T:C	132477512	C,C	T,T	1,1	-inf,-inf	inf,inf	8.31052,0.299019	0.0211509	0.0212003
1	chr5:132482083:A:G	132482083	G,G	A,A	1,1	-inf,-inf	inf,inf	7.39624,0.882186	0.0208539	0.0208845
1	chr5:132484108:G:A	132484108	A,A	G,G	1,1	-inf,-inf	inf,inf	7.43847,0.848748	0.0207556	0.0207859
1	chr5:132486096:C:T	132486096	T,T	C,C	1,1	-inf,-inf	inf,inf	7.42106,0.865734	0.0206154	0.0206459
1	chr5:132484583:C:A	132484583	A,A	C,C	1,1	-inf,-inf	inf,inf	7.40987,0.877452	0.0206011	0.0206316
1	chr5:132478572:T:C	132478572	C,C	T,T	1,1	-inf,-inf	inf,inf	7.39849,0.877755	0.0205547	0.0205852
1	chr5:132480836:C:A	132480836	A,A	C,C	1,1	-inf,-inf	inf,inf	7.40597,0.856722	0.0201295	0.0201598
1	chr5:132483434:C:T	132483434	T,T	C,C	1,1	-inf,-inf	inf,inf	7.41301,0.859442	0.0201005	0.0201308
1	chr5:132477658:T:C	132477658	C,C	T,T	1,1	-inf,-inf	inf,inf	7.34714,0.824302	0.0200567	0.0200876
1	chr5:132485132:A:G	132485132	G,G	A,A	1,1	-inf,-inf	inf,inf	7.39619,0.875834	0.0199798	0.0200103
1	chr5:132484285:C:T	132484285	T,T	C,C	1,1	-inf,-inf	inf,inf	7.40613,0.841027	0.0192567	0.0192869
1	chr5:132483078:AC:A	132483078	A,A	AC,AC	1,1	-inf,-inf	inf,inf	7.41284,0.832032	0.0192223	0.0192524
1	chr5:132482957:T:C	132482957	C,C	T,T	1,1	-inf,-inf	inf,inf	7.38003,0.858681	0.0188181	0.0188484
1	chr5:132485554:G:A	132485554	A,A	G,G	1,1	-inf,-inf	inf,inf	7.37087,0.866148	0.01873	0.0187603
1	chr5:132485496:C:T	132485496	T,T	C,C	1,1	-inf,-inf	inf,inf	7.38489,0.849226	0.0187049	0.0187351
2	chr5:132461886:T:C	132461886	C,C	T,T	1,1	-inf,inf	inf,inf	6.59327,0.450968	0.0589394	0.0593545
2	chr5:132323925:A:G	132323925	G,G	A,A	1,1	inf,inf	inf,inf	5.57595,0.80034	0.0265453	0.0265983
2	chr5:132351482:C:T	132351482	T,T	C,C	1,1	inf,inf	inf,inf	5.66744,0.664502	0.0254412	0.0254915
2	chr5:132325656:G:T	132325656	T,T	G,G	1,1	inf,inf	inf,inf	5.51445,0.84189	0.0246228	0.0246759
2	chr5:132386383:A:G	132386383	G,G	A,A	1,1	-inf,-inf	inf,inf	5.49143,0.813598	0.0242918	0.0243458
2	chr5:132334485:C:T	132334485	T,T	C,C	1,1	inf,inf	inf,inf	5.48574,0.812121	0.0228396	0.0228912
2	chr5:132315174:A:G	132315174	G,G	A,A	1,1	inf,inf	inf,inf	5.4096,0.864496	0.0202197	0.0202715
2	chr5:132379609:C:T	132379609	T,T	C,C	1,1	-inf,-inf	inf,inf	5.42638,0.748838	0.0193228	0.0193726
2	chr5:132367999:G:A	132367999	A,A	G,G	1,1	-inf,-inf	inf,inf	5.55535,0.612046	0.0189491	0.0189953
2	chr5:132384573:G:A	132384573	A,A	G,G	1,1	-inf,-inf	inf,inf	5.43141,0.718821	0.0185312	0.0185799
2	chr5:132294079:C:G	132294079	G,G	C,C	1,1	inf,inf	inf,inf	5.4445,0.691947	0.0182669	0.0183148
2	chr5:132375225:T:G	132375225	G,G	T,T	1,1	-inf,-inf	inf,inf	5.43947,0.672535	0.0174479	0.017495
2	chr5:132305120:G:A	132305120	A,A	G,G	1,1	inf,inf	inf,inf	5.51494,0.597255	0.0171267	0.0171718
2	chr5:132377534:C:T	132377534	T,T	C,C	1,1	-inf,-inf	inf,inf	5.36603,0.732339	0.0167847	0.0168326
2	chr5:132374510:G:A	132374510	A,A	G,G	1,1	-inf,-inf	inf,inf	5.41956,0.664974	0.0165941	0.0166405
2	chr5:132319847:T:C	132319847	C,C	T,T	1,1	inf,inf	inf,inf	5.49632,0.590106	0.0165413	0.0165859
2	chr5:132313493:A:G	132313493	G,G	A,A	1,1	inf,inf	inf,inf	5.17283,0.878757	0.0163647	0.0164273
2	chr5:132371601:A:G	132371601	G,G	A,A	1,1	-inf,-inf	inf,inf	5.39953,0.676265	0.0162537	0.0163002
2	chr5:132352324:C:T	132352324	T,T	C,C	1,1	inf,inf	inf,inf	5.48266,0.568732	0.01543	0.0154736
2	chr5:132372200:C:T	132372200	T,T	C,C	1,1	-inf,-inf	inf,inf	5.35527,0.676539	0.0149835	0.0150291
2	chr5:132376433:A:G	132376433	G,G	A,A	1,1	-inf,-inf	inf,inf	5.32363,0.69663	0.0146054	0.0146512
2	chr5:132386217:TTTTTC:T	132386217	T,T	TTTTTC,TTTTTC	1,1	-inf,-inf	inf,inf	5.28901,0.706832	0.0139343	0.0139799
2	chr5:132341354:G:T	132341354	T,T	G,G	1,1	inf,inf	inf,inf	8.04617,0.227772	0.0137331	0.0139316
2	chr5:132369574:G:C	132369574	C,C	G,G	1,1	-inf,-inf	inf,inf	5.58474,0.492032	0.0136944	0.013739
2	chr5:132293472:A:G	132293472	G,G	A,A	1,1	inf,inf	inf,inf	5.2511,0.705177	0.0130541	0.0130989
2	chr5:132371737:G:A	132371737	A,A	G,G	1,1	-inf,-inf	inf,inf	7.85317,0.473044	0.0123065	0.0124944
2	chr5:132374707:A:C	132374707	C,C	A,A	1,1	-inf,-inf	inf,inf	7.8126,0.480801	0.011693	0.0118767
2	chr5:132312713:C:T	132312713	T,T	C,C	1,1	inf,inf	inf,inf	5.42251,0.597422	0.0115056	0.011549
2	chr5:132360627:A:G	132360627	G,G	A,A	1,1	inf,inf	inf,inf	5.24037,0.639184	0.0103993	0.0104409
2	chr5:132359485:G:A	132359485	A,A	G,G	1,1	inf,inf	inf,inf	5.2082,0.653695	0.0100235	0.0100649
2	chr5:132353271:A:G	132353271	G,G	A,A	1,1	inf,inf	inf,inf	5.22064,0.617491	0.00972162	0.00976228
2	chr5:132358667:G:T	132358667	T,T	G,G	1,1	inf,inf	inf,inf	5.18887,0.647888	0.00958078	0.00962177
2	chr5:132352840:T:C	132352840	C,C	T,T	1,1	inf,inf	inf,inf	5.22127,0.603035	0.00945464	0.00949487
2	chr5:132333468:G:T	132333468	T,T	G,G	1,1	inf,inf	inf,inf	5.18412,0.633705	0.0092772	0.00931769
2	chr5:132365587:T:C	132365587	C,C	T,T	1,1	inf,inf	inf,inf	5.10476,0.626208	0.00923983	0.00928677
2	chr5:132341036:G:GA	132341036	GA,GA	G,G	1,1	inf,inf	inf,inf	5.16675,0.62814	0.00891769	0.0089578
2	chr5:132330020:A:G	132330020	G,G	A,A	1,1	inf,inf	inf,inf	5.2078,0.554975	0.00883984	0.00887898
2	chr5:132336076:T:C	132336076	C,C	T,T	1,1	inf,inf	inf,inf	5.1413,0.651664	0.00881379	0.00885415
2	chr5:132318232:C:T	132318232	T,T	C,C	1,1	inf,inf	inf,inf	5.15694,0.625201	0.00874436	0.00878428
2	chr5:132352868:A:G	132352868	G,G	A,A	1,1	inf,inf	inf,inf	5.20182,0.551305	0.00867996	0.00871891
2	chr5:132332043:A:G	132332043	G,G	A,A	1,1	inf,inf	inf,inf	5.1389,0.64297	0.00865486	0.00869494
2	chr5:132340171:A:G	132340171	G,G	A,A	1,1	inf,inf	inf,inf	5.08347,0.701879	0.00861693	0.00865795
2	chr5:132324426:G:C	132324426	C,C	G,G	1,1	inf,inf	inf,inf	5.18428,0.576936	0.0085023	0.00854135
2	chr5:132305880:G:C	132305880	C,C	G,G	1,1	inf,inf	inf,inf	5.17349,0.565758	0.00833132	0.0083698
2	chr5:132333005:A:G	132333005	G,G	A,A	1,1	inf,inf	inf,inf	5.13602,0.618122	0.00828472	0.00832409
2	chr5:132353430:A:G	132353430	G,G	A,A	1,1	inf,inf	inf,inf	5.12691,0.609898	0.0080312	0.00807022
2	chr5:132348563:T:C	132348563	C,C	T,T	1,1	inf,inf	inf,inf	5.25379,0.428905	0.0077835	0.00782081
2	chr5:132328656:C:T	132328656	T,T	C,C	1,1	inf,inf	inf,inf	5.12377,0.582197	0.00764391	0.0076822
2	chr5:132329730:T:C	132329730	C,C	T,T	1,1	inf,inf	inf,inf	5.1197,0.582359	0.00760461	0.00764286
2	chr5:132345058:C:G	132345058	G,G	C,C	1,1	inf,inf	inf,inf	5.19324,0.443251	0.00712041	0.00715706
2	chr5:132348349:G:A	132348349	A,A	G,G	1,1	inf,inf	inf,inf	5.17191,0.464733	0.00706748	0.00710418
2	chr5:132358384:T:C	132358384	C,C	T,T	1,1	inf,inf	inf,inf	7.58963,0.372111	0.00535986	0.00550348
2	chr5:132287665:A:G	132287665	G,G	A,A	1,1	inf,-inf	inf,inf	7.34015,0.0415624	0.00415468	0.00432073
2	chr5:132256712:T:G	132256712	G,G	T,T	1,1	inf,inf	inf,inf	7.19534,0.386192	0.00413563	0.00429538
2	chr5:132364266:G:A	132364266	A,A	G,G	1,1	inf,inf	inf,inf	5.02203,0.283034	0.00403822	0.00407128
2	chr5:132381358:G:A	132381358	A,A	G,G	1,1	inf,inf	inf,inf	7.32226,0.527162	0.00402869	0.00416036
2	chr5:132365102:C:G	132365102	G,G	C,C	1,1	inf,inf	inf,inf	5.00126,0.296062	0.00395553	0.00398841
2	chr5:132367886:G:C	132367886	C,C	G,G	1,1	-inf,-inf	inf,inf	4.99786,0.291764	0.00390115	0.00393395
2	chr5:132365903:A:G	132365903	G,G	A,A	1,1	inf,inf	inf,inf	4.96244,0.313329	0.00376776	0.00380029
2	chr5:132368827:T:C	132368827	C,C	T,T	1,1	-inf,-inf	inf,inf	4.93112,0.285731	0.00343449	0.00346656
2	chr5:132261312:C:T	132261312	T,T	C,C	1,1	inf,inf	inf,inf	7.17904,0.0641816	0.00339463	0.00353114
2	chr5:132401338:C:T	132401338	T,T	C,C	1,1	-inf,-inf	inf,inf	4.73204,0.232306	0.00285954	0.00289558
2	chr5:132302631:T:A	132302631	A,A	T,T	1,1	inf,inf	inf,inf	7.22532,0.444626	0.00281671	0.00293331
2	chr5:132271709:T:C	132271709	C,C	T,T	1,1	inf,inf	inf,inf	7.03538,0.257433	0.00277405	0.00289696
2	chr5:132254564:C:T	132254564	T,T	C,C	1,1	inf,inf	inf,inf	6.43261,0.568905	0.00233612	0.0024274
2	chr5:132341949:A:G	132341949	G,G	A,A	1,1	inf,inf	inf,inf	7.1312,0.39198	0.00231124	0.00241503
2	chr5:132350453:G:A	132350453	A,A	G,G	1,1	inf,inf	inf,inf	7.1335,0.372374	0.00227212	0.00237463
2	chr5:132325463:T:C	132325463	C,C	T,T	1,1	inf,inf	inf,inf	6.71192,0.223419	0.00195774	0.00199891
2	chr5:132260726:T:C	132260726	C,C	T,T	1,1	inf,inf	inf,inf	6.53023,0.143496	0.00194923	0.00202606
2	chr5:132368084:T:C	132368084	C,C	T,T	1,1	-inf,inf	inf,inf	6.80976,0.0163131	0.00175318	0.00180254
2	chr5:132316118:C:T	132316118	T,T	C,C	1,1	inf,-inf	inf,inf	6.79539,0.022561	0.00172355	0.00177312
2	chr5:132348482:C:G	132348482	G,G	C,C	1,1	inf,-inf	inf,inf	6.78828,0.0315133	0.00170716	0.00175723
2	chr5:132320824:A:G	132320824	G,G	A,A	1,1	inf,-inf	inf,inf	6.77851,0.0536485	0.00170019	0.00175194
2	chr5:132347092:CCTGAGTT:C	132347092	C,C	CCTGAGTT,CCTGAGTT	1,1	inf,-inf	inf,inf	6.77927,0.018297	0.00167726	0.00172613
2	chr5:132324738:A:T	132324738	T,T	A,A	1,1	inf,-inf	inf,inf	6.76219,0.0465617	0.00165113	0.0017019
2	chr5:132373185:T:C	132373185	C,C	T,T	1,1	inf,inf	inf,inf	6.87649,0.490484	0.00164875	0.00174032
3	chr5:132717668:G:A	132717668	NA,A	NA,G	NA,1	NA,inf	NA,inf	NA,2.91092	0.0150892	0.0158084
3	chr5:132720843:C:T	132720843	NA,T	NA,C	NA,1	NA,inf	NA,inf	NA,2.75015	0.0111586	0.0117071
3	chr5:132789449:G:A	132789449	NA,A	NA,G	NA,1	NA,inf	NA,inf	NA,2.70698	0.0106413	0.0111745
3	chr5:132719503:T:C	132719503	NA,C	NA,T	NA,1	NA,inf	NA,inf	NA,2.70745	0.0104737	0.010987
3	chr5:132793494:A:C	132793494	NA,C	NA,A	NA,1	NA,inf	NA,inf	NA,2.69565	0.0104533	0.0109799
3	chr5:132777890:G:A	132777890	NA,A	NA,G	NA,1	NA,inf	NA,inf	NA,2.73419	0.0103237	0.0108935
3	chr5:132719008:G:T	132719008	NA,T	NA,G	NA,1	NA,inf	NA,inf	NA,2.69635	0.0102624	0.0107664
3	chr5:132723713:G:A	132723713	NA,A	NA,G	NA,1	NA,inf	NA,inf	NA,2.69449	0.0102258	0.0107282
3	chr5:132743623:C:G	132743623	NA,G	NA,C	NA,1	NA,inf	NA,inf	NA,2.62119	0.00895635	0.00940343
3	chr5:132684785:C:T	132684785	NA,T	NA,C	NA,1	NA,inf	NA,inf	NA,2.61247	0.00875193	0.00919128
3	chr5:132527611:A:T	132527611	NA,T	NA,A	NA,1	NA,-inf	NA,inf	NA,2.74238	0.00852247	0.00922045
3	chr5:132530323:G:T	132530323	NA,T	NA,G	NA,1	NA,-inf	NA,inf	NA,2.65711	0.00728898	0.00788993
3	chr5:131785950:C:T	131785950	NA,T	NA,C	NA,1	NA,inf	NA,inf	NA,2.38018	0.00716036	0.00783031
3	chr5:132138292:A:G	132138292	G,NA	A,NA	1,NA	-inf,NA	inf,NA	3.78489,NA	0.00555569	0.00710138
3	chr5:131959159:C:T	131959159	NA,T	NA,C	NA,1	NA,inf	NA,inf	NA,2.17904	0.0048495	0.00530727
3	chr5:132081526:C:T	132081526	T,NA	C,NA	1,NA	-inf,NA	inf,NA	3.36111,NA	0.00347725	0.00430815
3	chr5:132693258:G:A	132693258	A,NA	G,NA	1,NA	-inf,NA	inf,NA	1.64885,NA	0.0031593	0.00335055
3	chr5:132100676:G:T	132100676	NA,T	NA,G	NA,1	NA,-inf	NA,inf	NA,2.075	0.00313696	0.00340913
3	chr5:131853716:A:G	131853716	NA,G	NA,A	NA,1	NA,-inf	NA,inf	NA,2.01738	0.00307098	0.00335097
3	chr5:131968156:T:A	131968156	NA,A	NA,T	NA,1	NA,-inf	NA,inf	NA,2.01692	0.00306744	0.00334718
3	chr5:131742993:G:A	131742993	NA,A	NA,G	NA,1	NA,-inf	NA,inf	NA,2.01549	0.00306059	0.00333966
3	chr5:132137931:A:G	132137931	NA,G	NA,A	NA,1	NA,inf	NA,inf	NA,1.84648	0.00291258	0.00319961
3	chr5:132027970:T:C	132027970	NA,C	NA,T	NA,1	NA,inf	NA,inf	NA,1.86886	0.0029078	0.00318942
3	chr5:132169246:A:T	132169246	NA,T	NA,A	NA,1	NA,-inf	NA,inf	NA,2.00174	0.00274942	0.00298701
3	chr5:132672149:G:A	132672149	NA,A	NA,G	NA,1	NA,inf	NA,inf	NA,1.99055	0.00274226	0.00290015
3	chr5:132121309:C:T	132121309	NA,T	NA,C	NA,1	NA,-inf	NA,inf	NA,1.98986	0.00269022	0.00292292
3	chr5:132151236:C:T	132151236	NA,T	NA,C	NA,1	NA,-inf	NA,inf	NA,1.98902	0.00268589	0.00291824
3	chr5:132126260:G:T	132126260	NA,T	NA,G	NA,1	NA,-inf	NA,inf	NA,1.98747	0.00267824	0.00290994
3	chr5:132105526:A:G	132105526	NA,G	NA,A	NA,1	NA,-inf	NA,inf	NA,1.97121	0.00260375	0.00282931
3	chr5:132176925:T:C	132176925	NA,C	NA,T	NA,1	NA,-inf	NA,inf	NA,1.92499	0.00240589	0.00261558
3	chr5:132099586:C:A	132099586	NA,A	NA,C	NA,1	NA,-inf	NA,inf	NA,1.92185	0.00237142	0.00257951
3	chr5:132969767:C:T	132969767	NA,T	NA,C	NA,1	NA,-inf	NA,inf	NA,1.84041	0.00233231	0.0025848
3	chr5:131929114:A:G	131929114	NA,G	NA,A	NA,1	NA,-inf	NA,inf	NA,1.82895	0.00222311	0.00243043
3	chr5:131924265:G:C	131924265	NA,C	NA,G	NA,1	NA,-inf	NA,inf	NA,1.7969	0.00209727	0.00229325
3	chr5:132288186:G:A	132288186	A,NA	G,NA	1,NA	-inf,NA	inf,NA	3.83132,NA	0.00208467	0.00317858
3	chr5:132220616:C:T	132220616	T,T	C,C	1,1	inf,-inf	inf,inf	0.483099,2.37027	0.00203335	0.00236026
3	chr5:132457984:C:G	132457984	NA,G	NA,C	NA,1	NA,-inf	NA,inf	NA,1.86328	0.00198966	0.00214695
3	chr5:132253674:G:C	132253674	C,NA	G,NA	1,NA	-inf,NA	inf,NA	3.78799,NA	0.00190615	0.00287681
3	chr5:132454423:C:T	132454423	NA,T	NA,C	NA,1	NA,-inf	NA,inf	NA,1.79772	0.00181827	0.00196348
3	chr5:132118179:C:A	132118179	NA,A	NA,C	NA,1	NA,-inf	NA,inf	NA,1.76361	0.00171932	0.0019167
3	chr5:132235769:C:T	132235769	NA,T	NA,C	NA,1	NA,inf	NA,inf	NA,1.72892	0.0017131	0.00191559
3	chr5:132452999:G:T	132452999	NA,T	NA,G	NA,1	NA,-inf	NA,inf	NA,1.74409	0.00161067	0.00173982
3	chr5:132486973:G:C	132486973	C,NA	G,NA	1,NA	-inf,NA	inf,NA	1.17698,NA	0.00155613	0.00164818
3	chr5:132818741:A:AT	132818741	AT,NA	A,NA	1,NA	inf,NA	inf,NA	1.83796,NA	0.0015383	0.00169714
3	chr5:132658339:C:A	132658339	NA,A	NA,C	NA,1	NA,inf	NA,inf	NA,1.61257	0.00144699	0.00155874
3	chr5:132225177:T:G	132225177	NA,G	NA,T	NA,1	NA,-inf	NA,inf	NA,1.61619	0.00131626	0.00143721
3	chr5:131866417:C:T	131866417	NA,T	NA,C	NA,1	NA,inf	NA,inf	NA,1.47401	0.00130129	0.00142714
3	chr5:132375403:A:G	132375403	G,NA	A,NA	1,NA	inf,NA	inf,NA	2.56959,NA	0.00127764	0.00155985
3	chr5:132292950:A:G	132292950	NA,G	NA,A	NA,1	NA,inf	NA,inf	NA,1.61974	0.00127321	0.0014095
3	chr5:132078028:G:A	132078028	A,A	G,G	1,1	-inf,inf	inf,inf	3.59976,0.020418	0.00126995	0.00140242
3	chr5:132292520:T:C	132292520	NA,C	NA,T	NA,1	NA,inf	NA,inf	NA,1.6124	0.00125705	0.00139162
3	chr5:132317565:G:A	132317565	NA,A	NA,G	NA,1	NA,inf	NA,inf	NA,1.61017	0.00120477	0.00133287
3	chr5:132822286:AAATT:A	132822286	A,NA	AAATT,NA	1,NA	-inf,NA	inf,NA	1.33399,NA	0.00120229	0.00128891
3	chr5:132180044:T:A	132180044	NA,A	NA,T	NA,1	NA,inf	NA,inf	NA,1.4731	0.00115402	0.00128345
3	chr5:132180923:C:T	132180923	NA,T	NA,C	NA,1	NA,inf	NA,inf	NA,1.47161	0.00115095	0.00128003
3	chr5:131770756:C:T	131770756	NA,T	NA,C	NA,1	NA,-inf	NA,inf	NA,1.5153	0.00114786	0.00129079
3	chr5:132758665:G:A	132758665	NA,A	NA,G	NA,1	NA,-inf	NA,inf	NA,1.41304	0.00111747	0.0012221
3	chr5:132706327:C:T	132706327	T,NA	C,NA	1,NA	-inf,NA	inf,NA	1.16872,NA	0.00110854	0.00118196
3	chr5:132343079:C:T	132343079	T,NA	C,NA	1,NA	inf,NA	inf,NA	2.4928,NA	0.00109394	0.00133418
3	chr5:131742701:C:T	131742701	T,NA	C,NA	1,NA	-inf,NA	inf,NA	1.79237,NA	0.00108916	0.0013328
3	chr5:132944622:G:A	132944622	NA,A	NA,G	NA,1	NA,inf	NA,inf	NA,1.40351	0.00108226	0.00118423
3	chr5:132937749:C:T	132937749	NA,T	NA,C	NA,1	NA,inf	NA,inf	NA,1.40184	0.00107716	0.00117893
3	chr5:132760786:G:A	132760786	NA,A	NA,G	NA,1	NA,-inf	NA,inf	NA,1.38835	0.00106594	0.00116618
3	chr5:132935577:C:G	132935577	NA,G	NA,C	NA,1	NA,inf	NA,inf	NA,1.38523	0.00105005	0.0011494
3	chr5:132881646:C:A	132881646	NA,A	NA,C	NA,1	NA,-inf	NA,inf	NA,1.37475	0.00102368	0.00112056
3	chr5:132273675:A:G	132273675	NA,G	NA,A	NA,1	NA,-inf	NA,inf	NA,1.44678	0.00100604	0.00109785
3	chr5:132475743:C:T	132475743	NA,T	NA,C	NA,1	NA,-inf	NA,inf	NA,1.56275	0.000991009	0.00107711
3	chr5:132295981:T:G	132295981	NA,G	NA,T	NA,1	NA,inf	NA,inf	NA,1.41308	0.000985914	0.00108815
3	chr5:132678308:T:A	132678308	NA,A	NA,T	NA,1	NA,-inf	NA,inf	NA,1.45539	0.000980169	0.00107767
3	chr5:132331376:G:A	132331376	NA,A	NA,G	NA,1	NA,inf	NA,inf	NA,1.47849	0.000962222	0.00106469
3	chr5:132498731:G:A	132498731	NA,A	NA,G	NA,1	NA,-inf	NA,inf	NA,1.6517	0.000948794	0.00106875
3	chr5:132249634:G:A	132249634	NA,A	NA,G	NA,1	NA,-inf	NA,inf	NA,1.4127	0.000946721	0.00103342
3	chr5:132093140:A:G	132093140	NA,G	NA,A	NA,1	NA,-inf	NA,inf	NA,1.21358	0.00094056	0.0010364
3	chr5:132248819:A:G	132248819	NA,G	NA,A	NA,1	NA,-inf	NA,inf	NA,1.39373	0.000910703	0.000994064
3	chr5:132318126:GCAGA:G	132318126	NA,G	NA,GCAGA	NA,1	NA,inf	NA,inf	NA,1.44486	0.000908204	0.00100493
3	chr5:132300745:CTG:C	132300745	NA,C	NA,CTG	NA,1	NA,inf	NA,inf	NA,1.44226	0.000907268	0.00100394
3	chr5:132862595:C:G	132862595	NA,G	NA,C	NA,1	NA,-inf	NA,inf	NA,1.30002	0.000896135	0.000981252
3	chr5:132314276:G:A	132314276	NA,A	NA,G	NA,1	NA,inf	NA,inf	NA,1.42142	0.000891609	0.000987535
3	chr5:131908767:C:T	131908767	T,NA	C,NA	1,NA	-inf,NA	inf,NA	2.61462,NA	0.000886743	0.00118757
3	chr5:132667069:A:C	132667069	NA,C	NA,A	NA,1	NA,inf	NA,inf	NA,1.324	0.000886469	0.000954805
3	chr5:132985584:A:G	132985584	NA,G	NA,A	NA,1	NA,inf	NA,inf	NA,1.33023	0.000884072	0.000982679
3	chr5:131828001:C:T	131828001	T,NA	C,NA	1,NA	-inf,NA	inf,NA	2.61267,NA	0.000882455	0.00118215
3	chr5:132844979:AG:A	132844979	NA,A	NA,AG	NA,1	NA,-inf	NA,inf	NA,1.33844	0.000871875	0.000967841
3	chr5:132870812:G:A	132870812	NA,A	NA,G	NA,1	NA,-inf	NA,inf	NA,1.27582	0.000859948	0.0009418
3	chr5:132386731:A:C	132386731	NA,C	NA,A	NA,1	NA,inf	NA,inf	NA,1.40597	0.000847239	0.000938279
3	chr5:132911893:A:G	132911893	NA,G	NA,A	NA,1	NA,inf	NA,inf	NA,1.26149	0.000837733	0.000917956
3	chr5:132606560:T:C	132606560	C,NA	T,NA	1,NA	inf,NA	inf,NA	1.34795,NA	0.000836851	0.000904507
3	chr5:132980456:A:G	132980456	G,NA	A,NA	1,NA	-inf,NA	inf,NA	1.758,NA	0.000835567	0.00094314
3	chr5:132318957:A:G	132318957	NA,G	NA,A	NA,1	NA,inf	NA,inf	NA,1.39423	0.000834061	0.000922932
3	chr5:132301525:G:A	132301525	NA,A	NA,G	NA,1	NA,inf	NA,inf	NA,1.37585	0.000833162	0.000922614
3	chr5:132318605:CT:C	132318605	NA,C	NA,CT	NA,1	NA,inf	NA,inf	NA,1.39258	0.000831788	0.000920419
3	chr5:132335396:G:A	132335396	NA,A	NA,G	NA,1	NA,inf	NA,inf	NA,1.39258	0.000831788	0.000920419
3	chr5:132323736:G:T	132323736	NA,T	NA,G	NA,1	NA,inf	NA,inf	NA,1.39258	0.000831788	0.000920419
3	chr5:132333212:T:C	132333212	NA,C	NA,T	NA,1	NA,inf	NA,inf	NA,1.39258	0.000831788	0.000920419
3	chr5:132332272:C:G	132332272	NA,G	NA,C	NA,1	NA,inf	NA,inf	NA,1.39193	0.000830849	0.000919381
3	chr5:132891985:A:G	132891985	NA,G	NA,A	NA,1	NA,-inf	NA,inf	NA,1.25131	0.000823301	0.000901855
3	chr5:132355035:T:C	132355035	NA,C	NA,T	NA,1	NA,inf	NA,inf	NA,1.38444	0.000821943	0.000909673
3	chr5:132736798:C:T	132736798	NA,T	NA,C	NA,1	NA,inf	NA,inf	NA,1.31248	0.000820608	0.000889149
3	chr5:132628999:C:T	132628999	NA,T	NA,C	NA,1	NA,-inf	NA,inf	NA,1.37442	0.000818294	0.000895656
3	chr5:132181747:A:G	132181747	NA,G	NA,A	NA,1	NA,-inf	NA,inf	NA,1.28753	0.000815071	0.000893596
3	chr5:132311247:G:A	132311247	NA,A	NA,G	NA,1	NA,inf	NA,inf	NA,1.37419	0.000808215	0.000894308
3	chr5:132772993:G:A	132772993	NA,A	NA,G	NA,1	NA,inf	NA,inf	NA,1.27293	0.000798188	0.000870654
3	chr5:132474178:C:T	132474178	NA,T	NA,C	NA,1	NA,inf	NA,inf	NA,1.13396	0.000791272	0.000880069
3	chr5:132492783:T:C	132492783	NA,C	NA,T	NA,1	NA,-inf	NA,inf	NA,1.58729	0.000783763	0.000853197
3	chr5:132298018:AC:A	132298018	NA,A	NA,AC	NA,1	NA,inf	NA,inf	NA,1.3543	0.000782653	0.00086604
3	chr5:132689016:C:G	132689016	NA,G	NA,C	NA,1	NA,inf	NA,inf	NA,1.33605	0.000766354	0.000842561
3	chr5:132558541:T:G	132558541	NA,G	NA,T	NA,1	NA,-inf	NA,inf	NA,1.33843	0.000764407	0.000836668
3	chr5:132814500:C:G	132814500	NA,G	NA,C	NA,1	NA,-inf	NA,inf	NA,1.2186	0.000760924	0.000838189
3	chr5:132777499:C:T	132777499	NA,T	NA,C	NA,1	NA,-inf	NA,inf	NA,1.14822	0.000759581	0.000835622
3	chr5:131986191:T:C	131986191	C,C	T,T	1,1	inf,inf	inf,inf	0.249081,2.00611	0.000759382	0.000841072
3	chr5:132498491:C:T	132498491	NA,T	NA,C	NA,1	NA,-inf	NA,inf	NA,1.56278	0.00074546	0.000812042
3	chr5:132120944:T:C	132120944	NA,C	NA,T	NA,1	NA,-inf	NA,inf	NA,1.06548	0.000742657	0.000816499
3	chr5:132367044:T:C	132367044	NA,C	NA,T	NA,1	NA,inf	NA,inf	NA,1.32084	0.000741831	0.000820987
3	chr5:132329945:G:A	132329945	NA,A	NA,G	NA,1	NA,inf	NA,inf	NA,1.31886	0.000737712	0.000816088
3	chr5:132982471:T:A	132982471	NA,A	NA,T	NA,1	NA,-inf	NA,inf	NA,1.2393	0.000734632	0.000815334
3	chr5:131978030:T:C	131978030	C,NA	T,NA	1,NA	-inf,NA	inf,NA	1.38894,NA	0.000732274	0.000808883
3	chr5:132839953:G:A	132839953	A,NA	G,NA	1,NA	-inf,NA	inf,NA	1.08736,NA	0.0007267	0.000781126
3	chr5:132363169:T:C	132363169	NA,C	NA,T	NA,1	NA,inf	NA,inf	NA,1.30475	0.00072115	0.000798129
3	chr5:132364921:G:A	132364921	NA,A	NA,G	NA,1	NA,inf	NA,inf	NA,1.30409	0.000720289	0.000797176
3	chr5:132351087:G:A	132351087	NA,A	NA,G	NA,1	NA,inf	NA,inf	NA,1.30356	0.000719696	0.000796521
3	chr5:132344311:C:T	132344311	NA,T	NA,C	NA,1	NA,inf	NA,inf	NA,1.30217	0.000718035	0.000794684
3	chr5:132342748:C:A	132342748	NA,A	NA,C	NA,1	NA,inf	NA,inf	NA,1.30217	0.000718035	0.000794684
3	chr5:132360983:T:C	132360983	NA,C	NA,T	NA,1	NA,inf	NA,inf	NA,1.30217	0.000718035	0.000794684
3	chr5:132360788:T:G	132360788	NA,G	NA,T	NA,1	NA,inf	NA,inf	NA,1.30217	0.000718035	0.000794684
3	chr5:132356235:C:A	132356235	NA,A	NA,C	NA,1	NA,inf	NA,inf	NA,1.30209	0.000717907	0.000794543
3	chr5:132359599:AC:A	132359599	NA,A	NA,AC	NA,1	NA,inf	NA,inf	NA,1.30209	0.000717907	0.000794543
3	chr5:132363299:A:C	132363299	NA,C	NA,A	NA,1	NA,inf	NA,inf	NA,1.30158	0.000717333	0.000793908
3	chr5:132352638:A:G	132352638	NA,G	NA,A	NA,1	NA,inf	NA,inf	NA,1.30149	0.00071722	0.000793782
3	chr5:132344872:C:T	132344872	NA,T	NA,C	NA,1	NA,inf	NA,inf	NA,1.30145	0.000717162	0.000793718
3	chr5:132351550:C:T	132351550	NA,T	NA,C	NA,1	NA,inf	NA,inf	NA,1.30104	0.000716693	0.000793199
3	chr5:132006545:A:G	132006545	NA,G	NA,A	NA,1	NA,inf	NA,inf	NA,1.07133	0.000701575	0.000776458
3	chr5:132866569:A:G	132866569	NA,G	NA,A	NA,1	NA,-inf	NA,inf	NA,1.21116	0.000700106	0.000776981
3	chr5:132358056:G:A	132358056	NA,A	NA,G	NA,1	NA,inf	NA,inf	NA,1.28716	0.000700098	0.000774863
3	chr5:132580361:T:C	132580361	NA,C	NA,T	NA,1	NA,-inf	NA,inf	NA,1.08979	0.000689303	0.000757815
3	chr5:132983148:G:A	132983148	A,A	G,G	1,1	-inf,-inf	inf,inf	0.775472,1.36666	0.000682694	0.000742658
3	chr5:132361750:A:C	132361750	NA,C	NA,A	NA,1	NA,inf	NA,inf	NA,1.26753	0.00067816	0.000750577
3	chr5:131998551:C:T	131998551	NA,T	NA,C	NA,1	NA,inf	NA,inf	NA,1.25927	0.000676797	0.000750993
3	chr5:131941674:A:G	131941674	G,NA	A,NA	1,NA	-inf,NA	inf,NA	1.34849,NA	0.000676546	0.000747229
3	chr5:132275499:T:C	132275499	NA,C	NA,T	NA,1	NA,-inf	NA,inf	NA,1.19655	0.000675596	0.000741011
3	chr5:132243198:T:C	132243198	NA,C	NA,T	NA,1	NA,-inf	NA,inf	NA,1.22754	0.000673973	0.000739091
3	chr5:132970329:G:A	132970329	NA,A	NA,G	NA,1	NA,-inf	NA,inf	NA,1.19328	0.000671674	0.000745568
3	chr5:131895843:G:A	131895843	NA,A	NA,G	NA,1	NA,inf	NA,inf	NA,1.26525	0.000664368	0.000738135
3	chr5:132523949:G:A	132523949	NA,A	NA,G	NA,1	NA,-inf	NA,inf	NA,1.205	0.000663502	0.000733393
3	chr5:132297849:G:A	132297849	NA,A	NA,G	NA,1	NA,inf	NA,inf	NA,1.25113	0.000661891	0.000732509
3	chr5:132883692:G:A	132883692	A,NA	G,NA	1,NA	inf,NA	inf,NA	1.50606,NA	0.000661428	0.000744787
3	chr5:132493917:G:A	132493917	NA,A	NA,G	NA,1	NA,-inf	NA,inf	NA,1.47178	0.000658639	0.000717754
3	chr5:132498471:A:T	132498471	NA,T	NA,A	NA,1	NA,-inf	NA,inf	NA,1.42452	0.00065188	0.000709874
3	chr5:132485140:G:A	132485140	NA,A	NA,G	NA,1	NA,-inf	NA,inf	NA,1.45138	0.000645281	0.000703303
3	chr5:132779246:A:G	132779246	NA,G	NA,A	NA,1	NA,-inf	NA,inf	NA,1.05137	0.000641956	0.000706431
3	chr5:132493426:G:A	132493426	NA,A	NA,G	NA,1	NA,-inf	NA,inf	NA,1.4554	0.000640344	0.000697811
3	chr5:132719617:G:A	132719617	NA,A	NA,G	NA,1	NA,-inf	NA,inf	NA,1.0308	0.000635814	0.000699691
3	chr5:132781127:C:T	132781127	NA,T	NA,C	NA,1	NA,-inf	NA,inf	NA,1.04522	0.000634093	0.0006978
3	chr5:132493501:A:T	132493501	NA,T	NA,A	NA,1	NA,-inf	NA,inf	NA,1.44603	0.000631621	0.000688369
3	chr5:131914703:C:T	131914703	NA,T	NA,C	NA,1	NA,-inf	NA,inf	NA,1.07319	0.000630282	0.000696911
3	chr5:132501301:G:A	132501301	NA,A	NA,G	NA,1	NA,-inf	NA,inf	NA,1.35257	0.000629114	0.000684785
3	chr5:132798222:T:C	132798222	NA,C	NA,T	NA,1	NA,-inf	NA,inf	NA,1.12763	0.000626125	0.000692499
3	chr5:132853369:G:A	132853369	NA,A	NA,G	NA,1	NA,-inf	NA,inf	NA,1.13834	0.000620424	0.000688547
3	chr5:131872614:C:A	131872614	NA,A	NA,C	NA,1	NA,inf	NA,inf	NA,1.22332	0.000619981	0.000688777
3	chr5:132975875:G:T	132975875	T,T	G,G	1,1	-inf,-inf	inf,inf	0.705784,1.39281	0.000617818	0.000672839
3	chr5:132152595:A:G	132152595	NA,G	NA,A	NA,1	NA,-inf	NA,inf	NA,1.14381	0.000616069	0.000674024
3	chr5:131753306:G:A	131753306	NA,A	NA,G	NA,1	NA,-inf	NA,inf	NA,1.15189	0.000614662	0.000690461
3	chr5:132128308:C:A	132128308	NA,A	NA,C	NA,1	NA,-inf	NA,inf	NA,1.14099	0.000613153	0.000670851
3	chr5:132973008:G:T	132973008	T,T	G,G	1,1	-inf,-inf	inf,inf	0.726855,1.36449	0.00061178	0.000666096
3	chr5:131817345:C:G	131817345	NA,G	NA,C	NA,1	NA,-inf	NA,inf	NA,1.14799	0.0006101	0.00068534
3	chr5:132909665:ACTC:A	132909665	A,NA	ACTC,NA	1,NA	-inf,NA	inf,NA	1.58881,NA	0.000609488	0.000693085
3	chr5:132250336:T:G	132250336	NA,G	NA,T	NA,1	NA,inf	NA,inf	NA,1.11764	0.000604953	0.000675775
3	chr5:132671066:T:C	132671066	NA,C	NA,T	NA,1	NA,inf	NA,inf	NA,0.924895	0.000604003	0.000673434
3	chr5:132779352:G:A	132779352	NA,A	NA,G	NA,1	NA,-inf	NA,inf	NA,1.01679	0.000603221	0.00066391
3	chr5:132717740:AGTT:A	132717740	NA,A	NA,AGTT	NA,1	NA,-inf	NA,inf	NA,0.998101	0.000599244	0.000659612
3	chr5:132956011:G:T	132956011	NA,T	NA,G	NA,1	NA,-inf	NA,inf	NA,1.11834	0.000598317	0.000663985
3	chr5:132799813:T:G	132799813	NA,G	NA,T	NA,1	NA,-inf	NA,inf	NA,1.10016	0.000598165	0.000661507
3	chr5:132801148:A:T	132801148	NA,T	NA,A	NA,1	NA,-inf	NA,inf	NA,1.09894	0.000596888	0.000660095
3	chr5:132410119:T:A	132410119	NA,A	NA,T	NA,1	NA,inf	NA,inf	NA,1.12685	0.000591871	0.000657128
3	chr5:132410120:C:T	132410120	NA,T	NA,C	NA,1	NA,inf	NA,inf	NA,1.12647	0.00059152	0.000656738
3	chr5:132790050:C:T	132790050	NA,T	NA,C	NA,1	NA,-inf	NA,inf	NA,0.998667	0.00058732	0.000646404
3	chr5:132781634:G:A	132781634	NA,A	NA,G	NA,1	NA,-inf	NA,inf	NA,0.999582	0.000585304	0.000644242
3	chr5:131834596:G:T	131834596	NA,T	NA,G	NA,1	NA,-inf	NA,inf	NA,1.12015	0.000582591	0.000654288
3	chr5:132684107:G:A	132684107	NA,A	NA,G	NA,1	NA,inf	NA,inf	NA,1.15727	0.000580615	0.000638724
3	chr5:132913464:GA:G	132913464	NA,G	NA,GA	NA,1	NA,-inf	NA,inf	NA,1.09918	0.000579159	0.00064274
3	chr5:132971030:T:C	132971030	C,C	T,T	1,1	-inf,-inf	inf,inf	0.691456,1.37388	0.000578522	0.000630093
3	chr5:132953045:C:G	132953045	G,NA	C,NA	1,NA	-inf,NA	inf,NA	1.55349,NA	0.000578275	0.000650574
3	chr5:132265918:C:A	132265918	NA,A	NA,C	NA,1	NA,-inf	NA,inf	NA,1.26662	0.000575693	0.000676465
3	chr5:132412808:T:G	132412808	NA,G	NA,T	NA,1	NA,inf	NA,inf	NA,1.10188	0.000567715	0.000630268
3	chr5:132605768:TAACA:T	132605768	NA,T	NA,TAACA	NA,1	NA,-inf	NA,inf	NA,1.15836	0.00056756	0.000621849
3	chr5:132341933:C:T	132341933	NA,T	NA,C	NA,1	NA,inf	NA,inf	NA,1.15234	0.000567336	0.000629022
3	chr5:132493336:C:T	132493336	NA,T	NA,C	NA,1	NA,-inf	NA,inf	NA,1.28878	0.000564856	0.000615115
3	chr5:131891855:G:A	131891855	NA,A	NA,G	NA,1	NA,inf	NA,inf	NA,1.1649	0.000563701	0.000626335
3	chr5:132845848:C:CA	132845848	NA,CA	NA,C	NA,1	NA,-inf	NA,inf	NA,1.08194	0.000563583	0.000625469
3	chr5:132765561:C:T	132765561	NA,T	NA,C	NA,1	NA,-inf	NA,inf	NA,0.952487	0.000561897	0.000618241
3	chr5:132829310:G:A	132829310	NA,A	NA,G	NA,1	NA,-inf	NA,inf	NA,1.03808	0.000559782	0.000617195
3	chr5:132802701:C:T	132802701	NA,T	NA,C	NA,1	NA,-inf	NA,inf	NA,1.01548	0.000557386	0.000619148
3	chr5:132722232:C:T	132722232	NA,T	NA,C	NA,1	NA,-inf	NA,inf	NA,1.02615	0.000554978	0.000615172
3	chr5:132796545:C:G	132796545	NA,G	NA,C	NA,1	NA,-inf	NA,inf	NA,1.05322	0.00055363	0.000612495
3	chr5:132976958:C:T	132976958	NA,T	NA,C	NA,1	NA,-inf	NA,inf	NA,1.0721	0.000551868	0.000612009
3	chr5:132667864:C:G	132667864	NA,G	NA,C	NA,1	NA,-inf	NA,inf	NA,0.945615	0.000551528	0.000610318
3	chr5:131899578:G:C	131899578	NA,C	NA,G	NA,1	NA,-inf	NA,inf	NA,1.05388	0.000546989	0.000605682
3	chr5:132279000:C:A	132279000	NA,A	NA,C	NA,1	NA,inf	NA,inf	NA,1.06663	0.000546364	0.000609075
3	chr5:132982913:T:C	132982913	NA,C	NA,T	NA,1	NA,-inf	NA,inf	NA,1.05246	0.000542238	0.000601546
3	chr5:132396293:T:C	132396293	NA,C	NA,T	NA,1	NA,inf	NA,inf	NA,1.12674	0.000541314	0.000599282
3	chr5:132579882:C:T	132579882	NA,T	NA,C	NA,1	NA,-inf	NA,inf	NA,0.932262	0.000541264	0.000595792
3	chr5:132806523:CAACAACAAT:C	132806523	NA,C	NA,CAACAACAAT	NA,1	NA,inf	NA,inf	NA,1.05212	0.000539787	0.000597967
3	chr5:132794888:T:A	132794888	NA,A	NA,T	NA,1	NA,-inf	NA,inf	NA,1.03607	0.000538061	0.000595284
3	chr5:132983764:A:C	132983764	C,C	A,A	1,1	-inf,-inf	inf,inf	0.668481,1.356	0.00053653	0.000584452
3	chr5:132152336:ATT:A	132152336	NA,A	NA,ATT	NA,1	NA,-inf	NA,inf	NA,1.06207	0.000534825	0.000585484
3	chr5:132225849:G:T	132225849	NA,T	NA,G	NA,1	NA,inf	NA,inf	NA,0.976683	0.000529103	0.000589434
3	chr5:132785827:A:G	132785827	NA,G	NA,A	NA,1	NA,-inf	NA,inf	NA,1.03428	0.000528101	0.000580778
3	chr5:131897390:C:T	131897390	NA,T	NA,C	NA,1	NA,-inf	NA,inf	NA,1.0293	0.000525905	0.000582286
3	chr5:132794939:C:T	132794939	NA,T	NA,C	NA,1	NA,-inf	NA,inf	NA,1.02139	0.000525073	0.000580926
3	chr5:132796151:G:A	132796151	NA,A	NA,G	NA,1	NA,-inf	NA,inf	NA,1.0193	0.000523272	0.000578934
3	chr5:132786579:G:A	132786579	NA,A	NA,G	NA,1	NA,-inf	NA,inf	NA,0.932304	0.000522602	0.000575354
3	chr5:132621215:C:T	132621215	NA,T	NA,C	NA,1	NA,-inf	NA,inf	NA,1.14317	0.000521933	0.000582754
3	chr5:132684610:A:G	132684610	NA,G	NA,A	NA,1	NA,inf	NA,inf	NA,1.08948	0.000520964	0.000573353
3	chr5:132792624:C:T	132792624	NA,T	NA,C	NA,1	NA,-inf	NA,inf	NA,0.92817	0.000519137	0.000571583
3	chr5:132970945:A:G	132970945	NA,G	NA,A	NA,1	NA,-inf	NA,inf	NA,1.02693	0.000517853	0.000573977
3	chr5:132274836:A:C	132274836	NA,C	NA,A	NA,1	NA,inf	NA,inf	NA,1.03305	0.000517113	0.000576383
3	chr5:132269018:T:C	132269018	NA,C	NA,T	NA,1	NA,inf	NA,inf	NA,1.02983	0.000514868	0.000573806
3	chr5:132789609:G:A	132789609	NA,A	NA,G	NA,1	NA,inf	NA,inf	NA,1.00779	0.000512345	0.000558893
3	chr5:132580912:C:T	132580912	NA,T	NA,C	NA,1	NA,-inf	NA,inf	NA,0.918076	0.000507751	0.000558763
3	chr5:132839299:C:T	132839299	NA,T	NA,C	NA,1	NA,-inf	NA,inf	NA,0.975364	0.000503792	0.000555507
3	chr5:132252423:G:A	132252423	NA,A	NA,G	NA,1	NA,inf	NA,inf	NA,1.03134	0.000503451	0.000561764
3	chr5:132794971:T:A	132794971	NA,A	NA,T	NA,1	NA,-inf	NA,inf	NA,0.995323	0.000502967	0.000556487
3	chr5:132981641:C:T	132981641	T,T	C,C	1,1	-inf,-inf	inf,inf	0.664239,1.32805	0.00050275	0.000547849
3	chr5:131945413:G:C	131945413	C,C	G,G	1,1	-inf,inf	inf,inf	1.20329,1.7696	0.000502306	0.000579775
3	chr5:132668415:G:A	132668415	NA,A	NA,G	NA,1	NA,-inf	NA,inf	NA,0.89267	0.000502263	0.000555685
3	chr5:132278408:A:G	132278408	NA,G	NA,A	NA,1	NA,inf	NA,inf	NA,0.923865	0.000497422	0.000554442
3	chr5:132984929:G:A	132984929	A,A	G,G	1,1	-inf,-inf	inf,inf	0.696034,1.29522	0.000495119	0.000539699
3	chr5:132942475:T:C	132942475	NA,C	NA,T	NA,1	NA,inf	NA,inf	NA,1.06268	0.000488187	0.000540814
3	chr5:132967093:A:G	132967093	NA,G	NA,A	NA,1	NA,-inf	NA,inf	NA,0.987811	0.000486633	0.000539856
3	chr5:132685304:G:A	132685304	NA,A	NA,G	NA,1	NA,inf	NA,inf	NA,1.04764	0.000486489	0.000535529
3	chr5:132661477:G:A	132661477	NA,A	NA,G	NA,1	NA,-inf	NA,inf	NA,1.00092	0.000486488	0.000540046
3	chr5:132688474:C:T	132688474	NA,T	NA,C	NA,1	NA,inf	NA,inf	NA,1.04053	0.000484169	0.000532908
3	chr5:132489936:C:G	132489936	NA,G	NA,C	NA,1	NA,-inf	NA,inf	NA,1.23789	0.000483845	0.00052806
3	chr5:132480637:G:A	132480637	NA,A	NA,G	NA,1	NA,-inf	NA,inf	NA,1.23687	0.000482932	0.000527055
3	chr5:132695481:A:G	132695481	NA,G	NA,A	NA,1	NA,-inf	NA,inf	NA,0.871391	0.000481513	0.000530095
3	chr5:132413518:G:A	132413518	NA,A	NA,G	NA,1	NA,inf	NA,inf	NA,1.00265	0.000480194	0.000533166
3	chr5:132417221:C:T	132417221	NA,T	NA,C	NA,1	NA,inf	NA,inf	NA,1.00265	0.000480194	0.000533166
3	chr5:132617169:T:C	132617169	NA,C	NA,T	NA,1	NA,-inf	NA,inf	NA,0.861984	0.000479342	0.000527814
3	chr5:132687584:T:A	132687584	NA,A	NA,T	NA,1	NA,inf	NA,inf	NA,1.03677	0.000478698	0.000526983
3	chr5:132799939:T:C	132799939	NA,C	NA,T	NA,1	NA,-inf	NA,inf	NA,0.919958	0.000473697	0.000524211
3	chr5:132157085:G:C	132157085	C,NA	G,NA	1,NA	inf,NA	inf,NA	0.677277,NA	0.000472672	0.000490716
3	chr5:132490390:G:A	132490390	NA,A	NA,G	NA,1	NA,-inf	NA,inf	NA,1.22005	0.000471351	0.000514513
3	chr5:132447185:A:G	132447185	NA,G	NA,A	NA,1	NA,-inf	NA,inf	NA,0.992086	0.000470012	0.000511956
3	chr5:132799463:C:A	132799463	NA,A	NA,C	NA,1	NA,-inf	NA,inf	NA,0.914642	0.00046948	0.00051955
3	chr5:132228211:C:T	132228211	NA,T	NA,C	NA,1	NA,inf	NA,inf	NA,0.963665	0.000469103	0.000522762
3	chr5:132181662:A:G	132181662	G,NA	A,NA	1,NA	inf,NA	inf,NA	0.669,NA	0.00046842	0.000486286
3	chr5:132095272:G:C	132095272	NA,C	NA,G	NA,1	NA,inf	NA,inf	NA,0.925562	0.000467172	0.000518813
3	chr5:132968530:C:T	132968530	NA,T	NA,C	NA,1	NA,inf	NA,inf	NA,0.950266	0.000465681	0.000517441
3	chr5:132800568:A:G	132800568	NA,G	NA,A	NA,1	NA,-inf	NA,inf	NA,0.907525	0.00046431	0.000513812
3	chr5:132726562:A:T	132726562	NA,T	NA,A	NA,1	NA,-inf	NA,inf	NA,0.932831	0.000462362	0.000510792
3	chr5:132477631:T:C	132477631	NA,C	NA,T	NA,1	NA,-inf	NA,inf	NA,1.23197	0.000462278	0.00050456
3	chr5:132471031:G:A	132471031	NA,A	NA,G	NA,1	NA,-inf	NA,inf	NA,1.03504	0.000462089	0.000502705
3	chr5:131916703:C:T	131916703	T,T	C,C	1,1	-inf,inf	inf,inf	1.03963,1.77829	0.000461986	0.000527833
3	chr5:131866608:T:C	131866608	NA,C	NA,T	NA,1	NA,-inf	NA,inf	NA,0.964038	0.000460041	0.000504512
3	chr5:132481150:C:T	132481150	NA,T	NA,C	NA,1	NA,-inf	NA,inf	NA,1.20008	0.000457761	0.000499766
3	chr5:132273064:C:T	132273064	NA,T	NA,C	NA,1	NA,inf	NA,inf	NA,0.869269	0.000453345	0.000505186
3	chr5:131861398:AG:A	131861398	NA,A	NA,AG	NA,1	NA,inf	NA,inf	NA,0.905755	0.00044706	0.000495303
3	chr5:131862319:A:T	131862319	NA,T	NA,A	NA,1	NA,-inf	NA,inf	NA,1.0013	0.00044564	0.000502935
3	chr5:131736846:T:C	131736846	NA,C	NA,T	NA,1	NA,-inf	NA,inf	NA,0.868287	0.000440718	0.000486012
3	chr5:132254255:G:A	132254255	A,NA	G,NA	1,NA	-inf,NA	inf,NA	0.686675,NA	0.000440364	0.000470907
3	chr5:132199335:C:T	132199335	NA,T	NA,C	NA,1	NA,-inf	NA,inf	NA,0.792261	0.000437153	0.000485086
3	chr5:132461886:T:C	132461886	C,C	T,T	1,1	-inf,inf	inf,inf	6.59327,0.450968	0.000436889	0.0593545
3	chr5:132542905:A:C	132542905	NA,C	NA,A	NA,1	NA,inf	NA,inf	NA,0.713824	0.000436697	0.000485566
3	chr5:132701892:C:T	132701892	NA,T	NA,C	NA,1	NA,-inf	NA,inf	NA,0.898471	0.000436098	0.000481805
3	chr5:132361203:G:A	132361203	NA,A	NA,G	NA,1	NA,inf	NA,inf	NA,0.926561	0.000434368	0.000481882
3	chr5:132809206:G:A	132809206	NA,A	NA,G	NA,1	NA,-inf	NA,inf	NA,0.874937	0.000434326	0.000476708
3	chr5:131858817:G:A	131858817	NA,A	NA,G	NA,1	NA,inf	NA,inf	NA,0.814218	0.000432995	0.000482963
3	chr5:132070754:G:A	132070754	NA,A	NA,G	NA,1	NA,inf	NA,inf	NA,0.840757	0.000428203	0.000477608
3	chr5:132146963:A:G	132146963	NA,G	NA,A	NA,1	NA,inf	NA,inf	NA,0.768787	0.000426834	0.000475092
3	chr5:132918935:G:A	132918935	A,NA	G,NA	1,NA	-inf,NA	inf,NA	1.1276,NA	0.000426417	0.000474392
3	chr5:132736068:C:G	132736068	NA,G	NA,C	NA,1	NA,-inf	NA,inf	NA,0.896276	0.000426172	0.000470773
3	chr5:132319338:A:T	132319338	T,NA	A,NA	1,NA	-inf,NA	inf,NA	0.644377,NA	0.000425504	0.000454426
3	chr5:132687280:T:G	132687280	NA,G	NA,T	NA,1	NA,inf	NA,inf	NA,0.961671	0.000424553	0.000467558
3	chr5:132951662:A:G	132951662	G,G	A,A	1,1	inf,-inf	inf,inf	0.0859284,1.73461	0.000423788	0.000452858
3	chr5:132773431:C:T	132773431	NA,T	NA,C	NA,1	NA,inf	NA,inf	NA,0.912472	0.000423262	0.000463896
3	chr5:132223943:C:T	132223943	NA,T	NA,C	NA,1	NA,inf	NA,inf	NA,0.898593	0.000422134	0.000469358
3	chr5:132678417:A:G	132678417	NA,G	NA,A	NA,1	NA,-inf	NA,inf	NA,1.00139	0.000421921	0.000462509
3	chr5:131950375:G:A	131950375	A,NA	G,NA	1,NA	-inf,NA	inf,NA	1.87094,NA	0.000421806	0.000491978
3	chr5:132188172:G:A	132188172	NA,A	NA,G	NA,1	NA,inf	NA,inf	NA,0.778156	0.0004203	0.000462159
3	chr5:132649587:G:A	132649587	NA,A	NA,G	NA,1	NA,-inf	NA,inf	NA,0.91115	0.000419527	0.000459962
3	chr5:132545469:A:G	132545469	NA,G	NA,A	NA,1	NA,inf	NA,inf	NA,0.693495	0.000419428	0.000466553
3	chr5:132399367:G:C	132399367	NA,C	NA,G	NA,1	NA,-inf	NA,inf	NA,1.24102	0.000418908	0.000515575
3	chr5:132773160:A:AGTG	132773160	NA,AGTG	NA,A	NA,1	NA,inf	NA,inf	NA,1.01275	0.000417922	0.000466746
3	chr5:132649250:T:G	132649250	NA,G	NA,T	NA,1	NA,-inf	NA,inf	NA,0.907309	0.000417015	0.000457224
3	chr5:132773159:T:TCTG	132773159	NA,TCTG	NA,T	NA,1	NA,inf	NA,inf	NA,1.01108	0.000416896	0.000465596
3	chr5:132659914:C:T	132659914	NA,T	NA,C	NA,1	NA,inf	NA,inf	NA,0.916714	0.000416873	0.000453526
3	chr5:132751902:T:C	132751902	NA,C	NA,T	NA,1	NA,-inf	NA,inf	NA,0.782064	0.0004155	0.000457709
3	chr5:131867594:T:G	131867594	NA,G	NA,T	NA,1	NA,-inf	NA,inf	NA,0.940718	0.000414502	0.000465763
3	chr5:132234701:G:C	132234701	NA,C	NA,G	NA,1	NA,inf	NA,inf	NA,0.896184	0.000413131	0.000459883
3	chr5:132650303:AAAGGT:A	132650303	NA,A	NA,AAAGGT	NA,1	NA,-inf	NA,inf	NA,0.901416	0.00041312	0.000452977
3	chr5:132444463:A:G	132444463	NA,G	NA,A	NA,1	NA,-inf	NA,inf	NA,0.980879	0.00040494	0.000443246
3	chr5:132867460:T:G	132867460	NA,G	NA,T	NA,1	NA,-inf	NA,inf	NA,0.936635	0.000403669	0.000447755
3	chr5:131957890:G:A	131957890	NA,A	NA,G	NA,1	NA,-inf	NA,inf	NA,0.8599	0.000403519	0.00044683
3	chr5:131899581:T:G	131899581	G,G	T,T	1,1	-inf,inf	inf,inf	1.1188,1.67931	0.000403414	0.000462758
3	chr5:132001827:G:A	132001827	NA,A	NA,G	NA,1	NA,inf	NA,inf	NA,0.928326	0.000403383	0.000448638
3	chr5:132445895:C:T	132445895	NA,T	NA,C	NA,1	NA,-inf	NA,inf	NA,0.958501	0.000403351	0.00045228
3	chr5:132786933:C:T	132786933	NA,T	NA,C	NA,1	NA,inf	NA,inf	NA,0.987762	0.000403302	0.00045034
3	chr5:132092177:T:G	132092177	NA,G	NA,T	NA,1	NA,-inf	NA,inf	NA,0.769814	0.000402972	0.000446278
3	chr5:132924452:G:C	132924452	NA,C	NA,G	NA,1	NA,inf	NA,inf	NA,0.93614	0.00040208	0.000445511
3	chr5:132961678:C:G	132961678	NA,G	NA,C	NA,1	NA,-inf	NA,inf	NA,0.868275	0.000402016	0.000445737
3	chr5:132539091:A:C	132539091	NA,C	NA,A	NA,1	NA,inf	NA,inf	NA,0.66727	0.00040173	0.000446605
3	chr5:132682985:C:T	132682985	NA,T	NA,C	NA,1	NA,-inf	NA,inf	NA,0.872612	0.00040143	0.000441022
3	chr5:132935183:C:T	132935183	NA,T	NA,C	NA,1	NA,-inf	NA,inf	NA,0.887005	0.000400618	0.000444713
3	chr5:132106687:AAAAG:A	132106687	NA,A	NA,AAAAG	NA,1	NA,-inf	NA,inf	NA,0.871675	0.000400268	0.000438359
3	chr5:132065837:A:G	132065837	NA,G	NA,A	NA,1	NA,-inf	NA,inf	NA,0.918428	0.000399241	0.000450572
3	chr5:132225797:T:C	132225797	NA,C	NA,T	NA,1	NA,inf	NA,inf	NA,0.863413	0.000399192	0.000443815
3	chr5:132729841:A:G	132729841	NA,G	NA,A	NA,1	NA,-inf	NA,inf	NA,0.848212	0.000399075	0.000440849
3	chr5:132783975:C:G	132783975	NA,G	NA,C	NA,1	NA,-inf	NA,inf	NA,1.03333	0.000393937	0.000438417
3	chr5:132699112:T:C	132699112	NA,C	NA,T	NA,1	NA,inf	NA,inf	NA,0.81377	0.000392848	0.000429992
3	chr5:132420399:G:A	132420399	NA,A	NA,G	NA,1	NA,inf	NA,inf	NA,0.872866	0.000390792	0.00043385
3	chr5:131930760:T:C	131930760	NA,C	NA,T	NA,1	NA,inf	NA,inf	NA,0.821	0.000389099	0.000431098
3	chr5:132677009:C:A	132677009	NA,A	NA,C	NA,1	NA,-inf	NA,inf	NA,0.845316	0.000387149	0.000428872
3	chr5:131892977:T:C	131892977	C,C	T,T	1,1	-inf,inf	inf,inf	1.05942,1.67832	0.000385419	0.000441977
3	chr5:132736259:G:C	132736259	NA,C	NA,G	NA,1	NA,-inf	NA,inf	NA,0.770371	0.000384413	0.000425708
3	chr5:132951855:T:C	132951855	NA,C	NA,T	NA,1	NA,-inf	NA,inf	NA,0.856702	0.000382281	0.000424432
3	chr5:131890572:T:C	131890572	NA,C	NA,T	NA,1	NA,-inf	NA,inf	NA,0.777348	0.000381739	0.000421068
3	chr5:131890539:A:G	131890539	NA,G	NA,A	NA,1	NA,-inf	NA,inf	NA,0.776632	0.000381304	0.000420588
3	chr5:132704294:A:G	132704294	NA,G	NA,A	NA,1	NA,inf	NA,inf	NA,0.81898	0.000381262	0.000421216
3	chr5:132844260:T:A	132844260	NA,A	NA,T	NA,1	NA,-inf	NA,inf	NA,0.896979	0.000380396	0.000421923
3	chr5:131856476:A:G	131856476	NA,G	NA,A	NA,1	NA,-inf	NA,inf	NA,0.773232	0.000379222	0.000418297
3	chr5:131895842:T:C	131895842	C,C	T,T	1,1	-inf,inf	inf,inf	1.16567,1.63142	0.000377148	0.000434381
3	chr5:132572304:T:C	132572304	C,NA	T,NA	1,NA	-inf,NA	inf,NA	0.608628,NA	0.000377097	0.000403519
3	chr5:132795206:G:A	132795206	NA,A	NA,G	NA,1	NA,-inf	NA,inf	NA,0.727847	0.000376361	0.000415988
3	chr5:132274374:G:A	132274374	NA,A	NA,G	NA,1	NA,inf	NA,inf	NA,0.920046	0.000376248	0.000414999
3	chr5:132813397:G:C	132813397	NA,C	NA,G	NA,1	NA,inf	NA,inf	NA,0.775244	0.00037551	0.000412803
3	chr5:132139346:G:A	132139346	NA,A	NA,G	NA,1	NA,-inf	NA,inf	NA,0.872089	0.000375192	0.000413937
3	chr5:132349578:A:C	132349578	NA,C	NA,A	NA,1	NA,-inf	NA,inf	NA,0.728275	0.000375175	0.000408565
3	chr5:132232264:G:A	132232264	NA,A	NA,G	NA,1	NA,inf	NA,inf	NA,0.822974	0.000375063	0.000417735
3	chr5:132731839:T:C	132731839	NA,C	NA,T	NA,1	NA,-inf	NA,inf	NA,0.816097	0.00037504	0.00041438
3	chr5:132407309:T:C	132407309	NA,C	NA,T	NA,1	NA,-inf	NA,inf	NA,0.731187	0.000374973	0.000408339
3	chr5:132420600:G:T	132420600	NA,T	NA,G	NA,1	NA,inf	NA,inf	NA,0.845548	0.000374613	0.000415875
3	chr5:132081849:C:T	132081849	NA,T	NA,C	NA,1	NA,-inf	NA,inf	NA,0.898076	0.000373738	0.000423279
3	chr5:132415738:C:T	132415738	NA,T	NA,C	NA,1	NA,inf	NA,inf	NA,0.937218	0.00037251	0.00041052
3	chr5:132087555:A:G	132087555	NA,G	NA,A	NA,1	NA,-inf	NA,inf	NA,0.721353	0.00037193	0.00041189
3	chr5:132342349:T:C	132342349	NA,C	NA,T	NA,1	NA,inf	NA,inf	NA,0.896105	0.000370158	0.000413327
3	chr5:132953255:T:C	132953255	NA,C	NA,T	NA,1	NA,inf	NA,inf	NA,0.877739	0.000368048	0.000407812
3	chr5:132960819:T:C	132960819	NA,C	NA,T	NA,1	NA,-inf	NA,inf	NA,0.830742	0.000367482	0.000407957
3	chr5:132815379:A:G	132815379	G,G	A,A	1,1	-inf,-inf	inf,inf	0.747525,1.26879	0.000366317	0.000404848
3	chr5:132560437:T:C	132560437	NA,C	NA,T	NA,1	NA,inf	NA,inf	NA,0.656723	0.000365898	0.000407638
3	chr5:132813326:G:A	132813326	NA,A	NA,G	NA,1	NA,-inf	NA,inf	NA,0.805182	0.000365824	0.000405508
3	chr5:132041028:G:A	132041028	NA,A	NA,G	NA,1	NA,inf	NA,inf	NA,0.819106	0.000364544	0.000405263
3	chr5:132953230:T:A	132953230	NA,A	NA,T	NA,1	NA,inf	NA,inf	NA,0.869168	0.000363352	0.00040261
3	chr5:132813992:G:C	132813992	C,NA	G,NA	1,NA	-inf,NA	inf,NA	1.02223,NA	0.000362655	0.000394036
3	chr5:132263658:G:A	132263658	NA,A	NA,G	NA,1	NA,inf	NA,inf	NA,0.733724	0.000361646	0.000402754
3	chr5:132662190:G:A	132662190	NA,A	NA,G	NA,1	NA,-inf	NA,inf	NA,0.834367	0.000360752	0.000396622
3	chr5:132055205:T:C	132055205	NA,C	NA,T	NA,1	NA,-inf	NA,inf	NA,0.698778	0.000360489	0.000398505
3	chr5:132615015:G:C	132615015	NA,C	NA,G	NA,1	NA,-inf	NA,inf	NA,0.94099	0.000359715	0.000402152
3	chr5:132615016:C:T	132615016	NA,T	NA,C	NA,1	NA,-inf	NA,inf	NA,0.94099	0.000359715	0.000402152
3	chr5:131860449:G:T	131860449	NA,T	NA,G	NA,1	NA,inf	NA,inf	NA,0.735383	0.000359084	0.00040062
3	chr5:131905894:C:T	131905894	NA,T	NA,C	NA,1	NA,-inf	NA,inf	NA,0.753389	0.000358894	0.000397862
3	chr5:132435423:C:T	132435423	NA,T	NA,C	NA,1	NA,inf	NA,inf	NA,0.895194	0.000358443	0.0003945
3	chr5:132314463:A:T	132314463	NA,T	NA,A	NA,1	NA,-inf	NA,inf	NA,0.698648	0.000357424	0.000389414
3	chr5:131835687:G:A	131835687	NA,A	NA,G	NA,1	NA,-inf	NA,inf	NA,0.736891	0.000356325	0.000393876
3	chr5:132301000:C:G	132301000	G,NA	C,NA	1,NA	-inf,NA	inf,NA	2.48275,NA	0.000356105	0.000466298
3	chr5:132447145:C:A	132447145	A,A	C,C	1,1	inf,-inf	inf,inf	3.879,1.12544	0.000354239	0.000533239
3	chr5:132888745:G:A	132888745	NA,A	NA,G	NA,1	NA,inf	NA,inf	NA,0.776294	0.000352699	0.000391708
3	chr5:132052560:T:C	132052560	NA,C	NA,T	NA,1	NA,inf	NA,inf	NA,0.667766	0.000352159	0.000392462
3	chr5:132834931:A:T	132834931	NA,T	NA,A	NA,1	NA,-inf	NA,inf	NA,0.752823	0.000351424	0.000387858
3	chr5:132744115:G:C	132744115	NA,C	NA,G	NA,1	NA,inf	NA,inf	NA,0.715847	0.000350807	0.000387366
3	chr5:132644789:G:A	132644789	NA,A	NA,G	NA,1	NA,-inf	NA,inf	NA,0.665743	0.000350505	0.000387672
3	chr5:131857101:G:A	131857101	NA,A	NA,G	NA,1	NA,-inf	NA,inf	NA,0.725129	0.000350356	0.000387301
3	chr5:132328193:C:T	132328193	NA,T	NA,C	NA,1	NA,-inf	NA,inf	NA,0.839072	0.00035019	0.000384457
3	chr5:132476489:C:T	132476489	NA,T	NA,C	NA,1	NA,-inf	NA,inf	NA,0.903532	0.000350102	0.000382063
3	chr5:132677167:T:C	132677167	NA,C	NA,T	NA,1	NA,-inf	NA,inf	NA,0.835965	0.000349801	0.000389743
3	chr5:132251442:G:A	132251442	NA,A	NA,G	NA,1	NA,inf	NA,inf	NA,0.855402	0.000349463	0.000388522
3	chr5:132678487:T:C	132678487	NA,C	NA,T	NA,1	NA,-inf	NA,inf	NA,0.834183	0.000349178	0.000389034
3	chr5:131865486:C:T	131865486	T,T	C,C	1,1	inf,-inf	inf,inf	1.08292,1.61941	0.000347515	0.000398671
3	chr5:131873141:T:C	131873141	C,NA	T,NA	1,NA	-inf,NA	inf,NA	1.20907,NA	0.00034711	0.000414057
3	chr5:132257867:T:C	132257867	NA,C	NA,T	NA,1	NA,-inf	NA,inf	NA,0.7341	0.000346851	0.000379672
3	chr5:132747027:T:A	132747027	NA,A	NA,T	NA,1	NA,inf	NA,inf	NA,0.78633	0.000345551	0.000378679
3	chr5:132631044:C:T	132631044	NA,T	NA,C	NA,1	NA,inf	NA,inf	NA,0.584462	0.000345548	0.000384265
3	chr5:132843753:C:T	132843753	NA,T	NA,C	NA,1	NA,-inf	NA,inf	NA,0.748716	0.000345516	0.000383482
3	chr5:132447521:C:T	132447521	T,T	C,C	1,1	inf,-inf	inf,inf	3.86893,1.11651	0.000345449	0.000519159
3	chr5:132802322:T:A	132802322	A,NA	T,NA	1,NA	inf,NA	inf,NA	1.29642,NA	0.000345363	0.000387123
3	chr5:132100358:G:C	132100358	NA,C	NA,G	NA,1	NA,-inf	NA,inf	NA,0.674611	0.000344326	0.000381354
3	chr5:132290441:C:T	132290441	NA,T	NA,C	NA,1	NA,inf	NA,inf	NA,0.872121	0.000343505	0.000384738
3	chr5:132366574:G:A	132366574	NA,A	NA,G	NA,1	NA,-inf	NA,inf	NA,0.674398	0.00034338	0.000374242
3	chr5:132984491:A:T	132984491	NA,T	NA,A	NA,1	NA,inf	NA,inf	NA,0.712351	0.000341913	0.000376135
3	chr5:132743837:A:G	132743837	NA,G	NA,A	NA,1	NA,-inf	NA,inf	NA,0.663875	0.000341513	0.000376461
3	chr5:132935425:A:C	132935425	C,C	A,A	1,1	inf,inf	inf,inf	0.62974,1.06169	0.000340967	0.000362893
3	chr5:132752361:G:A	132752361	NA,A	NA,G	NA,1	NA,inf	NA,inf	NA,0.777484	0.000340853	0.00037356
3	chr5:131970097:G:A	131970097	A,NA	G,NA	1,NA	inf,NA	inf,NA	0.722873,NA	0.000340413	0.00036796
3	chr5:132636428:A:C	132636428	NA,C	NA,A	NA,1	NA,inf	NA,inf	NA,0.575487	0.000340286	0.000378393
3	chr5:132952753:C:G	132952753	NA,G	NA,C	NA,1	NA,-inf	NA,inf	NA,0.721812	0.000339062	0.000375203
3	chr5:131969744:G:A	131969744	NA,A	NA,G	NA,1	NA,inf	NA,inf	NA,0.694013	0.000339017	0.000378722
3	chr5:132628516:C:T	132628516	NA,T	NA,C	NA,1	NA,inf	NA,inf	NA,0.570223	0.000337029	0.000374773
3	chr5:132606152:A:G	132606152	NA,G	NA,A	NA,1	NA,inf	NA,inf	NA,0.56993	0.000336936	0.000374662
3	chr5:132390342:G:A	132390342	NA,A	NA,G	NA,1	NA,-inf	NA,inf	NA,0.660772	0.000335491	0.000365747
3	chr5:132277342:G:A	132277342	NA,A	NA,G	NA,1	NA,inf	NA,inf	NA,0.855187	0.00033499	0.000369825
3	chr5:132532645:A:G	132532645	NA,G	NA,A	NA,1	NA,inf	NA,inf	NA,0.834497	0.000334041	0.000370219
3	chr5:131778840:T:A	131778840	NA,A	NA,T	NA,1	NA,inf	NA,inf	NA,0.680935	0.000333904	0.000372929
3	chr5:132844866:G:C	132844866	NA,C	NA,G	NA,1	NA,inf	NA,inf	NA,0.723015	0.000333183	0.000363444
3	chr5:132147125:G:A	132147125	NA,A	NA,G	NA,1	NA,inf	NA,inf	NA,0.673812	0.000333173	0.000370132
3	chr5:132561027:T:C	132561027	NA,C	NA,T	NA,1	NA,inf	NA,inf	NA,0.562066	0.000332705	0.000369937
3	chr5:132631167:C:A	132631167	NA,A	NA,C	NA,1	NA,inf	NA,inf	NA,0.555404	0.000332126	0.00036937
3	chr5:132829547:G:A	132829547	NA,A	NA,G	NA,1	NA,inf	NA,inf	NA,0.748173	0.000331824	0.000367856
3	chr5:132938098:G:A	132938098	NA,A	NA,G	NA,1	NA,-inf	NA,inf	NA,0.76429	0.000331793	0.00036831
3	chr5:132686703:C:T	132686703	NA,T	NA,C	NA,1	NA,inf	NA,inf	NA,0.614221	0.000330744	0.000368183
3	chr5:132934246:C:T	132934246	NA,T	NA,C	NA,1	NA,inf	NA,inf	NA,0.739748	0.000330699	0.000367407
3	chr5:132339650:T:C	132339650	NA,C	NA,T	NA,1	NA,-inf	NA,inf	NA,0.649848	0.000330589	0.000360462
3	chr5:131881958:A:G	131881958	NA,G	NA,A	NA,1	NA,inf	NA,inf	NA,0.673066	0.000329887	0.000368507
3	chr5:132668339:TGCC:T	132668339	NA,T	NA,TGCC	NA,1	NA,inf	NA,inf	NA,0.716926	0.000328662	0.000361781
3	chr5:132444165:T:C	132444165	C,C	T,T	1,1	inf,-inf	inf,inf	3.78846,1.1247	0.000325994	0.000484094
3	chr5:132446752:T:C	132446752	C,C	T,T	1,1	inf,-inf	inf,inf	3.77383,1.13173	0.000325655	0.000482563
3	chr5:132380144:G:C	132380144	NA,C	NA,G	NA,1	NA,inf	NA,inf	NA,0.739959	0.000324764	0.000361574
3	chr5:132558090:G:A	132558090	NA,A	NA,G	NA,1	NA,inf	NA,inf	NA,0.547723	0.000324687	0.000360999
3	chr5:132393623:A:T	132393623	NA,T	NA,A	NA,1	NA,-inf	NA,inf	NA,0.785388	0.000324654	0.000356599
3	chr5:132803008:G:A	132803008	NA,A	NA,G	NA,1	NA,-inf	NA,inf	NA,0.736205	0.000324356	0.000363236
3	chr5:132550623:G:GA	132550623	NA,GA	NA,G	NA,1	NA,-inf	NA,inf	NA,0.667974	0.000324278	0.000357244
3	chr5:132101858:C:T	132101858	NA,T	NA,C	NA,1	NA,inf	NA,inf	NA,0.701802	0.000323763	0.000359606
3	chr5:132250973:G:A	132250973	NA,A	NA,G	NA,1	NA,inf	NA,inf	NA,0.733897	0.000323717	0.000360455
3	chr5:132651394:C:G	132651394	NA,G	NA,C	NA,1	NA,inf	NA,inf	NA,0.769379	0.000323646	0.000351965
3	chr5:131797772:G:A	131797772	NA,A	NA,G	NA,1	NA,-inf	NA,inf	NA,0.726014	0.000323188	0.000361131
3	chr5:132609819:A:G	132609819	NA,G	NA,A	NA,1	NA,inf	NA,inf	NA,0.544127	0.000322357	0.000358406
3	chr5:132577367:T:A	132577367	NA,A	NA,T	NA,1	NA,inf	NA,inf	NA,0.623623	0.0003223	0.000359328
3	chr5:132714972:A:G	132714972	NA,G	NA,A	NA,1	NA,-inf	NA,inf	NA,0.836066	0.000321975	0.00035588
3	chr5:132362078:G:A	132362078	A,NA	G,NA	1,NA	-inf,NA	inf,NA	0.940666,NA	0.000321265	0.000348729
3	chr5:132571816:C:T	132571816	NA,T	NA,C	NA,1	NA,inf	NA,inf	NA,0.541875	0.000321221	0.000357161
3	chr5:131862015:A:G	131862015	NA,G	NA,A	NA,1	NA,inf	NA,inf	NA,0.654815	0.000320598	0.000358094
3	chr5:132380386:G:A	132380386	NA,A	NA,G	NA,1	NA,-inf	NA,inf	NA,0.777062	0.000320337	0.000351856
3	chr5:132465268:A:G	132465268	NA,G	NA,A	NA,1	NA,inf	NA,inf	NA,0.569234	0.000319918	0.00035724
3	chr5:131887517:A:G	131887517	NA,G	NA,A	NA,1	NA,inf	NA,inf	NA,0.652975	0.000319671	0.000357055
3	chr5:132320914:G:T	132320914	NA,T	NA,G	NA,1	NA,-inf	NA,inf	NA,1.00488	0.000319518	0.000365277
3	chr5:132738547:T:G	132738547	NA,G	NA,T	NA,1	NA,-inf	NA,inf	NA,0.623678	0.000319257	0.000352046
3	chr5:132677738:GCTGA:G	132677738	NA,G	NA,GCTGA	NA,1	NA,-inf	NA,inf	NA,0.737646	0.00031918	0.000352014
3	chr5:132248094:G:A	132248094	NA,A	NA,G	NA,1	NA,inf	NA,inf	NA,0.697681	0.000318055	0.000353806
3	chr5:132413192:A:G	132413192	NA,G	NA,A	NA,1	NA,inf	NA,inf	NA,0.698568	0.000317608	0.000353781
3	chr5:132448313:A:G	132448313	G,G	A,A	1,1	inf,-inf	inf,inf	3.7628,1.14048	0.000317088	0.000467897
3	chr5:132001716:G:C	132001716	C,NA	G,NA	1,NA	inf,NA	inf,NA	1.17312,NA	0.000316714	0.000354085
3	chr5:131984362:C:G	131984362	NA,G	NA,C	NA,1	NA,-inf	NA,inf	NA,0.6613	0.000316325	0.00035037
3	chr5:132888735:T:G	132888735	NA,G	NA,T	NA,1	NA,-inf	NA,inf	NA,0.617817	0.000315968	0.000347582
3	chr5:132746957:A:T	132746957	NA,T	NA,A	NA,1	NA,-inf	NA,inf	NA,0.615695	0.000315927	0.000348363
3	chr5:132693960:G:A	132693960	NA,A	NA,G	NA,1	NA,inf	NA,inf	NA,0.704073	0.000315006	0.00034228
3	chr5:132386639:C:T	132386639	NA,T	NA,C	NA,1	NA,-inf	NA,inf	NA,0.615345	0.000312825	0.000341269
3	chr5:131946280:G:A	131946280	NA,A	NA,G	NA,1	NA,-inf	NA,inf	NA,0.652011	0.000311886	0.000344101
3	chr5:132166156:A:C	132166156	NA,C	NA,A	NA,1	NA,inf	NA,inf	NA,0.632445	0.000311552	0.00034621
3	chr5:131968588:T:C	131968588	NA,C	NA,T	NA,1	NA,-inf	NA,inf	NA,0.650989	0.000311542	0.00034372
3	chr5:132791226:C:T	132791226	NA,T	NA,C	NA,1	NA,-inf	NA,inf	NA,0.864424	0.00031113	0.000346085
3	chr5:132096878:G:A	132096878	NA,A	NA,G	NA,1	NA,inf	NA,inf	NA,0.674985	0.000311104	0.000345487
3	chr5:132270479:A:G	132270479	NA,G	NA,A	NA,1	NA,-inf	NA,inf	NA,0.625388	0.00031102	0.00034476
3	chr5:132745472:C:T	132745472	NA,T	NA,C	NA,1	NA,inf	NA,inf	NA,0.653468	0.000310666	0.000342608
3	chr5:131905192:C:T	131905192	T,T	C,C	1,1	-inf,inf	inf,inf	1.00972,1.57529	0.000309504	0.000354104
3	chr5:132416011:A:G	132416011	NA,G	NA,A	NA,1	NA,-inf	NA,inf	NA,0.627574	0.000308835	0.000337039
3	chr5:132237882:C:T	132237882	NA,T	NA,C	NA,1	NA,inf	NA,inf	NA,0.643175	0.00030808	0.000343957
3	chr5:131968120:A:G	131968120	NA,G	NA,A	NA,1	NA,-inf	NA,inf	NA,0.64178	0.000307488	0.00034009
3	chr5:132259822:A:G	132259822	NA,G	NA,A	NA,1	NA,inf	NA,inf	NA,0.631272	0.000307376	0.000342094
3	chr5:131837193:T:C	131837193	C,C	T,T	1,1	inf,-inf	inf,inf	1.12572,1.54102	0.000307055	0.000352673
3	chr5:132144888:T:A	132144888	NA,A	NA,T	NA,1	NA,inf	NA,inf	NA,0.622841	0.000306948	0.000341083
3	chr5:132411897:A:G	132411897	NA,G	NA,A	NA,1	NA,inf	NA,inf	NA,0.675091	0.000306349	0.000341204
3	chr5:132765036:A:G	132765036	NA,G	NA,A	NA,1	NA,inf	NA,inf	NA,0.645221	0.000306019	0.000337604
3	chr5:132229422:C:T	132229422	NA,T	NA,C	NA,1	NA,-inf	NA,inf	NA,0.727053	0.000305457	0.000336798
3	chr5:132248440:T:C	132248440	NA,C	NA,T	NA,1	NA,inf	NA,inf	NA,0.695107	0.000305384	0.000339972
3	chr5:131817872:A:G	131817872	NA,G	NA,A	NA,1	NA,inf	NA,inf	NA,0.624169	0.000305283	0.000340821
3	chr5:132245215:T:C	132245215	NA,C	NA,T	NA,1	NA,inf	NA,inf	NA,0.69469	0.000305199	0.000339765
3	chr5:131786295:C:T	131786295	NA,T	NA,C	NA,1	NA,-inf	NA,inf	NA,0.695162	0.000304624	0.000338709
3	chr5:132850727:C:T	132850727	NA,T	NA,C	NA,1	NA,-inf	NA,inf	NA,0.635816	0.000304461	0.000337612
3	chr5:131854993:A:G	131854993	NA,G	NA,A	NA,1	NA,inf	NA,inf	NA,0.62114	0.000304236	0.000339726
3	chr5:132600644:C:T	132600644	NA,T	NA,C	NA,1	NA,inf	NA,inf	NA,0.510631	0.000304213	0.00033913
3	chr5:131960263:CA:C	131960263	NA,C	NA,CA	NA,1	NA,inf	NA,inf	NA,0.620276	0.000303315	0.000338604
3	chr5:132496890:T:C	132496890	NA,C	NA,T	NA,1	NA,-inf	NA,inf	NA,0.510446	0.000303169	0.000335287
3	chr5:132263635:G:A	132263635	NA,A	NA,G	NA,1	NA,-inf	NA,inf	NA,0.608852	0.000302609	0.000335434
3	chr5:132536582:G:A	132536582	NA,A	NA,G	NA,1	NA,inf	NA,inf	NA,0.567787	0.000302328	0.000336843
3	chr5:132043353:T:A	132043353	NA,A	NA,T	NA,1	NA,inf	NA,inf	NA,0.624665	0.000302262	0.000336697
3	chr5:131896628:T:C	131896628	NA,C	NA,T	NA,1	NA,-inf	NA,inf	NA,0.630281	0.000301663	0.000332858
3	chr5:131950521:C:T	131950521	NA,T	NA,C	NA,1	NA,-inf	NA,inf	NA,0.631546	0.000301452	0.000333902
3	chr5:131908894:A:G	131908894	NA,G	NA,A	NA,1	NA,inf	NA,inf	NA,0.614036	0.000300604	0.000335669
3	chr5:132683529:T:C	132683529	NA,C	NA,T	NA,1	NA,inf	NA,inf	NA,0.556902	0.000300389	0.000334195
3	chr5:131938856:C:T	131938856	NA,T	NA,C	NA,1	NA,inf	NA,inf	NA,0.610766	0.00029896	0.000333733
3	chr5:132808172:C:T	132808172	NA,T	NA,C	NA,1	NA,inf	NA,inf	NA,0.637416	0.000298749	0.000329091
3	chr5:132743397:C:T	132743397	NA,T	NA,C	NA,1	NA,inf	NA,inf	NA,0.60546	0.000298322	0.000329599
3	chr5:132249196:T:C	132249196	NA,C	NA,T	NA,1	NA,inf	NA,inf	NA,0.653467	0.000298108	0.000331553
3	chr5:131960004:C:T	131960004	NA,T	NA,C	NA,1	NA,inf	NA,inf	NA,0.607501	0.000297414	0.000331982
3	chr5:132859187:CTTTGTATTT:C	132859187	NA,C	NA,CTTTGTATTT	NA,1	NA,-inf	NA,inf	NA,0.690423	0.000297399	0.000330065
3	chr5:132848124:C:T	132848124	NA,T	NA,C	NA,1	NA,-inf	NA,inf	NA,0.620254	0.000297333	0.000329707
3	chr5:131872160:C:T	131872160	NA,T	NA,C	NA,1	NA,inf	NA,inf	NA,0.605355	0.000296682	0.000331208
3	chr5:132578109:A:G	132578109	NA,G	NA,A	NA,1	NA,inf	NA,inf	NA,0.617418	0.000296548	0.0003266
3	chr5:132069195:T:C	132069195	NA,C	NA,T	NA,1	NA,inf	NA,inf	NA,0.69571	0.000296512	0.000329836
3	chr5:131835249:TATATG:T	131835249	NA,T	NA,TATATG	NA,1	NA,inf	NA,inf	NA,0.604263	0.000296103	0.000330523
3	chr5:132026409:G:T	132026409	NA,T	NA,G	NA,1	NA,inf	NA,inf	NA,0.61109	0.00029601	0.000329709
3	chr5:131908485:G:A	131908485	NA,A	NA,G	NA,1	NA,inf	NA,inf	NA,0.603972	0.000295969	0.00033046
3	chr5:132569985:G:A	132569985	NA,A	NA,G	NA,1	NA,inf	NA,inf	NA,0.493547	0.000295701	0.000329597
3	chr5:132800616:G:A	132800616	NA,A	NA,G	NA,1	NA,-inf	NA,inf	NA,0.651501	0.000295553	0.00032745
3	chr5:131894299:T:C	131894299	NA,C	NA,T	NA,1	NA,inf	NA,inf	NA,0.60129	0.000294795	0.00032905
3	chr5:132829879:T:A	132829879	NA,A	NA,T	NA,1	NA,-inf	NA,inf	NA,0.649905	0.000294715	0.000324474
3	chr5:132020324:C:T	132020324	NA,T	NA,C	NA,1	NA,-inf	NA,inf	NA,0.616613	0.000294188	0.0003263
3	chr5:132842879:A:C	132842879	NA,C	NA,A	NA,1	NA,-inf	NA,inf	NA,0.592113	0.000293654	0.000324382
3	chr5:131887231:T:C	131887231	NA,C	NA,T	NA,1	NA,-inf	NA,inf	NA,0.613188	0.000293565	0.000323948
3	chr5:131961764:A:G	131961764	NA,G	NA,A	NA,1	NA,inf	NA,inf	NA,0.60023	0.000293438	0.000327556
3	chr5:131816837:T:C	131816837	NA,C	NA,T	NA,1	NA,inf	NA,inf	NA,0.598126	0.000293222	0.000327288
3	chr5:132156478:G:A	132156478	NA,A	NA,G	NA,1	NA,inf	NA,inf	NA,0.552701	0.000292493	0.000325169
3	chr5:131818747:G:T	131818747	NA,T	NA,G	NA,1	NA,inf	NA,inf	NA,0.596225	0.000292415	0.00032638
3	chr5:132211771:C:T	132211771	NA,T	NA,C	NA,1	NA,inf	NA,inf	NA,0.623185	0.000291833	0.000324183
3	chr5:132212082:G:A	132212082	NA,A	NA,G	NA,1	NA,inf	NA,inf	NA,0.623185	0.000291833	0.000324183
3	chr5:132759467:CCT:C	132759467	NA,C	NA,CCT	NA,1	NA,inf	NA,inf	NA,0.613031	0.000291774	0.000321879
3	chr5:132737221:G:C	132737221	NA,C	NA,G	NA,1	NA,-inf	NA,inf	NA,0.693185	0.000291278	0.000319977
3	chr5:131878201:TG:T	131878201	NA,T	NA,TG	NA,1	NA,inf	NA,inf	NA,0.593767	0.00029126	0.000325089
3	chr5:131929452:C:A	131929452	NA,A	NA,C	NA,1	NA,inf	NA,inf	NA,0.593537	0.000291124	0.000324934
3	chr5:131919793:A:G	131919793	NA,G	NA,A	NA,1	NA,-inf	NA,inf	NA,0.606755	0.000291073	0.000321212
3	chr5:131969576:G:C	131969576	NA,C	NA,G	NA,1	NA,inf	NA,inf	NA,0.594691	0.000290849	0.000324696
3	chr5:131926152:C:T	131926152	NA,T	NA,C	NA,1	NA,inf	NA,inf	NA,0.592558	0.000290754	0.000324518
3	chr5:132423001:A:T	132423001	NA,T	NA,A	NA,1	NA,-inf	NA,inf	NA,0.684897	0.00029029	0.000317477
3	chr5:131786205:T:C	131786205	NA,C	NA,T	NA,1	NA,-inf	NA,inf	NA,0.607945	0.000290253	0.000320396
3	chr5:131816561:A:G	131816561	NA,G	NA,A	NA,1	NA,-inf	NA,inf	NA,0.604586	0.000290119	0.000320164
3	chr5:131910293:T:C	131910293	NA,C	NA,T	NA,1	NA,-inf	NA,inf	NA,0.604339	0.000290013	0.000320047
3	chr5:131855914:A:C	131855914	NA,C	NA,A	NA,1	NA,-inf	NA,inf	NA,0.604339	0.000290013	0.000320047
3	chr5:131917990:C:T	131917990	NA,T	NA,C	NA,1	NA,-inf	NA,inf	NA,0.602992	0.000289421	0.000319396
3	chr5:132740763:A:T	132740763	NA,T	NA,A	NA,1	NA,inf	NA,inf	NA,0.585186	0.000289202	0.000319542
3	chr5:131829313:C:T	131829313	T,T	C,C	1,1	inf,-inf	inf,inf	1.26068,1.42254	0.000288656	0.00033314
3	chr5:131753341:T:G	131753341	G,G	T,T	1,1	-inf,-inf	inf,inf	0.0172192,1.64942	0.000288246	0.00032395
3	chr5:132476164:C:T	132476164	T,NA	C,NA	1,NA	inf,NA	inf,NA	0.342318,NA	0.000287472	0.000329684
3	chr5:132180855:T:A	132180855	NA,A	NA,T	NA,1	NA,-inf	NA,inf	NA,0.665292	0.000287274	0.000315815
3	chr5:132754022:GA:G	132754022	NA,G	NA,GA	NA,1	NA,-inf	NA,inf	NA,0.67926	0.000287179	0.000316912
3	chr5:131835500:G:C	131835500	NA,C	NA,G	NA,1	NA,inf	NA,inf	NA,0.583465	0.000286768	0.000320044
3	chr5:132936957:A:C	132936957	NA,C	NA,A	NA,1	NA,inf	NA,inf	NA,0.617528	0.000286623	0.000314591
3	chr5:132661550:G:A	132661550	NA,A	NA,G	NA,1	NA,inf	NA,inf	NA,0.702887	0.000286357	0.000318402
3	chr5:132688491:C:T	132688491	NA,T	NA,C	NA,1	NA,-inf	NA,inf	NA,0.637687	0.000286172	0.000315861
3	chr5:132107379:T:C	132107379	NA,C	NA,T	NA,1	NA,-inf	NA,inf	NA,0.642738	0.000285355	0.00031423
3	chr5:131807332:C:T	131807332	NA,T	NA,C	NA,1	NA,inf	NA,inf	NA,0.57979	0.000285249	0.000318338
3	chr5:131900652:A:G	131900652	NA,G	NA,A	NA,1	NA,inf	NA,inf	NA,0.579267	0.000285092	0.000318251
3	chr5:132411761:G:A	132411761	NA,A	NA,G	NA,1	NA,-inf	NA,inf	NA,0.573925	0.000284739	0.000311042
3	chr5:131898066:G:T	131898066	NA,T	NA,G	NA,1	NA,inf	NA,inf	NA,0.578815	0.000284729	0.000317758
3	chr5:132771333:C:T	132771333	NA,T	NA,C	NA,1	NA,inf	NA,inf	NA,0.596905	0.00028417	0.000313561
3	chr5:132704995:C:T	132704995	NA,T	NA,C	NA,1	NA,-inf	NA,inf	NA,0.74714	0.000283799	0.000313781
3	chr5:132250563:C:G	132250563	NA,G	NA,C	NA,1	NA,inf	NA,inf	NA,0.619124	0.000283369	0.000315119
3	chr5:132030271:C:T	132030271	NA,T	NA,C	NA,1	NA,-inf	NA,inf	NA,0.591566	0.000283286	0.000314195
3	chr5:131734115:G:A	131734115	NA,A	NA,G	NA,1	NA,inf	NA,inf	NA,0.570944	0.00028324	0.000316479
3	chr5:131825063:G:T	131825063	NA,T	NA,G	NA,1	NA,inf	NA,inf	NA,0.574684	0.000282998	0.000315815
3	chr5:131893130:G:A	131893130	NA,A	NA,G	NA,1	NA,inf	NA,inf	NA,0.573413	0.000282433	0.000315182
3	chr5:131792658:G:A	131792658	NA,A	NA,G	NA,1	NA,inf	NA,inf	NA,0.572173	0.000282211	0.000314922
3	chr5:132855510:G:A	132855510	NA,A	NA,G	NA,1	NA,-inf	NA,inf	NA,0.585661	0.000281973	0.000312725
3	chr5:132498015:T:C	132498015	NA,C	NA,T	NA,1	NA,inf	NA,inf	NA,0.556598	0.000281759	0.000314087
3	chr5:131800409:A:C	131800409	NA,C	NA,A	NA,1	NA,inf	NA,inf	NA,0.571406	0.000281722	0.000314383
3	chr5:131918891:T:C	131918891	NA,C	NA,T	NA,1	NA,-inf	NA,inf	NA,0.585522	0.000281696	0.000312037
3	chr5:131844093:G:A	131844093	NA,A	NA,G	NA,1	NA,inf	NA,inf	NA,0.569074	0.000280621	0.000313148
3	chr5:131872320:A:T	131872320	NA,T	NA,A	NA,1	NA,inf	NA,inf	NA,0.56861	0.000280434	0.000312941
3	chr5:131870868:T:A	131870868	NA,A	NA,T	NA,1	NA,inf	NA,inf	NA,0.568146	0.000280234	0.000312718
3	chr5:132182152:G:A	132182152	NA,A	NA,G	NA,1	NA,-inf	NA,inf	NA,0.647709	0.000280165	0.000308042
3	chr5:131782650:T:C	131782650	NA,C	NA,T	NA,1	NA,inf	NA,inf	NA,0.567107	0.000280097	0.000312552
3	chr5:131985548:A:G	131985548	NA,G	NA,A	NA,1	NA,-inf	NA,inf	NA,0.593755	0.000279992	0.000310448
3	chr5:132398060:G:A	132398060	A,NA	G,NA	1,NA	-inf,NA	inf,NA	2.66227,NA	0.000279878	0.000393847
3	chr5:131795486:T:A	131795486	NA,A	NA,T	NA,1	NA,inf	NA,inf	NA,0.566102	0.000279653	0.000312049
3	chr5:132765977:C:G	132765977	NA,G	NA,C	NA,1	NA,inf	NA,inf	NA,0.585162	0.00027947	0.000308427
3	chr5:132689795:A:T	132689795	NA,T	NA,A	NA,1	NA,-inf	NA,inf	NA,0.670442	0.000279179	0.000308739
3	chr5:132255478:G:C	132255478	NA,C	NA,G	NA,1	NA,inf	NA,inf	NA,0.566864	0.00027882	0.000310235
3	chr5:132758411:G:A	132758411	NA,A	NA,G	NA,1	NA,-inf	NA,inf	NA,0.651636	0.000278205	0.000307084
3	chr5:132157181:C:T	132157181	NA,T	NA,C	NA,1	NA,-inf	NA,inf	NA,0.535075	0.000277569	0.000306831
3	chr5:132941426:G:A	132941426	NA,A	NA,G	NA,1	NA,inf	NA,inf	NA,0.587229	0.000277087	0.000308624
3	chr5:132425858:C:G	132425858	NA,G	NA,C	NA,1	NA,-inf	NA,inf	NA,0.65287	0.000276834	0.000302927
3	chr5:131838807:C:T	131838807	NA,T	NA,C	NA,1	NA,inf	NA,inf	NA,0.559706	0.000276799	0.00030887
3	chr5:131825090:C:T	131825090	NA,T	NA,C	NA,1	NA,inf	NA,inf	NA,0.559836	0.000276769	0.000308828
3	chr5:131990451:A:G	131990451	NA,G	NA,A	NA,1	NA,-inf	NA,inf	NA,0.598186	0.0002766	0.000305136
3	chr5:131726133:A:G	131726133	NA,G	NA,A	NA,1	NA,inf	NA,inf	NA,0.558877	0.000276397	0.000308864
3	chr5:131737786:T:TA	131737786	NA,TA	NA,T	NA,1	NA,inf	NA,inf	NA,0.558205	0.000276209	0.000308194
3	chr5:131727676:T:C	131727676	NA,C	NA,T	NA,1	NA,inf	NA,inf	NA,0.557906	0.000276204	0.000308182
3	chr5:132575733:G:A	132575733	NA,A	NA,G	NA,1	NA,inf	NA,inf	NA,0.485783	0.000276128	0.000307573
3	chr5:132530099:T:C	132530099	C,C	T,T	1,1	inf,inf	inf,inf	1.08611,1.86273	0.000275978	0.000299006
3	chr5:132618782:A:G	132618782	NA,G	NA,A	NA,1	NA,inf	NA,inf	NA,0.485498	0.000275822	0.000307238
3	chr5:132799400:C:T	132799400	NA,T	NA,C	NA,1	NA,inf	NA,inf	NA,0.510509	0.000275745	0.000305684
3	chr5:132423853:G:A	132423853	NA,A	NA,G	NA,1	NA,-inf	NA,inf	NA,0.648738	0.000275686	0.000301675
3	chr5:132739556:G:A	132739556	NA,A	NA,G	NA,1	NA,inf	NA,inf	NA,0.552954	0.000275506	0.000304411
3	chr5:132153536:C:T	132153536	NA,T	NA,C	NA,1	NA,-inf	NA,inf	NA,0.51025	0.000275466	0.000304412
3	chr5:132133894:G:GT	132133894	NA,GT	NA,G	NA,1	NA,inf	NA,inf	NA,0.555221	0.000275217	0.000305794
3	chr5:132049085:C:T	132049085	NA,T	NA,C	NA,1	NA,-inf	NA,inf	NA,0.571716	0.000274996	0.000305005
3	chr5:132242641:T:C	132242641	NA,C	NA,T	NA,1	NA,inf	NA,inf	NA,0.622258	0.000274742	0.000305755
3	chr5:131886144:C:T	131886144	T,NA	C,NA	1,NA	inf,NA	inf,NA	0.643027,NA	0.000274517	0.000291116
3	chr5:131872590:G:T	131872590	NA,T	NA,G	NA,1	NA,inf	NA,inf	NA,0.553936	0.000274316	0.000306079
3	chr5:132128350:G:A	132128350	NA,A	NA,G	NA,1	NA,inf	NA,inf	NA,0.59035	0.000273978	0.000304246
3	chr5:132136989:C:T	132136989	NA,T	NA,C	NA,1	NA,inf	NA,inf	NA,0.589824	0.000273763	0.000304006
3	chr5:131759616:G:A	131759616	NA,A	NA,G	NA,1	NA,inf	NA,inf	NA,0.551437	0.000273556	0.000305204
3	chr5:132790741:C:G	132790741	NA,G	NA,C	NA,1	NA,inf	NA,inf	NA,0.50727	0.000273521	0.0003043
3	chr5:131752884:A:G	131752884	NA,G	NA,A	NA,1	NA,inf	NA,inf	NA,0.550813	0.000273291	0.000304913
3	chr5:132101631:A:G	132101631	NA,G	NA,A	NA,1	NA,inf	NA,inf	NA,0.613332	0.000272747	0.000302993
3	chr5:131756696:G:A	131756696	NA,A	NA,G	NA,1	NA,inf	NA,inf	NA,0.549375	0.000272735	0.000304288
3	chr5:132674095:A:G	132674095	NA,G	NA,A	NA,1	NA,-inf	NA,inf	NA,0.667884	0.00027265	0.000302218
3	chr5:131995541:C:T	131995541	NA,T	NA,C	NA,1	NA,-inf	NA,inf	NA,0.588169	0.000272514	0.000300642
3	chr5:132302463:T:C	132302463	NA,C	NA,T	NA,1	NA,inf	NA,inf	NA,0.58415	0.000272278	0.000300404
3	chr5:132298985:A:G	132298985	NA,G	NA,A	NA,1	NA,inf	NA,inf	NA,0.58376	0.000272122	0.000300233
3	chr5:132003718:A:G	132003718	NA,G	NA,A	NA,1	NA,-inf	NA,inf	NA,0.526372	0.000272109	0.000301008
3	chr5:131768304:G:A	131768304	NA,A	NA,G	NA,1	NA,inf	NA,inf	NA,0.529415	0.000272045	0.000302271
3	chr5:132157971:A:G	132157971	NA,G	NA,A	NA,1	NA,inf	NA,inf	NA,0.585164	0.000271925	0.000301962
3	chr5:132136624:C:T	132136624	NA,T	NA,C	NA,1	NA,inf	NA,inf	NA,0.584751	0.000271766	0.000301786
3	chr5:132676324:A:G	132676324	NA,G	NA,A	NA,1	NA,-inf	NA,inf	NA,0.517481	0.000271744	0.000300288
3	chr5:132912644:A:C	132912644	NA,C	NA,A	NA,1	NA,inf	NA,inf	NA,0.579791	0.000271118	0.000297709
3	chr5:132031348:A:G	132031348	G,NA	A,NA	1,NA	inf,NA	inf,NA	1.42435,NA	0.000271018	0.000314994
3	chr5:132166090:A:C	132166090	C,NA	A,NA	1,NA	inf,NA	inf,NA	0.506962,NA	0.00027056	0.00028905
3	chr5:132427825:T:C	132427825	NA,C	NA,T	NA,1	NA,-inf	NA,inf	NA,0.636238	0.000270524	0.000296094
3	chr5:131778514:G:A	131778514	NA,A	NA,G	NA,1	NA,inf	NA,inf	NA,0.54253	0.000269994	0.000301211
3	chr5:131917795:T:C	131917795	NA,C	NA,T	NA,1	NA,inf	NA,inf	NA,0.544056	0.00026999	0.000301245
3	chr5:132757720:C:G	132757720	NA,G	NA,C	NA,1	NA,-inf	NA,inf	NA,0.63287	0.000269841	0.000297844
3	chr5:132443165:A:C	132443165	NA,C	NA,A	NA,1	NA,inf	NA,inf	NA,0.528997	0.00026981	0.000301503
3	chr5:132761676:A:G	132761676	NA,G	NA,A	NA,1	NA,-inf	NA,inf	NA,0.645058	0.000269556	0.000297194
3	chr5:132419104:A:C	132419104	NA,C	NA,A	NA,1	NA,inf	NA,inf	NA,0.680686	0.000269261	0.000298304
3	chr5:132068116:G:A	132068116	NA,A	NA,G	NA,1	NA,inf	NA,inf	NA,0.545154	0.000268671	0.000296446
3	chr5:131741635:T:C	131741635	NA,C	NA,T	NA,1	NA,inf	NA,inf	NA,0.542225	0.000268493	0.000299943
3	chr5:132132777:T:C	132132777	NA,C	NA,T	NA,1	NA,inf	NA,inf	NA,0.537348	0.000268176	0.000297948
3	chr5:132691025:C:T	132691025	NA,T	NA,C	NA,1	NA,inf	NA,inf	NA,0.636522	0.000268077	0.000298398
3	chr5:132881911:T:C	132881911	NA,C	NA,T	NA,1	NA,-inf	NA,inf	NA,0.553357	0.000267867	0.000297085
3	chr5:132678097:G:A	132678097	NA,A	NA,G	NA,1	NA,-inf	NA,inf	NA,0.559651	0.000267685	0.000296122
3	chr5:132760252:G:A	132760252	NA,A	NA,G	NA,1	NA,-inf	NA,inf	NA,0.642785	0.000267506	0.000294812
3	chr5:131871848:G:A	131871848	A,NA	G,NA	1,NA	inf,NA	inf,NA	0.724041,NA	0.000267311	0.000297465
3	chr5:132233693:C:T	132233693	NA,T	NA,C	NA,1	NA,-inf	NA,inf	NA,0.634394	0.000267102	0.000294672
3	chr5:132678194:G:C	132678194	NA,C	NA,G	NA,1	NA,-inf	NA,inf	NA,0.557075	0.00026666	0.000294994
3	chr5:132665763:A:G	132665763	NA,G	NA,A	NA,1	NA,-inf	NA,inf	NA,0.642051	0.000266583	0.000295115
3	chr5:132784117:C:T	132784117	NA,T	NA,C	NA,1	NA,inf	NA,inf	NA,0.549853	0.000266502	0.000294178
3	chr5:132257500:G:C	132257500	NA,C	NA,G	NA,1	NA,inf	NA,inf	NA,0.536261	0.000266457	0.000296442
3	chr5:132743502:A:G	132743502	NA,G	NA,A	NA,1	NA,-inf	NA,inf	NA,0.593712	0.000266312	0.000292987
3	chr5:131910384:T:A	131910384	NA,A	NA,T	NA,1	NA,inf	NA,inf	NA,0.534209	0.000266146	0.00029693
3	chr5:132676418:C:T	132676418	NA,T	NA,C	NA,1	NA,inf	NA,inf	NA,0.456527	0.000265121	0.000295038
3	chr5:132679601:A:T	132679601	NA,T	NA,A	NA,1	NA,inf	NA,inf	NA,0.627271	0.000264765	0.000294694
3	chr5:132753584:A:C	132753584	NA,C	NA,A	NA,1	NA,-inf	NA,inf	NA,0.620657	0.000264686	0.000292197
3	chr5:131939975:A:C	131939975	NA,C	NA,A	NA,1	NA,inf	NA,inf	NA,0.530247	0.00026457	0.000295159
3	chr5:132746205:A:G	132746205	NA,G	NA,A	NA,1	NA,-inf	NA,inf	NA,0.588574	0.000264379	0.000290876
3	chr5:131963881:G:A	131963881	NA,A	NA,G	NA,1	NA,inf	NA,inf	NA,0.528906	0.000264293	0.000294815
3	chr5:132257192:C:A	132257192	NA,A	NA,C	NA,1	NA,-inf	NA,inf	NA,0.52062	0.000263797	0.000292402
3	chr5:132631689:C:T	132631689	NA,T	NA,C	NA,1	NA,inf	NA,inf	NA,0.45561	0.00026344	0.000293374
3	chr5:132114435:C:T	132114435	NA,T	NA,C	NA,1	NA,inf	NA,inf	NA,0.520362	0.000263412	0.00029263
3	chr5:131976258:T:G	131976258	NA,G	NA,T	NA,1	NA,-inf	NA,inf	NA,0.538719	0.000263346	0.000290665
3	chr5:132627061:A:G	132627061	NA,G	NA,A	NA,1	NA,inf	NA,inf	NA,0.45336	0.000262444	0.000292294
3	chr5:131931238:T:C	131931238	NA,C	NA,T	NA,1	NA,inf	NA,inf	NA,0.524159	0.000262241	0.000292547
3	chr5:132224624:A:G	132224624	NA,G	NA,A	NA,1	NA,inf	NA,inf	NA,0.658271	0.000262062	0.000289042
3	chr5:131949847:T:C	131949847	NA,C	NA,T	NA,1	NA,inf	NA,inf	NA,0.523464	0.000262053	0.000292349
3	chr5:132739003:C:T	132739003	NA,T	NA,C	NA,1	NA,-inf	NA,inf	NA,0.582147	0.000261995	0.000288271
3	chr5:132828752:ATG:A	132828752	NA,A	NA,ATG	NA,1	NA,inf	NA,inf	NA,0.52787	0.000261833	0.000291801
3	chr5:132858263:C:T	132858263	NA,T	NA,C	NA,1	NA,-inf	NA,inf	NA,0.544829	0.000261666	0.000290339
3	chr5:132084595:T:G	132084595	NA,G	NA,T	NA,1	NA,inf	NA,inf	NA,0.577262	0.000261577	0.000291931
3	chr5:132632063:T:G	132632063	NA,G	NA,T	NA,1	NA,inf	NA,inf	NA,0.450499	0.000261364	0.00029105
3	chr5:132738181:C:T	132738181	NA,T	NA,C	NA,1	NA,-inf	NA,inf	NA,0.587902	0.000261351	0.000287447
3	chr5:132739198:G:A	132739198	NA,A	NA,G	NA,1	NA,-inf	NA,inf	NA,0.580368	0.000261341	0.000287557
3	chr5:132615235:A:G	132615235	NA,G	NA,A	NA,1	NA,inf	NA,inf	NA,0.449416	0.000260821	0.000290467
3	chr5:132770353:T:C	132770353	NA,C	NA,T	NA,1	NA,-inf	NA,inf	NA,0.619185	0.000260085	0.000286809
3	chr5:132838923:G:C	132838923	NA,C	NA,G	NA,1	NA,inf	NA,inf	NA,0.521032	0.000259597	0.000289281
3	chr5:132637376:T:C	132637376	NA,C	NA,T	NA,1	NA,inf	NA,inf	NA,0.444497	0.000258796	0.000288173
3	chr5:132120741:G:A	132120741	NA,A	NA,G	NA,1	NA,inf	NA,inf	NA,0.549212	0.000258653	0.000287183
3	chr5:132748215:C:T	132748215	NA,T	NA,C	NA,1	NA,-inf	NA,inf	NA,0.534701	0.000258078	0.000286158
3	chr5:132597685:C:T	132597685	NA,T	NA,C	NA,1	NA,inf	NA,inf	NA,0.44158	0.000257805	0.000287075
3	chr5:132663184:A:G	132663184	G,G	A,A	1,1	inf,-inf	inf,inf	0.365917,1.39957	0.000257694	0.000304533
3	chr5:132467308:C:T	132467308	NA,T	NA,C	NA,1	NA,-inf	NA,inf	NA,0.636169	0.000257485	0.000283317
3	chr5:132757967:T:C	132757967	NA,C	NA,T	NA,1	NA,-inf	NA,inf	NA,0.598643	0.000257269	0.000284024
3	chr5:132933136:G:A	132933136	NA,A	NA,G	NA,1	NA,inf	NA,inf	NA,0.59133	0.000257218	0.000285883
3	chr5:132441974:C:A	132441974	NA,A	NA,C	NA,1	NA,inf	NA,inf	NA,0.610126	0.000257008	0.000286328
3	chr5:132260739:C:T	132260739	NA,T	NA,C	NA,1	NA,-inf	NA,inf	NA,0.506408	0.000256975	0.000281999
3	chr5:131757346:A:T	131757346	NA,T	NA,A	NA,1	NA,inf	NA,inf	NA,0.488099	0.000256804	0.000282588
3	chr5:132843932:T:A	132843932	NA,A	NA,T	NA,1	NA,inf	NA,inf	NA,0.516265	0.000256804	0.00028608
3	chr5:132684935:A:G	132684935	NA,G	NA,A	NA,1	NA,-inf	NA,inf	NA,0.567512	0.000256628	0.000283391
3	chr5:132211175:G:A	132211175	A,A	G,G	1,1	inf,-inf	inf,inf	5.06151,1.05489	0.000256212	0.00109432
3	chr5:131948088:A:G	131948088	NA,G	NA,A	NA,1	NA,inf	NA,inf	NA,0.507983	0.00025619	0.000285762
3	chr5:132435951:T:C	132435951	NA,C	NA,T	NA,1	NA,-inf	NA,inf	NA,0.593175	0.00025596	0.000280332
3	chr5:132073889:G:A	132073889	NA,A	NA,G	NA,1	NA,-inf	NA,inf	NA,0.578076	0.000255752	0.000282709
3	chr5:132086998:A:G	132086998	NA,G	NA,A	NA,1	NA,inf	NA,inf	NA,0.561966	0.000255641	0.000285286
3	chr5:131780046:T:A	131780046	NA,A	NA,T	NA,1	NA,-inf	NA,inf	NA,0.532342	0.000255064	0.000283799
3	chr5:132693008:A:C	132693008	NA,C	NA,A	NA,1	NA,-inf	NA,inf	NA,0.654403	0.000254819	0.000282124
3	chr5:132122605:C:G	132122605	NA,G	NA,C	NA,1	NA,inf	NA,inf	NA,0.494143	0.000254562	0.000282745
3	chr5:132747778:G:A	132747778	NA,A	NA,G	NA,1	NA,inf	NA,inf	NA,0.519618	0.000254438	0.000280879
3	chr5:132001364:G:C	132001364	NA,C	NA,G	NA,1	NA,-inf	NA,inf	NA,0.460878	0.00025439	0.00028057
3	chr5:132682016:G:C	132682016	NA,C	NA,G	NA,1	NA,-inf	NA,inf	NA,0.607043	0.000254154	0.000280113
3	chr5:132683291:G:C	132683291	NA,C	NA,G	NA,1	NA,-inf	NA,inf	NA,0.656832	0.000253756	0.000279669
3	chr5:132430110:T:G	132430110	NA,G	NA,T	NA,1	NA,inf	NA,inf	NA,0.506986	0.000253491	0.000281621
3	chr5:132115606:T:C	132115606	NA,C	NA,T	NA,1	NA,inf	NA,inf	NA,0.49383	0.000253044	0.00028104
3	chr5:132250278:C:T	132250278	NA,T	NA,C	NA,1	NA,inf	NA,inf	NA,0.620492	0.000252975	0.000282888
3	chr5:131832071:C:T	131832071	NA,T	NA,C	NA,1	NA,inf	NA,inf	NA,0.497381	0.000252496	0.00028159
3	chr5:132752256:C:T	132752256	NA,T	NA,C	NA,1	NA,-inf	NA,inf	NA,0.585353	0.000252467	0.000278777
3	chr5:132646462:A:C	132646462	NA,C	NA,A	NA,1	NA,inf	NA,inf	NA,0.525327	0.000252309	0.000281588
3	chr5:132739961:A:C	132739961	NA,C	NA,A	NA,1	NA,-inf	NA,inf	NA,0.562979	0.000252305	0.00027753
3	chr5:132892058:T:C	132892058	C,NA	T,NA	1,NA	inf,NA	inf,NA	0.639148,NA	0.000251777	0.0002749
3	chr5:132661342:T:C	132661342	NA,C	NA,T	NA,1	NA,-inf	NA,inf	NA,0.559217	0.000251446	0.000278364
3	chr5:132762616:A:C	132762616	NA,C	NA,A	NA,1	NA,-inf	NA,inf	NA,0.594076	0.000251323	0.00027718
3	chr5:132814013:C:T	132814013	NA,T	NA,C	NA,1	NA,-inf	NA,inf	NA,0.490883	0.000249457	0.000275713
3	chr5:132367462:T:C	132367462	NA,C	NA,T	NA,1	NA,inf	NA,inf	NA,0.618572	0.000249451	0.000278002
3	chr5:132901047:A:C	132901047	NA,C	NA,A	NA,1	NA,-inf	NA,inf	NA,0.496173	0.000249011	0.000275397
3	chr5:132434161:T:C	132434161	NA,C	NA,T	NA,1	NA,-inf	NA,inf	NA,0.572527	0.000248891	0.000272682
3	chr5:132719306:C:T	132719306	NA,T	NA,C	NA,1	NA,-inf	NA,inf	NA,0.478944	0.000248786	0.000275048
3	chr5:132628229:C:T	132628229	NA,T	NA,C	NA,1	NA,inf	NA,inf	NA,0.512316	0.000248228	0.000277051
3	chr5:132495847:G:A	132495847	NA,A	NA,G	NA,1	NA,-inf	NA,inf	NA,0.746157	0.000247504	0.000273893
3	chr5:132635643:C:T	132635643	NA,T	NA,C	NA,1	NA,inf	NA,inf	NA,0.510388	0.000247447	0.000276167
3	chr5:132190496:A:G	132190496	NA,G	NA,A	NA,1	NA,inf	NA,inf	NA,0.55914	0.000247184	0.000274861
3	chr5:132848056:C:T	132848056	NA,T	NA,C	NA,1	NA,-inf	NA,inf	NA,0.504145	0.000247106	0.000274177
3	chr5:132919034:C:T	132919034	NA,T	NA,C	NA,1	NA,-inf	NA,inf	NA,0.602349	0.0002471	0.000273957
3	chr5:132984372:G:A	132984372	NA,A	NA,G	NA,1	NA,-inf	NA,inf	NA,0.495936	0.000246955	0.000273845
3	chr5:132335969:C:G	132335969	G,NA	C,NA	1,NA	inf,NA	inf,NA	0.365089,NA	0.000246887	0.00030666
3	chr5:131925994:A:G	131925994	NA,G	NA,A	NA,1	NA,inf	NA,inf	NA,0.461694	0.000246756	0.000271613
3	chr5:132419572:T:A	132419572	NA,A	NA,T	NA,1	NA,inf	NA,inf	NA,0.479941	0.000246736	0.000275538
3	chr5:132673005:T:C	132673005	NA,C	NA,T	NA,1	NA,-inf	NA,inf	NA,0.458891	0.00024666	0.00027269
3	chr5:132547787:C:T	132547787	NA,T	NA,C	NA,1	NA,inf	NA,inf	NA,0.443698	0.000246114	0.00027411
3	chr5:132963440:G:C	132963440	NA,C	NA,G	NA,1	NA,-inf	NA,inf	NA,0.499007	0.000246009	0.000272608
3	chr5:132436705:T:C	132436705	NA,C	NA,T	NA,1	NA,-inf	NA,inf	NA,0.609663	0.000245821	0.000269763
3	chr5:132495568:G:C	132495568	NA,C	NA,G	NA,1	NA,inf	NA,inf	NA,0.429736	0.000245515	0.000273254
3	chr5:131936453:G:A	131936453	NA,A	NA,G	NA,1	NA,inf	NA,inf	NA,0.532528	0.000245499	0.000272686
3	chr5:132682060:C:T	132682060	NA,T	NA,C	NA,1	NA,inf	NA,inf	NA,0.406096	0.000245451	0.000273124
3	chr5:132976277:C:T	132976277	NA,T	NA,C	NA,1	NA,inf	NA,inf	NA,0.480516	0.000244642	0.00027241
3	chr5:132150806:C:T	132150806	T,NA	C,NA	1,NA	inf,NA	inf,NA	0.461736,NA	0.000244366	0.000261481
3	chr5:132790542:C:T	132790542	NA,T	NA,C	NA,1	NA,-inf	NA,inf	NA,0.571312	0.000244252	0.000269361
3	chr5:132804514:C:G	132804514	NA,G	NA,C	NA,1	NA,inf	NA,inf	NA,0.512784	0.00024391	0.000270678
3	chr5:132710280:C:G	132710280	NA,G	NA,C	NA,1	NA,-inf	NA,inf	NA,0.464974	0.000243756	0.000269489
3	chr5:132411803:A:G	132411803	NA,G	NA,A	NA,1	NA,inf	NA,inf	NA,0.524607	0.000243361	0.00027052
3	chr5:132687037:C:A	132687037	NA,A	NA,C	NA,1	NA,-inf	NA,inf	NA,0.529231	0.000243338	0.000268776
3	chr5:131929225:C:T	131929225	T,NA	C,NA	1,NA	inf,NA	inf,NA	0.682737,NA	0.000242801	0.000270578
3	chr5:132800935:T:C	132800935	NA,C	NA,T	NA,1	NA,-inf	NA,inf	NA,0.486155	0.000242598	0.000268012
3	chr5:132590427:G:A	132590427	NA,A	NA,G	NA,1	NA,-inf	NA,inf	NA,0.752477	0.000242243	0.000267651
3	chr5:132528460:C:T	132528460	T,T	C,C	1,1	inf,inf	inf,inf	1.07253,1.77185	0.000242138	0.000262036
3	chr5:132229478:G:C	132229478	NA,C	NA,G	NA,1	NA,-inf	NA,inf	NA,0.593936	0.000241808	0.000266671
3	chr5:132428246:T:C	132428246	NA,C	NA,T	NA,1	NA,inf	NA,inf	NA,0.460834	0.000241705	0.000269842
3	chr5:132068977:G:C	132068977	NA,C	NA,G	NA,1	NA,-inf	NA,inf	NA,0.475514	0.000241703	0.0002666
3	chr5:132912116:G:A	132912116	NA,A	NA,G	NA,1	NA,inf	NA,inf	NA,0.472177	0.000241623	0.000269031
3	chr5:132657583:A:G	132657583	NA,G	NA,A	NA,1	NA,-inf	NA,inf	NA,0.635607	0.000241312	0.000265156
3	chr5:132683243:T:C	132683243	NA,C	NA,T	NA,1	NA,-inf	NA,inf	NA,0.563615	0.000241238	0.000265928
3	chr5:132522647:G:A	132522647	NA,A	NA,G	NA,1	NA,inf	NA,inf	NA,0.615147	0.000241135	0.0002684
3	chr5:132697668:T:C	132697668	NA,C	NA,T	NA,1	NA,inf	NA,inf	NA,0.491292	0.000240945	0.000265799
3	chr5:131990840:C:A	131990840	NA,A	NA,C	NA,1	NA,inf	NA,inf	NA,0.390565	0.000240583	0.000265566
3	chr5:131801957:T:C	131801957	NA,C	NA,T	NA,1	NA,inf	NA,inf	NA,0.517105	0.000240385	0.000266999
3	chr5:132987040:A:G	132987040	G,G	A,A	1,1	-inf,-inf	inf,inf	0.781122,0.719853	0.000240271	0.000262367
3	chr5:131877162:A:T	131877162	NA,T	NA,A	NA,1	NA,inf	NA,inf	NA,0.460378	0.000239991	0.000267523
3	chr5:132289843:A:G	132289843	NA,G	NA,A	NA,1	NA,inf	NA,inf	NA,0.546591	0.000239927	0.000268299
3	chr5:131746994:A:G	131746994	NA,G	NA,A	NA,1	NA,inf	NA,inf	NA,0.515551	0.000239856	0.000266412
3	chr5:132453201:C:G	132453201	NA,G	NA,C	NA,1	NA,inf	NA,inf	NA,0.549901	0.000239551	0.000266283
3	chr5:132902164:C:T	132902164	NA,T	NA,C	NA,1	NA,-inf	NA,inf	NA,0.469011	0.000239545	0.000264973
3	chr5:132672658:A:G	132672658	NA,G	NA,A	NA,1	NA,inf	NA,inf	NA,0.504591	0.000239458	0.000261928
3	chr5:132307678:T:C	132307678	NA,C	NA,T	NA,1	NA,-inf	NA,inf	NA,0.295121	0.00023944	0.000263739
3	chr5:131988753:T:C	131988753	NA,C	NA,T	NA,1	NA,-inf	NA,inf	NA,0.495979	0.00023942	0.000264284
3	chr5:131982625:G:A	131982625	A,A	G,G	1,1	-inf,-inf	inf,inf	0.0910618,1.53995	0.000239399	0.000267376
3	chr5:132414168:A:C	132414168	C,NA	A,NA	1,NA	-inf,NA	inf,NA	0.884122,NA	0.000239389	0.000298746
3	chr5:132972129:T:C	132972129	NA,C	NA,T	NA,1	NA,-inf	NA,inf	NA,0.468219	0.00023928	0.000264681
3	chr5:132483570:G:A	132483570	NA,A	NA,G	NA,1	NA,-inf	NA,inf	NA,0.718175	0.000239256	0.000264786
3	chr5:132777380:A:T	132777380	NA,T	NA,A	NA,1	NA,-inf	NA,inf	NA,0.555297	0.000239002	0.000263668
3	chr5:132977111:T:C	132977111	NA,C	NA,T	NA,1	NA,inf	NA,inf	NA,0.47019	0.000238718	0.000263091
3	chr5:132748289:G:C	132748289	NA,C	NA,G	NA,1	NA,inf	NA,inf	NA,0.470612	0.000238008	0.000262773
3	chr5:132433557:A:T	132433557	NA,T	NA,A	NA,1	NA,inf	NA,inf	NA,0.462075	0.000237892	0.000264252
3	chr5:132231069:G:A	132231069	NA,A	NA,G	NA,1	NA,-inf	NA,inf	NA,0.533622	0.000237851	0.000262771
3	chr5:132632573:CATG:C	132632573	NA,C	NA,CATG	NA,1	NA,inf	NA,inf	NA,0.481098	0.000237819	0.000265332
3	chr5:132288771:A:G	132288771	NA,G	NA,A	NA,1	NA,inf	NA,inf	NA,0.515865	0.000237719	0.000264335
3	chr5:132231561:G:A	132231561	NA,A	NA,G	NA,1	NA,inf	NA,inf	NA,0.575919	0.000237427	0.00026525
3	chr5:132362077:G:A	132362077	NA,A	NA,G	NA,1	NA,-inf	NA,inf	NA,0.545882	0.00023714	0.000261526
3	chr5:132424331:G:A	132424331	NA,A	NA,G	NA,1	NA,inf	NA,inf	NA,0.44705	0.000237135	0.000264687
3	chr5:132057211:G:A	132057211	NA,A	NA,G	NA,1	NA,-inf	NA,inf	NA,0.435674	0.000237109	0.000262566
3	chr5:132850444:T:C	132850444	C,C	T,T	1,1	inf,-inf	inf,inf	1.20403,0.562748	0.000237049	0.000267786
3	chr5:132714095:C:T	132714095	NA,T	NA,C	NA,1	NA,inf	NA,inf	NA,0.408788	0.000236933	0.000263344
3	chr5:132535890:C:T	132535890	NA,T	NA,C	NA,1	NA,-inf	NA,inf	NA,0.554129	0.000236629	0.000264428
3	chr5:132365654:TTTTC:T	132365654	NA,T	NA,TTTTC	NA,1	NA,inf	NA,inf	NA,0.49308	0.000236551	0.000261433
3	chr5:132879785:A:C	132879785	NA,C	NA,A	NA,1	NA,-inf	NA,inf	NA,0.475938	0.000236374	0.000261063
3	chr5:131851053:T:C	131851053	NA,C	NA,T	NA,1	NA,inf	NA,inf	NA,0.503908	0.000236145	0.000262292
3	chr5:132636301:A:G	132636301	NA,G	NA,A	NA,1	NA,-inf	NA,inf	NA,0.729792	0.000235955	0.000260726
3	chr5:132149350:T:A	132149350	NA,A	NA,T	NA,1	NA,inf	NA,inf	NA,0.463536	0.000235644	0.000261682
3	chr5:132084884:A:G	132084884	NA,G	NA,A	NA,1	NA,-inf	NA,inf	NA,0.505594	0.000235046	0.000259931
3	chr5:132660140:C:T	132660140	NA,T	NA,C	NA,1	NA,-inf	NA,inf	NA,0.429262	0.000235012	0.000260295
3	chr5:132454592:CT:C	132454592	NA,C	NA,CT	NA,1	NA,-inf	NA,inf	NA,0.600614	0.000234515	0.000258316
3	chr5:132645444:T:C	132645444	NA,C	NA,T	NA,1	NA,-inf	NA,inf	NA,0.531496	0.000234242	0.000257828
3	chr5:131875284:T:A	131875284	A,NA	T,NA	1,NA	inf,NA	inf,NA	0.585714,NA	0.000234187	0.000250217
3	chr5:132682477:C:A	132682477	NA,A	NA,C	NA,1	NA,-inf	NA,inf	NA,0.46467	0.00023418	0.000259137
3	chr5:132465105:C:T	132465105	NA,T	NA,C	NA,1	NA,-inf	NA,inf	NA,0.558494	0.000233628	0.000257254
3	chr5:132439467:C:T	132439467	NA,T	NA,C	NA,1	NA,inf	NA,inf	NA,0.435097	0.00023345	0.000260548
3	chr5:131840800:C:T	131840800	T,NA	C,NA	1,NA	inf,NA	inf,NA	0.582871,NA	0.000233205	0.000249221
3	chr5:132423197:A:C	132423197	NA,C	NA,A	NA,1	NA,inf	NA,inf	NA,0.447462	0.000233033	0.000258855
3	chr5:132230666:G:A	132230666	NA,A	NA,G	NA,1	NA,inf	NA,inf	NA,0.560802	0.000233022	0.000260292
3	chr5:132479692:A:G	132479692	G,G	A,A	1,1	-inf,inf	inf,inf	0.341777,1.05992	0.00023282	0.000259473
3	chr5:132508112:A:G	132508112	NA,G	NA,A	NA,1	NA,-inf	NA,inf	NA,0.541969	0.000232451	0.000259731
3	chr5:132433548:C:T	132433548	NA,T	NA,C	NA,1	NA,inf	NA,inf	NA,0.432604	0.000232387	0.000259352
3	chr5:132328850:C:T	132328850	NA,T	NA,C	NA,1	NA,inf	NA,inf	NA,0.491895	0.000232319	0.00025658
3	chr5:131837086:A:C	131837086	NA,C	NA,A	NA,1	NA,inf	NA,inf	NA,0.491592	0.000232284	0.000257986
3	chr5:131858687:G:A	131858687	NA,A	NA,G	NA,1	NA,inf	NA,inf	NA,0.491477	0.000232238	0.000257935
3	chr5:131842251:C:T	131842251	NA,T	NA,C	NA,1	NA,inf	NA,inf	NA,0.490093	0.000231814	0.000257462
3	chr5:131844212:G:A	131844212	NA,A	NA,G	NA,1	NA,inf	NA,inf	NA,0.490093	0.000231814	0.000257462
3	chr5:131868093:GT:G	131868093	NA,G	NA,GT	NA,1	NA,inf	NA,inf	NA,0.490072	0.000231803	0.00025745
3	chr5:131782954:C:T	131782954	NA,T	NA,C	NA,1	NA,inf	NA,inf	NA,0.489834	0.000231394	0.000256991
3	chr5:132520731:C:T	132520731	NA,T	NA,C	NA,1	NA,inf	NA,inf	NA,0.58013	0.000230841	0.00025689
3	chr5:132156906:A:G	132156906	NA,G	NA,A	NA,1	NA,inf	NA,inf	NA,0.528949	0.000230276	0.00025573
3	chr5:132520350:G:A	132520350	NA,A	NA,G	NA,1	NA,inf	NA,inf	NA,0.577167	0.000230005	0.000255955
3	chr5:132634727:A:G	132634727	NA,G	NA,A	NA,1	NA,-inf	NA,inf	NA,0.706924	0.000229953	0.000254114
3	chr5:132636459:A:AT	132636459	NA,AT	NA,A	NA,1	NA,-inf	NA,inf	NA,0.706556	0.000229823	0.000253974
3	chr5:132019454:C:T	132019454	NA,T	NA,C	NA,1	NA,inf	NA,inf	NA,0.471151	0.000229645	0.000255742
3	chr5:132001126:TG:T	132001126	NA,T	NA,TG	NA,1	NA,-inf	NA,inf	NA,0.465177	0.000229396	0.000253284
3	chr5:132900357:G:C	132900357	NA,C	NA,G	NA,1	NA,inf	NA,inf	NA,0.433844	0.000229366	0.000255258
3	chr5:132637638:T:C	132637638	NA,C	NA,T	NA,1	NA,-inf	NA,inf	NA,0.704651	0.000229336	0.000253438
3	chr5:132741937:T:G	132741937	NA,G	NA,T	NA,1	NA,-inf	NA,inf	NA,0.515273	0.000229268	0.000253239
3	chr5:132916984:G:A	132916984	NA,A	NA,G	NA,1	NA,inf	NA,inf	NA,0.434227	0.000229196	0.000255131
3	chr5:132634838:T:C	132634838	NA,C	NA,T	NA,1	NA,-inf	NA,inf	NA,0.70277	0.000228837	0.000252889
3	chr5:132818432:C:T	132818432	NA,T	NA,C	NA,1	NA,inf	NA,inf	NA,0.450666	0.000228775	0.000253289
3	chr5:132636460:G:A	132636460	NA,A	NA,G	NA,1	NA,-inf	NA,inf	NA,0.70206	0.000228676	0.000252711
3	chr5:132873618:A:G	132873618	NA,G	NA,A	NA,1	NA,-inf	NA,inf	NA,0.398384	0.000228631	0.000251979
3	chr5:132585107:A:G	132585107	NA,G	NA,A	NA,1	NA,inf	NA,inf	NA,0.453021	0.000228533	0.000254908
3	chr5:131924671:TG:T	131924671	NA,T	NA,TG	NA,1	NA,-inf	NA,inf	NA,0.444356	0.000228532	0.000252442
3	chr5:132743331:G:A	132743331	NA,A	NA,G	NA,1	NA,-inf	NA,inf	NA,0.512022	0.000228317	0.000252194
3	chr5:132657086:T:A	132657086	NA,A	NA,T	NA,1	NA,inf	NA,inf	NA,0.506814	0.000228118	0.000253396
3	chr5:132948893:T:C	132948893	NA,C	NA,T	NA,1	NA,-inf	NA,inf	NA,0.496232	0.000228103	0.0002525
3	chr5:132745977:C:G	132745977	NA,G	NA,C	NA,1	NA,-inf	NA,inf	NA,0.520713	0.00022798	0.00025152
3	chr5:132436515:G:A	132436515	NA,A	NA,G	NA,1	NA,-inf	NA,inf	NA,0.548149	0.000227926	0.000251993
3	chr5:132868464:G:T	132868464	NA,T	NA,G	NA,1	NA,-inf	NA,inf	NA,0.446724	0.000227838	0.000252796
3	chr5:132807377:T:C	132807377	NA,C	NA,T	NA,1	NA,inf	NA,inf	NA,0.464097	0.000227609	0.000252538
3	chr5:132901032:A:G	132901032	NA,G	NA,A	NA,1	NA,-inf	NA,inf	NA,0.436518	0.000227607	0.000252374
3	chr5:132123883:T:C	132123883	NA,C	NA,T	NA,1	NA,inf	NA,inf	NA,0.513187	0.000227605	0.000253406
3	chr5:132866311:C:T	132866311	NA,T	NA,C	NA,1	NA,-inf	NA,inf	NA,0.395247	0.00022756	0.000250821
3	chr5:131952842:T:C	131952842	NA,C	NA,T	NA,1	NA,inf	NA,inf	NA,0.396947	0.000227357	0.000251786
3	chr5:132697246:T:C	132697246	NA,C	NA,T	NA,1	NA,inf	NA,inf	NA,0.379689	0.000227185	0.000252448
3	chr5:132697603:G:C	132697603	NA,C	NA,G	NA,1	NA,inf	NA,inf	NA,0.379524	0.000227061	0.000252313
3	chr5:132628771:C:T	132628771	NA,T	NA,C	NA,1	NA,inf	NA,inf	NA,0.420099	0.000226612	0.00025149
3	chr5:132620539:C:T	132620539	NA,T	NA,C	NA,1	NA,inf	NA,inf	NA,0.445997	0.000226396	0.000252512
3	chr5:132616119:G:A	132616119	NA,A	NA,G	NA,1	NA,inf	NA,inf	NA,0.418709	0.00022618	0.00025101
3	chr5:132301825:G:GTTTC	132301825	NA,GTTTC	NA,G	NA,1	NA,inf	NA,inf	NA,0.41844	0.000225891	0.00025141
3	chr5:132791005:T:A	132791005	NA,A	NA,T	NA,1	NA,-inf	NA,inf	NA,0.42735	0.000225456	0.000249512
3	chr5:131929846:T:C	131929846	C,NA	T,NA	1,NA	inf,NA	inf,NA	0.643304,NA	0.000225419	0.000251153
3	chr5:132221516:G:C	132221516	NA,C	NA,G	NA,1	NA,inf	NA,inf	NA,0.536928	0.000225249	0.000250929
3	chr5:132634828:T:C	132634828	NA,C	NA,T	NA,1	NA,inf	NA,inf	NA,0.441914	0.00022517	0.000251117
3	chr5:132488239:C:T	132488239	NA,T	NA,C	NA,1	NA,inf	NA,inf	NA,0.573047	0.000225012	0.000249945
3	chr5:132266026:C:T	132266026	NA,T	NA,C	NA,1	NA,-inf	NA,inf	NA,0.405083	0.000224463	0.000248333
3	chr5:132850339:C:G	132850339	NA,G	NA,C	NA,1	NA,-inf	NA,inf	NA,0.484874	0.000223694	0.000247166
3	chr5:132435561:C:T	132435561	NA,T	NA,C	NA,1	NA,inf	NA,inf	NA,0.394072	0.000223386	0.000248382
3	chr5:131778913:G:A	131778913	NA,A	NA,G	NA,1	NA,inf	NA,inf	NA,0.433339	0.000223371	0.000247037
3	chr5:131785327:G:A	131785327	NA,A	NA,G	NA,1	NA,inf	NA,inf	NA,0.483734	0.000223306	0.000247922
3	chr5:132154269:A:C	132154269	NA,C	NA,A	NA,1	NA,inf	NA,inf	NA,0.453077	0.000222865	0.000247953
3	chr5:131878334:G:A	131878334	NA,A	NA,G	NA,1	NA,inf	NA,inf	NA,0.475451	0.000222631	0.000247199
3	chr5:132819721:T:C	132819721	NA,C	NA,T	NA,1	NA,-inf	NA,inf	NA,0.423175	0.000222538	0.000246892
3	chr5:132017891:T:C	132017891	NA,C	NA,T	NA,1	NA,-inf	NA,inf	NA,0.368947	0.000222338	0.000245448
3	chr5:132546511:T:C	132546511	NA,C	NA,T	NA,1	NA,inf	NA,inf	NA,0.325184	0.000222255	0.000246867
3	chr5:132486099:C:T	132486099	NA,T	NA,C	NA,1	NA,-inf	NA,inf	NA,0.590143	0.000221824	0.000243755
3	chr5:132746246:G:A	132746246	NA,A	NA,G	NA,1	NA,-inf	NA,inf	NA,0.407925	0.000221628	0.000245032
3	chr5:132680071:TGTCACTAAAGACACGCAGGCCGA:T	132680071	NA,T	NA,TGTCACTAAAGACACGCAGGCCGA	NA,1	NA,-inf	NA,inf	NA,0.378518	0.00022151	0.000244941
3	chr5:132463037:C:T	132463037	T,T	C,C	1,1	-inf,-inf	inf,inf	0.0236461,1.13688	0.000221249	0.000284853
3	chr5:132736616:T:C	132736616	NA,C	NA,T	NA,1	NA,inf	NA,inf	NA,0.435294	0.00022117	0.000244591
3	chr5:131994067:C:T	131994067	NA,T	NA,C	NA,1	NA,-inf	NA,inf	NA,0.412547	0.000221102	0.000244943
3	chr5:132674896:T:C	132674896	NA,C	NA,T	NA,1	NA,-inf	NA,inf	NA,0.382446	0.000221046	0.000244348
3	chr5:132679229:T:C	132679229	NA,C	NA,T	NA,1	NA,-inf	NA,inf	NA,0.376968	0.00022104	0.000244423
3	chr5:131728041:G:A	131728041	NA,A	NA,G	NA,1	NA,-inf	NA,inf	NA,0.440591	0.00022103	0.000244023
3	chr5:132707847:T:C	132707847	NA,C	NA,T	NA,1	NA,inf	NA,inf	NA,0.360267	0.000220996	0.000245556
3	chr5:132934255:C:T	132934255	NA,T	NA,C	NA,1	NA,-inf	NA,inf	NA,0.458154	0.000220954	0.000244579
3	chr5:132617147:T:G	132617147	NA,G	NA,T	NA,1	NA,-inf	NA,inf	NA,0.670843	0.000220831	0.000244073
3	chr5:132061033:G:A	132061033	NA,A	NA,G	NA,1	NA,-inf	NA,inf	NA,0.37447	0.000220728	0.000244327
3	chr5:132737472:G:A	132737472	NA,A	NA,G	NA,1	NA,inf	NA,inf	NA,0.456282	0.000220575	0.000243725
3	chr5:132742758:A:C	132742758	NA,C	NA,A	NA,1	NA,inf	NA,inf	NA,0.515738	0.000220469	0.000245014
3	chr5:132437151:A:G	132437151	NA,G	NA,A	NA,1	NA,inf	NA,inf	NA,0.384283	0.000220416	0.000245067
3	chr5:132590946:C:A	132590946	NA,A	NA,C	NA,1	NA,inf	NA,inf	NA,0.425489	0.000220411	0.000245769
3	chr5:132087408:C:G	132087408	NA,G	NA,C	NA,1	NA,inf	NA,inf	NA,0.399189	0.000220403	0.000245266
3	chr5:132001752:C:T	132001752	NA,T	NA,C	NA,1	NA,-inf	NA,inf	NA,0.400969	0.000220389	0.000243408
3	chr5:132537889:G:A	132537889	NA,A	NA,G	NA,1	NA,-inf	NA,inf	NA,0.315536	0.000220386	0.000243252
3	chr5:132068310:G:A	132068310	NA,A	NA,G	NA,1	NA,-inf	NA,inf	NA,0.447234	0.000220115	0.000242934
3	chr5:131908554:A:G	131908554	NA,G	NA,A	NA,1	NA,inf	NA,inf	NA,0.372874	0.000220108	0.000243766
3	chr5:132069083:C:A	132069083	NA,A	NA,C	NA,1	NA,-inf	NA,inf	NA,0.437846	0.000219844	0.00024232
3	chr5:132287311:G:A	132287311	NA,A	NA,G	NA,1	NA,-inf	NA,inf	NA,0.383536	0.00021958	0.000242949
3	chr5:132201060:G:A	132201060	A,A	G,G	1,1	inf,-inf	inf,inf	4.75926,1.07186	0.00021914	0.000777193
3	chr5:132192429:A:G	132192429	NA,G	NA,A	NA,1	NA,inf	NA,inf	NA,0.440642	0.000219035	0.000243663
3	chr5:132071797:C:T	132071797	NA,T	NA,C	NA,1	NA,-inf	NA,inf	NA,0.435001	0.000218985	0.000241366
3	chr5:131875441:C:T	131875441	NA,T	NA,C	NA,1	NA,inf	NA,inf	NA,0.357467	0.000218478	0.000243008
3	chr5:132039062:G:A	132039062	NA,A	NA,G	NA,1	NA,-inf	NA,inf	NA,0.34515	0.000218461	0.000240867
3	chr5:132488618:C:T	132488618	T,NA	C,NA	1,NA	-inf,NA	inf,NA	0.763156,NA	0.000218388	0.000265921
3	chr5:132001120:CAG:C	132001120	NA,C	NA,CAG	NA,1	NA,-inf	NA,inf	NA,0.42771	0.000218254	0.000241048
3	chr5:132559570:T:C	132559570	NA,C	NA,T	NA,1	NA,-inf	NA,inf	NA,0.386899	0.000218222	0.000241933
3	chr5:132561221:C:G	132561221	NA,G	NA,C	NA,1	NA,inf	NA,inf	NA,0.417786	0.000218176	0.000243264
3	chr5:132301268:C:T	132301268	NA,T	NA,C	NA,1	NA,-inf	NA,inf	NA,0.383484	0.000218102	0.000240808
3	chr5:132462711:C:G	132462711	G,G	C,C	1,1	-inf,-inf	inf,inf	0.0256718,1.12803	0.000217563	0.000279934
3	chr5:132278960:C:T	132278960	NA,T	NA,C	NA,1	NA,inf	NA,inf	NA,0.371065	0.000217502	0.00024168
3	chr5:132753175:G:A	132753175	NA,A	NA,G	NA,1	NA,-inf	NA,inf	NA,0.427569	0.000217349	0.000240349
3	chr5:132591021:C:G	132591021	NA,G	NA,C	NA,1	NA,inf	NA,inf	NA,0.414555	0.000217294	0.000242266
3	chr5:132449654:C:T	132449654	NA,T	NA,C	NA,1	NA,inf	NA,inf	NA,0.536047	0.000217136	0.000239639
3	chr5:132833110:T:C	132833110	NA,C	NA,T	NA,1	NA,-inf	NA,inf	NA,0.442758	0.000217112	0.000241197
3	chr5:132800066:C:T	132800066	T,NA	C,NA	1,NA	-inf,NA	inf,NA	0.619379,NA	0.000217087	0.000242256
3	chr5:132095677:G:A	132095677	NA,A	NA,G	NA,1	NA,inf	NA,inf	NA,0.507568	0.000217027	0.000241241
3	chr5:132506128:G:A	132506128	NA,A	NA,G	NA,1	NA,inf	NA,inf	NA,0.524802	0.000216973	0.000241353
3	chr5:132296740:T:C	132296740	NA,C	NA,T	NA,1	NA,inf	NA,inf	NA,0.432308	0.000216739	0.00023967
3	chr5:132437502:G:A	132437502	NA,A	NA,G	NA,1	NA,inf	NA,inf	NA,0.363932	0.000216515	0.000241067
3	chr5:132057719:CA:C	132057719	NA,C	NA,CA	NA,1	NA,-inf	NA,inf	NA,0.355258	0.00021625	0.000239099
3	chr5:132672516:A:G	132672516	NA,G	NA,A	NA,1	NA,inf	NA,inf	NA,0.377971	0.000216193	0.000238668
3	chr5:132684123:G:A	132684123	NA,A	NA,G	NA,1	NA,inf	NA,inf	NA,0.514864	0.00021614	0.000238244
3	chr5:132874339:G:A	132874339	NA,A	NA,G	NA,1	NA,-inf	NA,inf	NA,0.397652	0.000215953	0.000239043
3	chr5:132046699:G:C	132046699	NA,C	NA,G	NA,1	NA,-inf	NA,inf	NA,0.354103	0.000215906	0.00023872
3	chr5:132732004:G:A	132732004	NA,A	NA,G	NA,1	NA,inf	NA,inf	NA,0.340805	0.000215722	0.000239666
3	chr5:132937564:T:C	132937564	NA,C	NA,T	NA,1	NA,-inf	NA,inf	NA,0.433341	0.000215584	0.000239022
3	chr5:132318590:T:C	132318590	NA,C	NA,T	NA,1	NA,-inf	NA,inf	NA,0.384148	0.000215457	0.000237944
3	chr5:132726554:A:G	132726554	NA,G	NA,A	NA,1	NA,inf	NA,inf	NA,0.341737	0.00021539	0.000239301
3	chr5:132606602:C:T	132606602	NA,T	NA,C	NA,1	NA,inf	NA,inf	NA,0.407843	0.000215198	0.000239908
3	chr5:132239784:T:C	132239784	NA,C	NA,T	NA,1	NA,-inf	NA,inf	NA,0.391934	0.000215177	0.000238068
3	chr5:132639277:T:C	132639277	NA,C	NA,T	NA,1	NA,-inf	NA,inf	NA,0.646837	0.000215048	0.000237699
3	chr5:131972537:G:A	131972537	A,A	G,G	1,1	-inf,-inf	inf,inf	0.144307,1.48775	0.000214754	0.000239002
3	chr5:132077516:C:T	132077516	NA,T	NA,C	NA,1	NA,inf	NA,inf	NA,0.425869	0.000214571	0.000238676
3	chr5:132571721:AAAAT:A	132571721	NA,A	NA,AAAAT	NA,1	NA,inf	NA,inf	NA,0.404405	0.00021435	0.00023896
3	chr5:132204171:G:A	132204171	NA,A	NA,G	NA,1	NA,inf	NA,inf	NA,0.413196	0.000214185	0.000237791
3	chr5:132506367:T:G	132506367	NA,G	NA,T	NA,1	NA,inf	NA,inf	NA,0.513392	0.000214071	0.000238104
3	chr5:132197772:T:C	132197772	NA,C	NA,T	NA,1	NA,inf	NA,inf	NA,0.410322	0.000214011	0.000237566
3	chr5:132590355:A:C	132590355	NA,C	NA,A	NA,1	NA,inf	NA,inf	NA,0.402572	0.000213922	0.000238477
3	chr5:132836368:C:T	132836368	NA,T	NA,C	NA,1	NA,-inf	NA,inf	NA,0.383566	0.00021387	0.000237101
3	chr5:132651947:A:G	132651947	NA,G	NA,A	NA,1	NA,inf	NA,inf	NA,0.350208	0.000213799	0.000237539
3	chr5:132042047:G:C	132042047	NA,C	NA,G	NA,1	NA,inf	NA,inf	NA,0.322062	0.000213704	0.000235618
3	chr5:132681300:G:A	132681300	NA,A	NA,G	NA,1	NA,-inf	NA,inf	NA,0.529208	0.000213599	0.00023577
3	chr5:131947848:GA:G	131947848	G,G	GA,GA	1,1	-inf,inf	inf,inf	1.20316,1.31735	0.00021359	0.000246606
3	chr5:132076499:G:T	132076499	NA,T	NA,G	NA,1	NA,inf	NA,inf	NA,0.372831	0.000212935	0.000236883
3	chr5:132678631:G:T	132678631	NA,T	NA,G	NA,1	NA,-inf	NA,inf	NA,0.348962	0.000212758	0.000235307
3	chr5:132795536:T:C	132795536	NA,C	NA,T	NA,1	NA,-inf	NA,inf	NA,0.378625	0.00021269	0.00023494
3	chr5:132669355:G:A	132669355	NA,A	NA,G	NA,1	NA,inf	NA,inf	NA,0.325372	0.000212545	0.000236238
3	chr5:132856333:AAAAG:A	132856333	NA,A	NA,AAAAG	NA,1	NA,inf	NA,inf	NA,0.371894	0.000211908	0.000235835
3	chr5:132524558:G:C	132524558	NA,C	NA,G	NA,1	NA,inf	NA,inf	NA,0.492666	0.000211486	0.000234856
3	chr5:132509725:G:T	132509725	NA,T	NA,G	NA,1	NA,inf	NA,inf	NA,0.506423	0.000211324	0.000235066
3	chr5:132209678:G:A	132209678	NA,A	NA,G	NA,1	NA,inf	NA,inf	NA,0.402373	0.000211204	0.00023448
3	chr5:132736564:T:C	132736564	NA,C	NA,T	NA,1	NA,inf	NA,inf	NA,0.385391	0.000211132	0.000233617
3	chr5:131917427:G:A	131917427	NA,A	NA,G	NA,1	NA,inf	NA,inf	NA,0.432032	0.000210988	0.000234249
3	chr5:132807977:T:G	132807977	NA,G	NA,T	NA,1	NA,-inf	NA,inf	NA,0.440788	0.000210952	0.000233244
3	chr5:131981927:G:A	131981927	NA,A	NA,G	NA,1	NA,inf	NA,inf	NA,0.437917	0.000210948	0.000234174
3	chr5:131940968:C:G	131940968	NA,G	NA,C	NA,1	NA,inf	NA,inf	NA,0.436743	0.000210598	0.000233783
3	chr5:132946185:GCAGA:G	132946185	NA,G	NA,GCAGA	NA,1	NA,-inf	NA,inf	NA,0.377341	0.000210533	0.000233053
3	chr5:132297673:AG:A	132297673	NA,A	NA,AG	NA,1	NA,inf	NA,inf	NA,0.381496	0.000210532	0.000233746
3	chr5:132776297:T:C	132776297	NA,C	NA,T	NA,1	NA,-inf	NA,inf	NA,0.420236	0.000210412	0.000232035
3	chr5:132029766:C:T	132029766	NA,T	NA,C	NA,1	NA,-inf	NA,inf	NA,0.326789	0.000210159	0.000232076
3	chr5:132282726:A:T	132282726	NA,T	NA,A	NA,1	NA,-inf	NA,inf	NA,0.332295	0.000209937	0.000231989
3	chr5:132226957:C:T	132226957	NA,T	NA,C	NA,1	NA,inf	NA,inf	NA,0.473823	0.000209891	0.000234209
3	chr5:132308949:G:A	132308949	NA,A	NA,G	NA,1	NA,inf	NA,inf	NA,0.414914	0.00020972	0.000231808
3	chr5:132261302:T:C	132261302	NA,C	NA,T	NA,1	NA,-inf	NA,inf	NA,0.330861	0.000209653	0.000231678
3	chr5:132560126:C:T	132560126	NA,T	NA,C	NA,1	NA,-inf	NA,inf	NA,0.621809	0.0002095	0.000231595
3	chr5:132775351:G:A	132775351	NA,A	NA,G	NA,1	NA,-inf	NA,inf	NA,0.415037	0.000209149	0.000230651
3	chr5:131978374:C:T	131978374	NA,T	NA,C	NA,1	NA,inf	NA,inf	NA,0.374819	0.000209111	0.000231229
3	chr5:132436585:T:C	132436585	NA,C	NA,T	NA,1	NA,inf	NA,inf	NA,0.337736	0.000209085	0.000232742
3	chr5:132463809:AACAG:A	132463809	NA,A	NA,AACAG	NA,1	NA,-inf	NA,inf	NA,0.480424	0.000208817	0.000239554
3	chr5:132733514:A:G	132733514	NA,G	NA,A	NA,1	NA,inf	NA,inf	NA,0.316931	0.00020874	0.000231888
3	chr5:131890282:C:T	131890282	NA,T	NA,C	NA,1	NA,inf	NA,inf	NA,0.373606	0.000208735	0.000230845
3	chr5:132668860:C:T	132668860	NA,T	NA,C	NA,1	NA,inf	NA,inf	NA,0.465355	0.0002086	0.000231776
3	chr5:132676045:G:A	132676045	NA,A	NA,G	NA,1	NA,-inf	NA,inf	NA,0.455226	0.000208578	0.000231331
3	chr5:132785172:C:G	132785172	G,NA	C,NA	1,NA	inf,NA	inf,NA	0.649092,NA	0.000208527	0.000235044
3	chr5:132255760:A:G	132255760	NA,G	NA,A	NA,1	NA,-inf	NA,inf	NA,0.349337	0.000208506	0.000230723
3	chr5:132440302:G:A	132440302	NA,A	NA,G	NA,1	NA,inf	NA,inf	NA,0.342259	0.00020842	0.000231674
3	chr5:132504940:C:A	132504940	NA,A	NA,C	NA,1	NA,-inf	NA,inf	NA,0.258726	0.00020826	0.000229799
3	chr5:132061372:TA:T	132061372	NA,T	NA,TA	NA,1	NA,-inf	NA,inf	NA,0.33093	0.000208105	0.000230385
3	chr5:131912897:T:A	131912897	NA,A	NA,T	NA,1	NA,inf	NA,inf	NA,0.370981	0.000208097	0.00023013
3	chr5:131955872:A:G	131955872	NA,G	NA,A	NA,1	NA,inf	NA,inf	NA,0.370763	0.000208042	0.00023007
3	chr5:132077452:A:G	132077452	NA,G	NA,A	NA,1	NA,inf	NA,inf	NA,0.41733	0.000208029	0.00023208
3	chr5:131916393:C:T	131916393	NA,T	NA,C	NA,1	NA,inf	NA,inf	NA,0.370661	0.000208018	0.000230043
3	chr5:132730276:G:T	132730276	NA,T	NA,G	NA,1	NA,inf	NA,inf	NA,0.314309	0.000208008	0.000231072
3	chr5:132062006:C:T	132062006	NA,T	NA,C	NA,1	NA,-inf	NA,inf	NA,0.33056	0.000208008	0.000230277
3	chr5:131939496:C:T	131939496	NA,T	NA,C	NA,1	NA,inf	NA,inf	NA,0.370441	0.000207961	0.00022998
3	chr5:131953007:G:C	131953007	NA,C	NA,G	NA,1	NA,inf	NA,inf	NA,0.37032	0.000207927	0.000229942
3	chr5:132254530:C:A	132254530	NA,A	NA,C	NA,1	NA,-inf	NA,inf	NA,0.346504	0.000207741	0.000229879
3	chr5:132843755:T:C	132843755	NA,C	NA,T	NA,1	NA,-inf	NA,inf	NA,0.461544	0.000207729	0.000230306
3	chr5:132766368:G:A	132766368	NA,A	NA,G	NA,1	NA,inf	NA,inf	NA,0.358485	0.000207708	0.000229041
3	chr5:132798463:G:A	132798463	A,NA	G,NA	1,NA	inf,NA	inf,NA	0.666424,NA	0.000207619	0.000232858
3	chr5:132865652:T:C	132865652	NA,C	NA,T	NA,1	NA,-inf	NA,inf	NA,0.365435	0.000207372	0.000229567
3	chr5:132675034:C:T	132675034	NA,T	NA,C	NA,1	NA,-inf	NA,inf	NA,0.390645	0.000207228	0.00022986
3	chr5:132672324:C:T	132672324	NA,T	NA,C	NA,1	NA,-inf	NA,inf	NA,0.44281	0.000207163	0.00022999
3	chr5:132770303:C:G	132770303	NA,G	NA,C	NA,1	NA,-inf	NA,inf	NA,0.440171	0.000207068	0.000228633
3	chr5:132268863:G:A	132268863	NA,A	NA,G	NA,1	NA,-inf	NA,inf	NA,0.464429	0.000206649	0.000228173
3	chr5:132504243:C:T	132504243	NA,T	NA,C	NA,1	NA,-inf	NA,inf	NA,0.252945	0.000206591	0.000227967
3	chr5:132776348:G:A	132776348	NA,A	NA,G	NA,1	NA,-inf	NA,inf	NA,0.405126	0.000206583	0.000227847
3	chr5:132025658:G:A	132025658	NA,A	NA,G	NA,1	NA,-inf	NA,inf	NA,0.312843	0.000206457	0.000228009
3	chr5:132091821:G:A	132091821	NA,A	NA,G	NA,1	NA,inf	NA,inf	NA,0.349277	0.000206429	0.000229634
3	chr5:132904093:T:C	132904093	NA,C	NA,T	NA,1	NA,inf	NA,inf	NA,0.3522	0.000206057	0.000227443
3	chr5:132705744:C:T	132705744	NA,T	NA,C	NA,1	NA,inf	NA,inf	NA,0.361137	0.000205964	0.000229471
3	chr5:132406582:A:G	132406582	NA,G	NA,A	NA,1	NA,inf	NA,inf	NA,0.332771	0.000205707	0.000228634
3	chr5:132553186:T:A	132553186	NA,A	NA,T	NA,1	NA,inf	NA,inf	NA,0.421545	0.000205612	0.000228157
3	chr5:132778248:T:C	132778248	NA,C	NA,T	NA,1	NA,-inf	NA,inf	NA,0.401002	0.00020557	0.000226739
3	chr5:132746743:A:G	132746743	NA,G	NA,A	NA,1	NA,-inf	NA,inf	NA,0.468486	0.000205489	0.000227623
3	chr5:131811108:G:A	131811108	NA,A	NA,G	NA,1	NA,inf	NA,inf	NA,0.414501	0.000205457	0.000228044
3	chr5:132285754:G:A	132285754	NA,A	NA,G	NA,1	NA,-inf	NA,inf	NA,0.308464	0.000205334	0.00022578
3	chr5:131871508:A:G	131871508	NA,G	NA,A	NA,1	NA,inf	NA,inf	NA,0.414362	0.00020502	0.000227578
3	chr5:132873543:C:T	132873543	NA,T	NA,C	NA,1	NA,-inf	NA,inf	NA,0.357377	0.000205002	0.000226948
3	chr5:132160615:G:C	132160615	NA,C	NA,G	NA,1	NA,inf	NA,inf	NA,0.345151	0.000204843	0.000227943
3	chr5:131970670:A:C	131970670	NA,C	NA,A	NA,1	NA,inf	NA,inf	NA,0.357757	0.000204835	0.000226533
3	chr5:132786410:G:A	132786410	NA,A	NA,G	NA,1	NA,-inf	NA,inf	NA,0.429554	0.000204767	0.000226016
3	chr5:131984265:C:T	131984265	NA,T	NA,C	NA,1	NA,inf	NA,inf	NA,0.412491	0.000204625	0.000227139
3	chr5:132250070:G:T	132250070	NA,T	NA,G	NA,1	NA,-inf	NA,inf	NA,0.458548	0.000204523	0.000225852
3	chr5:132545030:G:A	132545030	NA,A	NA,G	NA,1	NA,-inf	NA,inf	NA,0.51074	0.000204487	0.000225833
3	chr5:132605967:C:T	132605967	NA,T	NA,C	NA,1	NA,-inf	NA,inf	NA,0.501361	0.000204458	0.000227976
3	chr5:131790066:C:T	131790066	NA,T	NA,C	NA,1	NA,inf	NA,inf	NA,0.412075	0.000204454	0.000226949
3	chr5:132508447:G:C	132508447	NA,C	NA,G	NA,1	NA,-inf	NA,inf	NA,0.245569	0.000204451	0.000225627
3	chr5:132094635:C:G	132094635	NA,G	NA,C	NA,1	NA,inf	NA,inf	NA,0.341457	0.000204414	0.000227379
3	chr5:131882536:T:G	131882536	NA,G	NA,T	NA,1	NA,inf	NA,inf	NA,0.35643	0.000204405	0.000226064
3	chr5:131733759:A:G	131733759	NA,G	NA,A	NA,1	NA,inf	NA,inf	NA,0.411452	0.0002043	0.000226778
3	chr5:131761157:A:G	131761157	NA,G	NA,A	NA,1	NA,inf	NA,inf	NA,0.411267	0.000204261	0.000226735
3	chr5:131892348:T:C	131892348	NA,C	NA,T	NA,1	NA,inf	NA,inf	NA,0.355769	0.000204235	0.000225876
3	chr5:131815195:C:T	131815195	NA,T	NA,C	NA,1	NA,inf	NA,inf	NA,0.410979	0.000204191	0.000226657
3	chr5:131746203:G:A	131746203	NA,A	NA,G	NA,1	NA,inf	NA,inf	NA,0.410979	0.000204191	0.000226657
3	chr5:131882569:C:T	131882569	NA,T	NA,C	NA,1	NA,inf	NA,inf	NA,0.355488	0.000204164	0.000225799
3	chr5:131909532:C:T	131909532	NA,T	NA,C	NA,1	NA,inf	NA,inf	NA,0.355488	0.000204164	0.000225799
3	chr5:131905502:C:T	131905502	NA,T	NA,C	NA,1	NA,inf	NA,inf	NA,0.355935	0.000204157	0.000225801
3	chr5:131804146:A:G	131804146	NA,G	NA,A	NA,1	NA,inf	NA,inf	NA,0.41066	0.000204116	0.000226573
3	chr5:132864565:T:C	132864565	NA,C	NA,T	NA,1	NA,-inf	NA,inf	NA,0.405022	0.000203985	0.000225713
3	chr5:131917287:C:T	131917287	NA,T	NA,C	NA,1	NA,inf	NA,inf	NA,0.354748	0.000203951	0.000225568
3	chr5:131878661:T:C	131878661	NA,C	NA,T	NA,1	NA,inf	NA,inf	NA,0.354543	0.000203917	0.000225526
3	chr5:131812292:A:G	131812292	NA,G	NA,A	NA,1	NA,inf	NA,inf	NA,0.40983	0.000203909	0.000226343
3	chr5:131941955:A:G	131941955	NA,G	NA,A	NA,1	NA,inf	NA,inf	NA,0.353996	0.000203785	0.000225381
3	chr5:131893160:T:C	131893160	NA,C	NA,T	NA,1	NA,inf	NA,inf	NA,0.35312	0.000203641	0.000225217
3	chr5:132151333:A:T	132151333	NA,T	NA,A	NA,1	NA,inf	NA,inf	NA,0.35148	0.000203546	0.000225958
3	chr5:131905167:G:A	131905167	NA,A	NA,G	NA,1	NA,inf	NA,inf	NA,0.353464	0.000203537	0.000225119
3	chr5:131868333:C:T	131868333	NA,T	NA,C	NA,1	NA,inf	NA,inf	NA,0.353457	0.000203534	0.000225115
3	chr5:131779213:T:C	131779213	NA,C	NA,T	NA,1	NA,inf	NA,inf	NA,0.408093	0.000203515	0.000225903
3	chr5:132112276:G:A	132112276	NA,A	NA,G	NA,1	NA,inf	NA,inf	NA,0.327709	0.000203482	0.000225879
3	chr5:132046334:G:A	132046334	NA,A	NA,G	NA,1	NA,inf	NA,inf	NA,0.325213	0.000203424	0.000225845
3	chr5:131861533:C:G	131861533	NA,G	NA,C	NA,1	NA,inf	NA,inf	NA,0.352753	0.000203354	0.000224917
3	chr5:132058762:C:A	132058762	A,NA	C,NA	1,NA	inf,NA	inf,NA	1.82657,NA	0.000203304	0.000251181
3	chr5:132289112:G:T	132289112	NA,T	NA,G	NA,1	NA,inf	NA,inf	NA,0.383958	0.000203256	0.000224839
3	chr5:132101378:C:G	132101378	NA,G	NA,C	NA,1	NA,-inf	NA,inf	NA,0.404834	0.00020322	0.00022478
3	chr5:132726718:T:C	132726718	NA,C	NA,T	NA,1	NA,inf	NA,inf	NA,0.346843	0.000203146	0.000224669
3	chr5:132150351:C:T	132150351	NA,T	NA,C	NA,1	NA,inf	NA,inf	NA,0.349796	0.000203126	0.00022549
3	chr5:132290334:G:A	132290334	NA,A	NA,G	NA,1	NA,-inf	NA,inf	NA,0.351663	0.000203116	0.000225134
3	chr5:132536518:G:A	132536518	NA,A	NA,G	NA,1	NA,inf	NA,inf	NA,0.454705	0.000203023	0.000225426
3	chr5:131909252:T:C	131909252	NA,C	NA,T	NA,1	NA,inf	NA,inf	NA,0.40592	0.000202986	0.000225315
3	chr5:132118573:T:C	132118573	NA,C	NA,T	NA,1	NA,inf	NA,inf	NA,0.348963	0.000202915	0.000225255
3	chr5:132013713:A:G	132013713	NA,G	NA,A	NA,1	NA,-inf	NA,inf	NA,0.368653	0.000202896	0.000224143
3	chr5:132409036:G:A	132409036	NA,A	NA,G	NA,1	NA,inf	NA,inf	NA,0.378865	0.000202805	0.000225755
3	chr5:131728289:T:C	131728289	NA,C	NA,T	NA,1	NA,inf	NA,inf	NA,0.404863	0.000202735	0.000225034
3	chr5:132673458:T:C	132673458	NA,C	NA,T	NA,1	NA,inf	NA,inf	NA,0.423374	0.000202722	0.000225063
3	chr5:131902120:C:T	131902120	NA,T	NA,C	NA,1	NA,inf	NA,inf	NA,0.404464	0.000202648	0.000224939
3	chr5:132738697:G:A	132738697	NA,A	NA,G	NA,1	NA,-inf	NA,inf	NA,0.456239	0.000202624	0.000224453
3	chr5:132954077:AAC:A	132954077	NA,A	NA,AAC	NA,1	NA,inf	NA,inf	NA,0.347613	0.000202521	0.000225272
3	chr5:131767238:C:T	131767238	NA,T	NA,C	NA,1	NA,inf	NA,inf	NA,0.40393	0.000202518	0.000224793
3	chr5:131875078:T:G	131875078	NA,G	NA,T	NA,1	NA,inf	NA,inf	NA,0.403663	0.000202457	0.000224725
3	chr5:132059889:C:T	132059889	NA,T	NA,C	NA,1	NA,-inf	NA,inf	NA,0.30299	0.000202446	0.000223941
3	chr5:131767121:T:C	131767121	NA,C	NA,T	NA,1	NA,inf	NA,inf	NA,0.403527	0.000202425	0.000224689
3	chr5:131767209:A:C	131767209	NA,C	NA,A	NA,1	NA,inf	NA,inf	NA,0.403557	0.000202424	0.000224689
3	chr5:132663000:C:T	132663000	NA,T	NA,C	NA,1	NA,-inf	NA,inf	NA,0.471017	0.000202406	0.000223429
3	chr5:132288420:T:A	132288420	NA,A	NA,T	NA,1	NA,inf	NA,inf	NA,0.414682	0.00020238	0.000225852
3	chr5:131810021:C:T	131810021	NA,T	NA,C	NA,1	NA,inf	NA,inf	NA,0.403163	0.000202342	0.000224598
3	chr5:132731114:T:C	132731114	NA,C	NA,T	NA,1	NA,inf	NA,inf	NA,0.341594	0.000202321	0.000223815
3	chr5:132655934:G:A	132655934	NA,A	NA,G	NA,1	NA,-inf	NA,inf	NA,0.339389	0.000202321	0.000222914
3	chr5:131904729:T:C	131904729	NA,C	NA,T	NA,1	NA,inf	NA,inf	NA,0.403064	0.000202317	0.000224569
3	chr5:131830497:G:A	131830497	NA,A	NA,G	NA,1	NA,inf	NA,inf	NA,0.403036	0.000202312	0.000224564
3	chr5:132747816:C:T	132747816	NA,T	NA,C	NA,1	NA,-inf	NA,inf	NA,0.360614	0.000202312	0.000224405
3	chr5:132431374:G:A	132431374	NA,A	NA,G	NA,1	NA,inf	NA,inf	NA,0.316918	0.00020229	0.000224355
3	chr5:131733500:C:T	131733500	NA,T	NA,C	NA,1	NA,inf	NA,inf	NA,0.402921	0.000202283	0.000224532
3	chr5:131955521:A:C	131955521	NA,C	NA,A	NA,1	NA,inf	NA,inf	NA,0.402733	0.00020224	0.000224484
3	chr5:131856369:TC:T	131856369	NA,T	NA,TC	NA,1	NA,inf	NA,inf	NA,0.402642	0.000202217	0.000224458
3	chr5:132913076:G:A	132913076	NA,A	NA,G	NA,1	NA,-inf	NA,inf	NA,0.345358	0.000202199	0.000223854
3	chr5:132960348:T:G	132960348	NA,G	NA,T	NA,1	NA,-inf	NA,inf	NA,0.345287	0.000202181	0.000223834
3	chr5:131907002:C:T	131907002	NA,T	NA,C	NA,1	NA,inf	NA,inf	NA,0.402428	0.00020217	0.000224406
3	chr5:131916607:A:G	131916607	NA,G	NA,A	NA,1	NA,inf	NA,inf	NA,0.402258	0.000202126	0.000224357
3	chr5:132076270:G:A	132076270	NA,A	NA,G	NA,1	NA,inf	NA,inf	NA,0.265095	0.000202062	0.000221994
3	chr5:131801108:A:T	131801108	NA,T	NA,A	NA,1	NA,inf	NA,inf	NA,0.401944	0.000202053	0.000224276
3	chr5:131981029:G:A	131981029	A,A	G,G	1,1	-inf,-inf	inf,inf	0.136207,1.45217	0.000201881	0.000224815
3	chr5:131848051:C:A	131848051	NA,A	NA,C	NA,1	NA,inf	NA,inf	NA,0.401186	0.000201879	0.000224082
3	chr5:132618656:G:A	132618656	NA,A	NA,G	NA,1	NA,inf	NA,inf	NA,0.401509	0.000201813	0.000220755
3	chr5:132378414:C:T	132378414	NA,T	NA,C	NA,1	NA,-inf	NA,inf	NA,0.38877	0.000201556	0.000222006
3	chr5:132578055:C:T	132578055	NA,T	NA,C	NA,1	NA,inf	NA,inf	NA,0.368304	0.000201538	0.000224012
3	chr5:132534936:T:A	132534936	NA,A	NA,T	NA,1	NA,-inf	NA,inf	NA,0.303381	0.000201424	0.000223122
3	chr5:131927973:G:A	131927973	NA,A	NA,G	NA,1	NA,-inf	NA,inf	NA,0.329453	0.000201273	0.000222434
3	chr5:131975150:G:C	131975150	NA,C	NA,G	NA,1	NA,inf	NA,inf	NA,0.350475	0.000201241	0.000222624
3	chr5:132159594:T:C	132159594	NA,C	NA,T	NA,1	NA,-inf	NA,inf	NA,0.344667	0.000201146	0.000222401
3	chr5:131981277:C:T	131981277	NA,T	NA,C	NA,1	NA,inf	NA,inf	NA,0.344084	0.000201084	0.000223492
3	chr5:131839062:CATT:C	131839062	NA,C	NA,CATT	NA,1	NA,inf	NA,inf	NA,0.397448	0.00020098	0.000223087
3	chr5:132680862:C:A	132680862	NA,A	NA,C	NA,1	NA,-inf	NA,inf	NA,0.357763	0.00020089	0.000222475
3	chr5:132686029:T:C	132686029	NA,C	NA,T	NA,1	NA,inf	NA,inf	NA,0.415614	0.0002008	0.000222951
3	chr5:132227504:A:ACAGC	132227504	NA,ACAGC	NA,A	NA,1	NA,-inf	NA,inf	NA,0.433936	0.000200784	0.000222031
3	chr5:131903224:A:G	131903224	NA,G	NA,A	NA,1	NA,inf	NA,inf	NA,0.341959	0.000200735	0.00022202
3	chr5:131733102:G:A	131733102	NA,A	NA,G	NA,1	NA,inf	NA,inf	NA,0.341744	0.000200683	0.000221975
3	chr5:132357622:C:T	132357622	NA,T	NA,C	NA,1	NA,-inf	NA,inf	NA,0.261222	0.00020065	0.000221252
3	chr5:132062464:G:C	132062464	NA,C	NA,G	NA,1	NA,-inf	NA,inf	NA,0.309569	0.000200444	0.000221537
3	chr5:132812605:A:T	132812605	NA,T	NA,A	NA,1	NA,-inf	NA,inf	NA,0.33848	0.000200165	0.000221588
3	chr5:132250540:C:CA	132250540	NA,CA	NA,C	NA,1	NA,-inf	NA,inf	NA,0.440064	0.000200145	0.000220999
3	chr5:131851489:T:C	131851489	NA,C	NA,T	NA,1	NA,inf	NA,inf	NA,0.39355	0.000200125	0.000222129
3	chr5:131821133:C:T	131821133	NA,T	NA,C	NA,1	NA,inf	NA,inf	NA,0.339016	0.000200023	0.000221248
3	chr5:131939394:T:G	131939394	NA,G	NA,T	NA,1	NA,inf	NA,inf	NA,0.354679	0.00020001	0.00022243
3	chr5:132766111:C:T	132766111	NA,T	NA,C	NA,1	NA,-inf	NA,inf	NA,0.327316	0.000199968	0.000221085
3	chr5:131738483:T:C	131738483	NA,C	NA,T	NA,1	NA,inf	NA,inf	NA,0.338789	0.000199966	0.000221185
3	chr5:132454828:C:T	132454828	T,NA	C,NA	1,NA	inf,NA	inf,NA	0.266807,NA	0.000199962	0.000242807
3	chr5:131734337:CTGA:C	131734337	NA,C	NA,CTGA	NA,1	NA,inf	NA,inf	NA,0.338719	0.000199947	0.000221164
3	chr5:131866255:T:C	131866255	NA,C	NA,T	NA,1	NA,inf	NA,inf	NA,0.338546	0.000199908	0.000221121
3	chr5:132764780:T:C	132764780	NA,C	NA,T	NA,1	NA,-inf	NA,inf	NA,0.37799	0.000199883	0.000220538
3	chr5:131734409:TC:T	131734409	NA,T	NA,TC	NA,1	NA,inf	NA,inf	NA,0.338439	0.00019988	0.00022109
3	chr5:131874128:A:G	131874128	NA,G	NA,A	NA,1	NA,inf	NA,inf	NA,0.338439	0.00019988	0.00022109
3	chr5:131761088:C:G	131761088	NA,G	NA,C	NA,1	NA,inf	NA,inf	NA,0.338439	0.00019988	0.00022109
3	chr5:131798435:A:C	131798435	NA,C	NA,A	NA,1	NA,inf	NA,inf	NA,0.33838	0.000199863	0.000221071
3	chr5:131751341:C:T	131751341	NA,T	NA,C	NA,1	NA,inf	NA,inf	NA,0.338353	0.000199858	0.000221066
3	chr5:131743046:G:A	131743046	NA,A	NA,G	NA,1	NA,inf	NA,inf	NA,0.392427	0.000199834	0.000221808
3	chr5:131865375:A:G	131865375	NA,G	NA,A	NA,1	NA,inf	NA,inf	NA,0.391875	0.000199764	0.000221728
3	chr5:131888910:G:T	131888910	NA,T	NA,G	NA,1	NA,inf	NA,inf	NA,0.33794	0.000199759	0.000220957
3	chr5:131818637:GAAT:G	131818637	NA,G	NA,GAAT	NA,1	NA,inf	NA,inf	NA,0.337546	0.000199663	0.000220851
3	chr5:131828815:A:G	131828815	NA,G	NA,A	NA,1	NA,inf	NA,inf	NA,0.337482	0.000199647	0.000220834
3	chr5:132776741:A:G	132776741	NA,G	NA,A	NA,1	NA,-inf	NA,inf	NA,0.375736	0.00019949	0.000220096
3	chr5:132055071:G:A	132055071	NA,A	NA,G	NA,1	NA,-inf	NA,inf	NA,0.366971	0.000199477	0.000220895
3	chr5:132761733:T:A	132761733	NA,A	NA,T	NA,1	NA,-inf	NA,inf	NA,0.399115	0.000199393	0.000220246
3	chr5:132303957:T:C	132303957	NA,C	NA,T	NA,1	NA,inf	NA,inf	NA,0.363756	0.000199252	0.000220394
3	chr5:132683899:C:T	132683899	NA,T	NA,C	NA,1	NA,inf	NA,inf	NA,0.408437	0.000199158	0.000221124
3	chr5:132831406:C:T	132831406	NA,T	NA,C	NA,1	NA,-inf	NA,inf	NA,0.351112	0.000198996	0.000219616
3	chr5:131968784:C:T	131968784	NA,T	NA,C	NA,1	NA,inf	NA,inf	NA,0.388793	0.000198938	0.00022081
3	chr5:132181443:G:A	132181443	NA,A	NA,G	NA,1	NA,inf	NA,inf	NA,0.322082	0.000198925	0.000221317
3	chr5:132109126:A:G	132109126	NA,G	NA,A	NA,1	NA,inf	NA,inf	NA,0.372431	0.000198834	0.000220938
3	chr5:132110279:C:G	132110279	NA,G	NA,C	NA,1	NA,inf	NA,inf	NA,0.371981	0.000198731	0.000220824
3	chr5:132110201:TA:T	132110201	NA,T	NA,TA	NA,1	NA,inf	NA,inf	NA,0.37177	0.000198719	0.000220811
3	chr5:132282537:C:T	132282537	NA,T	NA,C	NA,1	NA,inf	NA,inf	NA,0.428154	0.000198715	0.000220865
3	chr5:132072175:C:T	132072175	NA,T	NA,C	NA,1	NA,-inf	NA,inf	NA,0.318739	0.000198671	0.000219706
3	chr5:132105739:G:A	132105739	NA,A	NA,G	NA,1	NA,inf	NA,inf	NA,0.371682	0.000198664	0.000220749
3	chr5:132166770:C:T	132166770	NA,T	NA,C	NA,1	NA,inf	NA,inf	NA,0.371069	0.00019852	0.000220588
3	chr5:132760779:C:T	132760779	NA,T	NA,C	NA,1	NA,-inf	NA,inf	NA,0.431845	0.000198506	0.00021989
3	chr5:132421360:A:G	132421360	NA,G	NA,A	NA,1	NA,inf	NA,inf	NA,0.364133	0.000198407	0.000220399
3	chr5:131875288:C:T	131875288	NA,T	NA,C	NA,1	NA,inf	NA,inf	NA,0.332206	0.000198377	0.000219435
3	chr5:132406924:G:T	132406924	NA,T	NA,G	NA,1	NA,-inf	NA,inf	NA,0.377045	0.000198367	0.000218569
3	chr5:132731036:G:A	132731036	NA,A	NA,G	NA,1	NA,-inf	NA,inf	NA,0.308381	0.000198307	0.000219231
3	chr5:132732804:G:A	132732804	NA,A	NA,G	NA,1	NA,inf	NA,inf	NA,0.32496	0.000198292	0.000219375
3	chr5:132054091:C:T	132054091	NA,T	NA,C	NA,1	NA,inf	NA,inf	NA,0.332133	0.000198226	0.000220093
3	chr5:131919417:A:G	131919417	NA,G	NA,A	NA,1	NA,inf	NA,inf	NA,0.3847	0.000198151	0.00021992
3	chr5:132450863:C:G	132450863	NA,G	NA,C	NA,1	NA,inf	NA,inf	NA,0.412514	0.000198103	0.000220449
3	chr5:131857626:C:T	131857626	NA,T	NA,C	NA,1	NA,inf	NA,inf	NA,0.33032	0.000197847	0.000218854
3	chr5:132778362:AC:A	132778362	NA,A	NA,AC	NA,1	NA,-inf	NA,inf	NA,0.369376	0.000197806	0.000218262
3	chr5:132078350:A:G	132078350	NA,G	NA,A	NA,1	NA,-inf	NA,inf	NA,0.263238	0.000197759	0.000219378
3	chr5:132133964:A:C	132133964	NA,C	NA,A	NA,1	NA,inf	NA,inf	NA,0.316978	0.000197723	0.00021997
3	chr5:132036975:C:T	132036975	NA,T	NA,C	NA,1	NA,-inf	NA,inf	NA,0.285613	0.000197708	0.000218687
3	chr5:132802167:T:C	132802167	C,NA	T,NA	1,NA	inf,NA	inf,NA	0.671189,NA	0.000197689	0.000222173
3	chr5:132039782:G:A	132039782	NA,A	NA,G	NA,1	NA,-inf	NA,inf	NA,0.285207	0.000197606	0.000218576
3	chr5:131975560:A:G	131975560	NA,G	NA,A	NA,1	NA,inf	NA,inf	NA,0.382424	0.000197591	0.000219309
3	chr5:131975460:G:A	131975460	NA,A	NA,G	NA,1	NA,inf	NA,inf	NA,0.382006	0.000197496	0.000219203
3	chr5:132731740:T:C	132731740	NA,C	NA,T	NA,1	NA,inf	NA,inf	NA,0.321676	0.000197465	0.000218464
3	chr5:132425213:G:C	132425213	NA,C	NA,G	NA,1	NA,-inf	NA,inf	NA,0.219473	0.00019728	0.000218086
3	chr5:131743614:C:T	131743614	NA,T	NA,C	NA,1	NA,inf	NA,inf	NA,0.327415	0.000197259	0.000218202
3	chr5:132542435:C:T	132542435	NA,T	NA,C	NA,1	NA,inf	NA,inf	NA,0.239904	0.000197064	0.00021887
3	chr5:131879735:T:C	131879735	NA,C	NA,T	NA,1	NA,inf	NA,inf	NA,0.32631	0.000197019	0.000217937
3	chr5:131924088:C:G	131924088	NA,G	NA,C	NA,1	NA,inf	NA,inf	NA,0.37846	0.00019667	0.000218286
3	chr5:131766291:C:T	131766291	NA,T	NA,C	NA,1	NA,-inf	NA,inf	NA,0.32371	0.00019661	0.000217464
3	chr5:132289241:C:T	132289241	NA,T	NA,C	NA,1	NA,inf	NA,inf	NA,0.38854	0.000196602	0.000219328
3	chr5:132731200:C:T	132731200	NA,T	NA,C	NA,1	NA,inf	NA,inf	NA,0.316947	0.000196365	0.000217249
3	chr5:132019958:G:GC	132019958	NA,GC	NA,G	NA,1	NA,inf	NA,inf	NA,0.31533	0.000196305	0.00021804
3	chr5:132785873:T:C	132785873	NA,C	NA,T	NA,1	NA,-inf	NA,inf	NA,0.30575	0.000196163	0.000216905
3	chr5:131952658:T:C	131952658	NA,C	NA,T	NA,1	NA,inf	NA,inf	NA,0.332628	0.000195841	0.000217737
3	chr5:131983758:C:T	131983758	NA,T	NA,C	NA,1	NA,inf	NA,inf	NA,0.261428	0.000195774	0.000216778
3	chr5:132830229:C:T	132830229	NA,T	NA,C	NA,1	NA,-inf	NA,inf	NA,0.357273	0.000195767	0.000217412
3	chr5:131875052:A:C	131875052	NA,C	NA,A	NA,1	NA,inf	NA,inf	NA,0.330899	0.000195695	0.000217457
3	chr5:131768033:G:A	131768033	NA,A	NA,G	NA,1	NA,inf	NA,inf	NA,0.320565	0.000195658	0.000216438
3	chr5:132387498:T:C	132387498	NA,C	NA,T	NA,1	NA,inf	NA,inf	NA,0.352044	0.000195592	0.000216221
3	chr5:131861107:T:G	131861107	NA,G	NA,T	NA,1	NA,inf	NA,inf	NA,0.373962	0.00019543	0.000216909
3	chr5:132501325:C:A	132501325	NA,A	NA,C	NA,1	NA,-inf	NA,inf	NA,0.524375	0.000195375	0.000216313
3	chr5:132981008:G:A	132981008	NA,A	NA,G	NA,1	NA,inf	NA,inf	NA,0.319313	0.000195182	0.000215719
3	chr5:132799308:G:A	132799308	NA,A	NA,G	NA,1	NA,-inf	NA,inf	NA,0.35049	0.000195165	0.000216041
3	chr5:132395451:G:T	132395451	NA,T	NA,G	NA,1	NA,inf	NA,inf	NA,0.297176	0.000195157	0.000217361
3	chr5:132147357:G:A	132147357	NA,A	NA,G	NA,1	NA,-inf	NA,inf	NA,0.384376	0.000195148	0.000215908
3	chr5:132543724:C:T	132543724	NA,T	NA,C	NA,1	NA,inf	NA,inf	NA,0.425963	0.000195119	0.000216839
3	chr5:132694722:T:A	132694722	NA,A	NA,T	NA,1	NA,-inf	NA,inf	NA,0.369711	0.000195046	0.000215774
3	chr5:132651896:A:G	132651896	NA,G	NA,A	NA,1	NA,-inf	NA,inf	NA,0.376114	0.000195046	0.000215753
3	chr5:131787899:T:C	131787899	NA,C	NA,T	NA,1	NA,-inf	NA,inf	NA,0.393057	0.000194941	0.000216137
3	chr5:132298925:C:A	132298925	NA,A	NA,C	NA,1	NA,inf	NA,inf	NA,0.338872	0.000194912	0.000215454
3	chr5:132052729:G:A	132052729	NA,A	NA,G	NA,1	NA,-inf	NA,inf	NA,0.275044	0.000194816	0.000215484
3	chr5:132954842:C:T	132954842	NA,T	NA,C	NA,1	NA,inf	NA,inf	NA,0.306821	0.000194814	0.000215119
3	chr5:132179971:C:A	132179971	NA,A	NA,C	NA,1	NA,inf	NA,inf	NA,0.304699	0.000194795	0.000216688
3	chr5:132575175:T:C	132575175	NA,C	NA,T	NA,1	NA,inf	NA,inf	NA,0.44398	0.00019473	0.000216846
3	chr5:132501840:A:C	132501840	NA,C	NA,A	NA,1	NA,inf	NA,inf	NA,0.242678	0.000194719	0.000216765
3	chr5:132607722:G:A	132607722	NA,A	NA,G	NA,1	NA,inf	NA,inf	NA,0.443958	0.000194696	0.000216815
3	chr5:131750638:A:T	131750638	NA,T	NA,A	NA,1	NA,inf	NA,inf	NA,0.371444	0.000194628	0.000216024
3	chr5:132337716:C:T	132337716	NA,T	NA,C	NA,1	NA,inf	NA,inf	NA,0.34829	0.000194595	0.000215112
3	chr5:132042953:A:C	132042953	NA,C	NA,A	NA,1	NA,-inf	NA,inf	NA,0.273362	0.000194572	0.00021523
3	chr5:132063511:C:T	132063511	NA,T	NA,C	NA,1	NA,inf	NA,inf	NA,0.359426	0.000194483	0.000215917
3	chr5:132184523:G:A	132184523	NA,A	NA,G	NA,1	NA,inf	NA,inf	NA,0.303075	0.000194435	0.000216286
3	chr5:132646809:T:C	132646809	NA,C	NA,T	NA,1	NA,-inf	NA,inf	NA,0.471175	0.000194434	0.000214688
3	chr5:132767664:C:T	132767664	NA,T	NA,C	NA,1	NA,-inf	NA,inf	NA,0.309707	0.000194361	0.000215504
3	chr5:132647116:T:C	132647116	NA,C	NA,T	NA,1	NA,-inf	NA,inf	NA,0.470461	0.000194253	0.00021449
3	chr5:132844361:G:A	132844361	A,A	G,G	1,1	inf,-inf	inf,inf	1.1611,0.464793	0.000194223	0.000219351
3	chr5:131873681:A:C	131873681	NA,C	NA,A	NA,1	NA,inf	NA,inf	NA,0.374313	0.000194176	0.000215463
3	chr5:132018325:G:T	132018325	NA,T	NA,G	NA,1	NA,-inf	NA,inf	NA,0.308033	0.000194036	0.000215
3	chr5:132691989:A:T	132691989	NA,T	NA,A	NA,1	NA,inf	NA,inf	NA,0.371797	0.000193994	0.000214689
3	chr5:132394543:T:G	132394543	NA,G	NA,T	NA,1	NA,inf	NA,inf	NA,0.284491	0.000193801	0.00021533
3	chr5:132385125:G:A	132385125	NA,A	NA,G	NA,1	NA,inf	NA,inf	NA,0.34398	0.000193793	0.000214224
3	chr5:131872761:A:G	131872761	NA,G	NA,A	NA,1	NA,inf	NA,inf	NA,0.330578	0.000193676	0.000215352
3	chr5:132880542:G:A	132880542	NA,A	NA,G	NA,1	NA,-inf	NA,inf	NA,0.338363	0.000193561	0.000214389
3	chr5:132229617:CA:C	132229617	NA,C	NA,CA	NA,1	NA,inf	NA,inf	NA,0.302928	0.000193396	0.0002153
3	chr5:132551850:G:C	132551850	NA,C	NA,G	NA,1	NA,-inf	NA,inf	NA,0.344186	0.000193338	0.000212705
3	chr5:132468408:A:AG	132468408	NA,AG	NA,A	NA,1	NA,-inf	NA,inf	NA,0.403195	0.000193336	0.000213227
3	chr5:132127782:G:C	132127782	NA,C	NA,G	NA,1	NA,inf	NA,inf	NA,0.297427	0.000193132	0.000214826
3	chr5:132757345:G:A	132757345	NA,A	NA,G	NA,1	NA,-inf	NA,inf	NA,0.330168	0.000193122	0.000213476
3	chr5:132494408:G:A	132494408	NA,A	NA,G	NA,1	NA,inf	NA,inf	NA,0.211621	0.000192991	0.000214761
3	chr5:131996813:A:T	131996813	NA,T	NA,A	NA,1	NA,-inf	NA,inf	NA,0.337717	0.000192975	0.000213626
3	chr5:132116853:G:C	132116853	NA,C	NA,G	NA,1	NA,-inf	NA,inf	NA,0.2796	0.000192894	0.000213369
3	chr5:132639837:T:C	132639837	NA,C	NA,T	NA,1	NA,-inf	NA,inf	NA,0.439953	0.000192892	0.000212866
3	chr5:132116854:C:G	132116854	NA,G	NA,C	NA,1	NA,-inf	NA,inf	NA,0.27958	0.000192888	0.000213362
3	chr5:132697920:C:T	132697920	NA,T	NA,C	NA,1	NA,inf	NA,inf	NA,0.304199	0.000192747	0.000214596
3	chr5:131748173:T:C	131748173	C,NA	T,NA	1,NA	inf,NA	inf,NA	0.551535,NA	0.000192701	0.00021458
3	chr5:131919010:C:A	131919010	NA,A	NA,C	NA,1	NA,inf	NA,inf	NA,0.307182	0.000192564	0.000213029
3	chr5:132597745:T:C	132597745	NA,C	NA,T	NA,1	NA,-inf	NA,inf	NA,0.334474	0.000192519	0.000212758
3	chr5:132599693:G:A	132599693	NA,A	NA,G	NA,1	NA,-inf	NA,inf	NA,0.334301	0.000192481	0.000212716
3	chr5:132572746:A:G	132572746	NA,G	NA,A	NA,1	NA,-inf	NA,inf	NA,0.333933	0.000192446	0.000212664
3	chr5:132053781:T:C	132053781	NA,C	NA,T	NA,1	NA,inf	NA,inf	NA,0.306339	0.000192381	0.000213583
3	chr5:132675473:GC:G	132675473	NA,G	NA,GC	NA,1	NA,-inf	NA,inf	NA,0.327551	0.000192349	0.000213298
3	chr5:131753848:T:C	131753848	NA,C	NA,T	NA,1	NA,inf	NA,inf	NA,0.360586	0.000192331	0.000213465
3	chr5:131922224:T:C	131922224	NA,C	NA,T	NA,1	NA,inf	NA,inf	NA,0.359168	0.000192302	0.000213435
3	chr5:132530535:C:T	132530535	NA,T	NA,C	NA,1	NA,inf	NA,inf	NA,0.421626	0.000192264	0.000213259
3	chr5:132649558:T:C	132649558	NA,C	NA,T	NA,1	NA,-inf	NA,inf	NA,0.460099	0.000192213	0.000212259
3	chr5:132391833:A:G	132391833	NA,G	NA,A	NA,1	NA,inf	NA,inf	NA,0.277534	0.00019219	0.000213532
3	chr5:131753971:G:A	131753971	NA,A	NA,G	NA,1	NA,inf	NA,inf	NA,0.359597	0.000192131	0.000213243
3	chr5:132635121:A:G	132635121	NA,G	NA,A	NA,1	NA,-inf	NA,inf	NA,0.334851	0.000192098	0.00021224
3	chr5:132481702:A:G	132481702	NA,G	NA,A	NA,1	NA,inf	NA,inf	NA,0.442746	0.000191913	0.000213052
3	chr5:132865179:C:T	132865179	NA,T	NA,C	NA,1	NA,-inf	NA,inf	NA,0.267815	0.000191881	0.0002118
3	chr5:132219504:A:C	132219504	NA,C	NA,A	NA,1	NA,inf	NA,inf	NA,0.310694	0.000191859	0.000212982
3	chr5:132742786:A:G	132742786	NA,G	NA,A	NA,1	NA,-inf	NA,inf	NA,0.315443	0.000191776	0.00021271
3	chr5:132674018:C:T	132674018	NA,T	NA,C	NA,1	NA,-inf	NA,inf	NA,0.325001	0.000191655	0.000212591
3	chr5:132493282:C:T	132493282	T,NA	C,NA	1,NA	-inf,NA	inf,NA	0.765715,NA	0.000191514	0.000270507
3	chr5:132429514:T:C	132429514	C,C	T,T	1,1	inf,inf	inf,inf	1.2191,1.41896	0.00019141	0.000219786
3	chr5:132743702:C:T	132743702	NA,T	NA,C	NA,1	NA,-inf	NA,inf	NA,0.313536	0.000191321	0.000212204
3	chr5:131936809:A:C	131936809	NA,C	NA,A	NA,1	NA,-inf	NA,inf	NA,0.277145	0.00019129	0.000211433
3	chr5:131868229:A:G	131868229	NA,G	NA,A	NA,1	NA,inf	NA,inf	NA,0.311223	0.000191284	0.000212531
3	chr5:131997067:C:G	131997067	NA,G	NA,C	NA,1	NA,inf	NA,inf	NA,0.350328	0.000191238	0.000211617
3	chr5:132696280:T:C	132696280	NA,C	NA,T	NA,1	NA,-inf	NA,inf	NA,0.351782	0.000191208	0.000211547
3	chr5:131901171:A:G	131901171	NA,G	NA,A	NA,1	NA,inf	NA,inf	NA,0.300752	0.000191205	0.000211531
3	chr5:132693674:C:T	132693674	NA,T	NA,C	NA,1	NA,-inf	NA,inf	NA,0.375658	0.000191203	0.000211179
3	chr5:132439939:T:G	132439939	NA,G	NA,T	NA,1	NA,-inf	NA,inf	NA,0.367284	0.00019118	0.00021115
3	chr5:132395781:A:G	132395781	NA,G	NA,A	NA,1	NA,inf	NA,inf	NA,0.279363	0.000191043	0.000212731
3	chr5:131773274:G:A	131773274	NA,A	NA,G	NA,1	NA,-inf	NA,inf	NA,0.286343	0.000190993	0.000211136
3	chr5:131758709:A:G	131758709	NA,G	NA,A	NA,1	NA,-inf	NA,inf	NA,0.286285	0.000190982	0.000211124
3	chr5:131907488:T:G	131907488	NA,G	NA,T	NA,1	NA,inf	NA,inf	NA,0.299952	0.000190975	0.000211283
3	chr5:131936282:T:C	131936282	NA,C	NA,T	NA,1	NA,inf	NA,inf	NA,0.299703	0.000190922	0.000211219
3	chr5:131775165:A:G	131775165	NA,G	NA,A	NA,1	NA,-inf	NA,inf	NA,0.285795	0.000190871	0.000211001
3	chr5:132808884:T:C	132808884	C,C	T,T	1,1	inf,-inf	inf,inf	0.114092,1.3189	0.000190792	0.000208568
3	chr5:131840268:C:T	131840268	NA,T	NA,C	NA,1	NA,inf	NA,inf	NA,0.299092	0.000190745	0.000211036
3	chr5:131971305:G:A	131971305	NA,A	NA,G	NA,1	NA,-inf	NA,inf	NA,0.287399	0.000190737	0.000211141
3	chr5:132730188:T:C	132730188	NA,C	NA,T	NA,1	NA,inf	NA,inf	NA,0.297578	0.0001907	0.000212322
3	chr5:132645925:A:C	132645925	NA,C	NA,A	NA,1	NA,-inf	NA,inf	NA,0.452163	0.000190695	0.000210599
3	chr5:132178914:C:T	132178914	NA,T	NA,C	NA,1	NA,inf	NA,inf	NA,0.335607	0.000190676	0.000211835
3	chr5:132315500:G:A	132315500	NA,A	NA,G	NA,1	NA,inf	NA,inf	NA,0.449704	0.000190641	0.000212648
3	chr5:132010237:T:C	132010237	NA,C	NA,T	NA,1	NA,-inf	NA,inf	NA,0.315803	0.000190558	0.000210633
3	chr5:132512081:T:C	132512081	NA,C	NA,T	NA,1	NA,-inf	NA,inf	NA,0.430928	0.000190523	0.000209923
3	chr5:131824307:G:A	131824307	NA,A	NA,G	NA,1	NA,inf	NA,inf	NA,0.307688	0.000190516	0.000211673
3	chr5:132784072:G:A	132784072	NA,A	NA,G	NA,1	NA,-inf	NA,inf	NA,0.319488	0.000190428	0.000210719
3	chr5:132477513:G:A	132477513	NA,A	NA,G	NA,1	NA,inf	NA,inf	NA,0.250284	0.000190357	0.000211338
3	chr5:132652572:G:A	132652572	NA,A	NA,G	NA,1	NA,-inf	NA,inf	NA,0.442102	0.000190213	0.00021019
3	chr5:132203945:C:T	132203945	NA,T	NA,C	NA,1	NA,inf	NA,inf	NA,0.331303	0.000189945	0.000211012
3	chr5:132625212:A:G	132625212	NA,G	NA,A	NA,1	NA,-inf	NA,inf	NA,0.324708	0.000189862	0.000209807
3	chr5:132176476:C:T	132176476	NA,T	NA,C	NA,1	NA,inf	NA,inf	NA,0.33842	0.00018969	0.000210336
3	chr5:132966010:T:C	132966010	NA,C	NA,T	NA,1	NA,inf	NA,inf	NA,0.292088	0.000189647	0.000210861
3	chr5:132197628:AAAAG:A	132197628	NA,A	NA,AAAAG	NA,1	NA,-inf	NA,inf	NA,0.327584	0.000189468	0.000210589
3	chr5:132094644:G:A	132094644	NA,A	NA,G	NA,1	NA,inf	NA,inf	NA,0.31219	0.000189455	0.000210808
3	chr5:132650332:A:G	132650332	NA,G	NA,A	NA,1	NA,-inf	NA,inf	NA,0.444983	0.000189363	0.000209139
3	chr5:131927467:T:C	131927467	NA,C	NA,T	NA,1	NA,inf	NA,inf	NA,0.306842	0.000189363	0.000210497
3	chr5:132729784:T:A	132729784	NA,A	NA,T	NA,1	NA,inf	NA,inf	NA,0.306604	0.000189358	0.000209294
3	chr5:132202064:A:C	132202064	NA,C	NA,A	NA,1	NA,inf	NA,inf	NA,0.328226	0.000189289	0.000210282
3	chr5:132787131:A:C	132787131	NA,C	NA,A	NA,1	NA,-inf	NA,inf	NA,0.33651	0.000189255	0.000209574
3	chr5:132561744:G:A	132561744	NA,A	NA,G	NA,1	NA,inf	NA,inf	NA,0.298343	0.000189244	0.000210758
3	chr5:132463739:G:GT	132463739	GT,NA	G,NA	1,NA	inf,NA	inf,NA	0.243469,NA	0.000189075	0.000228832
3	chr5:132978624:G:A	132978624	NA,A	NA,G	NA,1	NA,inf	NA,inf	NA,0.27334	0.000189044	0.000209752
3	chr5:132623494:A:G	132623494	NA,G	NA,A	NA,1	NA,-inf	NA,inf	NA,0.274873	0.000189	0.00021111
3	chr5:132296854:G:A	132296854	NA,A	NA,G	NA,1	NA,-inf	NA,inf	NA,0.328126	0.000188907	0.000208323
3	chr5:131899878:G:T	131899878	NA,T	NA,G	NA,1	NA,inf	NA,inf	NA,0.29011	0.000188872	0.000208964
3	chr5:131856158:C:G	131856158	NA,G	NA,C	NA,1	NA,inf	NA,inf	NA,0.28859	0.000188776	0.000208848
3	chr5:132018542:A:G	132018542	NA,G	NA,A	NA,1	NA,inf	NA,inf	NA,0.28867	0.000188767	0.000209521
3	chr5:132481417:C:T	132481417	NA,T	NA,C	NA,1	NA,inf	NA,inf	NA,0.425802	0.00018868	0.000209451
3	chr5:131981632:A:T	131981632	T,NA	A,NA	1,NA	-inf,NA	inf,NA	1.5372,NA	0.000188653	0.000231226
3	chr5:132142044:C:T	132142044	NA,T	NA,C	NA,1	NA,inf	NA,inf	NA,0.286495	0.000188633	0.000209362
3	chr5:131945986:A:G	131945986	NA,G	NA,A	NA,1	NA,inf	NA,inf	NA,0.288637	0.000188554	0.000208614
3	chr5:132198937:G:A	132198937	NA,A	NA,G	NA,1	NA,inf	NA,inf	NA,0.324412	0.000188534	0.000209435
3	chr5:132929526:T:C	132929526	NA,C	NA,T	NA,1	NA,inf	NA,inf	NA,0.278923	0.000188526	0.000208238
3	chr5:131755452:A:G	131755452	NA,G	NA,A	NA,1	NA,-inf	NA,inf	NA,0.276288	0.000188507	0.000208413
3	chr5:131948171:G:A	131948171	NA,A	NA,G	NA,1	NA,-inf	NA,inf	NA,0.275191	0.000188495	0.000208395
3	chr5:131984685:G:T	131984685	NA,T	NA,G	NA,1	NA,-inf	NA,inf	NA,0.277375	0.000188467	0.000208372
3	chr5:131962527:G:A	131962527	NA,A	NA,G	NA,1	NA,-inf	NA,inf	NA,0.275042	0.000188462	0.00020836
3	chr5:132170713:G:A	132170713	NA,A	NA,G	NA,1	NA,inf	NA,inf	NA,0.262385	0.000188461	0.000209275
3	chr5:131755396:A:G	131755396	G,G	A,A	1,1	inf,-inf	inf,inf	1.25809,1.20144	0.000188461	0.000215049
3	chr5:132121280:C:T	132121280	NA,T	NA,C	NA,1	NA,inf	NA,inf	NA,0.209416	0.000188422	0.000207267
3	chr5:132154874:C:T	132154874	NA,T	NA,C	NA,1	NA,inf	NA,inf	NA,0.276122	0.000188394	0.000209516
3	chr5:131951801:A:G	131951801	NA,G	NA,A	NA,1	NA,-inf	NA,inf	NA,0.274471	0.000188339	0.000208224
3	chr5:132605591:C:T	132605591	NA,T	NA,C	NA,1	NA,-inf	NA,inf	NA,0.232161	0.000188254	0.000208352
3	chr5:131874531:A:T	131874531	NA,T	NA,A	NA,1	NA,-inf	NA,inf	NA,0.273975	0.000188231	0.000208105
3	chr5:132736494:C:T	132736494	NA,T	NA,C	NA,1	NA,-inf	NA,inf	NA,0.327683	0.000188212	0.000208357
3	chr5:132211137:T:G	132211137	NA,G	NA,T	NA,1	NA,-inf	NA,inf	NA,0.306407	0.000188207	0.000208536
3	chr5:131929563:C:G	131929563	NA,G	NA,C	NA,1	NA,-inf	NA,inf	NA,0.24639	0.0001882	0.000208254
3	chr5:132197169:G:A	132197169	NA,A	NA,G	NA,1	NA,-inf	NA,inf	NA,0.30625	0.000188176	0.000208501
3	chr5:132050464:T:G	132050464	NA,G	NA,T	NA,1	NA,inf	NA,inf	NA,0.286941	0.000188155	0.000208876
3	chr5:132068137:G:A	132068137	NA,A	NA,G	NA,1	NA,inf	NA,inf	NA,0.298486	0.000188119	0.0002081
3	chr5:132415269:G:A	132415269	NA,A	NA,G	NA,1	NA,inf	NA,inf	NA,0.260434	0.000188095	0.000208959
3	chr5:132829153:G:A	132829153	NA,A	NA,G	NA,1	NA,-inf	NA,inf	NA,0.301928	0.00018803	0.000207621
3	chr5:132510641:T:C	132510641	NA,C	NA,T	NA,1	NA,-inf	NA,inf	NA,0.211329	0.000187956	0.000207644
3	chr5:131930968:G:A	131930968	NA,A	NA,G	NA,1	NA,inf	NA,inf	NA,0.286116	0.000187928	0.000207932
3	chr5:132401945:ATCGAT:A	132401945	NA,A	NA,ATCGAT	NA,1	NA,-inf	NA,inf	NA,0.34124	0.000187909	0.000209206
3	chr5:131994148:C:T	131994148	NA,T	NA,C	NA,1	NA,-inf	NA,inf	NA,0.250201	0.000187761	0.000207773
3	chr5:132004647:G:A	132004647	NA,A	NA,G	NA,1	NA,-inf	NA,inf	NA,0.272277	0.000187732	0.000207522
3	chr5:132476986:G:A	132476986	NA,A	NA,G	NA,1	NA,-inf	NA,inf	NA,0.215069	0.00018767	0.000207444
3	chr5:132212071:A:AT	132212071	NA,AT	NA,A	NA,1	NA,inf	NA,inf	NA,0.320227	0.000187649	0.00020845
3	chr5:132344785:C:T	132344785	NA,T	NA,C	NA,1	NA,inf	NA,inf	NA,0.305399	0.000187527	0.000207434
3	chr5:132011708:C:G	132011708	NA,G	NA,C	NA,1	NA,-inf	NA,inf	NA,0.269298	0.000187373	0.00020712
3	chr5:131771693:G:A	131771693	NA,A	NA,G	NA,1	NA,inf	NA,inf	NA,0.286566	0.000187358	0.000208072
3	chr5:132401944:A:C	132401944	NA,C	NA,A	NA,1	NA,-inf	NA,inf	NA,0.338365	0.000187335	0.000208561
3	chr5:132393055:T:A	132393055	NA,A	NA,T	NA,1	NA,-inf	NA,inf	NA,0.301988	0.000187064	0.000208014
3	chr5:132050071:A:G	132050071	NA,G	NA,A	NA,1	NA,inf	NA,inf	NA,0.306614	0.000186979	0.000207969
3	chr5:132701389:C:T	132701389	T,NA	C,NA	1,NA	inf,NA	inf,NA	0.647163,NA	0.000186965	0.000201265
3	chr5:132533775:AG:A	132533775	NA,A	NA,AG	NA,1	NA,inf	NA,inf	NA,0.274181	0.000186902	0.000206796
3	chr5:132004462:G:A	132004462	NA,A	NA,G	NA,1	NA,-inf	NA,inf	NA,0.268375	0.000186901	0.00020661
3	chr5:132049982:CTGAG:C	132049982	C,NA	CTGAG,NA	1,NA	-inf,NA	inf,NA	1.57932,NA	0.000186881	0.00023269
3	chr5:132565189:A:G	132565189	NA,G	NA,A	NA,1	NA,inf	NA,inf	NA,0.286808	0.000186822	0.000208028
3	chr5:131892544:G:A	131892544	NA,A	NA,G	NA,1	NA,-inf	NA,inf	NA,0.268055	0.000186736	0.000206467
3	chr5:132101578:A:G	132101578	NA,G	NA,A	NA,1	NA,-inf	NA,inf	NA,0.183226	0.000186682	0.00020617
3	chr5:132477215:T:C	132477215	NA,C	NA,T	NA,1	NA,inf	NA,inf	NA,0.414045	0.000186666	0.000207209
3	chr5:132045933:A:G	132045933	NA,G	NA,A	NA,1	NA,inf	NA,inf	NA,0.277791	0.000186586	0.000207116
3	chr5:131914893:G:C	131914893	NA,C	NA,G	NA,1	NA,-inf	NA,inf	NA,0.267161	0.000186549	0.000206262
3	chr5:132440814:A:G	132440814	G,G	A,A	1,1	-inf,-inf	inf,inf	1.083,1.47813	0.000186522	0.000210585
3	chr5:132139422:G:GA	132139422	NA,GA	NA,G	NA,1	NA,-inf	NA,inf	NA,0.330644	0.000186482	0.000205667
3	chr5:131805504:C:T	131805504	NA,T	NA,C	NA,1	NA,-inf	NA,inf	NA,0.266465	0.000186454	0.000206153
3	chr5:132399861:C:T	132399861	NA,T	NA,C	NA,1	NA,-inf	NA,inf	NA,0.304697	0.000186428	0.000206127
3	chr5:132113586:G:T	132113586	NA,T	NA,G	NA,1	NA,inf	NA,inf	NA,0.19957	0.000186405	0.000205057
3	chr5:132450225:G:A	132450225	NA,A	NA,G	NA,1	NA,-inf	NA,inf	NA,0.376239	0.000186385	0.000206325
3	chr5:132236266:T:C	132236266	NA,C	NA,T	NA,1	NA,-inf	NA,inf	NA,0.319613	0.000186378	0.000206227
3	chr5:132394243:C:T	132394243	NA,T	NA,C	NA,1	NA,inf	NA,inf	NA,0.257495	0.000186295	0.000207391
3	chr5:132412559:A:T	132412559	NA,T	NA,A	NA,1	NA,inf	NA,inf	NA,0.350782	0.000186211	0.000206928
3	chr5:132977669:C:T	132977669	NA,T	NA,C	NA,1	NA,inf	NA,inf	NA,0.258793	0.000186121	0.000206529
3	chr5:132368857:T:G	132368857	NA,G	NA,T	NA,1	NA,-inf	NA,inf	NA,0.203136	0.000186098	0.000205374
3	chr5:132352878:A:G	132352878	NA,G	NA,A	NA,1	NA,-inf	NA,inf	NA,0.241076	0.000186053	0.000206321
3	chr5:132325794:G:A	132325794	NA,A	NA,G	NA,1	NA,inf	NA,inf	NA,0.298838	0.000185929	0.000205674
3	chr5:132279124:A:G	132279124	NA,G	NA,A	NA,1	NA,-inf	NA,inf	NA,0.366276	0.000185914	0.000205439
3	chr5:132474955:T:C	132474955	NA,C	NA,T	NA,1	NA,-inf	NA,inf	NA,0.42582	0.000185873	0.000206953
3	chr5:132067810:T:A	132067810	NA,A	NA,T	NA,1	NA,inf	NA,inf	NA,0.286248	0.000185834	0.000205556
3	chr5:132174306:T:A	132174306	NA,A	NA,T	NA,1	NA,inf	NA,inf	NA,0.269189	0.000185804	0.000206215
3	chr5:132487595:A:G	132487595	NA,G	NA,A	NA,1	NA,inf	NA,inf	NA,0.24103	0.000185681	0.000206111
3	chr5:131772382:C:T	131772382	NA,T	NA,C	NA,1	NA,-inf	NA,inf	NA,0.262242	0.000185609	0.000205224
3	chr5:132594676:A:C	132594676	NA,C	NA,A	NA,1	NA,-inf	NA,inf	NA,0.220508	0.000185592	0.000205423
3	chr5:131813761:A:G	131813761	NA,G	NA,A	NA,1	NA,-inf	NA,inf	NA,0.262004	0.00018551	0.000205118
3	chr5:131764432:G:A	131764432	NA,A	NA,G	NA,1	NA,-inf	NA,inf	NA,0.261874	0.000185494	0.000205099
3	chr5:132589049:A:G	132589049	NA,G	NA,A	NA,1	NA,-inf	NA,inf	NA,0.245725	0.000185493	0.000205884
3	chr5:131732166:T:C	131732166	NA,C	NA,T	NA,1	NA,-inf	NA,inf	NA,0.261798	0.000185469	0.000205072
3	chr5:131829066:T:A	131829066	NA,A	NA,T	NA,1	NA,-inf	NA,inf	NA,0.261752	0.00018546	0.000205062
3	chr5:131784517:T:C	131784517	NA,C	NA,T	NA,1	NA,-inf	NA,inf	NA,0.261582	0.000185424	0.000205023
3	chr5:131739326:C:T	131739326	NA,T	NA,C	NA,1	NA,-inf	NA,inf	NA,0.261387	0.000185385	0.00020498
3	chr5:131822223:TC:T	131822223	NA,T	NA,TC	NA,1	NA,-inf	NA,inf	NA,0.261387	0.000185385	0.00020498
3	chr5:131773660:C:A	131773660	NA,A	NA,C	NA,1	NA,-inf	NA,inf	NA,0.261387	0.000185385	0.00020498
3	chr5:131776934:C:T	131776934	NA,T	NA,C	NA,1	NA,-inf	NA,inf	NA,0.261387	0.000185385	0.00020498
3	chr5:131797459:C:T	131797459	NA,T	NA,C	NA,1	NA,-inf	NA,inf	NA,0.260859	0.000185275	0.00020486
3	chr5:131750051:T:C	131750051	NA,C	NA,T	NA,1	NA,inf	NA,inf	NA,0.273101	0.00018527	0.000205006
3	chr5:132384660:C:T	132384660	NA,T	NA,C	NA,1	NA,-inf	NA,inf	NA,0.116263	0.000185268	0.000204441
3	chr5:131821191:G:A	131821191	NA,A	NA,G	NA,1	NA,-inf	NA,inf	NA,0.260698	0.000185241	0.000204822
3	chr5:132749836:G:A	132749836	NA,A	NA,G	NA,1	NA,inf	NA,inf	NA,0.317381	0.000185118	0.00020506
3	chr5:132314716:A:C	132314716	C,NA	A,NA	1,NA	inf,NA	inf,NA	0.543896,NA	0.000185104	0.000198012
3	chr5:131993097:G:A	131993097	NA,A	NA,G	NA,1	NA,-inf	NA,inf	NA,0.237119	0.000185103	0.000204531
3	chr5:131908929:A:G	131908929	NA,G	NA,A	NA,1	NA,-inf	NA,inf	NA,0.260115	0.000185079	0.000204648
3	chr5:131926820:T:C	131926820	NA,C	NA,T	NA,1	NA,inf	NA,inf	NA,0.271923	0.000185078	0.000204785
3	chr5:132675069:C:T	132675069	NA,T	NA,C	NA,1	NA,-inf	NA,inf	NA,0.329757	0.00018502	0.000204997
3	chr5:132712930:C:T	132712930	NA,T	NA,C	NA,1	NA,inf	NA,inf	NA,0.35323	0.000184983	0.000205838
3	chr5:131824622:A:C	131824622	NA,C	NA,A	NA,1	NA,inf	NA,inf	NA,0.271427	0.000184927	0.000204628
3	chr5:132616000:T:C	132616000	NA,C	NA,T	NA,1	NA,-inf	NA,inf	NA,0.403479	0.000184888	0.000205101
3	chr5:131737712:C:T	131737712	NA,T	NA,C	NA,1	NA,inf	NA,inf	NA,0.27062	0.000184762	0.000204446
3	chr5:132115209:T:G	132115209	NA,G	NA,T	NA,1	NA,-inf	NA,inf	NA,0.298172	0.000184725	0.000204368
3	chr5:132780192:A:G	132780192	NA,G	NA,A	NA,1	NA,-inf	NA,inf	NA,0.358761	0.000184711	0.000204761
3	chr5:132131058:G:GT	132131058	NA,GT	NA,G	NA,1	NA,-inf	NA,inf	NA,0.297936	0.00018468	0.000204318
3	chr5:132225095:T:TAC	132225095	TAC,NA	T,NA	1,NA	inf,NA	inf,NA	0.399226,NA	0.000184491	0.000206778
3	chr5:132453824:C:G	132453824	NA,G	NA,C	NA,1	NA,-inf	NA,inf	NA,0.38771	0.000184457	0.00020536
3	chr5:132432196:C:T	132432196	T,T	C,C	1,1	-inf,inf	inf,inf	4.13795,0.47778	0.000184405	0.00027757
3	chr5:132144178:G:A	132144178	NA,A	NA,G	NA,1	NA,inf	NA,inf	NA,0.347303	0.000184343	0.000205326
3	chr5:132213608:A:C	132213608	NA,C	NA,A	NA,1	NA,inf	NA,inf	NA,0.30345	0.000184319	0.000204733
3	chr5:132313056:G:A	132313056	NA,A	NA,G	NA,1	NA,-inf	NA,inf	NA,0.243381	0.000184276	0.000204418
3	chr5:132044395:G:A	132044395	NA,A	NA,G	NA,1	NA,inf	NA,inf	NA,0.292735	0.000184274	0.000204936
3	chr5:132125582:T:G	132125582	NA,G	NA,T	NA,1	NA,inf	NA,inf	NA,0.309208	0.000184267	0.000204731
3	chr5:132129848:CT:C	132129848	NA,C	NA,CT	NA,1	NA,-inf	NA,inf	NA,0.291133	0.000184263	0.000204502
3	chr5:131989795:C:T	131989795	NA,T	NA,C	NA,1	NA,inf	NA,inf	NA,0.251146	0.000184053	0.000204528
3	chr5:131859766:C:T	131859766	NA,T	NA,C	NA,1	NA,-inf	NA,inf	NA,0.263584	0.000183927	0.000203481
3	chr5:132625225:T:G	132625225	G,NA	T,NA	1,NA	-inf,NA	inf,NA	1.28852,NA	0.000183897	0.000210494
3	chr5:132185341:TTAAG:T	132185341	NA,T	NA,TTAAG	NA,1	NA,inf	NA,inf	NA,0.266543	0.000183867	0.000204078
3	chr5:132272391:G:A	132272391	NA,A	NA,G	NA,1	NA,-inf	NA,inf	NA,0.356131	0.000183817	0.000203148
3	chr5:132655374:C:T	132655374	NA,T	NA,C	NA,1	NA,-inf	NA,inf	NA,0.414528	0.000183813	0.000203089
3	chr5:132386196:T:A	132386196	NA,A	NA,T	NA,1	NA,-inf	NA,inf	NA,0.110593	0.000183766	0.000202803
3	chr5:131993089:C:T	131993089	NA,T	NA,C	NA,1	NA,-inf	NA,inf	NA,0.282213	0.000183763	0.000203179
3	chr5:131959856:G:A	131959856	NA,A	NA,G	NA,1	NA,-inf	NA,inf	NA,0.225846	0.000183696	0.000203294
3	chr5:132098128:G:A	132098128	NA,A	NA,G	NA,1	NA,-inf	NA,inf	NA,0.289574	0.000183672	0.000203861
3	chr5:132074987:G:C	132074987	NA,C	NA,G	NA,1	NA,-inf	NA,inf	NA,0.204031	0.00018363	0.000202996
3	chr5:132013706:G:A	132013706	NA,A	NA,G	NA,1	NA,inf	NA,inf	NA,0.246846	0.000183598	0.000204016
3	chr5:132904941:C:T	132904941	NA,T	NA,C	NA,1	NA,-inf	NA,inf	NA,0.350892	0.000183559	0.000203908
3	chr5:132266998:C:G	132266998	NA,G	NA,C	NA,1	NA,-inf	NA,inf	NA,0.308461	0.000183481	0.000202717
3	chr5:132699880:A:T	132699880	NA,T	NA,A	NA,1	NA,inf	NA,inf	NA,0.31846	0.000183427	0.00020302
3	chr5:132813865:A:C	132813865	NA,C	NA,A	NA,1	NA,inf	NA,inf	NA,0.312118	0.000183356	0.000203581
3	chr5:132072632:C:A	132072632	NA,A	NA,C	NA,1	NA,-inf	NA,inf	NA,0.238855	0.000183339	0.000202892
3	chr5:131889139:T:C	131889139	NA,C	NA,T	NA,1	NA,-inf	NA,inf	NA,0.251493	0.000183323	0.000202718
3	chr5:131842415:T:G	131842415	NA,G	NA,T	NA,1	NA,-inf	NA,inf	NA,0.251001	0.000183223	0.000202609
3	chr5:131879385:TACA:T	131879385	NA,T	NA,TACA	NA,1	NA,-inf	NA,inf	NA,0.250749	0.000183175	0.000202557
3	chr5:131909057:T:C	131909057	NA,C	NA,T	NA,1	NA,-inf	NA,inf	NA,0.250656	0.000183153	0.000202532
3	chr5:131930908:T:C	131930908	NA,C	NA,T	NA,1	NA,-inf	NA,inf	NA,0.250617	0.000183145	0.000202524
3	chr5:132718223:T:C	132718223	NA,C	NA,T	NA,1	NA,inf	NA,inf	NA,0.342035	0.000183124	0.000203741
3	chr5:132001350:C:G	132001350	NA,G	NA,C	NA,1	NA,inf	NA,inf	NA,0.246297	0.000183111	0.000203458
3	chr5:131908166:A:G	131908166	NA,G	NA,A	NA,1	NA,-inf	NA,inf	NA,0.250383	0.000183098	0.000202472
3	chr5:131854104:T:C	131854104	NA,C	NA,T	NA,1	NA,-inf	NA,inf	NA,0.250383	0.000183098	0.000202472
3	chr5:131895334:T:C	131895334	NA,C	NA,T	NA,1	NA,-inf	NA,inf	NA,0.250383	0.000183098	0.000202472
3	chr5:131871271:G:A	131871271	NA,A	NA,G	NA,1	NA,-inf	NA,inf	NA,0.250383	0.000183098	0.000202472
3	chr5:131938581:T:G	131938581	NA,G	NA,T	NA,1	NA,-inf	NA,inf	NA,0.250383	0.000183098	0.000202472
3	chr5:131898176:T:A	131898176	NA,A	NA,T	NA,1	NA,-inf	NA,inf	NA,0.250383	0.000183098	0.000202472
3	chr5:131874556:T:C	131874556	NA,C	NA,T	NA,1	NA,-inf	NA,inf	NA,0.250383	0.000183098	0.000202472
3	chr5:131870769:C:G	131870769	NA,G	NA,C	NA,1	NA,-inf	NA,inf	NA,0.250383	0.000183098	0.000202472
3	chr5:131927787:T:C	131927787	NA,C	NA,T	NA,1	NA,-inf	NA,inf	NA,0.249931	0.000183009	0.000202374
3	chr5:131899193:T:C	131899193	NA,C	NA,T	NA,1	NA,-inf	NA,inf	NA,0.239268	0.000183006	0.000202346
3	chr5:131953098:C:T	131953098	NA,T	NA,C	NA,1	NA,-inf	NA,inf	NA,0.249906	0.000182999	0.000202363
3	chr5:131917236:C:T	131917236	NA,T	NA,C	NA,1	NA,-inf	NA,inf	NA,0.249836	0.000182989	0.000202352
3	chr5:131930156:T:C	131930156	NA,C	NA,T	NA,1	NA,-inf	NA,inf	NA,0.249516	0.000182926	0.000202282
3	chr5:132397552:G:A	132397552	NA,A	NA,G	NA,1	NA,inf	NA,inf	NA,0.241151	0.000182916	0.000203587
3	chr5:132429792:TAC:T	132429792	NA,T	NA,TAC	NA,1	NA,-inf	NA,inf	NA,0.153445	0.000182891	0.00020199
3	chr5:131914664:G:T	131914664	NA,T	NA,G	NA,1	NA,-inf	NA,inf	NA,0.249179	0.000182865	0.000202214
3	chr5:131920745:G:A	131920745	NA,A	NA,G	NA,1	NA,-inf	NA,inf	NA,0.249078	0.000182846	0.000202194
3	chr5:131943293:C:T	131943293	NA,T	NA,C	NA,1	NA,-inf	NA,inf	NA,0.248964	0.000182813	0.000202159
3	chr5:132189310:C:G	132189310	NA,G	NA,C	NA,1	NA,inf	NA,inf	NA,0.263072	0.000182803	0.000203162
3	chr5:132002133:A:G	132002133	NA,G	NA,A	NA,1	NA,inf	NA,inf	NA,0.243976	0.000182782	0.000203096
3	chr5:131735259:T:C	131735259	NA,C	NA,T	NA,1	NA,-inf	NA,inf	NA,0.248146	0.00018269	0.000202021
3	chr5:132103146:C:A	132103146	NA,A	NA,C	NA,1	NA,-inf	NA,inf	NA,0.284402	0.00018268	0.000202756
3	chr5:132407363:T:C	132407363	NA,C	NA,T	NA,1	NA,inf	NA,inf	NA,0.23946	0.000182671	0.000203306
3	chr5:132471076:G:C	132471076	C,C	G,G	1,1	-inf,inf	inf,inf	3.82056,0.688886	0.000182647	0.000266073
3	chr5:132277183:C:T	132277183	T,NA	C,NA	1,NA	inf,NA	inf,NA	0.276333,NA	0.000182602	0.000192938
3	chr5:131735316:G:A	131735316	NA,A	NA,G	NA,1	NA,-inf	NA,inf	NA,0.221418	0.000182561	0.000202034
3	chr5:132029830:G:T	132029830	NA,T	NA,G	NA,1	NA,inf	NA,inf	NA,0.257474	0.000182492	0.000202555
3	chr5:132026311:G:A	132026311	NA,A	NA,G	NA,1	NA,-inf	NA,inf	NA,0.211022	0.000182457	0.000201432
3	chr5:132537487:A:G	132537487	NA,G	NA,A	NA,1	NA,-inf	NA,inf	NA,0.198411	0.00018245	0.000201956
3	chr5:132405401:T:A	132405401	NA,A	NA,T	NA,1	NA,inf	NA,inf	NA,0.238406	0.000182436	0.000203041
3	chr5:132622199:C:T	132622199	NA,T	NA,C	NA,1	NA,-inf	NA,inf	NA,0.263547	0.000182423	0.00020174
3	chr5:132171504:A:G	132171504	NA,G	NA,A	NA,1	NA,-inf	NA,inf	NA,0.309253	0.000182373	0.000201198
3	chr5:132783465:C:T	132783465	NA,T	NA,C	NA,1	NA,-inf	NA,inf	NA,0.297706	0.000182357	0.000201642
3	chr5:132341354:G:T	132341354	T,T	G,G	1,1	inf,inf	inf,inf	8.04617,0.227772	0.000182333	0.0139316
3	chr5:132280331:G:A	132280331	NA,A	NA,G	NA,1	NA,-inf	NA,inf	NA,0.37926	0.000182321	0.000201331
3	chr5:131870716:G:A	131870716	NA,A	NA,G	NA,1	NA,inf	NA,inf	NA,0.260694	0.000182285	0.000202492
3	chr5:132059899:G:GTGTCCTCAAGAGCTCC	132059899	NA,GTGTCCTCAAGAGCTCC	NA,G	NA,1	NA,-inf	NA,inf	NA,0.225216	0.000182269	0.000201416
3	chr5:132174227:C:T	132174227	NA,T	NA,C	NA,1	NA,-inf	NA,inf	NA,0.308106	0.000182206	0.000201018
3	chr5:132265235:T:A	132265235	NA,A	NA,T	NA,1	NA,-inf	NA,inf	NA,0.245396	0.000182154	0.000200886
3	chr5:131914438:GGACA:G	131914438	NA,G	NA,GGACA	NA,1	NA,-inf	NA,inf	NA,0.245331	0.000182142	0.000201423
3	chr5:132645156:A:G	132645156	NA,G	NA,A	NA,1	NA,-inf	NA,inf	NA,0.405406	0.000182131	0.000201217
3	chr5:132015946:G:A	132015946	NA,A	NA,G	NA,1	NA,-inf	NA,inf	NA,0.318462	0.000182129	0.000201563
3	chr5:132164783:T:C	132164783	NA,C	NA,T	NA,1	NA,-inf	NA,inf	NA,0.307998	0.000182128	0.000200934
3	chr5:132063625:C:T	132063625	NA,T	NA,C	NA,1	NA,-inf	NA,inf	NA,0.247319	0.000182124	0.000201757
3	chr5:132008832:C:T	132008832	NA,T	NA,C	NA,1	NA,-inf	NA,inf	NA,0.244667	0.000182084	0.000201321
3	chr5:132690255:A:G	132690255	NA,G	NA,A	NA,1	NA,inf	NA,inf	NA,0.304321	0.000182083	0.000201658
3	chr5:132025031:G:C	132025031	NA,C	NA,G	NA,1	NA,inf	NA,inf	NA,0.256153	0.000182081	0.000202092
3	chr5:132032310:A:C	132032310	NA,C	NA,A	NA,1	NA,inf	NA,inf	NA,0.254243	0.000181844	0.000201833
3	chr5:132619080:T:G	132619080	NA,G	NA,T	NA,1	NA,inf	NA,inf	NA,0.31486	0.000181837	0.000201977
3	chr5:131967424:G:C	131967424	C,NA	G,NA	1,NA	inf,NA	inf,NA	0.517346,NA	0.000181732	0.000202328
3	chr5:132577114:G:A	132577114	NA,A	NA,G	NA,1	NA,-inf	NA,inf	NA,0.395314	0.00018172	0.00020086
3	chr5:132753263:G:T	132753263	NA,T	NA,G	NA,1	NA,inf	NA,inf	NA,0.360028	0.00018167	0.000201174
3	chr5:132059332:C:T	132059332	NA,T	NA,C	NA,1	NA,-inf	NA,inf	NA,0.221602	0.000181662	0.000200753
3	chr5:132473336:T:G	132473336	G,NA	T,NA	1,NA	-inf,NA	inf,NA	1.80429,NA	0.000181581	0.000217486
3	chr5:131945577:G:A	131945577	NA,A	NA,G	NA,1	NA,inf	NA,inf	NA,0.301167	0.000181576	0.00020151
3	chr5:132030298:A:G	132030298	NA,G	NA,A	NA,1	NA,-inf	NA,inf	NA,0.206576	0.000181561	0.000200457
3	chr5:132000838:G:A	132000838	NA,A	NA,G	NA,1	NA,inf	NA,inf	NA,0.23794	0.000181452	0.000201601
3	chr5:132273192:G:A	132273192	NA,A	NA,G	NA,1	NA,-inf	NA,inf	NA,0.242504	0.00018143	0.000200102
3	chr5:131928069:G:A	131928069	NA,A	NA,G	NA,1	NA,-inf	NA,inf	NA,0.230584	0.000181293	0.000200456
3	chr5:132695744:A:G	132695744	NA,G	NA,A	NA,1	NA,inf	NA,inf	NA,0.266	0.000181191	0.00020034
3	chr5:132650771:T:G	132650771	NA,G	NA,T	NA,1	NA,-inf	NA,inf	NA,0.399028	0.000181143	0.000200137
3	chr5:132291671:T:C	132291671	NA,C	NA,T	NA,1	NA,-inf	NA,inf	NA,0.245544	0.00018114	0.000199567
3	chr5:132144445:T:G	132144445	NA,G	NA,T	NA,1	NA,inf	NA,inf	NA,0.305638	0.000181138	0.000200686
3	chr5:132068463:C:T	132068463	NA,T	NA,C	NA,1	NA,inf	NA,inf	NA,0.251597	0.00018113	0.000200972
3	chr5:132178824:A:G	132178824	NA,G	NA,A	NA,1	NA,-inf	NA,inf	NA,0.308628	0.000181084	0.000199942
3	chr5:132865691:T:C	132865691	NA,C	NA,T	NA,1	NA,inf	NA,inf	NA,0.22198	0.000180992	0.000200568
3	chr5:132134075:C:T	132134075	NA,T	NA,C	NA,1	NA,inf	NA,inf	NA,0.252998	0.000180914	0.000200776
3	chr5:132202925:A:T	132202925	NA,T	NA,A	NA,1	NA,inf	NA,inf	NA,0.251815	0.000180841	0.000200709
3	chr5:132660121:G:A	132660121	NA,A	NA,G	NA,1	NA,-inf	NA,inf	NA,0.255862	0.000180777	0.000199817
3	chr5:132398707:C:T	132398707	NA,T	NA,C	NA,1	NA,-inf	NA,inf	NA,0.22264	0.000180598	0.000200342
3	chr5:132232319:A:C	132232319	NA,C	NA,A	NA,1	NA,-inf	NA,inf	NA,0.340704	0.000180477	0.000199493
3	chr5:131999648:C:T	131999648	NA,T	NA,C	NA,1	NA,inf	NA,inf	NA,0.232896	0.000180467	0.0002005
3	chr5:131754749:A:G	131754749	NA,G	NA,A	NA,1	NA,inf	NA,inf	NA,0.247525	0.000180388	0.000199626
3	chr5:132147701:T:C	132147701	NA,C	NA,T	NA,1	NA,-inf	NA,inf	NA,0.298485	0.000180384	0.00019904
3	chr5:132316348:C:T	132316348	NA,T	NA,C	NA,1	NA,inf	NA,inf	NA,0.270229	0.000180351	0.00019954
3	chr5:132006603:G:A	132006603	NA,A	NA,G	NA,1	NA,inf	NA,inf	NA,0.231374	0.000180258	0.000200273
3	chr5:131886019:G:A	131886019	NA,A	NA,G	NA,1	NA,inf	NA,inf	NA,0.256538	0.0001802	0.000200133
3	chr5:131971733:C:A	131971733	NA,A	NA,C	NA,1	NA,-inf	NA,inf	NA,0.223141	0.000180162	0.000199214
3	chr5:131985142:C:G	131985142	NA,G	NA,C	NA,1	NA,inf	NA,inf	NA,0.238088	0.000180098	0.000200029
3	chr5:132192113:A:G	132192113	NA,G	NA,A	NA,1	NA,inf	NA,inf	NA,0.229261	0.000180017	0.000200046
3	chr5:132004978:C:T	132004978	NA,T	NA,C	NA,1	NA,inf	NA,inf	NA,0.275862	0.000179964	0.000199423
3	chr5:131917332:G:A	131917332	NA,A	NA,G	NA,1	NA,-inf	NA,inf	NA,0.223255	0.000179944	0.000198989
3	chr5:131998831:C:T	131998831	NA,T	NA,C	NA,1	NA,-inf	NA,inf	NA,0.212863	0.000179893	0.000199101
3	chr5:131824344:G:A	131824344	A,NA	G,NA	1,NA	inf,NA	inf,NA	0.432806,NA	0.000179836	0.000192377
3	chr5:131739477:C:T	131739477	NA,T	NA,C	NA,1	NA,-inf	NA,inf	NA,0.233224	0.000179777	0.000198822
3	chr5:131987302:G:A	131987302	NA,A	NA,G	NA,1	NA,inf	NA,inf	NA,0.227924	0.000179634	0.000199582
3	chr5:131848754:T:C	131848754	NA,C	NA,T	NA,1	NA,-inf	NA,inf	NA,0.232453	0.000179625	0.000198655
3	chr5:132026377:C:A	132026377	NA,A	NA,C	NA,1	NA,inf	NA,inf	NA,0.242398	0.000179598	0.000199323
3	chr5:132306830:CTAAGTA:C	132306830	NA,C	NA,CTAAGTA	NA,1	NA,-inf	NA,inf	NA,0.0949516	0.000179576	0.000198257
3	chr5:131957418:C:G	131957418	NA,G	NA,C	NA,1	NA,inf	NA,inf	NA,0.247576	0.000179555	0.000199381
3	chr5:132158764:T:C	132158764	NA,C	NA,T	NA,1	NA,-inf	NA,inf	NA,0.27103	0.000179552	0.000198681
3	chr5:132268705:C:T	132268705	NA,T	NA,C	NA,1	NA,-inf	NA,inf	NA,0.200243	0.000179536	0.000198678
3	chr5:132194610:T:G	132194610	NA,G	NA,T	NA,1	NA,inf	NA,inf	NA,0.244528	0.000179502	0.00019922
3	chr5:132138477:A:G	132138477	G,G	A,A	1,1	-inf,-inf	inf,inf	2.45752,0.161118	0.000179379	0.000197585
3	chr5:132059811:T:TTCTCC	132059811	NA,TTCTCC	NA,T	NA,1	NA,-inf	NA,inf	NA,0.210393	0.000179326	0.0001982
3	chr5:132166215:G:A	132166215	NA,A	NA,G	NA,1	NA,-inf	NA,inf	NA,0.263448	0.000179303	0.000198755
3	chr5:131777637:A:G	131777637	NA,G	NA,A	NA,1	NA,inf	NA,inf	NA,0.241069	0.000179147	0.000198268
3	chr5:132465298:G:A	132465298	A,NA	G,NA	1,NA	inf,NA	inf,NA	0.220773,NA	0.000179124	0.000216057
3	chr5:131830335:T:A	131830335	NA,A	NA,T	NA,1	NA,inf	NA,inf	NA,0.257919	0.00017903	0.000198955
3	chr5:132691357:G:C	132691357	NA,C	NA,G	NA,1	NA,-inf	NA,inf	NA,0.231057	0.00017891	0.00019873
3	chr5:132262945:G:A	132262945	NA,A	NA,G	NA,1	NA,-inf	NA,inf	NA,0.181785	0.000178832	0.000197553
3	chr5:131991986:C:T	131991986	NA,T	NA,C	NA,1	NA,-inf	NA,inf	NA,0.240723	0.0001788	0.000197953
3	chr5:131926069:A:G	131926069	NA,G	NA,A	NA,1	NA,inf	NA,inf	NA,0.25643	0.00017876	0.000198416
3	chr5:132631301:G:T	132631301	NA,T	NA,G	NA,1	NA,-inf	NA,inf	NA,0.377001	0.000178709	0.000197568
3	chr5:132671154:C:T	132671154	NA,T	NA,C	NA,1	NA,-inf	NA,inf	NA,0.270611	0.000178607	0.000197248
3	chr5:132600976:G:T	132600976	NA,T	NA,G	NA,1	NA,inf	NA,inf	NA,0.257231	0.000178601	0.000198352
3	chr5:131907705:C:T	131907705	NA,T	NA,C	NA,1	NA,-inf	NA,inf	NA,0.227875	0.000178539	0.000197678
3	chr5:131902269:C:T	131902269	NA,T	NA,C	NA,1	NA,-inf	NA,inf	NA,0.227756	0.000178514	0.000197651
3	chr5:132168556:T:C	132168556	NA,C	NA,T	NA,1	NA,inf	NA,inf	NA,0.290743	0.000178504	0.000197772
3	chr5:131854913:A:C	131854913	NA,C	NA,A	NA,1	NA,inf	NA,inf	NA,0.241484	0.000178493	0.00019818
3	chr5:131963414:T:C	131963414	NA,C	NA,T	NA,1	NA,-inf	NA,inf	NA,0.227418	0.000178452	0.000197583
3	chr5:132347600:T:G	132347600	NA,G	NA,T	NA,1	NA,-inf	NA,inf	NA,0.266431	0.000178436	0.000197627
3	chr5:132015007:T:C	132015007	NA,C	NA,T	NA,1	NA,inf	NA,inf	NA,0.227501	0.000178415	0.000198146
3	chr5:132345178:T:C	132345178	NA,C	NA,T	NA,1	NA,-inf	NA,inf	NA,0.265871	0.000178336	0.000197517
3	chr5:132349085:T:C	132349085	NA,C	NA,T	NA,1	NA,-inf	NA,inf	NA,0.265753	0.000178315	0.000197493
3	chr5:132347962:G:A	132347962	NA,A	NA,G	NA,1	NA,-inf	NA,inf	NA,0.265753	0.000178315	0.000197493
3	chr5:131884560:G:C	131884560	NA,C	NA,G	NA,1	NA,-inf	NA,inf	NA,0.22532	0.000178217	0.000197112
3	chr5:132907768:CAT:C	132907768	NA,C	NA,CAT	NA,1	NA,-inf	NA,inf	NA,0.27208	0.000178133	0.000197837
3	chr5:132040671:T:G	132040671	NA,G	NA,T	NA,1	NA,inf	NA,inf	NA,0.278293	0.000178129	0.000197816
3	chr5:132596243:A:C	132596243	NA,C	NA,A	NA,1	NA,inf	NA,inf	NA,0.235206	0.00017812	0.00019778
3	chr5:131973760:G:A	131973760	NA,A	NA,G	NA,1	NA,-inf	NA,inf	NA,0.224335	0.000178108	0.00019699
3	chr5:132316541:G:A	132316541	NA,A	NA,G	NA,1	NA,-inf	NA,inf	NA,0.0871757	0.000178101	0.000196635
3	chr5:132348320:T:TG	132348320	NA,TG	NA,T	NA,1	NA,-inf	NA,inf	NA,0.210173	0.000177981	0.000197417
3	chr5:131995741:A:G	131995741	NA,G	NA,A	NA,1	NA,inf	NA,inf	NA,0.220106	0.000177976	0.000197724
3	chr5:132231045:G:C	132231045	NA,C	NA,G	NA,1	NA,-inf	NA,inf	NA,0.329872	0.000177903	0.00019675
3	chr5:132338494:A:G	132338494	NA,G	NA,A	NA,1	NA,-inf	NA,inf	NA,0.209621	0.000177878	0.000197303
3	chr5:132058075:A:G	132058075	NA,G	NA,A	NA,1	NA,-inf	NA,inf	NA,0.202246	0.000177865	0.000196597
3	chr5:132234330:G:A	132234330	NA,A	NA,G	NA,1	NA,-inf	NA,inf	NA,0.231416	0.000177845	0.000197737
3	chr5:132738641:A:T	132738641	NA,T	NA,A	NA,1	NA,inf	NA,inf	NA,0.271368	0.000177834	0.000196671
3	chr5:131845260:A:G	131845260	G,G	A,A	1,1	inf,-inf	inf,inf	1.07162,1.24016	0.000177794	0.000201286
3	chr5:132600243:G:A	132600243	NA,A	NA,G	NA,1	NA,-inf	NA,inf	NA,0.358776	0.000177728	0.000196427
3	chr5:132648820:A:C	132648820	NA,C	NA,A	NA,1	NA,inf	NA,inf	NA,0.289194	0.000177685	0.000197319
3	chr5:132282504:TG:T	132282504	T,T	TG,TG	1,1	inf,inf	inf,inf	0.881332,0.0685868	0.000177666	0.000238741
3	chr5:132667217:T:A	132667217	NA,A	NA,T	NA,1	NA,-inf	NA,inf	NA,0.374105	0.00017762	0.000196866
3	chr5:132059928:G:A	132059928	NA,A	NA,G	NA,1	NA,-inf	NA,inf	NA,0.200935	0.000177611	0.00019632
3	chr5:131763113:G:T	131763113	NA,T	NA,G	NA,1	NA,-inf	NA,inf	NA,0.271912	0.000177593	0.000196807
3	chr5:132112521:T:A	132112521	NA,A	NA,T	NA,1	NA,inf	NA,inf	NA,0.307093	0.000177395	0.00019748
3	chr5:132673055:T:C	132673055	NA,C	NA,T	NA,1	NA,inf	NA,inf	NA,0.294798	0.000177321	0.000196785
3	chr5:132016873:C:T	132016873	NA,T	NA,C	NA,1	NA,-inf	NA,inf	NA,0.24537	0.00017728	0.000196067
3	chr5:132630375:G:A	132630375	NA,A	NA,G	NA,1	NA,-inf	NA,inf	NA,0.367948	0.000177277	0.000195998
3	chr5:132903339:A:G	132903339	NA,G	NA,A	NA,1	NA,inf	NA,inf	NA,0.275252	0.00017725	0.000196747
3	chr5:131993996:A:G	131993996	NA,G	NA,A	NA,1	NA,-inf	NA,inf	NA,0.271115	0.000177228	0.000196735
3	chr5:132599748:A:G	132599748	NA,G	NA,A	NA,1	NA,-inf	NA,inf	NA,0.355419	0.000177217	0.000195867
3	chr5:132806532:T:C	132806532	NA,C	NA,T	NA,1	NA,inf	NA,inf	NA,0.246916	0.00017718	0.000196527
3	chr5:132102424:C:A	132102424	NA,A	NA,C	NA,1	NA,inf	NA,inf	NA,0.224383	0.000177123	0.000196542
3	chr5:132921622:C:T	132921622	NA,T	NA,C	NA,1	NA,inf	NA,inf	NA,0.240234	0.000177113	0.000195482
3	chr5:132640143:A:G	132640143	NA,G	NA,A	NA,1	NA,-inf	NA,inf	NA,0.366474	0.00017707	0.000195771
3	chr5:131793499:A:G	131793499	NA,G	NA,A	NA,1	NA,inf	NA,inf	NA,0.247202	0.00017707	0.000196761
3	chr5:132010598:T:C	132010598	NA,C	NA,T	NA,1	NA,-inf	NA,inf	NA,0.24654	0.00017703	0.000195782
3	chr5:132314228:G:A	132314228	NA,A	NA,G	NA,1	NA,-inf	NA,inf	NA,0.0820182	0.000176958	0.000195388
3	chr5:132331663:G:T	132331663	NA,T	NA,G	NA,1	NA,-inf	NA,inf	NA,0.0820182	0.000176958	0.000195388
3	chr5:132773927:T:C	132773927	NA,C	NA,T	NA,1	NA,-inf	NA,inf	NA,0.2637	0.000176909	0.000195421
3	chr5:132444068:C:T	132444068	T,T	C,C	1,1	-inf,inf	inf,inf	4.05968,0.474548	0.000176901	0.000268772
3	chr5:132348537:G:A	132348537	NA,A	NA,G	NA,1	NA,-inf	NA,inf	NA,0.204159	0.00017686	0.000196172
3	chr5:132234855:C:A	132234855	NA,A	NA,C	NA,1	NA,-inf	NA,inf	NA,0.31873	0.000176827	0.000195466
3	chr5:132729460:C:CA	132729460	NA,CA	NA,C	NA,1	NA,-inf	NA,inf	NA,0.272212	0.00017679	0.0001955
3	chr5:132808859:CTTAGT:C	132808859	NA,C	NA,CTTAGT	NA,1	NA,-inf	NA,inf	NA,0.224992	0.000176778	0.000195701
3	chr5:132181881:T:TGTCC	132181881	NA,TGTCC	NA,T	NA,1	NA,-inf	NA,inf	NA,0.248895	0.000176775	0.000195944
3	chr5:132648117:A:G	132648117	NA,G	NA,A	NA,1	NA,-inf	NA,inf	NA,0.364382	0.000176611	0.000195262
3	chr5:132787825:G:T	132787825	NA,T	NA,G	NA,1	NA,-inf	NA,inf	NA,0.309898	0.00017651	0.000195671
3	chr5:132359722:C:T	132359722	NA,T	NA,C	NA,1	NA,-inf	NA,inf	NA,0.20198	0.000176461	0.000195728
3	chr5:132903489:C:T	132903489	NA,T	NA,C	NA,1	NA,inf	NA,inf	NA,0.25864	0.000176403	0.00019587
3	chr5:132029632:A:G	132029632	NA,G	NA,A	NA,1	NA,-inf	NA,inf	NA,0.211453	0.000176367	0.000195456
3	chr5:131840020:G:A	131840020	NA,A	NA,G	NA,1	NA,-inf	NA,inf	NA,0.214758	0.000176328	0.000195039
3	chr5:132193350:C:A	132193350	NA,A	NA,C	NA,1	NA,-inf	NA,inf	NA,0.264798	0.000176326	0.000195023
3	chr5:132618448:A:G	132618448	NA,G	NA,A	NA,1	NA,-inf	NA,inf	NA,0.361457	0.000176305	0.000194934
3	chr5:132107394:T:C	132107394	NA,C	NA,T	NA,1	NA,inf	NA,inf	NA,0.219141	0.000176253	0.000195576
3	chr5:131919912:C:T	131919912	NA,T	NA,C	NA,1	NA,inf	NA,inf	NA,0.264115	0.000175965	0.000194868
3	chr5:131900865:G:A	131900865	NA,A	NA,G	NA,1	NA,inf	NA,inf	NA,0.232799	0.00017596	0.000195395
3	chr5:132621953:A:G	132621953	NA,G	NA,A	NA,1	NA,-inf	NA,inf	NA,0.208254	0.000175888	0.000194988
3	chr5:132001434:G:A	132001434	NA,A	NA,G	NA,1	NA,inf	NA,inf	NA,0.207811	0.000175871	0.000195364
3	chr5:132245122:C:T	132245122	NA,T	NA,C	NA,1	NA,-inf	NA,inf	NA,0.266865	0.000175857	0.000194379
3	chr5:132466902:C:T	132466902	NA,T	NA,C	NA,1	NA,-inf	NA,inf	NA,0.365777	0.000175844	0.000195628
3	chr5:132910973:C:T	132910973	NA,T	NA,C	NA,1	NA,inf	NA,inf	NA,0.232715	0.000175796	0.000194052
3	chr5:131863988:G:A	131863988	NA,A	NA,G	NA,1	NA,inf	NA,inf	NA,0.226745	0.000175786	0.00019516
3	chr5:132234621:C:G	132234621	NA,G	NA,C	NA,1	NA,-inf	NA,inf	NA,0.195677	0.000175746	0.000194522
3	chr5:132339452:T:C	132339452	NA,C	NA,T	NA,1	NA,inf	NA,inf	NA,0.209497	0.000175631	0.000195554
3	chr5:132230335:T:G	132230335	NA,G	NA,T	NA,1	NA,-inf	NA,inf	NA,0.219068	0.000175616	0.000195234
3	chr5:132558660:G:A	132558660	NA,A	NA,G	NA,1	NA,inf	NA,inf	NA,0.213226	0.000175602	0.00019443
3	chr5:132707956:G:A	132707956	NA,A	NA,G	NA,1	NA,-inf	NA,inf	NA,0.259236	0.000175601	0.000194206
3	chr5:132408790:C:T	132408790	T,T	C,C	1,1	inf,inf	inf,inf	5.38248,1.51543	0.000175592	0.000673095
3	chr5:131849156:G:A	131849156	NA,A	NA,G	NA,1	NA,inf	NA,inf	NA,0.184472	0.000175533	0.000195134
3	chr5:131873767:A:G	131873767	NA,G	NA,A	NA,1	NA,inf	NA,inf	NA,0.221239	0.000175523	0.000194929
3	chr5:132539037:C:T	132539037	NA,T	NA,C	NA,1	NA,-inf	NA,inf	NA,0.140977	0.00017552	0.000194069
3	chr5:131881235:C:A	131881235	NA,A	NA,C	NA,1	NA,inf	NA,inf	NA,0.221071	0.000175486	0.00019489
3	chr5:132972890:T:C	132972890	NA,C	NA,T	NA,1	NA,-inf	NA,inf	NA,0.193148	0.000175219	0.000194042
3	chr5:132808458:A:G	132808458	G,G	A,A	1,1	inf,-inf	inf,inf	0.131555,1.28257	0.000175097	0.000191674
3	chr5:132226162:C:T	132226162	NA,T	NA,C	NA,1	NA,-inf	NA,inf	NA,0.192924	0.000175028	0.000194295
3	chr5:132593885:G:T	132593885	NA,T	NA,G	NA,1	NA,-inf	NA,inf	NA,0.35275	0.000174985	0.000193487
3	chr5:132972665:C:T	132972665	NA,T	NA,C	NA,1	NA,-inf	NA,inf	NA,0.233042	0.000174894	0.000193774
3	chr5:132774050:G:A	132774050	NA,A	NA,G	NA,1	NA,-inf	NA,inf	NA,0.251435	0.000174862	0.000193187
3	chr5:132090725:A:G	132090725	NA,G	NA,A	NA,1	NA,inf	NA,inf	NA,0.222679	0.000174826	0.000193938
3	chr5:131779372:G:T	131779372	NA,T	NA,G	NA,1	NA,inf	NA,inf	NA,0.230463	0.000174809	0.000194134
3	chr5:132771359:G:T	132771359	NA,T	NA,G	NA,1	NA,-inf	NA,inf	NA,0.25107	0.000174807	0.000193133
3	chr5:131897950:G:A	131897950	NA,A	NA,G	NA,1	NA,inf	NA,inf	NA,0.217004	0.000174787	0.000194109
3	chr5:131969003:A:G	131969003	NA,G	NA,A	NA,1	NA,inf	NA,inf	NA,0.208927	0.000174731	0.000194035
3	chr5:132702706:T:C	132702706	NA,C	NA,T	NA,1	NA,inf	NA,inf	NA,0.293662	0.00017466	0.000194236
3	chr5:132092070:T:C	132092070	NA,C	NA,T	NA,1	NA,inf	NA,inf	NA,0.221521	0.000174656	0.000193747
3	chr5:131743328:C:G	131743328	NA,G	NA,C	NA,1	NA,inf	NA,inf	NA,0.215343	0.000174568	0.000193226
3	chr5:132772334:G:A	132772334	NA,A	NA,G	NA,1	NA,-inf	NA,inf	NA,0.249502	0.000174544	0.000192841
3	chr5:131735640:G:A	131735640	NA,A	NA,G	NA,1	NA,inf	NA,inf	NA,0.215483	0.000174488	0.000193142
3	chr5:132465466:C:T	132465466	T,T	C,C	1,1	-inf,inf	inf,inf	4.20028,0.486099	0.000174487	0.000269314
3	chr5:132906638:G:A	132906638	NA,A	NA,G	NA,1	NA,-inf	NA,inf	NA,0.230025	0.00017446	0.000193304
3	chr5:132193352:C:T	132193352	NA,T	NA,C	NA,1	NA,inf	NA,inf	NA,0.197623	0.000174427	0.000193775
3	chr5:132827855:G:A	132827855	NA,A	NA,G	NA,1	NA,-inf	NA,inf	NA,0.227134	0.000174423	0.00019332
3	chr5:132432660:C:T	132432660	NA,T	NA,C	NA,1	NA,inf	NA,inf	NA,0.178458	0.000174414	0.000193848
3	chr5:131847272:T:TA	131847272	NA,TA	NA,T	NA,1	NA,-inf	NA,inf	NA,0.204185	0.000174408	0.000192931
3	chr5:132354364:T:G	132354364	NA,G	NA,T	NA,1	NA,-inf	NA,inf	NA,0.069626	0.00017422	0.000192416
3	chr5:132476085:A:C	132476085	NA,C	NA,A	NA,1	NA,inf	NA,inf	NA,0.266501	0.000174144	0.000191983
3	chr5:132742477:A:G	132742477	NA,G	NA,A	NA,1	NA,-inf	NA,inf	NA,0.266186	0.000174076	0.000192365
3	chr5:132007026:C:T	132007026	NA,T	NA,C	NA,1	NA,-inf	NA,inf	NA,0.180855	0.000174038	0.000192649
3	chr5:132367862:T:C	132367862	NA,C	NA,T	NA,1	NA,-inf	NA,inf	NA,0.0681342	0.000174022	0.000192195
3	chr5:131912098:T:C	131912098	NA,C	NA,T	NA,1	NA,inf	NA,inf	NA,0.215489	0.000173867	0.000192438
3	chr5:132173330:T:C	132173330	NA,C	NA,T	NA,1	NA,-inf	NA,inf	NA,0.232967	0.000173797	0.000192855
3	chr5:132820826:G:A	132820826	NA,A	NA,G	NA,1	NA,-inf	NA,inf	NA,0.28482	0.000173763	0.000192593
3	chr5:132371737:G:A	132371737	A,A	G,G	1,1	-inf,-inf	inf,inf	7.85317,0.473044	0.000173739	0.0124944
3	chr5:132191279:G:A	132191279	NA,A	NA,G	NA,1	NA,inf	NA,inf	NA,0.208534	0.000173702	0.000192747
3	chr5:131987703:G:A	131987703	NA,A	NA,G	NA,1	NA,-inf	NA,inf	NA,0.200749	0.000173701	0.000192352
3	chr5:132710898:C:T	132710898	NA,T	NA,C	NA,1	NA,-inf	NA,inf	NA,0.247387	0.000173603	0.000192014
3	chr5:132422331:G:A	132422331	NA,A	NA,G	NA,1	NA,inf	NA,inf	NA,0.22556	0.000173491	0.000192393
3	chr5:132103972:G:A	132103972	NA,A	NA,G	NA,1	NA,inf	NA,inf	NA,0.268336	0.000173477	0.000192749
3	chr5:132586591:C:G	132586591	NA,G	NA,C	NA,1	NA,inf	NA,inf	NA,0.261302	0.000173477	0.000192632
3	chr5:132419911:G:A	132419911	NA,A	NA,G	NA,1	NA,inf	NA,inf	NA,0.262129	0.00017342	0.000192139
3	chr5:132186287:A:G	132186287	NA,G	NA,A	NA,1	NA,-inf	NA,inf	NA,0.262705	0.000173415	0.000191579
3	chr5:132579022:T:C	132579022	NA,C	NA,T	NA,1	NA,-inf	NA,inf	NA,0.341874	0.000173395	0.000191747
3	chr5:131999130:G:A	131999130	NA,A	NA,G	NA,1	NA,inf	NA,inf	NA,0.199119	0.000173384	0.000192522
3	chr5:132137250:G:C	132137250	NA,C	NA,G	NA,1	NA,-inf	NA,inf	NA,0.231486	0.00017338	0.000192395
3	chr5:131946366:A:G	131946366	NA,G	NA,A	NA,1	NA,-inf	NA,inf	NA,0.246291	0.000173352	0.000192114
3	chr5:132108680:A:G	132108680	NA,G	NA,A	NA,1	NA,-inf	NA,inf	NA,0.231225	0.000173327	0.000192336
3	chr5:131848218:G:A	131848218	NA,A	NA,G	NA,1	NA,inf	NA,inf	NA,0.208458	0.000173275	0.000192419
3	chr5:132476961:A:G	132476961	NA,G	NA,A	NA,1	NA,inf	NA,inf	NA,0.122049	0.000173273	0.00019263
3	chr5:132820317:A:C	132820317	NA,C	NA,A	NA,1	NA,-inf	NA,inf	NA,0.264936	0.000173206	0.000191611
3	chr5:132586164:TATGAG:T	132586164	NA,T	NA,TATGAG	NA,1	NA,-inf	NA,inf	NA,0.340317	0.0001732	0.00019153
3	chr5:131825600:C:A	131825600	NA,A	NA,C	NA,1	NA,-inf	NA,inf	NA,0.244826	0.000173115	0.000191852
3	chr5:132061420:A:G	132061420	NA,G	NA,A	NA,1	NA,inf	NA,inf	NA,0.220496	0.000173099	0.000192014
3	chr5:132193184:C:T	132193184	NA,T	NA,C	NA,1	NA,inf	NA,inf	NA,0.204512	0.000173053	0.000192023
3	chr5:131896336:C:T	131896336	NA,T	NA,C	NA,1	NA,-inf	NA,inf	NA,0.195715	0.000173027	0.000191415
3	chr5:132908437:T:C	132908437	NA,C	NA,T	NA,1	NA,-inf	NA,inf	NA,0.238733	0.000172993	0.000192077
3	chr5:132381408:A:G	132381408	NA,G	NA,A	NA,1	NA,inf	NA,inf	NA,0.181972	0.000172993	0.000192087
3	chr5:131746962:T:C	131746962	NA,C	NA,T	NA,1	NA,-inf	NA,inf	NA,0.185078	0.000172975	0.000191352
3	chr5:131778825:G:A	131778825	NA,A	NA,G	NA,1	NA,inf	NA,inf	NA,0.206614	0.000172958	0.000192066
3	chr5:132463321:C:T	132463321	NA,T	NA,C	NA,1	NA,-inf	NA,inf	NA,0.344874	0.00017294	0.000192362
3	chr5:132006085:A:C	132006085	NA,C	NA,A	NA,1	NA,-inf	NA,inf	NA,0.222476	0.00017294	0.000191296
3	chr5:132721897:A:G	132721897	NA,G	NA,A	NA,1	NA,-inf	NA,inf	NA,0.243076	0.000172928	0.000191274
3	chr5:132270641:G:A	132270641	NA,A	NA,G	NA,1	NA,-inf	NA,inf	NA,0.166752	0.000172915	0.000190739
3	chr5:132379625:C:T	132379625	NA,T	NA,C	NA,1	NA,inf	NA,inf	NA,0.26283	0.000172881	0.000191884
3	chr5:132106616:C:A	132106616	NA,A	NA,C	NA,1	NA,inf	NA,inf	NA,0.205505	0.000172863	0.000191833
3	chr5:132864636:G:T	132864636	NA,T	NA,G	NA,1	NA,-inf	NA,inf	NA,0.217053	0.000172814	0.000191041
3	chr5:132008369:A:C	132008369	NA,C	NA,A	NA,1	NA,-inf	NA,inf	NA,0.220983	0.000172698	0.00019103
3	chr5:132538100:A:C	132538100	NA,C	NA,A	NA,1	NA,-inf	NA,inf	NA,0.203504	0.000172661	0.000191147
3	chr5:131998539:A:G	131998539	NA,G	NA,A	NA,1	NA,inf	NA,inf	NA,0.189111	0.000172643	0.000191747
3	chr5:132749264:G:A	132749264	NA,A	NA,G	NA,1	NA,-inf	NA,inf	NA,0.22468	0.00017258	0.000190631
3	chr5:132915960:A:C	132915960	NA,C	NA,A	NA,1	NA,-inf	NA,inf	NA,0.25365	0.000172566	0.000191064
3	chr5:131987548:G:C	131987548	NA,C	NA,G	NA,1	NA,-inf	NA,inf	NA,0.169361	0.000172563	0.000191141
3	chr5:132006879:T:A	132006879	NA,A	NA,T	NA,1	NA,inf	NA,inf	NA,0.2082	0.000172558	0.000190993
3	chr5:131908261:G:A	131908261	NA,A	NA,G	NA,1	NA,inf	NA,inf	NA,0.212499	0.000172504	0.000191534
3	chr5:132280640:G:T	132280640	NA,T	NA,G	NA,1	NA,-inf	NA,inf	NA,0.152216	0.000172486	0.000190536
3	chr5:131832412:G:A	131832412	A,NA	G,NA	1,NA	-inf,NA	inf,NA	0.559366,NA	0.000172433	0.000190625
3	chr5:132108982:T:C	132108982	NA,C	NA,T	NA,1	NA,inf	NA,inf	NA,0.271257	0.000172398	0.000191534
3	chr5:131797461:C:A	131797461	NA,A	NA,C	NA,1	NA,-inf	NA,inf	NA,0.239784	0.000172324	0.000190977
3	chr5:132552162:A:G	132552162	NA,G	NA,A	NA,1	NA,-inf	NA,inf	NA,0.227808	0.000172316	0.000189973
3	chr5:131917986:G:A	131917986	NA,A	NA,G	NA,1	NA,inf	NA,inf	NA,0.201992	0.000172288	0.000191312
3	chr5:132102562:C:A	132102562	NA,A	NA,C	NA,1	NA,inf	NA,inf	NA,0.192328	0.000172273	0.000191447
3	chr5:131805939:A:G	131805939	NA,G	NA,A	NA,1	NA,-inf	NA,inf	NA,0.239417	0.000172268	0.000190914
3	chr5:132388151:C:CT	132388151	NA,CT	NA,C	NA,1	NA,inf	NA,inf	NA,0.209108	0.000172241	0.000191173
3	chr5:132304200:G:A	132304200	NA,A	NA,G	NA,1	NA,-inf	NA,inf	NA,0.177843	0.000172219	0.000191009
3	chr5:131878456:A:G	131878456	NA,G	NA,A	NA,1	NA,inf	NA,inf	NA,0.201457	0.000172137	0.000191145
3	chr5:132610870:T:C	132610870	NA,C	NA,T	NA,1	NA,-inf	NA,inf	NA,0.332422	0.000172101	0.000190329
3	chr5:131973677:T:G	131973677	NA,G	NA,T	NA,1	NA,inf	NA,inf	NA,0.166663	0.000172062	0.000191217
3	chr5:132008548:C:T	132008548	NA,T	NA,C	NA,1	NA,inf	NA,inf	NA,0.187919	0.00017202	0.000191065
3	chr5:131865456:T:C	131865456	NA,C	NA,T	NA,1	NA,inf	NA,inf	NA,0.200735	0.000172013	0.000191007
3	chr5:131848505:G:C	131848505	NA,C	NA,G	NA,1	NA,inf	NA,inf	NA,0.200735	0.000172013	0.000191007
3	chr5:132131984:G:A	132131984	NA,A	NA,G	NA,1	NA,inf	NA,inf	NA,0.268717	0.000171965	0.000191046
3	chr5:131892905:C:CAGT	131892905	NA,CAGT	NA,C	NA,1	NA,-inf	NA,inf	NA,0.23744	0.000171961	0.000190575
3	chr5:131848645:G:A	131848645	NA,A	NA,G	NA,1	NA,inf	NA,inf	NA,0.200294	0.000171943	0.000190928
3	chr5:131816807:T:C	131816807	NA,C	NA,T	NA,1	NA,inf	NA,inf	NA,0.200214	0.000171928	0.000190912
3	chr5:132642271:T:C	132642271	NA,C	NA,T	NA,1	NA,-inf	NA,inf	NA,0.332145	0.000171889	0.000190094
3	chr5:132276594:G:A	132276594	A,A	G,G	1,1	inf,inf	inf,inf	0.865005,0.103917	0.000171739	0.000230613
3	chr5:132157682:A:G	132157682	G,G	A,A	1,1	-inf,-inf	inf,inf	2.43416,0.13407	0.000171593	0.000188923
3	chr5:132201587:C:T	132201587	NA,T	NA,C	NA,1	NA,inf	NA,inf	NA,0.181657	0.000171577	0.000190589
3	chr5:132832888:A:G	132832888	NA,G	NA,A	NA,1	NA,-inf	NA,inf	NA,0.19987	0.000171569	0.000190037
3	chr5:132225671:G:A	132225671	A,NA	G,NA	1,NA	-inf,NA	inf,NA	0.873762,NA	0.000171543	0.000202617
3	chr5:132281417:C:T	132281417	NA,T	NA,C	NA,1	NA,inf	NA,inf	NA,0.352968	0.000171525	0.000190791
3	chr5:131759827:G:C	131759827	NA,C	NA,G	NA,1	NA,-inf	NA,inf	NA,0.234347	0.000171509	0.000190072
3	chr5:131833488:C:T	131833488	NA,T	NA,C	NA,1	NA,-inf	NA,inf	NA,0.23422	0.00017149	0.000190051
3	chr5:132244954:G:A	132244954	NA,A	NA,G	NA,1	NA,-inf	NA,inf	NA,0.239919	0.00017148	0.000189595
3	chr5:132650451:C:T	132650451	NA,T	NA,C	NA,1	NA,inf	NA,inf	NA,0.249677	0.00017138	0.000190272
3	chr5:132773793:A:G	132773793	NA,G	NA,A	NA,1	NA,-inf	NA,inf	NA,0.229511	0.000171332	0.000189341
3	chr5:132767579:G:A	132767579	NA,A	NA,G	NA,1	NA,-inf	NA,inf	NA,0.227873	0.000171324	0.000189325
3	chr5:132625235:C:T	132625235	NA,T	NA,C	NA,1	NA,-inf	NA,inf	NA,0.326817	0.000171293	0.000189448
3	chr5:132226618:C:T	132226618	NA,T	NA,C	NA,1	NA,inf	NA,inf	NA,0.215856	0.000171189	0.000190297
3	chr5:132127198:T:C	132127198	NA,C	NA,T	NA,1	NA,-inf	NA,inf	NA,0.21593	0.00017109	0.000189836
3	chr5:132205191:C:T	132205191	T,T	C,C	1,1	-inf,inf	inf,inf	0.357611,1.27576	0.000171082	0.000191534
3	chr5:132804214:G:A	132804214	NA,A	NA,G	NA,1	NA,-inf	NA,inf	NA,0.263767	0.000171048	0.000189592
3	chr5:132621062:G:A	132621062	NA,A	NA,G	NA,1	NA,-inf	NA,inf	NA,0.160983	0.000170978	0.000189406
3	chr5:132376309:G:T	132376309	NA,T	NA,G	NA,1	NA,inf	NA,inf	NA,0.177904	0.000170967	0.000190228
3	chr5:131998050:C:T	131998050	NA,T	NA,C	NA,1	NA,-inf	NA,inf	NA,0.161475	0.000170917	0.000189004
3	chr5:132392399:A:G	132392399	NA,G	NA,A	NA,1	NA,inf	NA,inf	NA,0.162882	0.000170906	0.000189964
3	chr5:132370382:G:A	132370382	NA,A	NA,G	NA,1	NA,inf	NA,inf	NA,0.177269	0.000170863	0.000190111
3	chr5:132378806:G:A	132378806	NA,A	NA,G	NA,1	NA,inf	NA,inf	NA,0.177269	0.000170863	0.000190111
3	chr5:132375682:A:G	132375682	NA,G	NA,A	NA,1	NA,inf	NA,inf	NA,0.177269	0.000170863	0.000190111
3	chr5:132636257:G:A	132636257	NA,A	NA,G	NA,1	NA,inf	NA,inf	NA,0.107313	0.000170844	0.000189519
3	chr5:132214541:A:G	132214541	NA,G	NA,A	NA,1	NA,inf	NA,inf	NA,0.211834	0.000170836	0.000189571
3	chr5:132419091:T:G	132419091	NA,G	NA,T	NA,1	NA,inf	NA,inf	NA,0.147639	0.000170799	0.00018989
3	chr5:132625226:A:G	132625226	NA,G	NA,A	NA,1	NA,-inf	NA,inf	NA,0.323157	0.000170795	0.000188901
3	chr5:132206708:G:A	132206708	NA,A	NA,G	NA,1	NA,inf	NA,inf	NA,0.174541	0.000170764	0.000189662
3	chr5:132036012:T:C	132036012	NA,C	NA,T	NA,1	NA,-inf	NA,inf	NA,0.178219	0.000170719	0.0001892
3	chr5:132962374:G:A	132962374	NA,A	NA,G	NA,1	NA,-inf	NA,inf	NA,0.206973	0.000170716	0.000189162
3	chr5:132207564:G:T	132207564	NA,T	NA,G	NA,1	NA,inf	NA,inf	NA,0.174004	0.00017068	0.000189568
3	chr5:132724498:A:G	132724498	NA,G	NA,A	NA,1	NA,-inf	NA,inf	NA,0.203286	0.000170675	0.00018902
3	chr5:132282666:G:A	132282666	NA,A	NA,G	NA,1	NA,inf	NA,inf	NA,0.218894	0.000170646	0.000189664
3	chr5:132119191:A:T	132119191	NA,T	NA,A	NA,1	NA,inf	NA,inf	NA,0.192141	0.000170644	0.000189343
3	chr5:132558476:C:T	132558476	NA,T	NA,C	NA,1	NA,inf	NA,inf	NA,0.183574	0.000170589	0.000188904
3	chr5:132154511:T:C	132154511	NA,C	NA,T	NA,1	NA,inf	NA,inf	NA,0.191725	0.000170581	0.000189272
3	chr5:132811754:A:C	132811754	NA,C	NA,A	NA,1	NA,-inf	NA,inf	NA,0.208756	0.000170561	0.000188563
3	chr5:132571727:A:G	132571727	NA,G	NA,A	NA,1	NA,inf	NA,inf	NA,0.176264	0.000170547	0.000189326
3	chr5:131845121:T:C	131845121	NA,C	NA,T	NA,1	NA,inf	NA,inf	NA,0.200876	0.000170534	0.000189358
3	chr5:132257187:C:T	132257187	NA,T	NA,C	NA,1	NA,-inf	NA,inf	NA,0.27167	0.000170488	0.00018854
3	chr5:132635669:G:T	132635669	NA,T	NA,G	NA,1	NA,inf	NA,inf	NA,0.195488	0.000170475	0.00018926
3	chr5:132258750:C:T	132258750	T,NA	C,NA	1,NA	inf,NA	inf,NA	0.38075,NA	0.000170401	0.000191355
3	chr5:132169310:C:T	132169310	NA,T	NA,C	NA,1	NA,inf	NA,inf	NA,0.190388	0.00017037	0.000189038
3	chr5:132934659:T:G	132934659	NA,G	NA,T	NA,1	NA,-inf	NA,inf	NA,0.245	0.000170366	0.000188647
3	chr5:131787632:G:C	131787632	NA,C	NA,G	NA,1	NA,inf	NA,inf	NA,0.190437	0.000170357	0.000189157
3	chr5:132422301:G:A	132422301	NA,A	NA,G	NA,1	NA,inf	NA,inf	NA,0.191778	0.000170356	0.000188987
3	chr5:131773493:G:A	131773493	NA,A	NA,G	NA,1	NA,inf	NA,inf	NA,0.202222	0.000170299	0.000189089
3	chr5:131737535:G:C	131737535	NA,C	NA,G	NA,1	NA,inf	NA,inf	NA,0.189918	0.000170289	0.000189078
3	chr5:131789797:C:T	131789797	NA,T	NA,C	NA,1	NA,inf	NA,inf	NA,0.189912	0.000170286	0.000189075
3	chr5:132618854:T:C	132618854	NA,C	NA,T	NA,1	NA,inf	NA,inf	NA,0.104004	0.000170255	0.000188862
3	chr5:132005023:G:A	132005023	NA,A	NA,G	NA,1	NA,-inf	NA,inf	NA,0.199415	0.000170225	0.000188333
3	chr5:132217734:G:A	132217734	NA,A	NA,G	NA,1	NA,-inf	NA,inf	NA,0.24446	0.000170194	0.000188516
3	chr5:132198777:G:A	132198777	NA,A	NA,G	NA,1	NA,inf	NA,inf	NA,0.172961	0.00017018	0.000189022
3	chr5:132191647:T:TAAG	132191647	NA,TAAG	NA,T	NA,1	NA,inf	NA,inf	NA,0.201219	0.000170161	0.000189079
3	chr5:132967430:C:T	132967430	NA,T	NA,C	NA,1	NA,inf	NA,inf	NA,0.232057	0.000170116	0.000188787
3	chr5:132374707:A:C	132374707	C,C	A,A	1,1	-inf,-inf	inf,inf	7.8126,0.480801	0.000170065	0.0118767
3	chr5:132033599:T:G	132033599	NA,G	NA,T	NA,1	NA,inf	NA,inf	NA,0.211223	0.000170004	0.000188912
3	chr5:131854641:AAC:A	131854641	NA,A	NA,AAC	NA,1	NA,-inf	NA,inf	NA,0.20559	0.000169901	0.000187993
3	chr5:132801714:A:G	132801714	NA,G	NA,A	NA,1	NA,inf	NA,inf	NA,0.195387	0.000169896	0.000188221
3	chr5:132279847:G:A	132279847	NA,A	NA,G	NA,1	NA,-inf	NA,inf	NA,0.175805	0.000169863	0.000187562
3	chr5:132424020:A:G	132424020	NA,G	NA,A	NA,1	NA,inf	NA,inf	NA,0.135915	0.000169845	0.000188708
3	chr5:132872994:A:G	132872994	NA,G	NA,A	NA,1	NA,inf	NA,inf	NA,0.217491	0.000169842	0.000188543
3	chr5:131968813:T:C	131968813	NA,C	NA,T	NA,1	NA,-inf	NA,inf	NA,0.201478	0.000169813	0.000187901
3	chr5:132070079:G:A	132070079	NA,A	NA,G	NA,1	NA,-inf	NA,inf	NA,0.147648	0.000169799	0.000187898
3	chr5:132375917:A:G	132375917	NA,G	NA,A	NA,1	NA,inf	NA,inf	NA,0.17051	0.000169789	0.000188896
3	chr5:132688141:ACATGTGTCAGGCAC:A	132688141	NA,A	NA,ACATGTGTCAGGCAC	NA,1	NA,inf	NA,inf	NA,0.19348	0.000169635	0.000187745
3	chr5:132593951:A:G	132593951	NA,G	NA,A	NA,1	NA,inf	NA,inf	NA,0.238557	0.000169624	0.000188141
3	chr5:132509789:C:T	132509789	NA,T	NA,C	NA,1	NA,-inf	NA,inf	NA,0.235665	0.000169623	0.000188223
3	chr5:131803458:T:C	131803458	NA,C	NA,T	NA,1	NA,inf	NA,inf	NA,0.163754	0.000169611	0.000188194
3	chr5:132017831:C:T	132017831	NA,T	NA,C	NA,1	NA,-inf	NA,inf	NA,0.161211	0.00016959	0.000187386
3	chr5:131990207:G:A	131990207	NA,A	NA,G	NA,1	NA,-inf	NA,inf	NA,0.177122	0.000169583	0.00018782
3	chr5:132589589:T:A	132589589	NA,A	NA,T	NA,1	NA,inf	NA,inf	NA,0.238111	0.000169562	0.000188072
3	chr5:132656722:TCA:T	132656722	NA,T	NA,TCA	NA,1	NA,-inf	NA,inf	NA,0.307029	0.000169553	0.000187487
3	chr5:132789134:T:C	132789134	NA,C	NA,T	NA,1	NA,-inf	NA,inf	NA,0.207847	0.000169519	0.000187454
3	chr5:132586436:T:G	132586436	NA,G	NA,T	NA,1	NA,inf	NA,inf	NA,0.0985988	0.000169497	0.000188017
3	chr5:132099412:T:C	132099412	NA,C	NA,T	NA,1	NA,inf	NA,inf	NA,0.23176	0.000169466	0.000188265
3	chr5:132948732:T:C	132948732	NA,C	NA,T	NA,1	NA,-inf	NA,inf	NA,0.213441	0.000169439	0.000187432
3	chr5:131760679:C:T	131760679	NA,T	NA,C	NA,1	NA,inf	NA,inf	NA,0.162593	0.00016943	0.000187992
3	chr5:132450110:T:C	132450110	NA,C	NA,T	NA,1	NA,inf	NA,inf	NA,0.131334	0.000169401	0.000188196
3	chr5:132573657:T:C	132573657	NA,C	NA,T	NA,1	NA,inf	NA,inf	NA,0.236906	0.00016939	0.000187881
3	chr5:132577955:C:T	132577955	NA,T	NA,C	NA,1	NA,inf	NA,inf	NA,0.179325	0.000169372	0.000187879
3	chr5:132000645:T:C	132000645	NA,C	NA,T	NA,1	NA,-inf	NA,inf	NA,0.150056	0.000169368	0.000187305
3	chr5:132581340:G:A	132581340	NA,A	NA,G	NA,1	NA,inf	NA,inf	NA,0.23648	0.00016933	0.000187813
3	chr5:132672716:T:C	132672716	NA,C	NA,T	NA,1	NA,-inf	NA,inf	NA,0.282706	0.000169287	0.000187433
3	chr5:131857038:T:C	131857038	NA,C	NA,T	NA,1	NA,inf	NA,inf	NA,0.183443	0.000169266	0.000187933
3	chr5:132612154:T:C	132612154	NA,C	NA,T	NA,1	NA,inf	NA,inf	NA,0.235668	0.000169215	0.000187686
3	chr5:131975362:C:T	131975362	NA,T	NA,C	NA,1	NA,inf	NA,inf	NA,0.185777	0.000169213	0.000187319
3	chr5:131936481:T:C	131936481	NA,C	NA,T	NA,1	NA,inf	NA,inf	NA,0.182731	0.000169212	0.000187872
3	chr5:132424787:G:A	132424787	NA,A	NA,G	NA,1	NA,inf	NA,inf	NA,0.13716	0.000169199	0.000188087
3	chr5:132068125:G:C	132068125	NA,C	NA,G	NA,1	NA,-inf	NA,inf	NA,0.225943	0.000169166	0.000187363
3	chr5:131934704:A:G	131934704	NA,G	NA,A	NA,1	NA,inf	NA,inf	NA,0.181996	0.000169098	0.000187745
3	chr5:131993329:G:A	131993329	NA,A	NA,G	NA,1	NA,-inf	NA,inf	NA,0.150312	0.000169085	0.000187005
3	chr5:132274761:T:C	132274761	NA,C	NA,T	NA,1	NA,inf	NA,inf	NA,0.232885	0.000169082	0.000188094
3	chr5:132808076:T:A	132808076	NA,A	NA,T	NA,1	NA,inf	NA,inf	NA,0.211533	0.000169067	0.000187723
3	chr5:131957658:ATGTGTG:A	131957658	NA,A	NA,ATGTGTG	NA,1	NA,inf	NA,inf	NA,0.229779	0.000169053	0.000187552
3	chr5:131912050:T:TA	131912050	NA,TA	NA,T	NA,1	NA,inf	NA,inf	NA,0.247883	0.000169018	0.00018746
3	chr5:132065129:G:A	132065129	NA,A	NA,G	NA,1	NA,-inf	NA,inf	NA,0.168109	0.000169004	0.000186973
3	chr5:131964940:C:T	131964940	NA,T	NA,C	NA,1	NA,-inf	NA,inf	NA,0.17054	0.000168965	0.000186965
3	chr5:132116628:G:A	132116628	NA,A	NA,G	NA,1	NA,-inf	NA,inf	NA,0.166093	0.000168938	0.000187023
3	chr5:132274633:G:A	132274633	NA,A	NA,G	NA,1	NA,inf	NA,inf	NA,0.233068	0.000168919	0.000187937
3	chr5:131876356:A:G	131876356	NA,G	NA,A	NA,1	NA,-inf	NA,inf	NA,0.171121	0.000168907	0.000187056
3	chr5:132267349:G:A	132267349	NA,A	NA,G	NA,1	NA,-inf	NA,inf	NA,0.141808	0.000168821	0.000186327
3	chr5:132131038:G:A	132131038	A,A	G,G	1,1	-inf,-inf	inf,inf	2.4198,0.142678	0.000168778	0.000185818
3	chr5:132530582:G:A	132530582	NA,A	NA,G	NA,1	NA,-inf	NA,inf	NA,0.224078	0.000168777	0.000186909
3	chr5:132397781:T:C	132397781	NA,C	NA,T	NA,1	NA,-inf	NA,inf	NA,0.246776	0.000168769	0.000186592
3	chr5:131836503:C:T	131836503	NA,T	NA,C	NA,1	NA,-inf	NA,inf	NA,0.191368	0.000168763	0.00018687
3	chr5:132178790:C:G	132178790	NA,G	NA,C	NA,1	NA,-inf	NA,inf	NA,0.137373	0.000168742	0.000186619
3	chr5:132005407:G:A	132005407	NA,A	NA,G	NA,1	NA,-inf	NA,inf	NA,0.194902	0.000168717	0.000186667
3	chr5:131985749:T:C	131985749	NA,C	NA,T	NA,1	NA,inf	NA,inf	NA,0.227924	0.000168706	0.000187
3	chr5:132038187:C:T	132038187	NA,T	NA,C	NA,1	NA,inf	NA,inf	NA,0.135276	0.000168698	0.000187395
3	chr5:132191069:T:G	132191069	NA,G	NA,T	NA,1	NA,inf	NA,inf	NA,0.175751	0.000168686	0.000186731
3	chr5:131806823:T:G	131806823	NA,G	NA,T	NA,1	NA,-inf	NA,inf	NA,0.190241	0.000168603	0.000186694
3	chr5:132202538:C:G	132202538	NA,G	NA,C	NA,1	NA,-inf	NA,inf	NA,0.206295	0.000168566	0.000187044
3	chr5:132112892:A:G	132112892	NA,G	NA,A	NA,1	NA,inf	NA,inf	NA,0.168914	0.000168481	0.00018693
3	chr5:132551253:G:A	132551253	NA,A	NA,G	NA,1	NA,-inf	NA,inf	NA,0.0741814	0.00016846	0.000186284
3	chr5:132423148:A:T	132423148	NA,T	NA,A	NA,1	NA,inf	NA,inf	NA,0.219196	0.000168431	0.000186585
3	chr5:132818174:T:C	132818174	NA,C	NA,T	NA,1	NA,-inf	NA,inf	NA,0.193941	0.000168325	0.000186145
3	chr5:132174827:A:G	132174827	NA,G	NA,A	NA,1	NA,-inf	NA,inf	NA,0.165678	0.000168284	0.000186415
3	chr5:132659387:C:T	132659387	NA,T	NA,C	NA,1	NA,inf	NA,inf	NA,0.165382	0.000168247	0.00018682
3	chr5:132047414:ACTAG:A	132047414	NA,A	NA,ACTAG	NA,1	NA,-inf	NA,inf	NA,0.165439	0.000168213	0.000186437
3	chr5:132259979:T:C	132259979	NA,C	NA,T	NA,1	NA,-inf	NA,inf	NA,0.148428	0.000168022	0.000185992
3	chr5:132642648:C:G	132642648	NA,G	NA,C	NA,1	NA,-inf	NA,inf	NA,0.178913	0.000168018	0.000185935
3	chr5:131779504:C:A	131779504	NA,A	NA,C	NA,1	NA,inf	NA,inf	NA,0.184942	0.000167968	0.000186722
3	chr5:131793083:T:A	131793083	NA,A	NA,T	NA,1	NA,-inf	NA,inf	NA,0.209293	0.000167962	0.000186142
3	chr5:132015201:C:G	132015201	NA,G	NA,C	NA,1	NA,-inf	NA,inf	NA,0.188652	0.000167885	0.000185756
3	chr5:132564077:A:G	132564077	NA,G	NA,A	NA,1	NA,-inf	NA,inf	NA,0.300302	0.000167863	0.000185692
3	chr5:132790397:T:TC	132790397	NA,TC	NA,T	NA,1	NA,-inf	NA,inf	NA,0.196322	0.000167835	0.000185617
3	chr5:132207501:A:T	132207501	NA,T	NA,A	NA,1	NA,inf	NA,inf	NA,0.191718	0.000167775	0.000186156
3	chr5:132175080:T:C	132175080	NA,C	NA,T	NA,1	NA,-inf	NA,inf	NA,0.172734	0.000167756	0.000185676
3	chr5:132571959:A:G	132571959	NA,G	NA,A	NA,1	NA,-inf	NA,inf	NA,0.288541	0.000167735	0.00018551
3	chr5:132387917:C:T	132387917	NA,T	NA,C	NA,1	NA,inf	NA,inf	NA,0.179131	0.000167719	0.000186121
3	chr5:132955850:T:C	132955850	NA,C	NA,T	NA,1	NA,-inf	NA,inf	NA,0.156564	0.000167712	0.000185693
3	chr5:131930201:G:T	131930201	NA,T	NA,G	NA,1	NA,inf	NA,inf	NA,0.189252	0.000167711	0.000186104
3	chr5:132227407:G:A	132227407	NA,A	NA,G	NA,1	NA,-inf	NA,inf	NA,0.0581702	0.000167702	0.000185438
3	chr5:132454381:A:T	132454381	NA,T	NA,A	NA,1	NA,-inf	NA,inf	NA,0.305281	0.00016769	0.000186441
3	chr5:132904352:GGAAA:G	132904352	NA,G	NA,GGAAA	NA,1	NA,-inf	NA,inf	NA,0.165097	0.000167669	0.000185901
3	chr5:131796632:G:A	131796632	NA,A	NA,G	NA,1	NA,inf	NA,inf	NA,0.184509	0.000167604	0.000186073
3	chr5:132425556:C:T	132425556	NA,T	NA,C	NA,1	NA,inf	NA,inf	NA,0.126907	0.000167589	0.000186272
3	chr5:132403184:G:A	132403184	NA,A	NA,G	NA,1	NA,inf	NA,inf	NA,0.179004	0.000167579	0.000185965
3	chr5:131763453:T:C	131763453	C,C	T,T	1,1	-inf,-inf	inf,inf	0.0114699,1.33882	0.00016751	0.000188116
3	chr5:132057982:G:A	132057982	NA,A	NA,G	NA,1	NA,-inf	NA,inf	NA,0.135897	0.000167444	0.000185257
3	chr5:132783561:A:G	132783561	NA,G	NA,A	NA,1	NA,-inf	NA,inf	NA,0.202888	0.000167406	0.000185073
3	chr5:131853514:A:G	131853514	NA,G	NA,A	NA,1	NA,-inf	NA,inf	NA,0.156856	0.000167402	0.000185244
3	chr5:132000881:G:A	132000881	NA,A	NA,G	NA,1	NA,-inf	NA,inf	NA,0.154194	0.000167396	0.000185444
3	chr5:132031221:A:G	132031221	NA,G	NA,A	NA,1	NA,inf	NA,inf	NA,0.209211	0.000167366	0.000185785
3	chr5:132660905:G:C	132660905	NA,C	NA,G	NA,1	NA,inf	NA,inf	NA,0.120258	0.000167356	0.000185908
3	chr5:132826981:A:G	132826981	NA,G	NA,A	NA,1	NA,-inf	NA,inf	NA,0.115532	0.00016731	0.000185051
3	chr5:131899335:C:T	131899335	NA,T	NA,C	NA,1	NA,-inf	NA,inf	NA,0.206653	0.000167301	0.000185418
3	chr5:131785954:C:T	131785954	NA,T	NA,C	NA,1	NA,-inf	NA,inf	NA,0.233904	0.000167277	0.000185535
3	chr5:131967931:C:T	131967931	NA,T	NA,C	NA,1	NA,-inf	NA,inf	NA,0.154589	0.000167235	0.000185078
3	chr5:132426893:T:A	132426893	NA,A	NA,T	NA,1	NA,inf	NA,inf	NA,0.121145	0.000167201	0.000185718
3	chr5:132733899:T:C	132733899	NA,C	NA,T	NA,1	NA,-inf	NA,inf	NA,0.19193	0.000167196	0.000185367
3	chr5:131899404:C:A	131899404	NA,A	NA,C	NA,1	NA,-inf	NA,inf	NA,0.205801	0.000167185	0.00018529
3	chr5:132255544:A:T	132255544	NA,T	NA,A	NA,1	NA,-inf	NA,inf	NA,0.142345	0.000167098	0.000184976
3	chr5:132343325:T:C	132343325	NA,C	NA,T	NA,1	NA,-inf	NA,inf	NA,0.238004	0.000167096	0.000184747
3	chr5:132650467:A:T	132650467	NA,T	NA,A	NA,1	NA,-inf	NA,inf	NA,0.178767	0.000167042	0.000185307
3	chr5:132412270:G:C	132412270	NA,C	NA,G	NA,1	NA,-inf	NA,inf	NA,0.0744654	0.000166984	0.000184649
3	chr5:131860673:T:C	131860673	NA,C	NA,T	NA,1	NA,inf	NA,inf	NA,0.133388	0.000166977	0.000185508
3	chr5:132155828:C:T	132155828	NA,T	NA,C	NA,1	NA,-inf	NA,inf	NA,0.176194	0.000166937	0.000184982
3	chr5:132586982:A:G	132586982	NA,G	NA,A	NA,1	NA,inf	NA,inf	NA,0.0833072	0.000166931	0.000185159
3	chr5:132769405:T:C	132769405	NA,C	NA,T	NA,1	NA,-inf	NA,inf	NA,0.137216	0.000166902	0.000184721
3	chr5:132574695:C:T	132574695	NA,T	NA,C	NA,1	NA,inf	NA,inf	NA,0.193257	0.000166878	0.000184153
3	chr5:131966199:C:T	131966199	NA,T	NA,C	NA,1	NA,inf	NA,inf	NA,0.214239	0.000166843	0.000185091
3	chr5:132085986:A:G	132085986	NA,G	NA,A	NA,1	NA,-inf	NA,inf	NA,0.156944	0.000166778	0.000184611
3	chr5:131742816:AT:A	131742816	NA,A	NA,AT	NA,1	NA,inf	NA,inf	NA,0.164473	0.000166766	0.000185127
3	chr5:132319864:T:G	132319864	NA,G	NA,T	NA,1	NA,inf	NA,inf	NA,0.171253	0.000166732	0.000185018
3	chr5:132863812:A:G	132863812	NA,G	NA,A	NA,1	NA,-inf	NA,inf	NA,0.176368	0.000166669	0.000184346
3	chr5:131902674:T:C	131902674	NA,C	NA,T	NA,1	NA,inf	NA,inf	NA,0.16799	0.000166643	0.000184947
3	chr5:132056136:G:A	132056136	NA,A	NA,G	NA,1	NA,inf	NA,inf	NA,0.17836	0.000166627	0.000184849
3	chr5:131979774:G:A	131979774	NA,A	NA,G	NA,1	NA,inf	NA,inf	NA,0.211753	0.000166614	0.000184836
3	chr5:131979420:G:A	131979420	NA,A	NA,G	NA,1	NA,inf	NA,inf	NA,0.211731	0.000166611	0.000184833
3	chr5:132011288:C:T	132011288	NA,T	NA,C	NA,1	NA,-inf	NA,inf	NA,0.149473	0.000166604	0.00018457
3	chr5:132324192:A:G	132324192	NA,G	NA,A	NA,1	NA,-inf	NA,inf	NA,0.233661	0.000166597	0.000184202
3	chr5:131886691:G:C	131886691	NA,C	NA,G	NA,1	NA,inf	NA,inf	NA,0.181458	0.00016659	0.000184854
3	chr5:132800988:C:T	132800988	NA,T	NA,C	NA,1	NA,-inf	NA,inf	NA,0.238855	0.000166574	0.000184651
3	chr5:132598195:A:G	132598195	NA,G	NA,A	NA,1	NA,inf	NA,inf	NA,0.216031	0.000166541	0.00018471
3	chr5:132763443:C:G	132763443	NA,G	NA,C	NA,1	NA,-inf	NA,inf	NA,0.195846	0.000166517	0.000184105
3	chr5:132268396:G:A	132268396	NA,A	NA,G	NA,1	NA,-inf	NA,inf	NA,0.241806	0.000166515	0.0001842
3	chr5:132628160:G:T	132628160	NA,T	NA,G	NA,1	NA,inf	NA,inf	NA,0.191454	0.000166498	0.000183738
3	chr5:132514149:G:C	132514149	NA,C	NA,G	NA,1	NA,-inf	NA,inf	NA,0.213002	0.000166495	0.000184732
3	chr5:132373734:C:G	132373734	NA,G	NA,C	NA,1	NA,inf	NA,inf	NA,0.148994	0.000166487	0.000185147
3	chr5:132760631:A:AAAAG	132760631	NA,AAAAG	NA,A	NA,1	NA,-inf	NA,inf	NA,0.179464	0.000166474	0.000184188
3	chr5:132628335:T:C	132628335	NA,C	NA,T	NA,1	NA,inf	NA,inf	NA,0.230719	0.00016647	0.000184776
3	chr5:132164994:G:A	132164994	NA,A	NA,G	NA,1	NA,inf	NA,inf	NA,0.162012	0.000166463	0.000184687
3	chr5:132016926:C:T	132016926	NA,T	NA,C	NA,1	NA,inf	NA,inf	NA,0.186052	0.000166461	0.000184828
3	chr5:132289002:C:A	132289002	NA,A	NA,C	NA,1	NA,-inf	NA,inf	NA,0.113895	0.00016636	0.000183864
3	chr5:132585504:A:G	132585504	NA,G	NA,A	NA,1	NA,inf	NA,inf	NA,0.211745	0.000166359	0.000184669
3	chr5:132593277:T:G	132593277	NA,G	NA,T	NA,1	NA,-inf	NA,inf	NA,0.140694	0.000166343	0.000184402
3	chr5:131876412:T:C	131876412	C,C	T,T	1,1	inf,-inf	inf,inf	0.963768,1.25402	0.00016633	0.000187884
3	chr5:132376034:G:A	132376034	NA,A	NA,G	NA,1	NA,inf	NA,inf	NA,0.147341	0.000166249	0.000184878
3	chr5:132730416:G:A	132730416	NA,A	NA,G	NA,1	NA,inf	NA,inf	NA,0.234087	0.000166243	0.000184521
3	chr5:132351776:C:T	132351776	NA,T	NA,C	NA,1	NA,inf	NA,inf	NA,0.152657	0.000166242	0.000183882
3	chr5:132923127:G:A	132923127	NA,A	NA,G	NA,1	NA,-inf	NA,inf	NA,0.132354	0.000166221	0.00018382
3	chr5:132614255:C:T	132614255	NA,T	NA,C	NA,1	NA,inf	NA,inf	NA,0.187851	0.000166164	0.00018339
3	chr5:132976699:C:G	132976699	NA,G	NA,C	NA,1	NA,inf	NA,inf	NA,0.14021	0.000166084	0.000184419
3	chr5:132763546:A:G	132763546	NA,G	NA,A	NA,1	NA,-inf	NA,inf	NA,0.192506	0.000166077	0.000183627
3	chr5:132890666:T:C	132890666	NA,C	NA,T	NA,1	NA,-inf	NA,inf	NA,0.223628	0.000166064	0.00018458
3	chr5:132670364:C:T	132670364	NA,T	NA,C	NA,1	NA,inf	NA,inf	NA,0.173361	0.000166043	0.000183781
3	chr5:132574327:C:T	132574327	NA,T	NA,C	NA,1	NA,inf	NA,inf	NA,0.0780119	0.000165959	0.000184079
3	chr5:132779532:C:T	132779532	NA,T	NA,C	NA,1	NA,-inf	NA,inf	NA,0.192083	0.000165938	0.000183477
3	chr5:132125428:T:C	132125428	NA,C	NA,T	NA,1	NA,-inf	NA,inf	NA,0.149171	0.000165874	0.000183756
3	chr5:132568502:A:T	132568502	NA,T	NA,A	NA,1	NA,inf	NA,inf	NA,0.0765663	0.000165873	0.000183982
3	chr5:132576810:C:CT	132576810	NA,CT	NA,C	NA,1	NA,inf	NA,inf	NA,0.154297	0.000165856	0.000183973
3	chr5:132954910:C:G	132954910	NA,G	NA,C	NA,1	NA,-inf	NA,inf	NA,0.171778	0.000165782	0.000183687
3	chr5:131894690:G:A	131894690	A,NA	G,NA	1,NA	inf,NA	inf,NA	0.270053,NA	0.000165753	0.00017696
3	chr5:131816595:G:A	131816595	NA,A	NA,G	NA,1	NA,-inf	NA,inf	NA,0.172418	0.000165743	0.000183438
3	chr5:132505226:A:G	132505226	NA,G	NA,A	NA,1	NA,inf	NA,inf	NA,0.165097	0.000165729	0.000184024
3	chr5:132095435:G:C	132095435	NA,C	NA,G	NA,1	NA,inf	NA,inf	NA,0.216322	0.000165672	0.000183955
3	chr5:132394147:A:C	132394147	NA,C	NA,A	NA,1	NA,inf	NA,inf	NA,0.128619	0.000165622	0.000184008
3	chr5:131781899:T:C	131781899	NA,C	NA,T	NA,1	NA,-inf	NA,inf	NA,0.220663	0.000165585	0.000183651
3	chr5:132218458:A:C	132218458	NA,C	NA,A	NA,1	NA,inf	NA,inf	NA,0.154059	0.000165574	0.000183313
3	chr5:131957919:C:T	131957919	NA,T	NA,C	NA,1	NA,inf	NA,inf	NA,0.203668	0.000165544	0.000183642
3	chr5:132576757:A:G	132576757	NA,G	NA,A	NA,1	NA,inf	NA,inf	NA,0.151893	0.000165526	0.000183605
3	chr5:132272028:C:T	132272028	T,T	C,C	1,1	inf,inf	inf,inf	0.849863,0.101071	0.000165455	0.000221438
3	chr5:132119906:G:A	132119906	NA,A	NA,G	NA,1	NA,-inf	NA,inf	NA,0.168879	0.000165452	0.000183266
3	chr5:132009904:C:T	132009904	NA,T	NA,C	NA,1	NA,-inf	NA,inf	NA,0.127673	0.000165447	0.000183181
3	chr5:132609429:C:T	132609429	NA,T	NA,C	NA,1	NA,-inf	NA,inf	NA,0.261019	0.000165412	0.000182986
3	chr5:132601871:A:C	132601871	NA,C	NA,A	NA,1	NA,inf	NA,inf	NA,0.182121	0.000165408	0.000182583
3	chr5:132070238:G:A	132070238	NA,A	NA,G	NA,1	NA,-inf	NA,inf	NA,0.179308	0.000165398	0.000182985
3	chr5:132370483:C:A	132370483	NA,A	NA,C	NA,1	NA,inf	NA,inf	NA,0.140671	0.000165319	0.000183824
3	chr5:132083980:C:T	132083980	NA,T	NA,C	NA,1	NA,-inf	NA,inf	NA,0.144808	0.000165281	0.000182964
3	chr5:132802272:G:C	132802272	NA,C	NA,G	NA,1	NA,-inf	NA,inf	NA,0.16778	0.000165265	0.000183138
3	chr5:132779155:C:T	132779155	NA,T	NA,C	NA,1	NA,-inf	NA,inf	NA,0.18657	0.000165236	0.000182714
3	chr5:132394188:G:T	132394188	NA,T	NA,G	NA,1	NA,inf	NA,inf	NA,0.161902	0.00016522	0.000183336
3	chr5:132394101:GAT:G	132394101	NA,G	NA,GAT	NA,1	NA,inf	NA,inf	NA,0.161902	0.00016522	0.000183336
3	chr5:132403749:A:G	132403749	NA,G	NA,A	NA,1	NA,inf	NA,inf	NA,0.161902	0.00016522	0.000183336
3	chr5:132392885:G:T	132392885	NA,T	NA,G	NA,1	NA,inf	NA,inf	NA,0.161902	0.00016522	0.000183336
3	chr5:132391293:C:T	132391293	NA,T	NA,C	NA,1	NA,inf	NA,inf	NA,0.161902	0.00016522	0.000183336
3	chr5:132398720:A:G	132398720	NA,G	NA,A	NA,1	NA,inf	NA,inf	NA,0.161902	0.00016522	0.000183336
3	chr5:132374635:T:C	132374635	NA,C	NA,T	NA,1	NA,inf	NA,inf	NA,0.144551	0.000165217	0.000182765
3	chr5:132869520:G:A	132869520	A,NA	G,NA	1,NA	inf,NA	inf,NA	0.472249,NA	0.000165206	0.000178568
3	chr5:132544493:C:T	132544493	NA,T	NA,C	NA,1	NA,inf	NA,inf	NA,0.137505	0.000165172	0.000183337
3	chr5:132402494:A:T	132402494	NA,T	NA,A	NA,1	NA,inf	NA,inf	NA,0.161491	0.000165165	0.000183275
3	chr5:132428895:G:A	132428895	NA,A	NA,G	NA,1	NA,inf	NA,inf	NA,0.110671	0.000165156	0.000183528
3	chr5:132308261:T:G	132308261	NA,G	NA,T	NA,1	NA,inf	NA,inf	NA,0.147031	0.000165154	0.000183763
3	chr5:132029003:C:T	132029003	NA,T	NA,C	NA,1	NA,inf	NA,inf	NA,0.151462	0.000165144	0.000183189
3	chr5:132622878:G:A	132622878	NA,A	NA,G	NA,1	NA,inf	NA,inf	NA,0.203792	0.000165117	0.000183278
3	chr5:132846500:G:A	132846500	NA,A	NA,G	NA,1	NA,-inf	NA,inf	NA,0.216307	0.000165096	0.000183502
3	chr5:132834923:G:A	132834923	NA,A	NA,G	NA,1	NA,inf	NA,inf	NA,0.192262	0.000164991	0.000183066
3	chr5:131897516:G:T	131897516	NA,T	NA,G	NA,1	NA,inf	NA,inf	NA,0.119724	0.000164984	0.000183261
3	chr5:132292872:A:G	132292872	NA,G	NA,A	NA,1	NA,-inf	NA,inf	NA,0.220713	0.000164981	0.000182452
3	chr5:132512570:T:C	132512570	NA,C	NA,T	NA,1	NA,-inf	NA,inf	NA,0.201231	0.000164976	0.000183036
3	chr5:131757176:T:C	131757176	NA,C	NA,T	NA,1	NA,inf	NA,inf	NA,0.119344	0.000164975	0.00018325
3	chr5:132429692:G:A	132429692	NA,A	NA,G	NA,1	NA,inf	NA,inf	NA,0.109987	0.000164963	0.000183238
3	chr5:132583808:C:T	132583808	NA,T	NA,C	NA,1	NA,inf	NA,inf	NA,0.178485	0.000164958	0.0001821
3	chr5:132030144:T:C	132030144	NA,C	NA,T	NA,1	NA,inf	NA,inf	NA,0.190461	0.000164827	0.000183044
3	chr5:132335637:C:T	132335637	NA,T	NA,C	NA,1	NA,inf	NA,inf	NA,0.16624	0.000164826	0.000182403
3	chr5:132200078:T:C	132200078	NA,C	NA,T	NA,1	NA,-inf	NA,inf	NA,0.1741	0.000164822	0.000182848
3	chr5:132707107:C:T	132707107	NA,T	NA,C	NA,1	NA,-inf	NA,inf	NA,0.138635	0.000164806	0.000182355
3	chr5:131950534:C:T	131950534	NA,T	NA,C	NA,1	NA,-inf	NA,inf	NA,0.213286	0.000164805	0.000182785
3	chr5:132126102:T:G	132126102	NA,G	NA,T	NA,1	NA,-inf	NA,inf	NA,0.141256	0.000164793	0.000182563
3	chr5:132015952:A:G	132015952	NA,G	NA,A	NA,1	NA,-inf	NA,inf	NA,0.13588	0.000164777	0.000182554
3	chr5:132284170:T:G	132284170	NA,G	NA,T	NA,1	NA,-inf	NA,inf	NA,0.11529	0.000164738	0.000181938
3	chr5:131973438:G:A	131973438	NA,A	NA,G	NA,1	NA,inf	NA,inf	NA,0.197639	0.000164736	0.000182741
3	chr5:131825550:G:A	131825550	NA,A	NA,G	NA,1	NA,inf	NA,inf	NA,0.151574	0.000164732	0.000182856
3	chr5:132191742:C:A	132191742	NA,A	NA,C	NA,1	NA,inf	NA,inf	NA,0.139927	0.000164727	0.000182902
3	chr5:132398891:G:A	132398891	NA,A	NA,G	NA,1	NA,inf	NA,inf	NA,0.158048	0.000164713	0.00018277
3	chr5:132390155:C:T	132390155	NA,T	NA,C	NA,1	NA,inf	NA,inf	NA,0.15888	0.000164703	0.000182754
3	chr5:132465596:G:T	132465596	NA,T	NA,G	NA,1	NA,inf	NA,inf	NA,0.117404	0.000164694	0.000182966
3	chr5:131903428:T:C	131903428	NA,C	NA,T	NA,1	NA,inf	NA,inf	NA,0.166863	0.00016467	0.00018271
3	chr5:132100919:G:A	132100919	NA,A	NA,G	NA,1	NA,inf	NA,inf	NA,0.20833	0.000164648	0.000182549
3	chr5:131925848:A:T	131925848	NA,T	NA,A	NA,1	NA,inf	NA,inf	NA,0.166583	0.000164639	0.00018268
3	chr5:132077637:T:C	132077637	NA,C	NA,T	NA,1	NA,-inf	NA,inf	NA,0.100838	0.000164634	0.000182228
3	chr5:131832331:T:G	131832331	NA,G	NA,T	NA,1	NA,inf	NA,inf	NA,0.150825	0.000164634	0.000182746
3	chr5:132829683:C:T	132829683	NA,T	NA,C	NA,1	NA,-inf	NA,inf	NA,0.186821	0.000164578	0.000182099
3	chr5:132264864:C:G	132264864	NA,G	NA,C	NA,1	NA,inf	NA,inf	NA,0.227931	0.000164566	0.000182726
3	chr5:132792479:A:G	132792479	NA,G	NA,A	NA,1	NA,inf	NA,inf	NA,0.112401	0.000164495	0.000182467
3	chr5:132108103:C:G	132108103	NA,G	NA,C	NA,1	NA,inf	NA,inf	NA,0.183485	0.000164484	0.000182337
3	chr5:132155348:T:C	132155348	NA,C	NA,T	NA,1	NA,-inf	NA,inf	NA,0.138774	0.000164462	0.000182199
3	chr5:131920171:T:C	131920171	NA,C	NA,T	NA,1	NA,inf	NA,inf	NA,0.12844	0.000164428	0.000182414
3	chr5:132805882:C:A	132805882	NA,A	NA,C	NA,1	NA,-inf	NA,inf	NA,0.162238	0.000164415	0.000181865
3	chr5:131914097:C:G	131914097	NA,G	NA,C	NA,1	NA,inf	NA,inf	NA,0.11536	0.000164381	0.000182583
3	chr5:132131045:A:G	132131045	NA,G	NA,A	NA,1	NA,inf	NA,inf	NA,0.153532	0.000164378	0.000182518
3	chr5:132935687:C:T	132935687	NA,T	NA,C	NA,1	NA,-inf	NA,inf	NA,0.0943194	0.000164378	0.000181867
3	chr5:132330184:G:A	132330184	NA,A	NA,G	NA,1	NA,-inf	NA,inf	NA,0.214933	0.000164325	0.000181734
3	chr5:132736231:T:C	132736231	NA,C	NA,T	NA,1	NA,inf	NA,inf	NA,0.197744	0.000164303	0.000182538
3	chr5:132113158:T:C	132113158	NA,C	NA,T	NA,1	NA,inf	NA,inf	NA,0.0793939	0.000164299	0.000182325
3	chr5:132153437:C:T	132153437	NA,T	NA,C	NA,1	NA,-inf	NA,inf	NA,0.156128	0.000164234	0.000181994
3	chr5:132762728:A:C	132762728	NA,C	NA,A	NA,1	NA,inf	NA,inf	NA,0.135448	0.000164216	0.000182223
3	chr5:132476364:G:T	132476364	NA,T	NA,G	NA,1	NA,inf	NA,inf	NA,0.109226	0.000164214	0.000182269
3	chr5:132284233:AC:A	132284233	NA,A	NA,AC	NA,1	NA,-inf	NA,inf	NA,0.11129	0.000164187	0.000181348
3	chr5:131736869:C:T	131736869	NA,T	NA,C	NA,1	NA,inf	NA,inf	NA,0.0914362	0.000164179	0.00018103
3	chr5:132134214:C:A	132134214	NA,A	NA,C	NA,1	NA,-inf	NA,inf	NA,0.15558	0.000164165	0.000181917
3	chr5:132145140:TTTTTG:T	132145140	NA,T	NA,TTTTTG	NA,1	NA,-inf	NA,inf	NA,0.155482	0.000164154	0.000181906
3	chr5:131988580:C:G	131988580	NA,G	NA,C	NA,1	NA,-inf	NA,inf	NA,0.161412	0.000164138	0.000181654
3	chr5:132140810:T:C	132140810	NA,C	NA,T	NA,1	NA,-inf	NA,inf	NA,0.155354	0.000164138	0.000181888
3	chr5:132112850:CA:C	132112850	NA,C	NA,CA	NA,1	NA,-inf	NA,inf	NA,0.155305	0.00016413	0.00018188
3	chr5:132144721:A:G	132144721	NA,G	NA,A	NA,1	NA,-inf	NA,inf	NA,0.155305	0.00016413	0.00018188
3	chr5:132166180:A:G	132166180	NA,G	NA,A	NA,1	NA,-inf	NA,inf	NA,0.155305	0.00016413	0.00018188
3	chr5:132054668:C:T	132054668	NA,T	NA,C	NA,1	NA,inf	NA,inf	NA,0.148468	0.000164087	0.000182027
3	chr5:131746520:T:C	131746520	NA,C	NA,T	NA,1	NA,inf	NA,inf	NA,0.112843	0.000164075	0.000182237
3	chr5:131901854:T:C	131901854	NA,C	NA,T	NA,1	NA,inf	NA,inf	NA,0.162219	0.000164065	0.000182038
3	chr5:132126000:C:G	132126000	NA,G	NA,C	NA,1	NA,-inf	NA,inf	NA,0.154715	0.000164054	0.000181795
3	chr5:132140472:T:C	132140472	NA,C	NA,T	NA,1	NA,inf	NA,inf	NA,0.150585	0.000163999	0.000182092
3	chr5:132621610:T:C	132621610	NA,C	NA,T	NA,1	NA,-inf	NA,inf	NA,0.15239	0.000163965	0.000181474
3	chr5:132148329:T:C	132148329	NA,C	NA,T	NA,1	NA,-inf	NA,inf	NA,0.145304	0.000163942	0.000181495
3	chr5:132099959:G:A	132099959	NA,A	NA,G	NA,1	NA,-inf	NA,inf	NA,0.136997	0.000163932	0.000181501
3	chr5:132089854:C:T	132089854	NA,T	NA,C	NA,1	NA,inf	NA,inf	NA,0.20059	0.000163919	0.00018199
3	chr5:132084671:C:T	132084671	NA,T	NA,C	NA,1	NA,inf	NA,inf	NA,0.200308	0.000163886	0.000181954
3	chr5:132501228:G:A	132501228	NA,A	NA,G	NA,1	NA,inf	NA,inf	NA,0.0833909	0.000163884	0.000182078
3	chr5:131735612:A:T	131735612	NA,T	NA,A	NA,1	NA,-inf	NA,inf	NA,0.125196	0.000163864	0.000181691
3	chr5:132795953:A:G	132795953	NA,G	NA,A	NA,1	NA,-inf	NA,inf	NA,0.129026	0.000163836	0.000181375
3	chr5:131755646:A:C	131755646	NA,C	NA,A	NA,1	NA,inf	NA,inf	NA,0.146467	0.000163804	0.000181383
3	chr5:132094736:G:A	132094736	NA,A	NA,G	NA,1	NA,inf	NA,inf	NA,0.198389	0.000163795	0.000181758
3	chr5:132679068:C:T	132679068	NA,T	NA,C	NA,1	NA,inf	NA,inf	NA,0.19604	0.000163751	0.000181842
3	chr5:131823467:A:AAGAG	131823467	NA,AAGAG	NA,A	NA,1	NA,inf	NA,inf	NA,0.152706	0.000163745	0.000181755
3	chr5:132799160:G:A	132799160	NA,A	NA,G	NA,1	NA,-inf	NA,inf	NA,0.215522	0.000163716	0.000181484
3	chr5:132065222:T:A	132065222	NA,A	NA,T	NA,1	NA,inf	NA,inf	NA,0.156713	0.00016371	0.000181561
3	chr5:132123423:T:G	132123423	NA,G	NA,T	NA,1	NA,-inf	NA,inf	NA,0.151454	0.000163704	0.000181407
3	chr5:132121487:C:T	132121487	NA,T	NA,C	NA,1	NA,-inf	NA,inf	NA,0.143546	0.000163698	0.000181229
3	chr5:132932688:T:C	132932688	NA,C	NA,T	NA,1	NA,inf	NA,inf	NA,0.123338	0.000163686	0.000181733
3	chr5:131822831:A:G	131822831	NA,G	NA,A	NA,1	NA,inf	NA,inf	NA,0.205532	0.00016364	0.000181477
3	chr5:132311782:G:A	132311782	NA,A	NA,G	NA,1	NA,-inf	NA,inf	NA,0.209415	0.00016362	0.00018097
3	chr5:131977420:C:A	131977420	NA,A	NA,C	NA,1	NA,inf	NA,inf	NA,0.145998	0.000163563	0.000181802
3	chr5:132708252:G:A	132708252	NA,A	NA,G	NA,1	NA,inf	NA,inf	NA,0.174303	0.000163542	0.000181079
3	chr5:132622053:A:C	132622053	NA,C	NA,A	NA,1	NA,inf	NA,inf	NA,0.168877	0.000163537	0.000180579
3	chr5:132606397:C:T	132606397	NA,T	NA,C	NA,1	NA,inf	NA,inf	NA,0.114189	0.000163511	0.000181421
3	chr5:132556502:C:T	132556502	NA,T	NA,C	NA,1	NA,inf	NA,inf	NA,0.110111	0.000163468	0.000181228
3	chr5:132931467:T:C	132931467	NA,C	NA,T	NA,1	NA,inf	NA,inf	NA,0.165411	0.000163467	0.000181554
3	chr5:132139464:T:C	132139464	NA,C	NA,T	NA,1	NA,inf	NA,inf	NA,0.146291	0.000163459	0.000181486
3	chr5:132067266:G:A	132067266	NA,A	NA,G	NA,1	NA,-inf	NA,inf	NA,0.135786	0.000163458	0.000181091
3	chr5:131774924:T:C	131774924	NA,C	NA,T	NA,1	NA,inf	NA,inf	NA,0.141525	0.000163434	0.000181402
3	chr5:131974372:T:C	131974372	NA,C	NA,T	NA,1	NA,inf	NA,inf	NA,0.14606	0.000163411	0.000181642
3	chr5:132016435:A:G	132016435	NA,G	NA,A	NA,1	NA,-inf	NA,inf	NA,0.127784	0.000163401	0.00018103
3	chr5:132734706:G:A	132734706	NA,A	NA,G	NA,1	NA,inf	NA,inf	NA,0.191158	0.000163389	0.000181505
3	chr5:132356375:T:C	132356375	NA,C	NA,T	NA,1	NA,inf	NA,inf	NA,0.188711	0.00016338	0.000181996
3	chr5:132074434:G:A	132074434	NA,A	NA,G	NA,1	NA,-inf	NA,inf	NA,0.134186	0.000163377	0.000181001
3	chr5:131738610:G:A	131738610	NA,A	NA,G	NA,1	NA,-inf	NA,inf	NA,0.20174	0.000163358	0.00018117
3	chr5:132075207:AG:A	132075207	NA,A	NA,AG	NA,1	NA,inf	NA,inf	NA,0.181258	0.000163353	0.000181605
3	chr5:132448023:G:A	132448023	A,A	G,G	1,1	-inf,inf	inf,inf	3.96816,0.489718	0.00016334	0.000244942
3	chr5:132091325:C:G	132091325	NA,G	NA,C	NA,1	NA,-inf	NA,inf	NA,0.144497	0.000163258	0.000180906
3	chr5:132283350:A:G	132283350	NA,G	NA,A	NA,1	NA,-inf	NA,inf	NA,0.132041	0.000163254	0.000180453
3	chr5:132132506:G:T	132132506	NA,T	NA,G	NA,1	NA,-inf	NA,inf	NA,0.139464	0.000163223	0.000180707
3	chr5:132091117:T:C	132091117	NA,C	NA,T	NA,1	NA,-inf	NA,inf	NA,0.129105	0.000163196	0.000180678
3	chr5:132189932:A:G	132189932	NA,G	NA,A	NA,1	NA,inf	NA,inf	NA,0.172607	0.00016317	0.000180878
3	chr5:132095725:G:A	132095725	NA,A	NA,G	NA,1	NA,inf	NA,inf	NA,0.128068	0.000163156	0.000181065
3	chr5:132662683:G:A	132662683	NA,A	NA,G	NA,1	NA,-inf	NA,inf	NA,0.117271	0.000163148	0.000180703
3	chr5:132392533:A:G	132392533	NA,G	NA,A	NA,1	NA,inf	NA,inf	NA,0.1455	0.000163129	0.000180999
3	chr5:132051508:T:C	132051508	NA,C	NA,T	NA,1	NA,inf	NA,inf	NA,0.118544	0.000163061	0.000180934
3	chr5:132176447:A:T	132176447	NA,T	NA,A	NA,1	NA,inf	NA,inf	NA,0.134408	0.000163034	0.000180522
3	chr5:132289742:G:A	132289742	NA,A	NA,G	NA,1	NA,-inf	NA,inf	NA,0.0550207	0.000163023	0.000180341
3	chr5:132607499:A:G	132607499	NA,G	NA,A	NA,1	NA,inf	NA,inf	NA,0.186091	0.000163001	0.000180773
3	chr5:132958872:C:T	132958872	NA,T	NA,C	NA,1	NA,-inf	NA,inf	NA,0.122404	0.000163	0.00018051
3	chr5:132534441:T:G	132534441	NA,G	NA,T	NA,1	NA,inf	NA,inf	NA,0.144053	0.000162985	0.000180955
3	chr5:131729194:T:A	131729194	NA,A	NA,T	NA,1	NA,-inf	NA,inf	NA,0.197978	0.000162921	0.000180683
3	chr5:131992457:A:C	131992457	NA,C	NA,A	NA,1	NA,inf	NA,inf	NA,0.140454	0.000162919	0.0001804
3	chr5:132798932:G:A	132798932	NA,A	NA,G	NA,1	NA,inf	NA,inf	NA,0.203908	0.000162913	0.000180776
3	chr5:132564069:T:C	132564069	NA,C	NA,T	NA,1	NA,inf	NA,inf	NA,0.161934	0.000162913	0.000179919
3	chr5:132479677:A:T	132479677	NA,T	NA,A	NA,1	NA,inf	NA,inf	NA,0.236177	0.000162869	0.000180778
3	chr5:132573604:A:G	132573604	NA,G	NA,A	NA,1	NA,inf	NA,inf	NA,0.184852	0.000162836	0.000180722
3	chr5:132799984:T:C	132799984	NA,C	NA,T	NA,1	NA,inf	NA,inf	NA,0.20329	0.000162829	0.000180681
3	chr5:132098005:C:T	132098005	NA,T	NA,C	NA,1	NA,-inf	NA,inf	NA,0.127264	0.000162798	0.000180252
3	chr5:132532237:G:A	132532237	NA,A	NA,G	NA,1	NA,-inf	NA,inf	NA,0.18286	0.000162794	0.000180603
3	chr5:131939879:A:C	131939879	NA,C	NA,A	NA,1	NA,inf	NA,inf	NA,0.197933	0.000162781	0.00018052
3	chr5:132034166:A:G	132034166	NA,G	NA,A	NA,1	NA,inf	NA,inf	NA,0.144836	0.00016277	0.000180772
3	chr5:131946150:C:G	131946150	NA,G	NA,C	NA,1	NA,-inf	NA,inf	NA,0.149187	0.000162761	0.000180174
3	chr5:132218968:G:T	132218968	NA,T	NA,G	NA,1	NA,inf	NA,inf	NA,0.187548	0.00016274	0.000180691
3	chr5:132169205:CCACA:C	132169205	NA,C	NA,CCACA	NA,1	NA,-inf	NA,inf	NA,0.135526	0.000162725	0.000180162
3	chr5:132730798:A:T	132730798	NA,T	NA,A	NA,1	NA,-inf	NA,inf	NA,0.152922	0.000162722	0.000180364
3	chr5:132690212:T:A	132690212	NA,A	NA,T	NA,1	NA,-inf	NA,inf	NA,0.126953	0.0001627	0.000180585
3	chr5:132602718:T:C	132602718	NA,C	NA,T	NA,1	NA,inf	NA,inf	NA,0.15945	0.000162668	0.000179665
3	chr5:132976640:A:G	132976640	NA,G	NA,A	NA,1	NA,inf	NA,inf	NA,0.132359	0.000162667	0.000180649
3	chr5:131873522:A:G	131873522	NA,G	NA,A	NA,1	NA,inf	NA,inf	NA,0.196815	0.000162658	0.000180383
3	chr5:132943988:G:A	132943988	NA,A	NA,G	NA,1	NA,-inf	NA,inf	NA,0.147272	0.00016262	0.000180204
3	chr5:132764448:G:A	132764448	NA,A	NA,G	NA,1	NA,-inf	NA,inf	NA,0.191901	0.000162608	0.00017993
3	chr5:132831850:G:T	132831850	NA,T	NA,G	NA,1	NA,-inf	NA,inf	NA,0.144763	0.000162607	0.000180328
3	chr5:132545783:G:C	132545783	NA,C	NA,G	NA,1	NA,inf	NA,inf	NA,0.12079	0.000162585	0.000180458
3	chr5:132639944:A:G	132639944	NA,G	NA,A	NA,1	NA,inf	NA,inf	NA,0.182167	0.000162583	0.000180429
3	chr5:131929127:C:G	131929127	NA,G	NA,C	NA,1	NA,inf	NA,inf	NA,0.195964	0.000162563	0.000180277
3	chr5:132032669:T:C	132032669	NA,C	NA,T	NA,1	NA,-inf	NA,inf	NA,0.122449	0.00016256	0.00018017
3	chr5:132720455:C:A	132720455	NA,A	NA,C	NA,1	NA,inf	NA,inf	NA,0.168174	0.000162535	0.000179987
3	chr5:132189170:C:T	132189170	NA,T	NA,C	NA,1	NA,inf	NA,inf	NA,0.166899	0.000162506	0.000180142
3	chr5:132337466:G:A	132337466	NA,A	NA,G	NA,1	NA,inf	NA,inf	NA,0.139495	0.000162491	0.000180285
3	chr5:132164430:T:C	132164430	NA,C	NA,T	NA,1	NA,-inf	NA,inf	NA,0.133598	0.00016249	0.000179904
3	chr5:132220762:T:C	132220762	NA,C	NA,T	NA,1	NA,-inf	NA,inf	NA,0.156461	0.000162485	0.000180243
3	chr5:132402442:C:T	132402442	NA,T	NA,C	NA,1	NA,-inf	NA,inf	NA,0.0784338	0.000162434	0.000179806
3	chr5:131997316:G:A	131997316	NA,A	NA,G	NA,1	NA,-inf	NA,inf	NA,0.12526	0.000162421	0.000179924
3	chr5:131841787:T:C	131841787	NA,C	NA,T	NA,1	NA,inf	NA,inf	NA,0.193793	0.000162401	0.000180097
3	chr5:132778527:CCTCT:C	132778527	NA,C	NA,CCTCT	NA,1	NA,inf	NA,inf	NA,0.145607	0.000162399	0.000180168
3	chr5:132280995:A:G	132280995	NA,G	NA,A	NA,1	NA,-inf	NA,inf	NA,0.111546	0.000162393	0.000179557
3	chr5:131858686:C:T	131858686	NA,T	NA,C	NA,1	NA,-inf	NA,inf	NA,0.1924	0.00016239	0.000180093
3	chr5:132222881:G:A	132222881	A,NA	G,NA	1,NA	-inf,NA	inf,NA	0.825017,NA	0.000162389	0.000191108
3	chr5:132690213:C:A	132690213	NA,A	NA,C	NA,1	NA,-inf	NA,inf	NA,0.124371	0.000162373	0.000180221
3	chr5:132121233:A:C	132121233	NA,C	NA,A	NA,1	NA,-inf	NA,inf	NA,0.13211	0.000162296	0.000179692
3	chr5:132771737:G:A	132771737	NA,A	NA,G	NA,1	NA,-inf	NA,inf	NA,0.0659823	0.000162271	0.000179588
3	chr5:132093254:T:C	132093254	NA,C	NA,T	NA,1	NA,inf	NA,inf	NA,0.140466	0.000162264	0.000179941
3	chr5:132923899:T:C	132923899	NA,C	NA,T	NA,1	NA,inf	NA,inf	NA,0.154628	0.000162224	0.000180156
3	chr5:131872542:G:A	131872542	NA,A	NA,G	NA,1	NA,inf	NA,inf	NA,0.140559	0.000162184	0.000180003
3	chr5:131823405:C:A	131823405	NA,A	NA,C	NA,1	NA,inf	NA,inf	NA,0.19175	0.00016218	0.000179851
3	chr5:132805544:A:G	132805544	NA,G	NA,A	NA,1	NA,-inf	NA,inf	NA,0.143793	0.000162159	0.000179411
3	chr5:131742490:CT:C	131742490	NA,C	NA,CT	NA,1	NA,inf	NA,inf	NA,0.1461	0.000162152	0.0001799
3	chr5:131750492:T:C	131750492	NA,C	NA,T	NA,1	NA,inf	NA,inf	NA,0.1461	0.000162152	0.0001799
3	chr5:132294085:G:A	132294085	NA,A	NA,G	NA,1	NA,inf	NA,inf	NA,0.181218	0.000162147	0.000179899
3	chr5:132595508:G:A	132595508	NA,A	NA,G	NA,1	NA,inf	NA,inf	NA,0.210546	0.000162127	0.000179936
3	chr5:132779740:T:C	132779740	NA,C	NA,T	NA,1	NA,-inf	NA,inf	NA,0.176877	0.000162127	0.000179572
3	chr5:132293321:A:G	132293321	NA,G	NA,A	NA,1	NA,-inf	NA,inf	NA,0.108311	0.000162126	0.000179776
3	chr5:132333534:T:A	132333534	NA,A	NA,T	NA,1	NA,inf	NA,inf	NA,0.115418	0.000162067	0.000180148
3	chr5:132955014:T:C	132955014	NA,C	NA,T	NA,1	NA,inf	NA,inf	NA,0.127047	0.000162033	0.000179933
3	chr5:132592946:T:G	132592946	NA,G	NA,T	NA,1	NA,inf	NA,inf	NA,0.177636	0.000162029	0.000179817
3	chr5:132256267:A:G	132256267	G,NA	A,NA	1,NA	-inf,NA	inf,NA	0.831093,NA	0.000162015	0.000191279
3	chr5:132696719:T:C	132696719	NA,C	NA,T	NA,1	NA,inf	NA,inf	NA,0.179696	0.000161983	0.000179507
3	chr5:132729782:T:C	132729782	NA,C	NA,T	NA,1	NA,inf	NA,inf	NA,0.0950668	0.000161913	0.000179644
3	chr5:131940923:C:A	131940923	NA,A	NA,C	NA,1	NA,inf	NA,inf	NA,0.129709	0.000161835	0.000179565
3	chr5:132544560:C:T	132544560	NA,T	NA,C	NA,1	NA,inf	NA,inf	NA,0.174305	0.000161771	0.000179523
3	chr5:132566506:G:A	132566506	NA,A	NA,G	NA,1	NA,inf	NA,inf	NA,0.171807	0.000161752	0.000179401
3	chr5:132873883:G:C	132873883	NA,C	NA,G	NA,1	NA,-inf	NA,inf	NA,0.112123	0.00016174	0.000179127
3	chr5:132030603:G:A	132030603	NA,A	NA,G	NA,1	NA,inf	NA,inf	NA,0.135858	0.000161731	0.000179601
3	chr5:132592056:T:C	132592056	NA,C	NA,T	NA,1	NA,-inf	NA,inf	NA,0.0759389	0.000161731	0.000179015
3	chr5:132089667:C:T	132089667	NA,T	NA,C	NA,1	NA,inf	NA,inf	NA,0.181055	0.000161719	0.000179519
3	chr5:132513881:G:A	132513881	NA,A	NA,G	NA,1	NA,inf	NA,inf	NA,0.200991	0.000161713	0.000179378
3	chr5:132240152:T:G	132240152	NA,G	NA,T	NA,1	NA,-inf	NA,inf	NA,0.139681	0.000161674	0.00017947
3	chr5:132974814:AG:A	132974814	NA,A	NA,AG	NA,1	NA,-inf	NA,inf	NA,0.186541	0.000161639	0.000179582
3	chr5:131814399:T:C	131814399	NA,C	NA,T	NA,1	NA,inf	NA,inf	NA,0.186238	0.000161576	0.000179179
3	chr5:131952743:G:T	131952743	NA,T	NA,G	NA,1	NA,inf	NA,inf	NA,0.125962	0.000161554	0.000179252
3	chr5:132814440:C:A	132814440	A,A	C,C	1,1	inf,-inf	inf,inf	0.111601,1.22394	0.000161508	0.000176558
3	chr5:132276468:G:A	132276468	NA,A	NA,G	NA,1	NA,-inf	NA,inf	NA,0.0902009	0.000161506	0.00017848
3	chr5:132149590:G:C	132149590	NA,C	NA,G	NA,1	NA,-inf	NA,inf	NA,0.125173	0.000161503	0.000178823
3	chr5:132134263:G:A	132134263	NA,A	NA,G	NA,1	NA,inf	NA,inf	NA,0.142102	0.000161462	0.000179099
3	chr5:131820714:A:G	131820714	NA,G	NA,A	NA,1	NA,inf	NA,inf	NA,0.140659	0.000161454	0.00017912
3	chr5:131928952:C:A	131928952	NA,A	NA,C	NA,1	NA,inf	NA,inf	NA,0.126528	0.00016145	0.000179134
3	chr5:132987281:A:G	132987281	G,G	A,A	1,1	inf,-inf	inf,inf	1.2348,0.91724	0.000161447	0.000185111
3	chr5:132361749:T:C	132361749	NA,C	NA,T	NA,1	NA,-inf	NA,inf	NA,0.166215	0.000161382	0.00018022
3	chr5:132707494:TAA:T	132707494	NA,T	NA,TAA	NA,1	NA,inf	NA,inf	NA,0.155298	0.000161378	0.000178706
3	chr5:132248210:T:G	132248210	NA,G	NA,T	NA,1	NA,inf	NA,inf	NA,0.190298	0.000161364	0.000179379
3	chr5:131800445:C:A	131800445	NA,A	NA,C	NA,1	NA,inf	NA,inf	NA,0.184032	0.000161361	0.000178939
3	chr5:131778053:C:G	131778053	NA,G	NA,C	NA,1	NA,inf	NA,inf	NA,0.184032	0.000161361	0.000178939
3	chr5:131878540:C:T	131878540	NA,T	NA,C	NA,1	NA,inf	NA,inf	NA,0.183766	0.000161333	0.000178908
3	chr5:132552389:C:T	132552389	NA,T	NA,C	NA,1	NA,-inf	NA,inf	NA,0.0726054	0.000161323	0.000178567
3	chr5:132703440:C:A	132703440	NA,A	NA,C	NA,1	NA,inf	NA,inf	NA,0.15462	0.000161303	0.000178623
3	chr5:131886616:A:T	131886616	NA,T	NA,A	NA,1	NA,inf	NA,inf	NA,0.183348	0.00016129	0.00017886
3	chr5:132248209:C:G	132248209	NA,G	NA,C	NA,1	NA,inf	NA,inf	NA,0.189499	0.00016128	0.000179284
3	chr5:132050003:T:C	132050003	NA,C	NA,T	NA,1	NA,inf	NA,inf	NA,0.0964768	0.000161241	0.000178682
3	chr5:132063680:T:C	132063680	NA,C	NA,T	NA,1	NA,inf	NA,inf	NA,0.13631	0.000161182	0.000178785
3	chr5:131909275:C:T	131909275	NA,T	NA,C	NA,1	NA,-inf	NA,inf	NA,0.13563	0.000161178	0.000178442
3	chr5:132041072:G:A	132041072	NA,A	NA,G	NA,1	NA,inf	NA,inf	NA,0.143156	0.000161172	0.000178971
3	chr5:132914494:A:G	132914494	NA,G	NA,A	NA,1	NA,inf	NA,inf	NA,0.112543	0.000161163	0.000178537
3	chr5:132712279:G:A	132712279	NA,A	NA,G	NA,1	NA,inf	NA,inf	NA,0.152999	0.000161144	0.000178448
3	chr5:132311985:G:A	132311985	NA,A	NA,G	NA,1	NA,inf	NA,inf	NA,0.0771061	0.000161125	0.000178899
3	chr5:132062199:C:G	132062199	NA,G	NA,C	NA,1	NA,-inf	NA,inf	NA,0.145598	0.000161123	0.00017846
3	chr5:132805204:T:C	132805204	NA,C	NA,T	NA,1	NA,-inf	NA,inf	NA,0.135511	0.000161121	0.000178287
3	chr5:132355360:G:A	132355360	NA,A	NA,G	NA,1	NA,inf	NA,inf	NA,0.13449	0.000161112	0.000178429
3	chr5:132147951:A:G	132147951	NA,G	NA,A	NA,1	NA,-inf	NA,inf	NA,0.121698	0.000161098	0.000178379
3	chr5:132042017:G:A	132042017	NA,A	NA,G	NA,1	NA,inf	NA,inf	NA,0.129882	0.000161025	0.000178804
3	chr5:131735009:C:T	131735009	NA,T	NA,C	NA,1	NA,-inf	NA,inf	NA,0.14045	0.000161013	0.000178312
3	chr5:132580932:T:G	132580932	NA,G	NA,T	NA,1	NA,inf	NA,inf	NA,0.0898644	0.000161001	0.000178499
3	chr5:132711709:A:AT	132711709	NA,AT	NA,A	NA,1	NA,inf	NA,inf	NA,0.0938445	0.000160984	0.000178568
3	chr5:131748935:T:C	131748935	NA,C	NA,T	NA,1	NA,-inf	NA,inf	NA,0.129213	0.000160984	0.00017824
3	chr5:131999064:A:G	131999064	NA,G	NA,A	NA,1	NA,-inf	NA,inf	NA,0.0945185	0.000160979	0.000178284
3	chr5:132184190:T:A	132184190	NA,A	NA,T	NA,1	NA,-inf	NA,inf	NA,0.0502423	0.000160978	0.000178163
3	chr5:132364491:T:C	132364491	NA,C	NA,T	NA,1	NA,inf	NA,inf	NA,0.125568	0.000160955	0.000178564
3	chr5:132508016:C:T	132508016	NA,T	NA,C	NA,1	NA,-inf	NA,inf	NA,0.0521445	0.000160952	0.000178233
3	chr5:132811367:T:C	132811367	NA,C	NA,T	NA,1	NA,inf	NA,inf	NA,0.118464	0.000160915	0.000178477
3	chr5:132653169:A:AT	132653169	NA,AT	NA,A	NA,1	NA,-inf	NA,inf	NA,0.069431	0.000160895	0.000178102
3	chr5:132066455:C:T	132066455	NA,T	NA,C	NA,1	NA,-inf	NA,inf	NA,0.138468	0.000160874	0.000178065
3	chr5:132948491:G:A	132948491	NA,A	NA,G	NA,1	NA,inf	NA,inf	NA,0.116725	0.000160865	0.000178615
3	chr5:132711713:C:T	132711713	NA,T	NA,C	NA,1	NA,inf	NA,inf	NA,0.0928002	0.000160862	0.000178431
3	chr5:132160740:G:C	132160740	NA,C	NA,G	NA,1	NA,-inf	NA,inf	NA,0.119409	0.00016085	0.000178109
3	chr5:132383145:T:C	132383145	NA,C	NA,T	NA,1	NA,inf	NA,inf	NA,0.10452	0.000160824	0.000178723
3	chr5:132034417:C:T	132034417	NA,T	NA,C	NA,1	NA,inf	NA,inf	NA,0.121864	0.000160809	0.000178076
3	chr5:132335241:AC:A	132335241	NA,A	NA,AC	NA,1	NA,inf	NA,inf	NA,0.104577	0.000160803	0.000178711
3	chr5:132084381:G:A	132084381	NA,A	NA,G	NA,1	NA,inf	NA,inf	NA,0.0504129	0.000160796	0.000178326
3	chr5:132870283:C:T	132870283	NA,T	NA,C	NA,1	NA,-inf	NA,inf	NA,0.127329	0.000160793	0.000178188
3	chr5:132714097:G:A	132714097	NA,A	NA,G	NA,1	NA,inf	NA,inf	NA,0.149479	0.000160789	0.000178059
3	chr5:132571937:G:T	132571937	NA,T	NA,G	NA,1	NA,inf	NA,inf	NA,0.14257	0.000160775	0.000177652
3	chr5:132580374:A:C	132580374	NA,C	NA,A	NA,1	NA,-inf	NA,inf	NA,0.0678155	0.000160742	0.000177934
3	chr5:132708226:G:A	132708226	NA,A	NA,G	NA,1	NA,inf	NA,inf	NA,0.148829	0.000160741	0.000178007
3	chr5:132396425:C:G	132396425	NA,G	NA,C	NA,1	NA,inf	NA,inf	NA,0.0930967	0.000160733	0.000178382
3	chr5:132003817:T:C	132003817	NA,C	NA,T	NA,1	NA,inf	NA,inf	NA,0.184187	0.000160703	0.000178166
3	chr5:131934111:T:C	131934111	NA,C	NA,T	NA,1	NA,-inf	NA,inf	NA,0.176796	0.000160693	0.0001782
3	chr5:132071481:A:G	132071481	NA,G	NA,A	NA,1	NA,-inf	NA,inf	NA,0.165461	0.000160673	0.000177939
3	chr5:132984184:C:T	132984184	NA,T	NA,C	NA,1	NA,-inf	NA,inf	NA,0.173301	0.000160648	0.000178291
3	chr5:132149434:A:G	132149434	NA,G	NA,A	NA,1	NA,inf	NA,inf	NA,0.14971	0.000160626	0.000178058
3	chr5:132593642:C:A	132593642	NA,A	NA,C	NA,1	NA,-inf	NA,inf	NA,0.0668312	0.000160621	0.000177803
3	chr5:132327750:A:G	132327750	NA,G	NA,A	NA,1	NA,inf	NA,inf	NA,0.102641	0.000160592	0.000178469
3	chr5:132236211:C:T	132236211	NA,T	NA,C	NA,1	NA,inf	NA,inf	NA,0.279633	0.000160585	0.000178422
3	chr5:132097574:C:T	132097574	NA,T	NA,C	NA,1	NA,inf	NA,inf	NA,0.151631	0.000160584	0.000178073
3	chr5:132868226:C:T	132868226	NA,T	NA,C	NA,1	NA,-inf	NA,inf	NA,0.104386	0.000160581	0.000177791
3	chr5:132809603:A:C	132809603	NA,C	NA,A	NA,1	NA,inf	NA,inf	NA,0.107754	0.00016058	0.000177871
3	chr5:132784758:G:A	132784758	NA,A	NA,G	NA,1	NA,-inf	NA,inf	NA,0.105097	0.000160578	0.000177954
3	chr5:132334522:G:A	132334522	NA,A	NA,G	NA,1	NA,inf	NA,inf	NA,0.102339	0.00016056	0.000178434
3	chr5:132328615:T:A	132328615	NA,A	NA,T	NA,1	NA,inf	NA,inf	NA,0.101922	0.000160511	0.000178377
3	chr5:132246337:T:C	132246337	NA,C	NA,T	NA,1	NA,inf	NA,inf	NA,0.122503	0.000160496	0.00017799
3	chr5:132731774:G:A	132731774	NA,A	NA,G	NA,1	NA,-inf	NA,inf	NA,0.13736	0.00016049	0.000177925
3	chr5:132440974:G:A	132440974	NA,A	NA,G	NA,1	NA,inf	NA,inf	NA,0.182086	0.000160489	0.000178131
3	chr5:132546867:T:C	132546867	NA,C	NA,T	NA,1	NA,-inf	NA,inf	NA,0.0793019	0.00016047	0.000177801
3	chr5:132666047:G:A	132666047	NA,A	NA,G	NA,1	NA,inf	NA,inf	NA,0.14049	0.000160467	0.00017809
3	chr5:132941397:A:G	132941397	NA,G	NA,A	NA,1	NA,inf	NA,inf	NA,0.113083	0.000160465	0.000178163
3	chr5:132567377:T:C	132567377	NA,C	NA,T	NA,1	NA,-inf	NA,inf	NA,0.0652101	0.000160428	0.000177592
3	chr5:132000667:G:C	132000667	NA,C	NA,G	NA,1	NA,-inf	NA,inf	NA,0.140872	0.000160425	0.000177641
3	chr5:132546562:A:G	132546562	NA,G	NA,A	NA,1	NA,inf	NA,inf	NA,0.162388	0.000160397	0.000177988
3	chr5:132513817:A:G	132513817	NA,G	NA,A	NA,1	NA,inf	NA,inf	NA,0.121192	0.000160392	0.000178028
3	chr5:132723006:A:T	132723006	NA,T	NA,A	NA,1	NA,inf	NA,inf	NA,0.148239	0.000160346	0.000177586
3	chr5:132132376:C:T	132132376	T,T	C,C	1,1	-inf,-inf	inf,inf	2.38562,0.130516	0.000160326	0.000176447
3	chr5:132197346:G:A	132197346	NA,A	NA,G	NA,1	NA,inf	NA,inf	NA,0.135287	0.000160323	0.000177584
3	chr5:132303482:T:C	132303482	NA,C	NA,T	NA,1	NA,inf	NA,inf	NA,0.101145	0.000160318	0.000178151
3	chr5:132721182:A:C	132721182	NA,C	NA,A	NA,1	NA,inf	NA,inf	NA,0.147872	0.000160305	0.000177539
3	chr5:132025327:C:T	132025327	NA,T	NA,C	NA,1	NA,inf	NA,inf	NA,0.151985	0.000160285	0.000177535
3	chr5:132543691:C:G	132543691	NA,G	NA,C	NA,1	NA,inf	NA,inf	NA,0.0856434	0.000160274	0.000177808
3	chr5:132473686:C:T	132473686	NA,T	NA,C	NA,1	NA,-inf	NA,inf	NA,0.0687243	0.000160274	0.000177524
3	chr5:132526877:C:T	132526877	NA,T	NA,C	NA,1	NA,-inf	NA,inf	NA,0.158956	0.00016027	0.000177777
3	chr5:132710123:G:T	132710123	NA,T	NA,G	NA,1	NA,inf	NA,inf	NA,0.144586	0.000160268	0.000177487
3	chr5:132109718:T:C	132109718	NA,C	NA,T	NA,1	NA,-inf	NA,inf	NA,0.0441857	0.000160266	0.000177386
3	chr5:132421897:C:T	132421897	NA,T	NA,C	NA,1	NA,-inf	NA,inf	NA,0.0699073	0.000160241	0.000177477
3	chr5:131903994:A:G	131903994	NA,G	NA,A	NA,1	NA,-inf	NA,inf	NA,0.126727	0.00016024	0.000177417
3	chr5:132222999:T:A	132222999	NA,A	NA,T	NA,1	NA,inf	NA,inf	NA,0.0972137	0.000160235	0.000177932
3	chr5:131793122:C:G	131793122	NA,G	NA,C	NA,1	NA,-inf	NA,inf	NA,0.0799492	0.000160235	0.000177573
3	chr5:132411476:A:C	132411476	NA,C	NA,A	NA,1	NA,inf	NA,inf	NA,0.0699447	0.000160214	0.000177931
3	chr5:132211462:A:G	132211462	NA,G	NA,A	NA,1	NA,inf	NA,inf	NA,0.163569	0.000160191	0.000177819
3	chr5:132704682:T:A	132704682	NA,A	NA,T	NA,1	NA,inf	NA,inf	NA,0.143942	0.000160191	0.000177403
3	chr5:132445092:A:G	132445092	NA,G	NA,A	NA,1	NA,inf	NA,inf	NA,0.0222248	0.000160183	0.000177217
3	chr5:132802957:A:G	132802957	NA,G	NA,A	NA,1	NA,inf	NA,inf	NA,0.153689	0.000160182	0.0001779
3	chr5:132411886:A:G	132411886	NA,G	NA,A	NA,1	NA,inf	NA,inf	NA,0.0696625	0.000160174	0.000177887
3	chr5:132097634:T:C	132097634	NA,C	NA,T	NA,1	NA,-inf	NA,inf	NA,0.117007	0.000160158	0.00017748
3	chr5:132321925:T:TA	132321925	NA,TA	NA,T	NA,1	NA,inf	NA,inf	NA,0.117864	0.000160153	0.000177672
3	chr5:132295190:C:T	132295190	NA,T	NA,C	NA,1	NA,inf	NA,inf	NA,0.00829758	0.000160137	0.000177164
3	chr5:131873622:T:C	131873622	NA,C	NA,T	NA,1	NA,-inf	NA,inf	NA,0.125632	0.000160124	0.000177291
3	chr5:132143604:T:C	132143604	NA,C	NA,T	NA,1	NA,-inf	NA,inf	NA,0.112216	0.000160074	0.000177259
3	chr5:132981160:A:G	132981160	NA,G	NA,A	NA,1	NA,inf	NA,inf	NA,0.148455	0.000160053	0.000177545
3	chr5:132136167:C:T	132136167	T,T	C,C	1,1	-inf,-inf	inf,inf	2.37527,0.158689	0.000160045	0.000176179
3	chr5:131788972:T:A	131788972	NA,A	NA,T	NA,1	NA,-inf	NA,inf	NA,0.124248	0.000160035	0.000177195
3	chr5:132667556:C:T	132667556	NA,T	NA,C	NA,1	NA,inf	NA,inf	NA,0.135058	0.000159972	0.000177524
3	chr5:132595074:A:C	132595074	NA,C	NA,A	NA,1	NA,inf	NA,inf	NA,0.13454	0.000159956	0.000176788
3	chr5:132678607:G:A	132678607	NA,A	NA,G	NA,1	NA,inf	NA,inf	NA,0.186237	0.000159948	0.000177634
3	chr5:132014742:T:C	132014742	NA,C	NA,T	NA,1	NA,inf	NA,inf	NA,0.072506	0.000159946	0.000177563
3	chr5:132643391:C:T	132643391	NA,T	NA,C	NA,1	NA,inf	NA,inf	NA,0.134985	0.000159924	0.000176723
3	chr5:132754428:C:T	132754428	NA,T	NA,C	NA,1	NA,inf	NA,inf	NA,0.155735	0.000159912	0.000177432
3	chr5:132732782:G:A	132732782	NA,A	NA,G	NA,1	NA,-inf	NA,inf	NA,0.131859	0.000159897	0.000177267
3	chr5:131990057:T:C	131990057	NA,C	NA,T	NA,1	NA,-inf	NA,inf	NA,0.101958	0.000159891	0.000177068
3	chr5:132533430:TCTTC:T	132533430	NA,T	NA,TCTTC	NA,1	NA,-inf	NA,inf	NA,0.155168	0.000159867	0.000177333
3	chr5:131883112:G:A	131883112	NA,A	NA,G	NA,1	NA,-inf	NA,inf	NA,0.122858	0.000159845	0.000176986
3	chr5:131732055:CCT:C	131732055	NA,C	NA,CCT	NA,1	NA,-inf	NA,inf	NA,0.118763	0.000159831	0.000176978
3	chr5:132345273:A:T	132345273	NA,T	NA,A	NA,1	NA,inf	NA,inf	NA,0.115116	0.000159818	0.000177294
3	chr5:132510186:T:A	132510186	NA,A	NA,T	NA,1	NA,-inf	NA,inf	NA,0.0419432	0.000159789	0.000176955
3	chr5:132578048:C:T	132578048	NA,T	NA,C	NA,1	NA,-inf	NA,inf	NA,0.0731917	0.000159778	0.000177038
3	chr5:132003788:G:A	132003788	NA,A	NA,G	NA,1	NA,-inf	NA,inf	NA,0.122165	0.000159768	0.000177035
3	chr5:132534220:T:G	132534220	NA,G	NA,T	NA,1	NA,-inf	NA,inf	NA,0.154054	0.000159762	0.000177215
3	chr5:132217302:C:A	132217302	NA,A	NA,C	NA,1	NA,-inf	NA,inf	NA,0.036659	0.000159753	0.000176817
3	chr5:132598292:C:T	132598292	NA,T	NA,C	NA,1	NA,-inf	NA,inf	NA,0.0593458	0.000159749	0.000176853
3	chr5:132709974:A:T	132709974	NA,T	NA,A	NA,1	NA,inf	NA,inf	NA,0.0830902	0.000159736	0.000177175
3	chr5:132578180:C:T	132578180	NA,T	NA,C	NA,1	NA,inf	NA,inf	NA,0.105525	0.000159719	0.000177198
3	chr5:132586718:T:C	132586718	NA,C	NA,T	NA,1	NA,inf	NA,inf	NA,0.104008	0.000159707	0.000177177
3	chr5:132815112:G:A	132815112	NA,A	NA,G	NA,1	NA,inf	NA,inf	NA,0.10156	0.00015969	0.000176914
3	chr5:132037965:A:G	132037965	NA,G	NA,A	NA,1	NA,inf	NA,inf	NA,0.117174	0.000159688	0.000177295
3	chr5:131766255:T:G	131766255	NA,G	NA,T	NA,1	NA,-inf	NA,inf	NA,0.115848	0.000159683	0.000176861
3	chr5:132123578:C:T	132123578	NA,T	NA,C	NA,1	NA,inf	NA,inf	NA,0.140174	0.000159652	0.000176979
3	chr5:132060650:T:G	132060650	NA,G	NA,T	NA,1	NA,-inf	NA,inf	NA,0.126007	0.000159636	0.000176739
3	chr5:132678311:G:A	132678311	NA,A	NA,G	NA,1	NA,inf	NA,inf	NA,0.159915	0.00015963	0.000177207
3	chr5:132569970:T:C	132569970	NA,C	NA,T	NA,1	NA,-inf	NA,inf	NA,0.0582077	0.000159625	0.000176718
3	chr5:131949236:G:A	131949236	NA,A	NA,G	NA,1	NA,inf	NA,inf	NA,0.0767934	0.000159621	0.000177206
3	chr5:132327774:G:T	132327774	NA,T	NA,G	NA,1	NA,inf	NA,inf	NA,0.0935179	0.000159601	0.000177342
3	chr5:132601739:A:G	132601739	NA,G	NA,A	NA,1	NA,inf	NA,inf	NA,0.104603	0.000159582	0.000176989
3	chr5:131915509:C:A	131915509	NA,A	NA,C	NA,1	NA,-inf	NA,inf	NA,0.114586	0.000159564	0.000176731
3	chr5:132368633:T:C	132368633	NA,C	NA,T	NA,1	NA,inf	NA,inf	NA,0.112849	0.000159558	0.000177004
3	chr5:131957630:A:T	131957630	NA,T	NA,A	NA,1	NA,-inf	NA,inf	NA,0.125104	0.000159549	0.000177049
3	chr5:131956865:A:T	131956865	NA,T	NA,A	NA,1	NA,-inf	NA,inf	NA,0.125041	0.000159541	0.00017704
3	chr5:132480694:C:A	132480694	NA,A	NA,C	NA,1	NA,inf	NA,inf	NA,0.0580638	0.000159535	0.0001769
3	chr5:132979015:T:A	132979015	NA,A	NA,T	NA,1	NA,-inf	NA,inf	NA,0.161598	0.000159512	0.000177014
3	chr5:132073904:G:A	132073904	NA,A	NA,G	NA,1	NA,-inf	NA,inf	NA,0.0702342	0.000159504	0.000176592
3	chr5:132156278:C:T	132156278	NA,T	NA,C	NA,1	NA,-inf	NA,inf	NA,0.0372581	0.000159491	0.000176543
3	chr5:131950565:C:T	131950565	NA,T	NA,C	NA,1	NA,inf	NA,inf	NA,0.104833	0.000159477	0.000176625
3	chr5:131938542:T:C	131938542	NA,C	NA,T	NA,1	NA,-inf	NA,inf	NA,0.113499	0.000159476	0.000176634
3	chr5:132903188:T:C	132903188	C,C	T,T	1,1	-inf,-inf	inf,inf	0.703343,0.559064	0.000159474	0.00017419
3	chr5:132099137:G:T	132099137	NA,T	NA,G	NA,1	NA,-inf	NA,inf	NA,0.0977174	0.000159473	0.00017661
3	chr5:131766252:G:A	131766252	NA,A	NA,G	NA,1	NA,-inf	NA,inf	NA,0.113706	0.000159467	0.000176624
3	chr5:132413802:G:A	132413802	NA,A	NA,G	NA,1	NA,inf	NA,inf	NA,0.0650151	0.000159465	0.000177092
3	chr5:132722787:T:C	132722787	NA,C	NA,T	NA,1	NA,inf	NA,inf	NA,0.13559	0.000159457	0.000176594
3	chr5:132355981:A:C	132355981	NA,C	NA,A	NA,1	NA,inf	NA,inf	NA,0.111646	0.000159434	0.000176865
3	chr5:132208238:A:C	132208238	NA,C	NA,A	NA,1	NA,inf	NA,inf	NA,0.0379768	0.000159425	0.000176803
3	chr5:132351124:G:A	132351124	NA,A	NA,G	NA,1	NA,inf	NA,inf	NA,0.0916714	0.000159422	0.000177137
3	chr5:132813901:G:A	132813901	NA,A	NA,G	NA,1	NA,inf	NA,inf	NA,0.0988081	0.000159421	0.000176618
3	chr5:132588903:T:C	132588903	NA,C	NA,T	NA,1	NA,inf	NA,inf	NA,0.100422	0.000159381	0.000176756
3	chr5:132338672:C:T	132338672	NA,T	NA,C	NA,1	NA,inf	NA,inf	NA,0.111128	0.000159381	0.000176806
3	chr5:132358746:A:G	132358746	NA,G	NA,A	NA,1	NA,inf	NA,inf	NA,0.111128	0.000159381	0.000176806
3	chr5:132365129:G:A	132365129	NA,A	NA,G	NA,1	NA,inf	NA,inf	NA,0.111128	0.000159381	0.000176806
3	chr5:131874839:C:T	131874839	NA,T	NA,C	NA,1	NA,-inf	NA,inf	NA,0.117403	0.000159381	0.000176474
3	chr5:132688124:C:T	132688124	NA,T	NA,C	NA,1	NA,inf	NA,inf	NA,0.114924	0.000159371	0.000176438
3	chr5:132456725:T:C	132456725	NA,C	NA,T	NA,1	NA,-inf	NA,inf	NA,0.0602353	0.000159313	0.00017647
3	chr5:132104617:T:C	132104617	NA,C	NA,T	NA,1	NA,-inf	NA,inf	NA,0.144199	0.000159313	0.000176243
3	chr5:132054716:AAG:A	132054716	NA,A	NA,AAG	NA,1	NA,inf	NA,inf	NA,0.102479	0.000159311	0.000176683
3	chr5:132186364:C:G	132186364	NA,G	NA,C	NA,1	NA,-inf	NA,inf	NA,0.112769	0.000159305	0.000176542
3	chr5:132811037:C:T	132811037	NA,T	NA,C	NA,1	NA,-inf	NA,inf	NA,0.117911	0.000159256	0.000176267
3	chr5:132694975:C:G	132694975	NA,G	NA,C	NA,1	NA,-inf	NA,inf	NA,0.0708758	0.000159256	0.000176714
3	chr5:132186586:C:T	132186586	NA,T	NA,C	NA,1	NA,-inf	NA,inf	NA,0.112219	0.000159252	0.000176483
3	chr5:132699854:G:A	132699854	NA,A	NA,G	NA,1	NA,inf	NA,inf	NA,0.0797963	0.000159252	0.000176634
3	chr5:132561216:G:A	132561216	NA,A	NA,G	NA,1	NA,-inf	NA,inf	NA,0.0547504	0.000159252	0.00017631
3	chr5:132310634:G:A	132310634	NA,A	NA,G	NA,1	NA,inf	NA,inf	NA,0.21041	0.000159247	0.000176939
3	chr5:132672914:G:A	132672914	NA,A	NA,G	NA,1	NA,inf	NA,inf	NA,0.108792	0.00015923	0.000176202
3	chr5:132179713:A:G	132179713	NA,G	NA,A	NA,1	NA,-inf	NA,inf	NA,0.0356613	0.000159228	0.000176261
3	chr5:132765937:T:C	132765937	NA,C	NA,T	NA,1	NA,-inf	NA,inf	NA,0.098079	0.000159213	0.000176404
3	chr5:132304515:G:A	132304515	NA,A	NA,G	NA,1	NA,inf	NA,inf	NA,0.108515	0.000159206	0.000176613
3	chr5:132731784:C:G	132731784	NA,G	NA,C	NA,1	NA,-inf	NA,inf	NA,0.137955	0.000159188	0.000176239
3	chr5:131889192:A:G	131889192	NA,G	NA,A	NA,1	NA,-inf	NA,inf	NA,0.110954	0.000159175	0.000176304
3	chr5:132415805:T:C	132415805	NA,C	NA,T	NA,1	NA,inf	NA,inf	NA,0.0606607	0.000159166	0.000176745
3	chr5:132119665:C:T	132119665	NA,T	NA,C	NA,1	NA,-inf	NA,inf	NA,0.0346999	0.000159119	0.000176142
3	chr5:132620354:T:G	132620354	NA,G	NA,T	NA,1	NA,-inf	NA,inf	NA,0.0536698	0.000159108	0.000176155
3	chr5:132567017:A:G	132567017	NA,G	NA,A	NA,1	NA,inf	NA,inf	NA,0.12496	0.000159022	0.0001758
3	chr5:132393660:G:A	132393660	NA,A	NA,G	NA,1	NA,inf	NA,inf	NA,0.106892	0.000159003	0.000176386
3	chr5:132375761:G:A	132375761	NA,A	NA,G	NA,1	NA,inf	NA,inf	NA,0.107064	0.000158973	0.00017635
3	chr5:132386315:C:T	132386315	NA,T	NA,C	NA,1	NA,inf	NA,inf	NA,0.107064	0.000158973	0.00017635
3	chr5:132370031:T:A	132370031	NA,A	NA,T	NA,1	NA,inf	NA,inf	NA,0.107064	0.000158973	0.00017635
3	chr5:132092123:AG:A	132092123	NA,A	NA,AG	NA,1	NA,-inf	NA,inf	NA,0.086936	0.000158967	0.000176092
3	chr5:131977421:A:G	131977421	NA,G	NA,A	NA,1	NA,-inf	NA,inf	NA,0.114275	0.000158959	0.000176019
3	chr5:132383881:A:T	132383881	NA,T	NA,A	NA,1	NA,inf	NA,inf	NA,0.106901	0.000158957	0.000176332
3	chr5:132805146:G:A	132805146	NA,A	NA,G	NA,1	NA,inf	NA,inf	NA,0.0927223	0.000158941	0.000176099
3	chr5:132316163:T:G	132316163	NA,G	NA,T	NA,1	NA,inf	NA,inf	NA,0.0874878	0.000158927	0.000176562
3	chr5:132541024:T:C	132541024	NA,C	NA,T	NA,1	NA,inf	NA,inf	NA,0.147874	0.000158927	0.000176261
3	chr5:132241288:G:A	132241288	NA,A	NA,G	NA,1	NA,inf	NA,inf	NA,0.167313	0.000158918	0.000176608
3	chr5:132246246:G:A	132246246	NA,A	NA,G	NA,1	NA,inf	NA,inf	NA,0.167313	0.000158918	0.000176608
3	chr5:132242027:G:A	132242027	NA,A	NA,G	NA,1	NA,inf	NA,inf	NA,0.167313	0.000158918	0.000176608
3	chr5:132408273:G:T	132408273	NA,T	NA,G	NA,1	NA,inf	NA,inf	NA,0.0611576	0.000158917	0.000176473
3	chr5:131786310:C:A	131786310	NA,A	NA,C	NA,1	NA,-inf	NA,inf	NA,0.107901	0.000158896	0.000175998
3	chr5:131858902:T:A	131858902	NA,A	NA,T	NA,1	NA,-inf	NA,inf	NA,0.157844	0.000158895	0.000176198
3	chr5:132819347:T:C	132819347	NA,C	NA,T	NA,1	NA,inf	NA,inf	NA,0.0989372	0.00015889	0.00017622
3	chr5:132757957:T:C	132757957	NA,C	NA,T	NA,1	NA,-inf	NA,inf	NA,0.121891	0.000158884	0.00017583
3	chr5:132056244:G:C	132056244	NA,C	NA,G	NA,1	NA,-inf	NA,inf	NA,0.150648	0.000158876	0.000176163
3	chr5:132887887:T:C	132887887	NA,C	NA,T	NA,1	NA,-inf	NA,inf	NA,0.113222	0.000158858	0.000176054
3	chr5:132417833:TACAC:T	132417833	NA,T	NA,TACAC	NA,1	NA,inf	NA,inf	NA,0.0590823	0.000158823	0.000176362
3	chr5:132196001:A:C	132196001	NA,C	NA,A	NA,1	NA,-inf	NA,inf	NA,0.0713071	0.00015882	0.00017577
3	chr5:132071779:G:T	132071779	NA,T	NA,G	NA,1	NA,-inf	NA,inf	NA,0.0514591	0.000158803	0.0001758
3	chr5:132144417:C:T	132144417	NA,T	NA,C	NA,1	NA,-inf	NA,inf	NA,0.0310006	0.000158766	0.000175758
3	chr5:132372442:C:T	132372442	NA,T	NA,C	NA,1	NA,-inf	NA,inf	NA,0.139725	0.000158764	0.000176343
3	chr5:132919767:T:C	132919767	NA,C	NA,T	NA,1	NA,-inf	NA,inf	NA,0.143982	0.000158746	0.000175792
3	chr5:132308638:C:T	132308638	NA,T	NA,C	NA,1	NA,inf	NA,inf	NA,0.0852725	0.000158704	0.00017631
3	chr5:132099969:C:T	132099969	NA,T	NA,C	NA,1	NA,-inf	NA,inf	NA,0.0839797	0.000158701	0.0001758
3	chr5:132041120:G:A	132041120	NA,A	NA,G	NA,1	NA,-inf	NA,inf	NA,0.0819755	0.000158674	0.000175685
3	chr5:131794673:C:A	131794673	NA,A	NA,C	NA,1	NA,-inf	NA,inf	NA,0.105515	0.000158666	0.000175745
3	chr5:132598901:G:A	132598901	NA,A	NA,G	NA,1	NA,-inf	NA,inf	NA,0.0626788	0.000158659	0.000175804
3	chr5:131800500:T:C	131800500	NA,C	NA,T	NA,1	NA,-inf	NA,inf	NA,0.105307	0.000158656	0.000175735
3	chr5:131997858:CT:C	131997858	NA,C	NA,CT	NA,1	NA,-inf	NA,inf	NA,0.14654	0.000158651	0.000175905
3	chr5:132599717:C:T	132599717	NA,T	NA,C	NA,1	NA,-inf	NA,inf	NA,0.130235	0.000158649	0.000175672
3	chr5:132192299:C:T	132192299	NA,T	NA,C	NA,1	NA,inf	NA,inf	NA,0.129387	0.000158642	0.000175857
3	chr5:132194539:C:T	132194539	NA,T	NA,C	NA,1	NA,-inf	NA,inf	NA,0.124858	0.000158642	0.000175584
3	chr5:132843038:C:A	132843038	NA,A	NA,C	NA,1	NA,inf	NA,inf	NA,0.0765363	0.000158628	0.000175944
3	chr5:132416765:G:C	132416765	NA,C	NA,G	NA,1	NA,inf	NA,inf	NA,0.0571011	0.000158616	0.000176128
3	chr5:132631553:A:G	132631553	NA,G	NA,A	NA,1	NA,inf	NA,inf	NA,0.0920328	0.000158614	0.000175957
3	chr5:132465072:T:C	132465072	NA,C	NA,T	NA,1	NA,inf	NA,inf	NA,0.0656986	0.000158607	0.000176087
3	chr5:132286633:C:A	132286633	NA,A	NA,C	NA,1	NA,inf	NA,inf	NA,0.12738	0.0001586	0.00017628
3	chr5:131958651:A:G	131958651	NA,G	NA,A	NA,1	NA,-inf	NA,inf	NA,0.104957	0.000158592	0.000175665
3	chr5:132063288:G:A	132063288	NA,A	NA,G	NA,1	NA,inf	NA,inf	NA,0.0951502	0.000158591	0.00017588
3	chr5:132417772:G:A	132417772	NA,A	NA,G	NA,1	NA,inf	NA,inf	NA,0.0568353	0.000158589	0.000176097
3	chr5:132976303:G:A	132976303	NA,A	NA,G	NA,1	NA,-inf	NA,inf	NA,0.151144	0.000158564	0.000175948
3	chr5:132982135:G:A	132982135	NA,A	NA,G	NA,1	NA,inf	NA,inf	NA,0.0756311	0.000158538	0.000175844
3	chr5:131941355:C:T	131941355	NA,T	NA,C	NA,1	NA,-inf	NA,inf	NA,0.149125	0.000158535	0.000175533
3	chr5:132815870:A:C	132815870	NA,C	NA,A	NA,1	NA,-inf	NA,inf	NA,0.110559	0.000158505	0.000175455
3	chr5:132381285:T:G	132381285	NA,G	NA,T	NA,1	NA,-inf	NA,inf	NA,0.135893	0.000158488	0.000176034
3	chr5:132549258:C:T	132549258	NA,T	NA,C	NA,1	NA,-inf	NA,inf	NA,0.0608526	0.000158472	0.000175598
3	chr5:132303149:T:A	132303149	NA,A	NA,T	NA,1	NA,inf	NA,inf	NA,0.0830297	0.000158456	0.000176027
3	chr5:132764668:T:C	132764668	NA,C	NA,T	NA,1	NA,inf	NA,inf	NA,0.123462	0.000158444	0.000175788
3	chr5:132088860:C:G	132088860	NA,G	NA,C	NA,1	NA,-inf	NA,inf	NA,0.104075	0.000158417	0.000175553
3	chr5:132495190:A:G	132495190	NA,G	NA,A	NA,1	NA,-inf	NA,inf	NA,0.0085064	0.000158393	0.000175253
3	chr5:132411130:A:G	132411130	NA,G	NA,A	NA,1	NA,inf	NA,inf	NA,0.0528603	0.000158375	0.000175847
3	chr5:132097528:A:G	132097528	NA,G	NA,A	NA,1	NA,inf	NA,inf	NA,0.106068	0.00015837	0.000175609
3	chr5:132677033:T:G	132677033	NA,G	NA,T	NA,1	NA,inf	NA,inf	NA,0.154848	0.00015835	0.00017546
3	chr5:132230700:C:T	132230700	NA,T	NA,C	NA,1	NA,-inf	NA,inf	NA,0.0714343	0.000158331	0.000175672
3	chr5:132978480:A:G	132978480	NA,G	NA,A	NA,1	NA,inf	NA,inf	NA,0.123914	0.000158321	0.000175355
3	chr5:131802132:G:A	131802132	NA,A	NA,G	NA,1	NA,inf	NA,inf	NA,0.0574992	0.00015829	0.000175551
3	chr5:132480231:G:A	132480231	NA,A	NA,G	NA,1	NA,-inf	NA,inf	NA,0.023902	0.000158282	0.000175354
3	chr5:132576565:A:G	132576565	NA,G	NA,A	NA,1	NA,inf	NA,inf	NA,0.0887562	0.000158282	0.00017553
3	chr5:132706850:C:G	132706850	NA,G	NA,C	NA,1	NA,-inf	NA,inf	NA,0.118945	0.00015827	0.000175224
3	chr5:131737056:G:A	131737056	NA,A	NA,G	NA,1	NA,inf	NA,inf	NA,0.111528	0.000158259	0.000175647
3	chr5:132311255:C:T	132311255	NA,T	NA,C	NA,1	NA,inf	NA,inf	NA,0.0806218	0.00015825	0.000175792
3	chr5:132626378:A:G	132626378	NA,G	NA,A	NA,1	NA,inf	NA,inf	NA,0.0881837	0.000158244	0.000175542
3	chr5:132877929:G:C	132877929	NA,C	NA,G	NA,1	NA,inf	NA,inf	NA,0.0904515	0.000158227	0.000175427
3	chr5:132348161:T:C	132348161	NA,C	NA,T	NA,1	NA,inf	NA,inf	NA,0.0795819	0.000158224	0.000175768
3	chr5:132436215:T:C	132436215	NA,C	NA,T	NA,1	NA,inf	NA,inf	NA,0.0131587	0.000158221	0.000175119
3	chr5:132564311:A:AGGAG	132564311	NA,AGGAG	NA,A	NA,1	NA,inf	NA,inf	NA,0.0695933	0.000158207	0.00017549
3	chr5:131739579:C:T	131739579	NA,T	NA,C	NA,1	NA,-inf	NA,inf	NA,0.101068	0.00015818	0.000175177
3	chr5:132807144:G:A	132807144	NA,A	NA,G	NA,1	NA,inf	NA,inf	NA,0.0692025	0.000158179	0.000175496
3	chr5:132409254:T:C	132409254	NA,C	NA,T	NA,1	NA,inf	NA,inf	NA,0.0488834	0.000158157	0.000175553
3	chr5:132299994:T:A	132299994	NA,A	NA,T	NA,1	NA,inf	NA,inf	NA,0.0704405	0.000158142	0.000175472
3	chr5:132809572:G:T	132809572	NA,T	NA,G	NA,1	NA,-inf	NA,inf	NA,0.105622	0.000158107	0.000175024
3	chr5:132149156:G:A	132149156	NA,A	NA,G	NA,1	NA,inf	NA,inf	NA,0.130874	0.000158103	0.000175351
3	chr5:132567623:A:G	132567623	NA,G	NA,A	NA,1	NA,inf	NA,inf	NA,0.0679422	0.000158039	0.000175301
3	chr5:132585763:C:T	132585763	NA,T	NA,C	NA,1	NA,-inf	NA,inf	NA,0.126673	0.000158024	0.000175006
3	chr5:132682440:A:G	132682440	NA,G	NA,A	NA,1	NA,-inf	NA,inf	NA,0.0857599	0.000158015	0.000175212
3	chr5:132186740:CAA:C	132186740	NA,C	NA,CAA	NA,1	NA,-inf	NA,inf	NA,0.0623106	0.000157999	0.000174882
3	chr5:132705303:G:C	132705303	NA,C	NA,G	NA,1	NA,-inf	NA,inf	NA,0.116084	0.000157997	0.000174928
3	chr5:131842960:C:T	131842960	NA,T	NA,C	NA,1	NA,-inf	NA,inf	NA,0.106474	0.00015799	0.00017496
3	chr5:131846043:C:T	131846043	NA,T	NA,C	NA,1	NA,-inf	NA,inf	NA,0.106364	0.000157981	0.00017495
3	chr5:131852157:C:A	131852157	NA,A	NA,C	NA,1	NA,-inf	NA,inf	NA,0.106364	0.000157981	0.00017495
3	chr5:131832142:G:A	131832142	NA,A	NA,G	NA,1	NA,-inf	NA,inf	NA,0.0738383	0.000157971	0.000175137
3	chr5:132085094:A:G	132085094	NA,G	NA,A	NA,1	NA,-inf	NA,inf	NA,0.0986164	0.00015795	0.000175037
3	chr5:132091113:G:T	132091113	NA,T	NA,G	NA,1	NA,-inf	NA,inf	NA,0.0986164	0.00015795	0.000175037
3	chr5:132312926:C:T	132312926	NA,T	NA,C	NA,1	NA,inf	NA,inf	NA,0.102056	0.000157929	0.000174934
3	chr5:132981322:A:C	132981322	NA,C	NA,A	NA,1	NA,-inf	NA,inf	NA,0.143678	0.000157929	0.000175233
3	chr5:132598143:G:C	132598143	NA,C	NA,G	NA,1	NA,-inf	NA,inf	NA,0.0551534	0.000157916	0.000174986
3	chr5:132558356:GTT:G	132558356	NA,G	NA,GTT	NA,1	NA,-inf	NA,inf	NA,0.0415535	0.000157889	0.000174829
3	chr5:132767095:C:G	132767095	NA,G	NA,C	NA,1	NA,inf	NA,inf	NA,0.116411	0.000157862	0.000175133
3	chr5:132160125:G:A	132160125	NA,A	NA,G	NA,1	NA,inf	NA,inf	NA,0.0899347	0.000157849	0.000175069
3	chr5:132315326:G:C	132315326	NA,C	NA,G	NA,1	NA,-inf	NA,inf	NA,0.0447615	0.000157848	0.000174669
3	chr5:132769592:A:T	132769592	NA,T	NA,A	NA,1	NA,inf	NA,inf	NA,0.0592369	0.000157841	0.000175247
3	chr5:132105407:C:T	132105407	NA,T	NA,C	NA,1	NA,-inf	NA,inf	NA,0.0731999	0.000157827	0.000174831
3	chr5:132821282:C:A	132821282	NA,A	NA,C	NA,1	NA,-inf	NA,inf	NA,0.146372	0.00015782	0.000175259
3	chr5:132232752:C:T	132232752	NA,T	NA,C	NA,1	NA,inf	NA,inf	NA,0.0939834	0.00015777	0.000174945
3	chr5:132818328:C:T	132818328	NA,T	NA,C	NA,1	NA,-inf	NA,inf	NA,0.103319	0.000157765	0.000174657
3	chr5:132405309:C:T	132405309	NA,T	NA,C	NA,1	NA,-inf	NA,inf	NA,0.244473	0.000157763	0.000175894
3	chr5:132764307:A:G	132764307	NA,G	NA,A	NA,1	NA,-inf	NA,inf	NA,0.109824	0.000157755	0.000174608
3	chr5:132299560:G:A	132299560	NA,A	NA,G	NA,1	NA,-inf	NA,inf	NA,0.043408	0.000157721	0.000174534
3	chr5:132706315:T:C	132706315	NA,C	NA,T	NA,1	NA,-inf	NA,inf	NA,0.11261	0.000157702	0.000174609
3	chr5:132931244:AGTG:A	132931244	NA,A	NA,AGTG	NA,1	NA,-inf	NA,inf	NA,0.100445	0.0001577	0.000174776
3	chr5:131753612:T:C	131753612	NA,C	NA,T	NA,1	NA,inf	NA,inf	NA,0.177525	0.000157686	0.000175016
3	chr5:131754518:G:C	131754518	NA,C	NA,G	NA,1	NA,-inf	NA,inf	NA,0.0701859	0.000157683	0.000174819
3	chr5:132009355:A:ATC	132009355	NA,ATC	NA,A	NA,1	NA,-inf	NA,inf	NA,0.0748373	0.000157678	0.000174725
3	chr5:132596373:G:A	132596373	NA,A	NA,G	NA,1	NA,inf	NA,inf	NA,0.0748478	0.000157674	0.000174885
3	chr5:132577225:A:G	132577225	NA,G	NA,A	NA,1	NA,-inf	NA,inf	NA,0.0525701	0.000157667	0.000174711
3	chr5:132068750:T:C	132068750	NA,C	NA,T	NA,1	NA,-inf	NA,inf	NA,0.0816305	0.000157659	0.000174698
3	chr5:132332465:A:G	132332465	NA,G	NA,A	NA,1	NA,-inf	NA,inf	NA,0.0364924	0.000157653	0.00017459
3	chr5:132681394:T:C	132681394	NA,C	NA,T	NA,1	NA,inf	NA,inf	NA,0.133125	0.000157651	0.000174856
3	chr5:132070502:A:G	132070502	NA,G	NA,A	NA,1	NA,inf	NA,inf	NA,0.152936	0.000157614	0.000174939
3	chr5:132789151:C:T	132789151	NA,T	NA,C	NA,1	NA,inf	NA,inf	NA,0.0867857	0.000157613	0.000174907
3	chr5:132608873:T:C	132608873	NA,C	NA,T	NA,1	NA,-inf	NA,inf	NA,0.0518585	0.000157599	0.000174636
3	chr5:132648990:G:T	132648990	NA,T	NA,G	NA,1	NA,-inf	NA,inf	NA,0.0518585	0.000157599	0.000174636
3	chr5:132167976:T:C	132167976	NA,C	NA,T	NA,1	NA,-inf	NA,inf	NA,0.0198675	0.000157597	0.000174491
3	chr5:132552321:T:C	132552321	NA,C	NA,T	NA,1	NA,-inf	NA,inf	NA,0.0516792	0.000157582	0.000174618
3	chr5:132304787:CT:C	132304787	NA,C	NA,CT	NA,1	NA,inf	NA,inf	NA,0.0734136	0.000157576	0.000175021
3	chr5:131922939:T:C	131922939	NA,C	NA,T	NA,1	NA,-inf	NA,inf	NA,0.0687273	0.00015757	0.000174694
3	chr5:132554495:A:G	132554495	NA,G	NA,A	NA,1	NA,-inf	NA,inf	NA,0.0514798	0.000157564	0.000174597
3	chr5:132781986:T:C	132781986	NA,C	NA,T	NA,1	NA,inf	NA,inf	NA,0.0555052	0.000157558	0.00017492
3	chr5:132365151:A:C	132365151	NA,C	NA,A	NA,1	NA,-inf	NA,inf	NA,0.0354665	0.000157556	0.000174484
3	chr5:132375993:G:A	132375993	NA,A	NA,G	NA,1	NA,-inf	NA,inf	NA,0.125475	0.000157535	0.000174942
3	chr5:132335446:A:G	132335446	NA,G	NA,A	NA,1	NA,inf	NA,inf	NA,0.0967915	0.000157508	0.000174474
3	chr5:132357746:G:C	132357746	NA,C	NA,G	NA,1	NA,inf	NA,inf	NA,0.0645861	0.0001575	0.000174753
3	chr5:131978263:A:G	131978263	NA,G	NA,A	NA,1	NA,-inf	NA,inf	NA,0.0979854	0.000157485	0.000174412
3	chr5:132357371:G:A	132357371	NA,A	NA,G	NA,1	NA,inf	NA,inf	NA,0.0639878	0.000157479	0.000174729
3	chr5:132906330:C:T	132906330	NA,T	NA,C	NA,1	NA,inf	NA,inf	NA,0.0887719	0.000157473	0.000174791
3	chr5:132950527:T:TA	132950527	NA,TA	NA,T	NA,1	NA,-inf	NA,inf	NA,0.0971086	0.000157415	0.000174459
3	chr5:132257094:TC:T	132257094	NA,T	NA,TC	NA,1	NA,inf	NA,inf	NA,0.12017	0.000157404	0.000174594
3	chr5:131848094:C:T	131848094	NA,T	NA,C	NA,1	NA,-inf	NA,inf	NA,0.0993347	0.00015739	0.000174308
3	chr5:132537437:C:T	132537437	NA,T	NA,C	NA,1	NA,inf	NA,inf	NA,0.0809468	0.00015737	0.000174602
3	chr5:131892639:A:G	131892639	NA,G	NA,A	NA,1	NA,-inf	NA,inf	NA,0.0908284	0.000157345	0.0001743
3	chr5:132017594:G:GA	132017594	NA,GA	NA,G	NA,1	NA,inf	NA,inf	NA,0.0807474	0.000157341	0.000174483
3	chr5:132017625:T:G	132017625	NA,G	NA,T	NA,1	NA,-inf	NA,inf	NA,0.0613458	0.000157323	0.000174155
3	chr5:132310976:C:CT	132310976	NA,CT	NA,C	NA,1	NA,inf	NA,inf	NA,0.0703958	0.000157312	0.000174719
3	chr5:132060014:T:C	132060014	NA,C	NA,T	NA,1	NA,-inf	NA,inf	NA,0.0998675	0.000157306	0.00017429
3	chr5:132081685:G:A	132081685	NA,A	NA,G	NA,1	NA,-inf	NA,inf	NA,0.0915583	0.000157297	0.000174313
3	chr5:132598606:A:G	132598606	NA,G	NA,A	NA,1	NA,inf	NA,inf	NA,0.0705303	0.000157297	0.000174461
3	chr5:132310064:C:T	132310064	NA,T	NA,C	NA,1	NA,inf	NA,inf	NA,0.070139	0.000157291	0.000174695
3	chr5:132981269:G:A	132981269	NA,A	NA,G	NA,1	NA,-inf	NA,inf	NA,0.135416	0.000157279	0.0001745
3	chr5:132685298:G:A	132685298	NA,A	NA,G	NA,1	NA,inf	NA,inf	NA,0.11818	0.00015726	0.00017416
3	chr5:132678271:A:C	132678271	NA,C	NA,A	NA,1	NA,-inf	NA,inf	NA,0.0779405	0.000157236	0.000174342
3	chr5:132563310:A:G	132563310	NA,G	NA,A	NA,1	NA,inf	NA,inf	NA,0.0777248	0.000157214	0.000174332
3	chr5:132583505:A:C	132583505	NA,C	NA,A	NA,1	NA,inf	NA,inf	NA,0.0777248	0.000157214	0.000174332
3	chr5:132710020:C:T	132710020	NA,T	NA,C	NA,1	NA,-inf	NA,inf	NA,0.1066	0.00015721	0.000174075
3	chr5:132071437:C:A	132071437	NA,A	NA,C	NA,1	NA,-inf	NA,inf	NA,0.0770329	0.000157205	0.000174198
3	chr5:132256168:C:T	132256168	NA,T	NA,C	NA,1	NA,inf	NA,inf	NA,0.15271	0.000157193	0.00017443
3	chr5:132231178:G:T	132231178	NA,T	NA,G	NA,1	NA,-inf	NA,inf	NA,0.120798	0.000157177	0.000175058
3	chr5:132068431:T:A	132068431	NA,A	NA,T	NA,1	NA,-inf	NA,inf	NA,0.0472891	0.000157177	0.000174062
3	chr5:132697114:A:G	132697114	NA,G	NA,A	NA,1	NA,-inf	NA,inf	NA,0.0495121	0.000157156	0.000174348
3	chr5:131976549:A:C	131976549	NA,C	NA,A	NA,1	NA,-inf	NA,inf	NA,0.0935588	0.000157135	0.00017403
3	chr5:132088944:T:C	132088944	NA,C	NA,T	NA,1	NA,inf	NA,inf	NA,0.114411	0.000157122	0.000174217
```
