## Supplementary material for "Characterization of shared and ancestry-specific signals driving complex traits using multi-ancestry fine-mapping": susiex_nc3.cs80.snp

```
BP	SNP	PIP(CS1)	LogBF(CS1,Pop1)	LogBF(CS1,Pop2)	PIP(CS2)	LogBF(CS2,Pop1)	LogBF(CS2,Pop2)	PIP(CS3)	LogBF(CS3,Pop1)	LogBF(CS3,Pop2)
131726133	chr5:131726133:A:G	3.93305e-07	-1.78844e-10	-0.753806	3.20827e-05	-1.78844e-10	-0.545791	0.000276397	-1.78844e-10	-0.628427
131726714	chr5:131726714:T:C	3.89131e-07	0.0787312	-0.843207	1.6221e-05	-0.261822	-0.965982	3.2281e-05	-1.75111	-1.02468
131726949	chr5:131726949:T:C	2.49677e-07	-1.78844e-10	-1.20822	1.64758e-05	-1.78844e-10	-1.21222	0.00015391	-1.78844e-10	-1.2139
131727380	chr5:131727380:C:T	2.50642e-07	-0.812964	-0.3914	1.13509e-05	-1.35038	-0.23444	8.52691e-05	-1.59898	-0.205472
131727660	chr5:131727660:G:A	5.45021e-08	-1.51984	-1.21031	3.31766e-06	-1.59619	-1.21866	2.66396e-05	-1.74976	-1.21811
131727676	chr5:131727676:T:C	3.94884e-07	-1.78844e-10	-0.749798	3.15928e-05	-1.78844e-10	-0.561179	0.000276204	-1.78844e-10	-0.629127
131728041	chr5:131728041:G:A	3.66704e-07	-1.78844e-10	-0.823834	2.26307e-05	-1.78844e-10	-0.894799	0.00022103	-1.78844e-10	-0.851966
131728289	chr5:131728289:T:C	3.32561e-07	-1.78844e-10	-0.921567	2.19716e-05	-1.78844e-10	-0.924355	0.000202735	-1.78844e-10	-0.938368
131728882	chr5:131728882:T:C	7.89002e-08	-1.71197	-0.648232	4.63427e-06	-1.74204	-0.738588	4.21438e-05	-1.73269	-0.776491
131729194	chr5:131729194:T:A	2.70644e-07	-1.78844e-10	-1.12759	1.74945e-05	-1.78844e-10	-1.15222	0.000162921	-1.78844e-10	-1.157
131729249	chr5:131729249:G:A	1.07081e-07	-1.71714	-0.337662	9.02328e-06	-1.64246	-0.171843	7.33126e-05	-1.76043	-0.195102
131731206	chr5:131731206:C:A	2.49207e-07	-1.78844e-10	-1.21011	1.65411e-05	-1.78844e-10	-1.20826	0.000154342	-1.78844e-10	-1.2111
131732055	chr5:131732055:CCT:C	2.59492e-07	-1.78844e-10	-1.16967	1.68907e-05	-1.78844e-10	-1.18734	0.000159831	-1.78844e-10	-1.17615
131732166	chr5:131732166:T:C	2.94271e-07	-1.78844e-10	-1.04389	1.93127e-05	-1.78844e-10	-1.05334	0.000185469	-1.78844e-10	-1.02738
131732553	chr5:131732553:G:C	1.21904e-07	-1.75434	-0.170813	1.16027e-05	-1.57307	0.0102039	9.1061e-05	-1.72415	-0.0145849
131733102	chr5:131733102:G:A	3.22393e-07	-1.78844e-10	-0.952619	2.0974e-05	-1.78844e-10	-0.970826	0.000200683	-1.78844e-10	-0.948542
131733150	chr5:131733150:G:A	2.50465e-07	-1.78844e-10	-1.20507	1.65476e-05	-1.78844e-10	-1.20787	0.000155716	-1.78844e-10	-1.20223
131733371	chr5:131733371:T:C	9.24315e-08	-0.996933	-1.20499	3.06648e-06	-1.73038	-1.16319	2.70159e-05	-1.7755	-1.17834
131733500	chr5:131733500:C:T	3.31788e-07	-1.78844e-10	-0.923894	2.19215e-05	-1.78844e-10	-0.926641	0.000202283	-1.78844e-10	-0.940598
131733506	chr5:131733506:G:A	3.39953e-07	-0.809043	-0.0905397	1.58325e-05	-1.34664	0.0946001	0.000119523	-1.59605	0.129297
131733759	chr5:131733759:A:G	3.35199e-07	-1.78844e-10	-0.913665	2.21472e-05	-1.78844e-10	-0.916397	0.0002043	-1.78844e-10	-0.930677
131734115	chr5:131734115:G:A	4.01525e-07	-1.78844e-10	-0.733121	3.2847e-05	-1.78844e-10	-0.522246	0.00028324	-1.78844e-10	-0.603972
131734337	chr5:131734337:CTGA:C	3.21218e-07	-1.78844e-10	-0.956271	2.09003e-05	-1.78844e-10	-0.974345	0.000199947	-1.78844e-10	-0.952215
131734409	chr5:131734409:TC:T	3.2111e-07	-1.78844e-10	-0.956606	2.08935e-05	-1.78844e-10	-0.974671	0.00019988	-1.78844e-10	-0.952551
131735009	chr5:131735009:C:T	2.62528e-07	-1.78844e-10	-1.15803	1.7039e-05	-1.78844e-10	-1.1786	0.000161013	-1.78844e-10	-1.16878
131735259	chr5:131735259:T:C	2.90059e-07	-1.78844e-10	-1.05831	1.9044e-05	-1.78844e-10	-1.06736	0.00018269	-1.78844e-10	-1.04247
131735316	chr5:131735316:G:A	2.8272e-07	-1.78844e-10	-1.08393	1.9194e-05	-1.78844e-10	-1.05951	0.000182561	-1.78844e-10	-1.04318
131735404	chr5:131735404:G:C	3.39583e-07	-0.898003	-0.00267024	1.63965e-05	-1.40547	0.188429	0.000126586	-1.63434	0.225003
131735612	chr5:131735612:A:T	2.60524e-07	-1.78844e-10	-1.1657	1.75697e-05	-1.78844e-10	-1.14793	0.000163864	-1.78844e-10	-1.15123
131735640	chr5:131735640:G:A	2.80498e-07	-1.78844e-10	-1.09182	1.83762e-05	-1.78844e-10	-1.10305	0.000174488	-1.78844e-10	-1.08841
131735747	chr5:131735747:A:T	4.76565e-07	-0.210262	-0.351525	7.73919e-06	-1.32589	-0.641916	5.01896e-05	-1.72455	-0.609911
131736474	chr5:131736474:G:A	1.61983e-07	-1.6409	-2.61742e-10	9.86588e-06	-1.72503	-2.61742e-10	9.30856e-05	-1.71675	-2.61742e-10
131736717	chr5:131736717:C:T	1.15343e-07	-0.889189	-1.09129	3.74662e-06	-1.70031	-0.992942	3.19772e-05	-1.75642	-1.02883
131736846	chr5:131736846:T:C	6.83254e-07	-1.78844e-10	-0.201524	4.46308e-05	-1.78844e-10	-0.215684	0.000440718	-1.78844e-10	-0.161861
131736869	chr5:131736869:C:T	2.75402e-07	-1.78844e-10	-1.11016	1.65783e-05	-1.78844e-10	-1.20602	0.000164179	-1.78844e-10	-1.14931
131736929	chr5:131736929:A:G	1.15211e-07	-0.857473	-1.12415	3.59238e-06	-1.6879	-1.04739	3.07694e-05	-1.74921	-1.07453
131737056	chr5:131737056:G:A	2.5459e-07	-1.78844e-10	-1.18874	1.71366e-05	-1.78844e-10	-1.17289	0.000158259	-1.78844e-10	-1.18603
131737535	chr5:131737535:G:C	2.70371e-07	-1.78844e-10	-1.1286	1.85227e-05	-1.78844e-10	-1.09511	0.000170289	-1.78844e-10	-1.11277
131737712	chr5:131737712:C:T	2.96946e-07	-1.78844e-10	-1.03484	1.93909e-05	-1.78844e-10	-1.0493	0.000184762	-1.78844e-10	-1.0312
131737786	chr5:131737786:T:TA	3.95001e-07	-1.78844e-10	-0.749502	3.15983e-05	-1.78844e-10	-0.561003	0.000276209	-1.78844e-10	-0.629108
131738483	chr5:131738483:T:C	3.21249e-07	-1.78844e-10	-0.956175	2.09021e-05	-1.78844e-10	-0.974259	0.000199966	-1.78844e-10	-0.952117
131738610	chr5:131738610:G:A	2.71519e-07	-1.78844e-10	-1.12436	1.75428e-05	-1.78844e-10	-1.14947	0.000163358	-1.78844e-10	-1.15432
131739326	chr5:131739326:C:T	2.94141e-07	-1.78844e-10	-1.04433	1.93046e-05	-1.78844e-10	-1.05376	0.000185385	-1.78844e-10	-1.02783
131739477	chr5:131739477:C:T	2.85652e-07	-1.78844e-10	-1.07362	1.8763e-05	-1.78844e-10	-1.08222	0.000179777	-1.78844e-10	-1.05855
131739579	chr5:131739579:C:T	2.56496e-07	-1.78844e-10	-1.18128	1.6743e-05	-1.78844e-10	-1.19612	0.00015818	-1.78844e-10	-1.18653
131740228	chr5:131740228:C:T	1.14868e-07	-1.20118	-0.783427	4.00391e-06	-1.79528	-0.831561	3.65226e-05	-1.79576	-0.856577
131740374	chr5:131740374:A:G	2.4705e-07	-1.78844e-10	-1.2188	1.63815e-05	-1.78844e-10	-1.21796	0.000153132	-1.78844e-10	-1.21897
131741173	chr5:131741173:A:G	2.47024e-07	-1.78844e-10	-1.2189	1.6397e-05	-1.78844e-10	-1.21701	0.000153159	-1.78844e-10	-1.21879
131741635	chr5:131741635:T:C	3.84731e-07	-1.78844e-10	-0.775846	3.10741e-05	-1.78844e-10	-0.577734	0.000268493	-1.78844e-10	-0.657442
131742016	chr5:131742016:C:T	3.15068e-07	-0.867344	-0.108258	1.49564e-05	-1.38451	0.0755405	0.000114352	-1.62057	0.109584
131742212	chr5:131742212:C:A	4.70641e-08	-1.7037	-1.17318	3.34135e-06	-1.64822	-1.15951	2.96669e-05	-1.69811	-1.16213
131742340	chr5:131742340:T:C	2.47251e-07	-1.78844e-10	-1.21799	1.63679e-05	-1.78844e-10	-1.21879	0.000153169	-1.78844e-10	-1.21872
131742490	chr5:131742490:CT:C	2.59778e-07	-1.78844e-10	-1.16856	1.74911e-05	-1.78844e-10	-1.15241	0.000162152	-1.78844e-10	-1.16173
131742701	chr5:131742701:C:T	1.16435e-06	0.331529	-2.61742e-10	0.000242735	1.47786	-2.61742e-10	0.00108916	0.7429	-2.61742e-10
131742816	chr5:131742816:AT:A	2.65418e-07	-1.78844e-10	-1.14708	1.80986e-05	-1.78844e-10	-1.11827	0.000166766	-1.78844e-10	-1.13367
131742993	chr5:131742993:G:A	4.85361e-06	-1.78844e-10	1.75909	0.000275072	-1.78844e-10	1.60292	0.00306059	-1.78844e-10	1.7761
131743046	chr5:131743046:G:A	3.27702e-07	-1.78844e-10	-0.936286	2.16504e-05	-1.78844e-10	-0.939085	0.000199834	-1.78844e-10	-0.952777
131743328	chr5:131743328:C:G	2.80553e-07	-1.78844e-10	-1.09163	1.83803e-05	-1.78844e-10	-1.10283	0.000174568	-1.78844e-10	-1.08795
131743614	chr5:131743614:C:T	3.1694e-07	-1.78844e-10	-0.969679	2.06297e-05	-1.78844e-10	-0.987377	0.000197259	-1.78844e-10	-0.965746
131744115	chr5:131744115:C:T	2.60072e-07	-0.982953	-0.184479	1.28739e-05	-1.45798	-0.000929761	0.000101315	-1.6679	0.0358691
131745267	chr5:131745267:C:T	4.43657e-07	0.203603	-0.836941	1.82637e-05	-0.148659	-0.96053	3.31755e-05	-1.72891	-1.01954
131745288	chr5:131745288:G:A	2.57088e-07	-1.78844e-10	-1.17897	1.63892e-05	-1.78844e-10	-1.21749	0.000153909	-1.78844e-10	-1.2139
131746203	chr5:131746203:G:A	3.35006e-07	-1.78844e-10	-0.914241	2.21352e-05	-1.78844e-10	-0.91694	0.000204191	-1.78844e-10	-0.931209
131746520	chr5:131746520:T:C	2.53805e-07	-1.78844e-10	-1.19182	1.7911e-05	-1.78844e-10	-1.12869	0.000164075	-1.78844e-10	-1.14994
131746962	chr5:131746962:T:C	2.74139e-07	-1.78844e-10	-1.11476	1.81061e-05	-1.78844e-10	-1.11786	0.000172975	-1.78844e-10	-1.09712
131746994	chr5:131746994:A:G	3.79864e-07	-1.78844e-10	-0.788578	2.61823e-05	-1.78844e-10	-0.749023	0.000239856	-1.78844e-10	-0.770228
131748173	chr5:131748173:T:C	2.35489e-07	-1.26673	-2.61742e-10	2.16475e-05	-0.939216	-2.61742e-10	0.000192701	-0.989124	-2.61742e-10
131748752	chr5:131748752:T:C	2.49554e-07	-1.78844e-10	-1.20872	1.66765e-05	-1.78844e-10	-1.20011	0.000155802	-1.78844e-10	-1.20168
131748786	chr5:131748786:C:T	2.48617e-07	-1.78844e-10	-1.21248	1.63848e-05	-1.78844e-10	-1.21775	0.000153767	-1.78844e-10	-1.21483
131748935	chr5:131748935:T:C	2.61409e-07	-1.78844e-10	-1.1623	1.69975e-05	-1.78844e-10	-1.18104	0.000160984	-1.78844e-10	-1.16896
131749944	chr5:131749944:C:A	2.4792e-07	-1.78844e-10	-1.21528	1.65938e-05	-1.78844e-10	-1.20508	0.000154459	-1.78844e-10	-1.21034
131750051	chr5:131750051:T:C	2.97749e-07	-1.78844e-10	-1.03214	1.94416e-05	-1.78844e-10	-1.04669	0.00018527	-1.78844e-10	-1.02845
131750492	chr5:131750492:T:C	2.59778e-07	-1.78844e-10	-1.16856	1.74911e-05	-1.78844e-10	-1.15241	0.000162152	-1.78844e-10	-1.16173
131750638	chr5:131750638:A:T	3.1961e-07	-1.78844e-10	-0.961289	2.10805e-05	-1.78844e-10	-0.96576	0.000194628	-1.78844e-10	-0.979176
131750882	chr5:131750882:C:T	1.5064e-07	-0.600229	-1.11327	2.89482e-06	-1.79201	-1.15918	2.82018e-05	-1.75283	-1.15805
131750924	chr5:131750924:A:G	4.53807e-08	-1.74025	-1.17305	3.38423e-06	-1.66831	-1.12667	2.69794e-05	-1.78876	-1.16644
131751187	chr5:131751187:A:G	3.72108e-07	-0.786461	-0.0227458	1.72891e-05	-1.33069	0.166654	0.000130042	-1.5849	0.202496
131751244	chr5:131751244:C:A	2.4833e-07	-1.78844e-10	-1.21363	1.63774e-05	-1.78844e-10	-1.2182	0.000153631	-1.78844e-10	-1.21571
131751341	chr5:131751341:C:T	3.21075e-07	-1.78844e-10	-0.956715	2.08914e-05	-1.78844e-10	-0.974771	0.000199858	-1.78844e-10	-0.95266
131751487	chr5:131751487:G:A	2.48164e-07	-1.78844e-10	-1.2143	1.63734e-05	-1.78844e-10	-1.21845	0.00015355	-1.78844e-10	-1.21624
131751963	chr5:131751963:T:C	9.86558e-08	-0.971608	-1.16515	3.2711e-06	-1.72512	-1.10386	2.85392e-05	-1.77193	-1.12706
131752101	chr5:131752101:T:C	4.96562e-07	0.559705	-1.08039	2.55034e-05	0.337113	-1.11241	8.59668e-05	-0.667281	-1.12902
131752793	chr5:131752793:C:T	9.57086e-08	-0.98786	-1.17922	3.20383e-06	-1.72953	-1.12023	2.80329e-05	-1.77442	-1.14247
131752807	chr5:131752807:C:A	2.48049e-07	-1.78844e-10	-1.21476	1.65302e-05	-1.78844e-10	-1.20892	0.000154502	-1.78844e-10	-1.21006
131752884	chr5:131752884:A:G	3.91205e-07	-1.78844e-10	-0.759159	3.12402e-05	-1.78844e-10	-0.572402	0.000273291	-1.78844e-10	-0.63973
131753306	chr5:131753306:G:A	9.19873e-07	-1.78844e-10	0.0958449	7.49253e-05	-1.78844e-10	0.302384	0.000614662	-1.78844e-10	0.170807
131753341	chr5:131753341:T:G	3.89713e-07	-1.73158	0.968602	3.53245e-05	-1.61405	1.16452	0.000288246	-1.74662	1.16017
131753351	chr5:131753351:A:C	3.53042e-07	-0.813536	-0.048267	1.65696e-05	-1.34772	0.14118	0.00012514	-1.5967	0.175866
131753574	chr5:131753574:G:C	4.50015e-08	-1.73237	-1.18932	3.13969e-06	-1.66219	-1.20779	2.62842e-05	-1.79167	-1.18963
131753612	chr5:131753612:T:C	2.65407e-07	-1.78844e-10	-1.14712	1.7068e-05	-1.78844e-10	-1.1769	0.000157686	-1.78844e-10	-1.18966
131753848	chr5:131753848:T:C	3.15682e-07	-1.78844e-10	-0.973654	2.08231e-05	-1.78844e-10	-0.978043	0.000192331	-1.78844e-10	-0.99105
131753971	chr5:131753971:G:A	3.1534e-07	-1.78844e-10	-0.974739	2.08006e-05	-1.78844e-10	-0.979128	0.000192131	-1.78844e-10	-0.992086
131754518	chr5:131754518:G:C	2.52064e-07	-1.78844e-10	-1.19871	1.68873e-05	-1.78844e-10	-1.18755	0.000157683	-1.78844e-10	-1.18968
131754749	chr5:131754749:A:G	2.89848e-07	-1.78844e-10	-1.05903	1.89519e-05	-1.78844e-10	-1.0722	0.000180388	-1.78844e-10	-1.05516
131755378	chr5:131755378:G:A	1.13555e-07	-0.843659	-1.15244	3.49016e-06	-1.68262	-1.08154	2.987e-05	-1.74582	-1.10759
131755396	chr5:131755396:A:G	5.80358e-07	-0.596204	0.231458	2.60126e-05	-1.1965	0.440972	0.000188461	-1.49066	0.479285
131755452	chr5:131755452:A:G	2.98874e-07	-1.78844e-10	-1.02837	1.96109e-05	-1.78844e-10	-1.03802	0.000188507	-1.78844e-10	-1.01113
131755646	chr5:131755646:A:C	2.64439e-07	-1.78844e-10	-1.15078	1.7317e-05	-1.78844e-10	-1.16242	0.000163804	-1.78844e-10	-1.1516
131756696	chr5:131756696:G:A	3.90487e-07	-1.78844e-10	-0.760996	3.11709e-05	-1.78844e-10	-0.574622	0.000272735	-1.78844e-10	-0.641765
131757176	chr5:131757176:T:C	2.5469e-07	-1.78844e-10	-1.18834	1.8023e-05	-1.78844e-10	-1.12246	0.000164975	-1.78844e-10	-1.14447
131757346	chr5:131757346:A:T	4.11427e-07	-1.78844e-10	-0.708759	2.53794e-05	-1.78844e-10	-0.780169	0.000256804	-1.78844e-10	-0.701953
131758709	chr5:131758709:A:G	3.02269e-07	-1.78844e-10	-1.01707	1.98433e-05	-1.78844e-10	-1.02624	0.000190982	-1.78844e-10	-0.998087
131758756	chr5:131758756:G:A	4.70287e-08	-1.68847	-1.18916	3.34707e-06	-1.6281	-1.17792	2.96081e-05	-1.68223	-1.17999
131758883	chr5:131758883:G:A	3.17331e-07	-0.737204	-0.231241	1.42746e-05	-1.29497	-0.0606539	0.00010606	-1.56126	-0.025002
131759447	chr5:131759447:T:C	1.34968e-07	-1.78371	-0.0396392	1.84981e-05	-1.13986	0.0434199	0.000132102	-1.43464	0.067954
131759616	chr5:131759616:G:A	3.91594e-07	-1.78844e-10	-0.758165	3.12655e-05	-1.78844e-10	-0.571594	0.000273556	-1.78844e-10	-0.638761
131759827	chr5:131759827:G:C	2.86577e-07	-1.78844e-10	-1.07038	1.82797e-05	-1.78844e-10	-1.10832	0.000171509	-1.78844e-10	-1.10563
131760679	chr5:131760679:C:T	2.62911e-07	-1.78844e-10	-1.15658	1.83021e-05	-1.78844e-10	-1.10709	0.00016943	-1.78844e-10	-1.11782
131760955	chr5:131760955:C:G	2.47606e-07	-1.78844e-10	-1.21655	1.63651e-05	-1.78844e-10	-1.21895	0.000153307	-1.78844e-10	-1.21783
131760984	chr5:131760984:C:G	3.02808e-07	-0.830337	-0.184955	1.41514e-05	-1.35754	-0.00675515	0.00010699	-1.60447	0.0269422
131761088	chr5:131761088:C:G	3.2111e-07	-1.78844e-10	-0.956606	2.08935e-05	-1.78844e-10	-0.974671	0.00019988	-1.78844e-10	-0.952551
131761157	chr5:131761157:A:G	3.35121e-07	-1.78844e-10	-0.913898	2.21431e-05	-1.78844e-10	-0.91658	0.000204261	-1.78844e-10	-0.930866
131762527	chr5:131762527:G:A	1.35345e-07	-1.5739	-0.246664	1.15341e-05	-1.26124	-0.307557	8.60223e-05	-1.58798	-0.20768
131762853	chr5:131762853:A:G	4.54739e-08	-1.72254	-1.18871	3.20539e-06	-1.67188	-1.1774	2.85944e-05	-1.71758	-1.17948
131763113	chr5:131763113:G:T	2.98272e-07	-1.78844e-10	-1.03038	1.89182e-05	-1.78844e-10	-1.07398	0.000177593	-1.78844e-10	-1.07077
131763349	chr5:131763349:T:C	2.47049e-07	-1.78844e-10	-1.2188	1.64167e-05	-1.78844e-10	-1.21581	0.000153491	-1.78844e-10	-1.21663
131763413	chr5:131763413:T:C	1.05484e-07	-1.79424	-0.275589	1.02416e-05	-1.3538	-0.333851	8.11743e-05	-1.5832	-0.270467
131763453	chr5:131763453:T:C	2.28885e-07	-1.73765	0.442481	2.03807e-05	-1.60222	0.602702	0.00016751	-1.73986	0.610636
131763534	chr5:131763534:C:T	1.05621e-07	-1.07339	-0.995146	4.02283e-06	-1.75248	-0.869638	3.46953e-05	-1.7864	-0.91726
131764432	chr5:131764432:G:A	2.9431e-07	-1.78844e-10	-1.04376	1.93142e-05	-1.78844e-10	-1.05327	0.000185494	-1.78844e-10	-1.02724
131764553	chr5:131764553:T:C	3.58251e-07	-0.82204	-0.0251181	1.68555e-05	-1.3538	0.164369	0.000127703	-1.60102	0.200454
131765496	chr5:131765496:T:C	2.08848e-07	-1.73518	0.348392	1.86608e-05	-1.60452	0.516843	0.000152606	-1.74123	0.518819
131766252	chr5:131766252:G:A	2.58335e-07	-1.78844e-10	-1.17414	1.69014e-05	-1.78844e-10	-1.18671	0.000159467	-1.78844e-10	-1.17843
131766255	chr5:131766255:T:G	2.58706e-07	-1.78844e-10	-1.1727	1.69219e-05	-1.78844e-10	-1.1855	0.000159683	-1.78844e-10	-1.17707
131766291	chr5:131766291:C:T	3.176e-07	-1.78844e-10	-0.967599	2.05406e-05	-1.78844e-10	-0.991706	0.00019661	-1.78844e-10	-0.969042
131766501	chr5:131766501:T:C	8.45677e-08	-1.07665	-1.21419	2.83467e-06	-1.76695	-1.20523	2.56116e-05	-1.79127	-1.21595
131767121	chr5:131767121:T:C	3.32028e-07	-1.78844e-10	-0.92317	2.19373e-05	-1.78844e-10	-0.925921	0.000202425	-1.78844e-10	-0.939899
131767209	chr5:131767209:A:C	3.32034e-07	-1.78844e-10	-0.923153	2.19374e-05	-1.78844e-10	-0.925913	0.000202424	-1.78844e-10	-0.939901
131767238	chr5:131767238:C:T	3.32188e-07	-1.78844e-10	-0.922689	2.19477e-05	-1.78844e-10	-0.925444	0.000202518	-1.78844e-10	-0.939437
131768033	chr5:131768033:G:A	3.14382e-07	-1.78844e-10	-0.977782	2.04689e-05	-1.78844e-10	-0.995202	0.000195658	-1.78844e-10	-0.973895
131768304	chr5:131768304:G:A	3.94986e-07	-1.78844e-10	-0.749539	2.98396e-05	-1.78844e-10	-0.61827	0.000272045	-1.78844e-10	-0.644298
131768566	chr5:131768566:T:G	7.47258e-08	-1.78406	-0.630503	8.21468e-06	-1.47477	-0.433416	5.9828e-05	-1.66236	-0.496435
131768712	chr5:131768712:T:C	2.48623e-07	-1.78844e-10	-1.21245	1.6377e-05	-1.78844e-10	-1.21823	0.000153646	-1.78844e-10	-1.21562
131769489	chr5:131769489:C:A	2.48314e-07	-1.78844e-10	-1.2137	1.63709e-05	-1.78844e-10	-1.21861	0.000153511	-1.78844e-10	-1.21649
131770458	chr5:131770458:C:T	8.3226e-08	-1.39886	-0.907971	6.8015e-06	-1.30414	-0.792825	3.81229e-05	-1.721	-0.888455
131770756	chr5:131770756:C:T	1.71656e-06	-1.78844e-10	0.719688	0.000141381	-1.78844e-10	0.937354	0.00114786	-1.78844e-10	0.795389
131771069	chr5:131771069:C:T	2.57213e-07	-1.78844e-10	-1.17849	1.63908e-05	-1.78844e-10	-1.21739	0.000153934	-1.78844e-10	-1.21374
131771693	chr5:131771693:G:A	2.92568e-07	-1.78844e-10	-1.04969	2.0425e-05	-1.78844e-10	-0.997349	0.000187358	-1.78844e-10	-1.01724
131771999	chr5:131771999:G:A	1.12235e-07	-1.79496	-0.21284	1.38764e-05	-1.28019	-0.103723	0.000101818	-1.53225	-0.0948293
131772382	chr5:131772382:C:T	2.94449e-07	-1.78844e-10	-1.04329	1.93241e-05	-1.78844e-10	-1.05275	0.000185609	-1.78844e-10	-1.02662
131772603	chr5:131772603:C:T	2.4994e-07	-1.78844e-10	-1.20717	1.64155e-05	-1.78844e-10	-1.21588	0.000154271	-1.78844e-10	-1.21156
131773156	chr5:131773156:G:T	8.87621e-08	-1.69206	-0.550368	6.85573e-06	-1.66984	-0.419184	5.67651e-05	-1.7726	-0.438742
131773274	chr5:131773274:G:A	3.0229e-07	-1.78844e-10	-1.017	1.98444e-05	-1.78844e-10	-1.02619	0.000190993	-1.78844e-10	-0.998027
131773493	chr5:131773493:G:A	2.73255e-07	-1.78844e-10	-1.11799	1.85201e-05	-1.78844e-10	-1.09525	0.000170299	-1.78844e-10	-1.11271
131773660	chr5:131773660:C:A	2.94141e-07	-1.78844e-10	-1.04433	1.93046e-05	-1.78844e-10	-1.05376	0.000185385	-1.78844e-10	-1.02783
131774432	chr5:131774432:C:A	9.09346e-08	-1.00256	-1.21569	2.89135e-06	-1.7504	-1.20198	2.58547e-05	-1.7834	-1.21437
131774924	chr5:131774924:T:C	2.60511e-07	-1.78844e-10	-1.16574	1.77105e-05	-1.78844e-10	-1.13995	0.000163434	-1.78844e-10	-1.15386
131775165	chr5:131775165:A:G	3.02104e-07	-1.78844e-10	-1.01762	1.98325e-05	-1.78844e-10	-1.02679	0.000190871	-1.78844e-10	-0.99867
131775667	chr5:131775667:G:A	2.91605e-07	-0.813922	-0.239068	1.38072e-05	-1.35107	-0.0378462	0.000102037	-1.59869	-0.0262392
131775684	chr5:131775684:C:T	1.0545e-07	-1.00185	-1.0683	3.72668e-06	-1.73335	-0.965242	3.21018e-05	-1.77662	-1.00473
131776550	chr5:131776550:C:G	1.98595e-07	-1.43712	-2.61742e-10	1.60426e-05	-1.23886	-2.61742e-10	0.000155435	-1.20404	-2.61742e-10
131776934	chr5:131776934:C:T	2.94141e-07	-1.78844e-10	-1.04433	1.93046e-05	-1.78844e-10	-1.05376	0.000185385	-1.78844e-10	-1.02783
131777637	chr5:131777637:A:G	2.87806e-07	-1.78844e-10	-1.0661	1.88363e-05	-1.78844e-10	-1.07832	0.000179147	-1.78844e-10	-1.06206
131778047	chr5:131778047:G:A	2.5976e-07	-1.78844e-10	-1.16863	1.67857e-05	-1.78844e-10	-1.19358	0.000155558	-1.78844e-10	-1.20324
131778053	chr5:131778053:C:G	2.67062e-07	-1.78844e-10	-1.14091	1.73136e-05	-1.78844e-10	-1.16262	0.000161361	-1.78844e-10	-1.16662
131778137	chr5:131778137:C:T	2.93944e-07	-0.876847	-0.168155	1.40088e-05	-1.38891	0.0144933	0.000107536	-1.6244	0.0519587
131778443	chr5:131778443:G:A	2.48375e-07	-1.78844e-10	-1.21345	1.66501e-05	-1.78844e-10	-1.20169	0.000154877	-1.78844e-10	-1.20763
131778514	chr5:131778514:G:A	3.86989e-07	-1.78844e-10	-0.769993	3.08383e-05	-1.78844e-10	-0.585351	0.000269994	-1.78844e-10	-0.651867
131778825	chr5:131778825:G:A	2.74302e-07	-1.78844e-10	-1.11416	1.8836e-05	-1.78844e-10	-1.07834	0.000172958	-1.78844e-10	-1.09721
131778840	chr5:131778840:T:A	4.68536e-07	-1.78844e-10	-0.578779	3.85693e-05	-1.78844e-10	-0.361651	0.000333904	-1.78844e-10	-0.439411
131778913	chr5:131778913:G:A	3.61112e-07	-1.78844e-10	-0.839201	2.331e-05	-1.78844e-10	-0.865225	0.000223371	-1.78844e-10	-0.841433
131779213	chr5:131779213:T:C	3.33852e-07	-1.78844e-10	-0.917692	2.20588e-05	-1.78844e-10	-0.920394	0.000203515	-1.78844e-10	-0.934526
131779286	chr5:131779286:A:T	1.14357e-07	-0.881639	-1.10742	3.64454e-06	-1.69639	-1.02449	3.12059e-05	-1.75447	-1.05519
131779372	chr5:131779372:G:T	2.80371e-07	-1.78844e-10	-1.09228	1.90478e-05	-1.78844e-10	-1.06716	0.000174809	-1.78844e-10	-1.08657
131779504	chr5:131779504:C:A	2.71739e-07	-1.78844e-10	-1.12355	1.84859e-05	-1.78844e-10	-1.0971	0.000167968	-1.78844e-10	-1.12649
131780046	chr5:131780046:T:A	3.92176e-07	-1.78844e-10	-0.75668	2.83506e-05	-1.78844e-10	-0.669461	0.000255064	-1.78844e-10	-0.708752
131780362	chr5:131780362:A:G	3.26642e-07	-0.825424	-0.114101	1.52888e-05	-1.35568	0.0686875	0.00011579	-1.60188	0.103397
131781899	chr5:131781899:T:C	2.75963e-07	-1.78844e-10	-1.10812	1.77926e-05	-1.78844e-10	-1.13533	0.000165585	-1.78844e-10	-1.14078
131782225	chr5:131782225:C:A	2.54737e-07	-1.78844e-10	-1.18816	1.6368e-05	-1.78844e-10	-1.21878	0.000153461	-1.78844e-10	-1.21682
131782650	chr5:131782650:T:C	3.9983e-07	-1.78844e-10	-0.73735	3.20646e-05	-1.78844e-10	-0.546354	0.000280097	-1.78844e-10	-0.61513
131782799	chr5:131782799:T:C	1.35274e-07	-1.76874	-0.0523443	1.99265e-05	-1.05851	0.0364526	0.000140802	-1.37283	0.0699208
131782954	chr5:131782954:C:T	3.67442e-07	-1.78844e-10	-0.821824	2.52348e-05	-1.78844e-10	-0.785885	0.000231394	-1.78844e-10	-0.806143
131783250	chr5:131783250:T:C	1.11987e-07	-0.959991	-1.05001	3.86175e-06	-1.72052	-0.942467	3.30049e-05	-1.77014	-0.983472
131784517	chr5:131784517:T:C	2.94203e-07	-1.78844e-10	-1.04412	1.93086e-05	-1.78844e-10	-1.05356	0.000185424	-1.78844e-10	-1.02762
131785327	chr5:131785327:G:A	3.67137e-07	-1.78844e-10	-0.822654	2.42541e-05	-1.78844e-10	-0.825522	0.000223306	-1.78844e-10	-0.841724
131785472	chr5:131785472:T:C	1.83925e-07	-1.51386	-2.61742e-10	9.51812e-06	-1.76091	-2.61742e-10	0.000110183	-1.54813	-2.61742e-10
131785950	chr5:131785950:C:T	6.90353e-06	-1.78844e-10	2.1114	0.000667881	-1.78844e-10	2.49	0.00716036	-1.78844e-10	2.62605
131785954	chr5:131785954:C:T	2.79302e-07	-1.78844e-10	-1.0961	1.79817e-05	-1.78844e-10	-1.12475	0.000167277	-1.78844e-10	-1.13061
131786205	chr5:131786205:T:C	4.56382e-07	-1.78844e-10	-0.60506	2.96951e-05	-1.78844e-10	-0.623125	0.000290253	-1.78844e-10	-0.579511
131786295	chr5:131786295:C:T	4.88232e-07	-1.78844e-10	-0.5376	3.36074e-05	-1.78844e-10	-0.499362	0.000304624	-1.78844e-10	-0.531188
131786310	chr5:131786310:C:A	2.57362e-07	-1.78844e-10	-1.17791	1.68471e-05	-1.78844e-10	-1.18993	0.000158896	-1.78844e-10	-1.18202
131786810	chr5:131786810:A:C	2.55464e-07	-1.78844e-10	-1.18531	1.63729e-05	-1.78844e-10	-1.21848	0.000153591	-1.78844e-10	-1.21598
131787632	chr5:131787632:G:C	2.70475e-07	-1.78844e-10	-1.12821	1.85326e-05	-1.78844e-10	-1.09458	0.000170357	-1.78844e-10	-1.11237
131787702	chr5:131787702:T:C	2.02099e-07	-1.70418	0.284553	1.65905e-05	-1.65127	0.445986	0.000139041	-1.76551	0.450013
131787899	chr5:131787899:T:C	3.36558e-07	-1.78844e-10	-0.909619	2.08634e-05	-1.78844e-10	-0.976109	0.000194941	-1.78844e-10	-0.977568
131788557	chr5:131788557:T:G	8.60645e-08	-1.67555	-0.597739	6.40054e-06	-1.68581	-0.471913	5.35547e-05	-1.77917	-0.490389
131788945	chr5:131788945:G:A	1.40908e-07	-1.78028	-2.61742e-10	9.68578e-06	-1.74345	-2.61742e-10	8.99943e-05	-1.75052	-2.61742e-10
131788972	chr5:131788972:T:A	2.60592e-07	-1.78844e-10	-1.16544	1.69028e-05	-1.78844e-10	-1.18663	0.000160035	-1.78844e-10	-1.17487
131789387	chr5:131789387:T:A	3.54651e-07	-0.75676	-0.100495	1.62767e-05	-1.30797	0.0835914	0.000121378	-1.56937	0.118012
131789797	chr5:131789797:C:T	2.7037e-07	-1.78844e-10	-1.1286	1.85223e-05	-1.78844e-10	-1.09513	0.000170286	-1.78844e-10	-1.11279
131790066	chr5:131790066:C:T	3.35454e-07	-1.78844e-10	-0.912905	2.21642e-05	-1.78844e-10	-0.915628	0.000204454	-1.78844e-10	-0.929922
131790295	chr5:131790295:G:A	5.39571e-08	-1.75849	-0.981713	4.4167e-06	-1.52079	-1.00793	3.57721e-05	-1.69402	-0.979078
131792658	chr5:131792658:G:A	4.02545e-07	-1.78844e-10	-0.730584	3.23182e-05	-1.78844e-10	-0.538477	0.000282211	-1.78844e-10	-0.607612
131792857	chr5:131792857:C:CA	7.17905e-08	-1.31336	-1.14128	3.19421e-06	-1.78046	-1.07231	2.88462e-05	-1.79416	-1.09413
131793083	chr5:131793083:T:A	2.79593e-07	-1.78844e-10	-1.09506	1.79035e-05	-1.78844e-10	-1.12911	0.000167962	-1.78844e-10	-1.12653
131793122	chr5:131793122:C:G	2.56943e-07	-1.78844e-10	-1.17954	1.70836e-05	-1.78844e-10	-1.17599	0.000160235	-1.78844e-10	-1.17363
131793499	chr5:131793499:A:G	2.82434e-07	-1.78844e-10	-1.08494	1.9412e-05	-1.78844e-10	-1.04822	0.00017707	-1.78844e-10	-1.07372
131794673	chr5:131794673:C:A	2.56973e-07	-1.78844e-10	-1.17942	1.68254e-05	-1.78844e-10	-1.19122	0.000158666	-1.78844e-10	-1.18347
131795486	chr5:131795486:T:A	3.99303e-07	-1.78844e-10	-0.73867	3.20059e-05	-1.78844e-10	-0.548187	0.000279653	-1.78844e-10	-0.616717
131796632	chr5:131796632:G:A	2.69182e-07	-1.78844e-10	-1.133	1.8203e-05	-1.78844e-10	-1.11252	0.000167604	-1.78844e-10	-1.12866
131797459	chr5:131797459:C:T	2.93976e-07	-1.78844e-10	-1.04489	1.9294e-05	-1.78844e-10	-1.05432	0.000185275	-1.78844e-10	-1.02842
131797461	chr5:131797461:C:A	2.88104e-07	-1.78844e-10	-1.06507	1.83674e-05	-1.78844e-10	-1.10353	0.000172324	-1.78844e-10	-1.10089
131797772	chr5:131797772:G:A	4.56033e-07	-1.78844e-10	-0.605825	3.74985e-05	-1.78844e-10	-0.389805	0.000323188	-1.78844e-10	-0.472031
131798404	chr5:131798404:G:A	1.17221e-07	-0.900783	-1.06355	3.83608e-06	-1.70277	-0.966884	3.27637e-05	-1.75835	-1.0026
131798435	chr5:131798435:A:C	3.21087e-07	-1.78844e-10	-0.956679	2.08918e-05	-1.78844e-10	-0.97475	0.000199863	-1.78844e-10	-0.952636
131798718	chr5:131798718:GGAA:G	1.26559e-07	-1.56718	-0.320506	1.08597e-05	-1.25062	-0.378426	8.03029e-05	-1.58154	-0.282923
131799616	chr5:131799616:CAG:C	1.11422e-07	-0.948081	-1.06698	3.76276e-06	-1.71779	-0.971166	3.23281e-05	-1.76768	-1.00665
131800142	chr5:131800142:T:C	2.53863e-07	-1.78844e-10	-1.1916	1.6365e-05	-1.78844e-10	-1.21896	0.000153334	-1.78844e-10	-1.21765
131800409	chr5:131800409:A:C	4.02004e-07	-1.78844e-10	-0.731928	3.2269e-05	-1.78844e-10	-0.539999	0.000281722	-1.78844e-10	-0.609347
131800445	chr5:131800445:C:A	2.67062e-07	-1.78844e-10	-1.14091	1.73136e-05	-1.78844e-10	-1.16262	0.000161361	-1.78844e-10	-1.16662
131800500	chr5:131800500:T:C	2.56931e-07	-1.78844e-10	-1.17958	1.68249e-05	-1.78844e-10	-1.19125	0.000158656	-1.78844e-10	-1.18353
131801108	chr5:131801108:A:T	3.314e-07	-1.78844e-10	-0.925064	2.18959e-05	-1.78844e-10	-0.927807	0.000202053	-1.78844e-10	-0.941733
131801531	chr5:131801531:G:A	3.38543e-07	-0.834848	-0.0688903	1.5938e-05	-1.36282	0.117416	0.000121029	-1.60642	0.152187
131801624	chr5:131801624:A:G	2.49172e-07	-1.78844e-10	-1.21025	1.65312e-05	-1.78844e-10	-1.20886	0.00015427	-1.78844e-10	-1.21156
131801866	chr5:131801866:G:A	2.48496e-07	-1.78844e-10	-1.21296	1.6374e-05	-1.78844e-10	-1.21841	0.000153584	-1.78844e-10	-1.21602
131801957	chr5:131801957:T:C	3.8068e-07	-1.78844e-10	-0.78643	2.62397e-05	-1.78844e-10	-0.746836	0.000240385	-1.78844e-10	-0.768025
131802119	chr5:131802119:A:G	2.55251e-07	-1.78844e-10	-1.18614	1.63711e-05	-1.78844e-10	-1.21859	0.000153548	-1.78844e-10	-1.21626
131802132	chr5:131802132:G:A	2.48102e-07	-1.78844e-10	-1.21455	1.70152e-05	-1.78844e-10	-1.18	0.00015829	-1.78844e-10	-1.18584
131802169	chr5:131802169:G:A	1.10044e-07	-1.79547	-0.232048	1.31106e-05	-1.28545	-0.155238	9.78376e-05	-1.53752	-0.129434
131802427	chr5:131802427:C:A	3.42402e-07	-0.803506	-0.0889004	1.59259e-05	-1.34192	0.095758	0.000120099	-1.59228	0.130326
131803043	chr5:131803043:G:C	1.10921e-07	-0.955215	-1.06436	3.76797e-06	-1.71966	-0.967911	3.23963e-05	-1.76874	-1.00348
131803458	chr5:131803458:T:C	2.63131e-07	-1.78844e-10	-1.15574	1.83228e-05	-1.78844e-10	-1.10596	0.000169611	-1.78844e-10	-1.11676
131803503	chr5:131803503:T:C	1.43991e-07	-1.79578	0.0371445	1.74239e-05	-1.30315	0.146884	0.000130668	-1.55135	0.173739
131804146	chr5:131804146:A:G	3.34873e-07	-1.78844e-10	-0.914639	2.21266e-05	-1.78844e-10	-0.917327	0.000204116	-1.78844e-10	-0.931578
131804548	chr5:131804548:G:A	4.12137e-07	-0.616763	-0.090271	1.81039e-05	-1.21163	0.0936454	0.000131296	-1.50201	0.129195
131805504	chr5:131805504:C:T	2.95757e-07	-1.78844e-10	-1.03885	1.94076e-05	-1.78844e-10	-1.04844	0.000186454	-1.78844e-10	-1.02208
131805939	chr5:131805939:A:G	2.87996e-07	-1.78844e-10	-1.06544	1.83614e-05	-1.78844e-10	-1.10386	0.000172268	-1.78844e-10	-1.10122
131806823	chr5:131806823:T:G	2.73776e-07	-1.78844e-10	-1.11608	1.782e-05	-1.78844e-10	-1.13379	0.000168603	-1.78844e-10	-1.12272
131807055	chr5:131807055:T:C	1.32292e-07	-1.77882	-0.0645601	1.85541e-05	-1.11641	0.0229909	0.000132994	-1.41664	0.0566741
131807332	chr5:131807332:C:T	4.06593e-07	-1.78844e-10	-0.720577	3.26926e-05	-1.78844e-10	-0.52696	0.000285249	-1.78844e-10	-0.596905
131807556	chr5:131807556:C:A	9.12087e-08	-1.67499	-0.540246	6.82153e-06	-1.68509	-0.408936	5.69778e-05	-1.7792	-0.428404
131807631	chr5:131807631:T:A	9.9168e-08	-0.997651	-1.13393	3.15989e-06	-1.70395	-1.15962	2.85538e-05	-1.73369	-1.16479
131807676	chr5:131807676:A:C	2.82106e-07	-0.891941	-0.194167	1.34844e-05	-1.41743	0.00485544	9.9624e-05	-1.63794	-0.0109192
131808054	chr5:131808054:T:C	4.79898e-08	-1.69969	-1.15771	3.38392e-06	-1.65272	-1.14235	3.01073e-05	-1.70013	-1.14536
131808629	chr5:131808629:A:G	2.48193e-07	-1.78844e-10	-1.21418	1.63689e-05	-1.78844e-10	-1.21872	0.000153465	-1.78844e-10	-1.21679
131808785	chr5:131808785:G:T	2.48491e-07	-1.78844e-10	-1.21298	1.66635e-05	-1.78844e-10	-1.20088	0.000154981	-1.78844e-10	-1.20696
131809504	chr5:131809504:A:C	9.03293e-08	-1.68159	-0.543333	6.85149e-06	-1.6785	-0.411142	5.69847e-05	-1.77661	-0.430872
131809517	chr5:131809517:C:T	1.0089e-07	-1.0634	-1.05096	3.74636e-06	-1.75005	-0.94327	3.24795e-05	-1.78508	-0.984575
131810021	chr5:131810021:C:T	3.31885e-07	-1.78844e-10	-0.923603	2.19281e-05	-1.78844e-10	-0.926341	0.000202342	-1.78844e-10	-0.940305
131810329	chr5:131810329:A:T	2.98635e-07	-1.02917	-2.61742e-10	1.92966e-05	-1.05418	-2.61742e-10	0.000132887	-1.36077	-2.61742e-10
131811108	chr5:131811108:G:A	3.36796e-07	-1.78844e-10	-0.908914	2.2255e-05	-1.78844e-10	-0.911541	0.000205457	-1.78844e-10	-0.925029
131811300	chr5:131811300:T:C	9.78484e-08	-0.926294	-1.21868	2.97742e-06	-1.73338	-1.18967	2.63004e-05	-1.77346	-1.20722
131811642	chr5:131811642:T:C	2.49101e-07	-1.78844e-10	-1.21053	1.63885e-05	-1.78844e-10	-1.21753	0.000153856	-1.78844e-10	-1.21425
131812292	chr5:131812292:A:G	3.34537e-07	-1.78844e-10	-0.915642	2.2104e-05	-1.78844e-10	-0.918349	0.000203909	-1.78844e-10	-0.932591
131813761	chr5:131813761:A:G	2.94334e-07	-1.78844e-10	-1.04368	1.93168e-05	-1.78844e-10	-1.05313	0.00018551	-1.78844e-10	-1.02715
131813936	chr5:131813936:C:T	2.47008e-07	-1.78844e-10	-1.21897	1.63838e-05	-1.78844e-10	-1.21781	0.000153256	-1.78844e-10	-1.21816
131814399	chr5:131814399:T:C	2.67507e-07	-1.78844e-10	-1.13925	1.73386e-05	-1.78844e-10	-1.16117	0.000161576	-1.78844e-10	-1.16529
131814900	chr5:131814900:G:T	2.65258e-07	-0.864512	-0.283175	1.27139e-05	-1.38471	-0.0867076	9.51769e-05	-1.62003	-0.0745021
131815123	chr5:131815123:C:CATG	3.43927e-07	-0.809424	-0.0785353	1.60259e-05	-1.34665	0.106748	0.00012121	-1.59513	0.142384
131815195	chr5:131815195:C:T	3.35006e-07	-1.78844e-10	-0.914241	2.21352e-05	-1.78844e-10	-0.91694	0.000204191	-1.78844e-10	-0.931209
131816418	chr5:131816418:T:C	1.31693e-07	-1.78505	-0.0628669	1.77964e-05	-1.15638	0.0212631	0.00012914	-1.44639	0.057018
131816561	chr5:131816561:A:G	4.55396e-07	-1.78844e-10	-0.607223	2.95984e-05	-1.78844e-10	-0.626388	0.000290119	-1.78844e-10	-0.579976
131816595	chr5:131816595:G:A	2.70741e-07	-1.78844e-10	-1.12723	1.74279e-05	-1.78844e-10	-1.15604	0.000165743	-1.78844e-10	-1.13983
131816807	chr5:131816807:T:C	2.72778e-07	-1.78844e-10	-1.11973	1.87144e-05	-1.78844e-10	-1.08481	0.000171928	-1.78844e-10	-1.10319
131816837	chr5:131816837:T:C	4.16843e-07	-1.78844e-10	-0.695682	3.36591e-05	-1.78844e-10	-0.497823	0.000293222	-1.78844e-10	-0.569335
131816882	chr5:131816882:T:C	1.15879e-07	-0.895332	-1.08051	3.76101e-06	-1.70123	-0.988194	3.21595e-05	-1.75725	-1.0223
131817345	chr5:131817345:C:G	9.1383e-07	-1.78844e-10	0.0892541	7.43716e-05	-1.78844e-10	0.294966	0.0006101	-1.78844e-10	0.163357
131817573	chr5:131817573:G:A	2.48308e-07	-1.78844e-10	-1.21372	1.63672e-05	-1.78844e-10	-1.21883	0.000153146	-1.78844e-10	-1.21888
131817602	chr5:131817602:C:T	1.39559e-07	-0.818754	-0.971149	4.52223e-06	-1.67721	-0.827897	3.76824e-05	-1.74118	-0.879898
131817872	chr5:131817872:A:G	4.32111e-07	-1.78844e-10	-0.659708	3.51168e-05	-1.78844e-10	-0.455428	0.000305283	-1.78844e-10	-0.529027
131818637	chr5:131818637:GAAT:G	3.20758e-07	-1.78844e-10	-0.957703	2.08718e-05	-1.78844e-10	-0.975709	0.000199663	-1.78844e-10	-0.953634
131818747	chr5:131818747:G:T	4.1579e-07	-1.78844e-10	-0.698209	3.35588e-05	-1.78844e-10	-0.500809	0.000292415	-1.78844e-10	-0.572091
131819327	chr5:131819327:C:T	1.13387e-07	-0.965295	-1.03229	3.94864e-06	-1.72558	-0.915157	3.37577e-05	-1.77168	-0.959374
131820436	chr5:131820436:A:G	3.5355e-07	-0.8383	-0.0220658	1.6699e-05	-1.36589	0.167132	0.000127219	-1.60805	0.203692
131820714	chr5:131820714:A:G	2.58793e-07	-1.78844e-10	-1.17236	1.74095e-05	-1.78844e-10	-1.15709	0.000161454	-1.78844e-10	-1.16604
131821089	chr5:131821089:T:C	2.48695e-07	-1.78844e-10	-1.21216	1.63795e-05	-1.78844e-10	-1.21808	0.000153703	-1.78844e-10	-1.21524
131821133	chr5:131821133:C:T	3.21336e-07	-1.78844e-10	-0.955902	2.09077e-05	-1.78844e-10	-0.973989	0.000200023	-1.78844e-10	-0.951831
131821191	chr5:131821191:G:A	2.93924e-07	-1.78844e-10	-1.04507	1.92908e-05	-1.78844e-10	-1.05448	0.000185241	-1.78844e-10	-1.02861
131822223	chr5:131822223:TC:T	2.94141e-07	-1.78844e-10	-1.04433	1.93046e-05	-1.78844e-10	-1.05376	0.000185385	-1.78844e-10	-1.02783
131822831	chr5:131822831:A:G	2.71772e-07	-1.78844e-10	-1.12343	1.7568e-05	-1.78844e-10	-1.14803	0.00016364	-1.78844e-10	-1.1526
131823074	chr5:131823074:C:T	3.02746e-07	-0.852253	-0.163243	1.45099e-05	-1.38463	0.0453599	0.000108775	-1.61939	0.0584025
131823405	chr5:131823405:C:A	2.68702e-07	-1.78844e-10	-1.13479	1.74054e-05	-1.78844e-10	-1.15733	0.00016218	-1.78844e-10	-1.16156
131823467	chr5:131823467:A:AAGAG	2.62643e-07	-1.78844e-10	-1.1576	1.77501e-05	-1.78844e-10	-1.13772	0.000163745	-1.78844e-10	-1.15196
131824307	chr5:131824307:G:A	3.03741e-07	-1.78844e-10	-1.01222	2.08573e-05	-1.78844e-10	-0.976402	0.000190516	-1.78844e-10	-1.00053
131824344	chr5:131824344:G:A	3.42202e-07	-0.892988	-2.61742e-10	1.22006e-05	-1.51262	-2.61742e-10	0.000179836	-1.05822	-2.61742e-10
131824622	chr5:131824622:A:C	2.97206e-07	-1.78844e-10	-1.03397	1.94074e-05	-1.78844e-10	-1.04845	0.000184927	-1.78844e-10	-1.0303
131825063	chr5:131825063:G:T	4.03779e-07	-1.78844e-10	-0.727523	3.24223e-05	-1.78844e-10	-0.535261	0.000282998	-1.78844e-10	-0.604825
131825090	chr5:131825090:C:T	3.95749e-07	-1.78844e-10	-0.747609	3.16719e-05	-1.78844e-10	-0.558678	0.000276769	-1.78844e-10	-0.627083
131825550	chr5:131825550:G:A	2.62386e-07	-1.78844e-10	-1.15858	1.78646e-05	-1.78844e-10	-1.13129	0.000164732	-1.78844e-10	-1.14594
131825600	chr5:131825600:C:A	2.89611e-07	-1.78844e-10	-1.05985	1.84507e-05	-1.78844e-10	-1.099	0.000173115	-1.78844e-10	-1.09631
131826148	chr5:131826148:G:A	2.4751e-07	-1.78844e-10	-1.21694	1.63914e-05	-1.78844e-10	-1.21735	0.000153443	-1.78844e-10	-1.21694
131826431	chr5:131826431:C:T	3.14404e-07	-0.861982	-0.11573	1.47654e-05	-1.38839	0.0665673	0.000113205	-1.62234	0.101279
131826757	chr5:131826757:CA:C	1.51185e-07	-1.79583	0.0859397	1.80962e-05	-1.31601	0.197602	0.000136142	-1.56024	0.223672
131827004	chr5:131827004:A:T	5.1048e-08	-1.6429	-1.15272	3.64306e-06	-1.58469	-1.13659	3.20051e-05	-1.64448	-1.13989
131827329	chr5:131827329:G:A	1.21045e-07	-0.860355	-1.07187	3.83283e-06	-1.69283	-0.977673	3.2663e-05	-1.75168	-1.01235
131828001	chr5:131828001:C:T	3.17372e-06	1.33427	-2.61742e-10	0.000296784	1.6789	-2.61742e-10	0.000882455	0.532442	-2.61742e-10
131828201	chr5:131828201:G:GA	1.38949e-07	-1.79428	-2.61742e-10	9.23634e-06	-1.79096	-2.61742e-10	9.12666e-05	-1.73648	-2.61742e-10
131828815	chr5:131828815:A:G	3.2074e-07	-1.78844e-10	-0.957761	2.08702e-05	-1.78844e-10	-0.975783	0.000199647	-1.78844e-10	-0.953715
131829066	chr5:131829066:T:A	2.94257e-07	-1.78844e-10	-1.04394	1.93117e-05	-1.78844e-10	-1.0534	0.00018546	-1.78844e-10	-1.02743
131829278	chr5:131829278:T:G	2.48652e-07	-1.78844e-10	-1.21233	1.6637e-05	-1.78844e-10	-1.20248	0.000154921	-1.78844e-10	-1.20735
131829313	chr5:131829313:C:T	7.91233e-07	-0.58486	0.530062	4.37054e-05	-1.23158	0.994941	0.000288656	-1.5122	0.927175
131830045	chr5:131830045:G:A	9.82339e-08	-1.08929	-1.05175	3.71851e-06	-1.757	-0.943788	3.23612e-05	-1.7882	-0.985108
131830335	chr5:131830335:T:A	2.85391e-07	-1.78844e-10	-1.07453	1.96434e-05	-1.78844e-10	-1.03637	0.00017903	-1.78844e-10	-1.06271
131830497	chr5:131830497:G:A	3.31835e-07	-1.78844e-10	-0.923753	2.19248e-05	-1.78844e-10	-0.926487	0.000202312	-1.78844e-10	-0.940455
131830576	chr5:131830576:T:C	2.26943e-07	-1.68987	0.386179	1.79258e-05	-1.6692	0.541336	0.000152524	-1.77341	0.550465
131831548	chr5:131831548:C:T	2.47186e-07	-1.78844e-10	-1.21825	1.63659e-05	-1.78844e-10	-1.21891	0.000153132	-1.78844e-10	-1.21897
131832007	chr5:131832007:C:T	1.75928e-07	-1.68052	0.1222	1.36743e-05	-1.67697	0.278386	0.000116093	-1.77678	0.280911
131832071	chr5:131832071:C:T	3.64868e-07	-1.78844e-10	-0.828855	2.87361e-05	-1.78844e-10	-0.655952	0.000252496	-1.78844e-10	-0.718871
131832142	chr5:131832142:G:A	2.52514e-07	-1.78844e-10	-1.19692	1.69156e-05	-1.78844e-10	-1.18587	0.000157971	-1.78844e-10	-1.18785
131832238	chr5:131832238:T:C	1.34265e-07	-1.76713	-0.0614483	1.98119e-05	-1.05292	0.0250991	0.000140525	-1.3639	0.0590227
131832331	chr5:131832331:T:G	2.62243e-07	-1.78844e-10	-1.15912	1.78529e-05	-1.78844e-10	-1.13194	0.000164634	-1.78844e-10	-1.14654
131832412	chr5:131832412:G:A	2.52271e-07	-1.19789	-2.61742e-10	1.79428e-05	-1.12692	-2.61742e-10	0.000172433	-1.10026	-2.61742e-10
131833244	chr5:131833244:C:T	9.11855e-08	-0.99711	-1.21838	2.91798e-06	-1.75131	-1.19191	2.59985e-05	-1.78361	-1.20862
131833425	chr5:131833425:G:A	4.32804e-07	-0.570034	-0.0880705	8.31427e-06	-1.48213	-0.414004	5.96895e-05	-1.7802	-0.380907
131833488	chr5:131833488:C:T	2.86539e-07	-1.78844e-10	-1.07052	1.82777e-05	-1.78844e-10	-1.10842	0.00017149	-1.78844e-10	-1.10574
131834596	chr5:131834596:G:T	8.7373e-07	-1.78844e-10	0.0443809	7.08647e-05	-1.78844e-10	0.246664	0.000582591	-1.78844e-10	0.11722
131835249	chr5:131835249:TATATG:T	4.20511e-07	-1.78844e-10	-0.68692	3.40092e-05	-1.78844e-10	-0.487478	0.000296103	-1.78844e-10	-0.559558
131835500	chr5:131835500:G:C	4.08608e-07	-1.78844e-10	-0.715634	3.28772e-05	-1.78844e-10	-0.521327	0.000286768	-1.78844e-10	-0.591592
131835534	chr5:131835534:A:G	2.48498e-07	-1.78844e-10	-1.21295	1.66643e-05	-1.78844e-10	-1.20084	0.000154987	-1.78844e-10	-1.20692
131835558	chr5:131835558:G:A	1.04455e-07	-1.04423	-1.03541	3.85095e-06	-1.74633	-0.919458	3.32544e-05	-1.78312	-0.962963
131835687	chr5:131835687:G:A	5.78294e-07	-1.78844e-10	-0.368309	3.6987e-05	-1.78844e-10	-0.403541	0.000356325	-1.78844e-10	-0.374424
131836503	chr5:131836503:C:T	2.74031e-07	-1.78844e-10	-1.11515	1.78366e-05	-1.78844e-10	-1.13286	0.000168763	-1.78844e-10	-1.12177
131836788	chr5:131836788:A:G	2.48099e-07	-1.78844e-10	-1.21456	1.63676e-05	-1.78844e-10	-1.2188	0.000153426	-1.78844e-10	-1.21705
131837086	chr5:131837086:A:C	3.681e-07	-1.78844e-10	-0.820036	2.53395e-05	-1.78844e-10	-0.781742	0.000232284	-1.78844e-10	-0.802305
131837110	chr5:131837110:C:A	1.0996e-07	-0.979186	-1.04909	3.83308e-06	-1.73047	-0.939964	3.29257e-05	-1.77454	-0.981478
131837193	chr5:131837193:T:C	7.85284e-07	-0.776705	0.714359	4.48463e-05	-1.37286	1.162	0.000307055	-1.60459	1.08136
131837413	chr5:131837413:C:T	3.27555e-07	-0.791158	-0.145577	1.49946e-05	-1.34124	0.0348186	0.00011312	-1.59127	0.0694586
131837469	chr5:131837469:T:A	9.26396e-08	-1.66732	-0.532353	6.82925e-06	-1.69156	-0.401336	5.72733e-05	-1.78172	-0.420711
131838408	chr5:131838408:T:A	1.30811e-07	-1.78404	-0.0706021	1.78341e-05	-1.14742	0.0144232	0.000129009	-1.44001	0.0496253
131838522	chr5:131838522:A:G	1.18322e-07	-0.85254	-1.10244	3.70243e-06	-1.68824	-1.01688	3.15741e-05	-1.74949	-1.04844
131838659	chr5:131838659:T:C	2.50706e-07	-1.78844e-10	-1.20411	1.68344e-05	-1.78844e-10	-1.19069	0.000156527	-1.78844e-10	-1.19704
131838807	chr5:131838807:C:T	3.95765e-07	-1.78844e-10	-0.747569	3.16839e-05	-1.78844e-10	-0.558299	0.000276799	-1.78844e-10	-0.626974
131839062	chr5:131839062:CATT:C	3.29796e-07	-1.78844e-10	-0.929918	2.17816e-05	-1.78844e-10	-0.933041	0.00020098	-1.78844e-10	-0.947058
131839565	chr5:131839565:G:A	1.14013e-07	-0.875114	-1.11696	3.59524e-06	-1.69811	-1.03638	3.08393e-05	-1.75511	-1.06637
131839891	chr5:131839891:A:G	1.51899e-07	-1.70517	-2.61742e-10	1.42793e-05	-1.3553	-2.61742e-10	9.83968e-05	-1.66126	-2.61742e-10
131840020	chr5:131840020:G:A	2.80431e-07	-1.78844e-10	-1.09206	1.84339e-05	-1.78844e-10	-1.09992	0.000176328	-1.78844e-10	-1.07792
131840268	chr5:131840268:C:T	3.06601e-07	-1.78844e-10	-1.00284	1.99888e-05	-1.78844e-10	-1.01893	0.000190745	-1.78844e-10	-0.999329
131840347	chr5:131840347:T:A	2.48509e-07	-1.78844e-10	-1.21291	1.66657e-05	-1.78844e-10	-1.20076	0.000154997	-1.78844e-10	-1.20686
131840608	chr5:131840608:C:CT	4.82274e-08	-1.69388	-1.15858	3.40763e-06	-1.64478	-1.14331	3.02523e-05	-1.69438	-1.14631
131840800	chr5:131840800:C:T	4.19575e-07	-0.689148	-2.61742e-10	1.56004e-05	-1.26681	-2.61742e-10	0.000233205	-0.798348	-2.61742e-10
131840951	chr5:131840951:C:T	2.81048e-07	-0.828262	-0.261604	1.32537e-05	-1.36804	-0.0617907	9.87146e-05	-1.60858	-0.0494491
131841209	chr5:131841209:T:C	1.34863e-07	-1.11168	-0.712448	5.03307e-06	-1.75114	-0.646933	4.62953e-05	-1.76733	-0.647898
131841224	chr5:131841224:A:G	9.24156e-08	-0.985381	-1.21671	2.90429e-06	-1.74872	-1.1992	2.59243e-05	-1.78217	-1.21291
131841412	chr5:131841412:C:T	2.33634e-07	-1.27464	-2.61742e-10	1.44653e-05	-1.34236	-2.61742e-10	0.000129941	-1.38319	-2.61742e-10
131841787	chr5:131841787:T:C	2.69146e-07	-1.78844e-10	-1.13314	1.74302e-05	-1.78844e-10	-1.1559	0.000162401	-1.78844e-10	-1.1602
131842145	chr5:131842145:T:C	9.97086e-08	-1.73044	-0.395694	8.70978e-06	-1.61883	-0.230832	7.01386e-05	-1.74931	-0.250488
131842251	chr5:131842251:C:T	3.67389e-07	-1.78844e-10	-0.821968	2.52868e-05	-1.78844e-10	-0.783826	0.000231814	-1.78844e-10	-0.804331
131842415	chr5:131842415:T:G	2.90857e-07	-1.78844e-10	-1.05556	1.90986e-05	-1.78844e-10	-1.06449	0.000183223	-1.78844e-10	-1.03956
131842960	chr5:131842960:C:T	2.57406e-07	-1.78844e-10	-1.17774	1.67158e-05	-1.78844e-10	-1.19775	0.00015799	-1.78844e-10	-1.18773
131843496	chr5:131843496:C:T	1.03429e-07	-1.01302	-1.07649	3.68022e-06	-1.73913	-0.972008	3.17945e-05	-1.77942	-1.01155
131844028	chr5:131844028:G:A	1.01327e-07	-1.68675	-0.423289	5.83516e-06	-1.72021	-0.529997	5.0473e-05	-1.75363	-0.575193
131844093	chr5:131844093:G:A	4.00741e-07	-1.78844e-10	-0.735076	3.2135e-05	-1.78844e-10	-0.544162	0.000280621	-1.78844e-10	-0.613261
131844212	chr5:131844212:G:A	3.67389e-07	-1.78844e-10	-0.821968	2.52868e-05	-1.78844e-10	-0.783826	0.000231814	-1.78844e-10	-0.804331
131845121	chr5:131845121:T:C	2.73e-07	-1.78844e-10	-1.11892	1.85541e-05	-1.78844e-10	-1.09341	0.000170534	-1.78844e-10	-1.11133
131845260	chr5:131845260:A:G	4.70695e-07	-0.87289	0.29871	2.30254e-05	-1.3863	0.508791	0.000177794	-1.62043	0.550791
131845419	chr5:131845419:T:C	2.48089e-07	-1.78844e-10	-1.2146	1.63667e-05	-1.78844e-10	-1.21886	0.000153407	-1.78844e-10	-1.21717
131845587	chr5:131845587:C:T	3.31555e-07	-0.80039	-0.124206	1.53344e-05	-1.34153	0.0575205	0.00011577	-1.59147	0.0928107
131846043	chr5:131846043:C:T	2.57388e-07	-1.78844e-10	-1.17781	1.6715e-05	-1.78844e-10	-1.1978	0.000157981	-1.78844e-10	-1.18779
131846059	chr5:131846059:A:G	2.50195e-07	-1.78844e-10	-1.20615	1.68473e-05	-1.78844e-10	-1.18991	0.000156375	-1.78844e-10	-1.19801
131846208	chr5:131846208:C:G	2.47483e-07	-1.78844e-10	-1.21705	1.64693e-05	-1.78844e-10	-1.21261	0.000153969	-1.78844e-10	-1.21351
131847272	chr5:131847272:T:TA	2.77587e-07	-1.78844e-10	-1.10226	1.82487e-05	-1.78844e-10	-1.11002	0.000174408	-1.78844e-10	-1.08887
131847940	chr5:131847940:T:C	2.47059e-07	-1.78844e-10	-1.21876	1.63729e-05	-1.78844e-10	-1.21848	0.000153139	-1.78844e-10	-1.21892
131848051	chr5:131848051:C:A	3.31095e-07	-1.78844e-10	-0.925985	2.18769e-05	-1.78844e-10	-0.928676	0.000201879	-1.78844e-10	-0.942598
131848094	chr5:131848094:C:T	2.56253e-07	-1.78844e-10	-1.18223	1.66645e-05	-1.78844e-10	-1.20083	0.00015739	-1.78844e-10	-1.19154
131848186	chr5:131848186:C:T	2.50331e-07	-1.78844e-10	-1.20561	1.65371e-05	-1.78844e-10	-1.2085	0.000155578	-1.78844e-10	-1.20312
131848218	chr5:131848218:G:A	2.74767e-07	-1.78844e-10	-1.11247	1.88723e-05	-1.78844e-10	-1.07641	0.000173275	-1.78844e-10	-1.09539
131848505	chr5:131848505:G:C	2.72903e-07	-1.78844e-10	-1.11927	1.87243e-05	-1.78844e-10	-1.08429	0.000172013	-1.78844e-10	-1.10269
131848645	chr5:131848645:G:A	2.72799e-07	-1.78844e-10	-1.11966	1.8716e-05	-1.78844e-10	-1.08473	0.000171943	-1.78844e-10	-1.1031
131848746	chr5:131848746:C:T	2.8782e-07	-0.913642	-0.152411	1.37863e-05	-1.41733	0.0268987	0.000106731	-1.64151	0.0615571
131848754	chr5:131848754:T:C	2.85397e-07	-1.78844e-10	-1.07451	1.87478e-05	-1.78844e-10	-1.08303	0.000179625	-1.78844e-10	-1.0594
131849156	chr5:131849156:G:A	2.65924e-07	-1.78844e-10	-1.14518	1.93389e-05	-1.78844e-10	-1.05199	0.000175533	-1.78844e-10	-1.08244
131851053	chr5:131851053:T:C	3.74003e-07	-1.78844e-10	-0.804127	2.57791e-05	-1.78844e-10	-0.764543	0.000236145	-1.78844e-10	-0.785821
131851489	chr5:131851489:T:C	3.28138e-07	-1.78844e-10	-0.934955	2.16797e-05	-1.78844e-10	-0.93773	0.000200125	-1.78844e-10	-0.951322
131852133	chr5:131852133:T:C	3.22019e-07	-0.747013	-0.206768	1.45112e-05	-1.3132	-0.0259869	0.000108626	-1.5742	0.011842
131852157	chr5:131852157:C:A	2.57388e-07	-1.78844e-10	-1.17781	1.6715e-05	-1.78844e-10	-1.1978	0.000157981	-1.78844e-10	-1.18779
131852387	chr5:131852387:G:C	2.52946e-07	-1.78844e-10	-1.19521	1.67807e-05	-1.78844e-10	-1.19388	0.00015705	-1.78844e-10	-1.1937
131852810	chr5:131852810:C:A	3.04194e-07	-0.829231	-0.181493	1.40307e-05	-1.36878	-0.00407811	0.000106832	-1.60932	0.030311
131853134	chr5:131853134:T:A	1.19755e-07	-1.78396	-0.158975	1.62797e-05	-1.1475	-0.0766913	0.000117391	-1.44032	-0.0444351
131853514	chr5:131853514:A:G	2.67257e-07	-1.78844e-10	-1.14018	1.7578e-05	-1.78844e-10	-1.14746	0.000167402	-1.78844e-10	-1.12987
131853716	chr5:131853716:A:G	4.87056e-06	-1.78844e-10	1.76257	0.000275988	-1.78844e-10	1.60625	0.00307098	-1.78844e-10	1.77948
131854104	chr5:131854104:T:C	2.90667e-07	-1.78844e-10	-1.05621	1.90866e-05	-1.78844e-10	-1.06512	0.000183098	-1.78844e-10	-1.04024
131854641	chr5:131854641:AAC:A	2.78789e-07	-1.78844e-10	-1.09794	1.78167e-05	-1.78844e-10	-1.13397	0.000169901	-1.78844e-10	-1.11505
131854913	chr5:131854913:A:C	2.79987e-07	-1.78844e-10	-1.09365	1.94098e-05	-1.78844e-10	-1.04833	0.000178493	-1.78844e-10	-1.06572
131854993	chr5:131854993:A:G	4.30504e-07	-1.78844e-10	-0.663435	3.50699e-05	-1.78844e-10	-0.456764	0.000304236	-1.78844e-10	-0.532461
131855914	chr5:131855914:A:C	4.55234e-07	-1.78844e-10	-0.607579	2.95878e-05	-1.78844e-10	-0.626747	0.000290013	-1.78844e-10	-0.58034
131856158	chr5:131856158:C:G	3.03257e-07	-1.78844e-10	-1.01381	1.97726e-05	-1.78844e-10	-1.02981	0.000188776	-1.78844e-10	-1.00971
131856369	chr5:131856369:TC:T	3.31673e-07	-1.78844e-10	-0.924242	2.19144e-05	-1.78844e-10	-0.926965	0.000202217	-1.78844e-10	-0.940927
131856476	chr5:131856476:A:G	5.90293e-07	-1.78844e-10	-0.347772	3.84999e-05	-1.78844e-10	-0.363453	0.000379222	-1.78844e-10	-0.312145
131857038	chr5:131857038:T:C	2.68936e-07	-1.78844e-10	-1.13392	1.84016e-05	-1.78844e-10	-1.10167	0.000169266	-1.78844e-10	-1.1188
131857101	chr5:131857101:G:A	5.67712e-07	-1.78844e-10	-0.386776	3.63908e-05	-1.78844e-10	-0.419792	0.000350356	-1.78844e-10	-0.391317
131857626	chr5:131857626:C:T	3.1798e-07	-1.78844e-10	-0.966403	2.06928e-05	-1.78844e-10	-0.984324	0.000197847	-1.78844e-10	-0.962772
131857978	chr5:131857978:G:A	1.21857e-07	-1.79551	-0.130029	1.38947e-05	-1.33623	-0.0463668	0.000105164	-1.57364	-0.0211062
131858283	chr5:131858283:C:T	2.49149e-07	-1.78844e-10	-1.21034	1.63898e-05	-1.78844e-10	-1.21745	0.000153878	-1.78844e-10	-1.21411
131858376	chr5:131858376:G:T	2.47544e-07	-1.78844e-10	-1.2168	1.64777e-05	-1.78844e-10	-1.2121	0.000154042	-1.78844e-10	-1.21304
131858686	chr5:131858686:C:T	2.69365e-07	-1.78844e-10	-1.13232	1.74363e-05	-1.78844e-10	-1.15555	0.00016239	-1.78844e-10	-1.16027
131858687	chr5:131858687:G:A	3.68046e-07	-1.78844e-10	-0.820181	2.53343e-05	-1.78844e-10	-0.781946	0.000232238	-1.78844e-10	-0.802502
131858817	chr5:131858817:G:A	5.83792e-07	-1.78844e-10	-0.358846	4.94061e-05	-1.78844e-10	-0.114034	0.000432995	-1.78844e-10	-0.17954
131858902	chr5:131858902:T:A	2.62322e-07	-1.78844e-10	-1.15882	1.7043e-05	-1.78844e-10	-1.17837	0.000158895	-1.78844e-10	-1.18202
131859309	chr5:131859309:C:T	3.32876e-07	-0.7715	-0.149121	1.51298e-05	-1.32852	0.0310802	0.000113678	-1.58253	0.0656304
131859766	chr5:131859766:C:T	2.93098e-07	-1.78844e-10	-1.04788	1.92645e-05	-1.78844e-10	-1.05584	0.000183927	-1.78844e-10	-1.03573
131860449	chr5:131860449:G:T	5.02278e-07	-1.78844e-10	-0.509237	4.10483e-05	-1.78844e-10	-0.299358	0.000359084	-1.78844e-10	-0.366709
131860673	chr5:131860673:T:C	2.56653e-07	-1.78844e-10	-1.18067	1.82771e-05	-1.78844e-10	-1.10846	0.000166977	-1.78844e-10	-1.13241
131861107	chr5:131861107:T:G	3.20499e-07	-1.78844e-10	-0.958513	2.11625e-05	-1.78844e-10	-0.961875	0.00019543	-1.78844e-10	-0.975064
131861398	chr5:131861398:AG:A	7.24162e-07	-1.78844e-10	-0.143376	4.75409e-05	-1.78844e-10	-0.152518	0.00044706	-1.78844e-10	-0.147573
131861533	chr5:131861533:C:G	3.26754e-07	-1.78844e-10	-0.939184	2.12407e-05	-1.78844e-10	-0.958189	0.000203354	-1.78844e-10	-0.935319
131861713	chr5:131861713:T:C	2.47481e-07	-1.78844e-10	-1.21706	1.63665e-05	-1.78844e-10	-1.21887	0.000153196	-1.78844e-10	-1.21855
131861778	chr5:131861778:T:C	9.66638e-08	-1.63305	-0.524105	6.71333e-06	-1.71841	-0.391606	5.73294e-05	-1.79035	-0.411104
131862015	chr5:131862015:A:G	4.51319e-07	-1.78844e-10	-0.616217	3.70561e-05	-1.78844e-10	-0.401675	0.000320598	-1.78844e-10	-0.480077
131862319	chr5:131862319:A:T	6.35921e-07	-1.78844e-10	-0.273317	5.66843e-05	-1.78844e-10	0.0233894	0.00044564	-1.78844e-10	-0.150754
131862675	chr5:131862675:G:A	1.3876e-07	-1.79565	-2.61742e-10	1.07418e-05	-1.63996	-2.61742e-10	8.75019e-05	-1.77861	-2.61742e-10
131862959	chr5:131862959:C:A	2.97314e-07	-0.843248	-0.190354	1.38096e-05	-1.37518	-0.0135638	0.00010537	-1.61318	0.0203949
131862971	chr5:131862971:T:C	2.47075e-07	-1.78844e-10	-1.2187	1.63743e-05	-1.78844e-10	-1.21839	0.000153144	-1.78844e-10	-1.21889
131863084	chr5:131863084:C:T	2.9967e-07	-0.830118	-0.195589	1.3845e-05	-1.36703	-0.0191573	0.000105349	-1.60756	0.0145751
131863087	chr5:131863087:T:C	1.22856e-07	-0.831298	-1.08608	3.81514e-06	-1.68308	-0.992056	3.24312e-05	-1.74479	-1.02635
131863988	chr5:131863988:G:A	2.76243e-07	-1.78844e-10	-1.10711	1.91008e-05	-1.78844e-10	-1.06438	0.000175786	-1.78844e-10	-1.081
131864076	chr5:131864076:G:C	2.47245e-07	-1.78844e-10	-1.21801	1.63896e-05	-1.78844e-10	-1.21746	0.000153214	-1.78844e-10	-1.21843
131864178	chr5:131864178:T:C	1.45027e-07	-1.75147	-2.61742e-10	1.20205e-05	-1.5275	-2.61742e-10	9.09792e-05	-1.73963	-2.61742e-10
131864204	chr5:131864204:T:G	2.49799e-07	-1.78844e-10	-1.20773	1.67518e-05	-1.78844e-10	-1.1956	0.000155845	-1.78844e-10	-1.20141
131864539	chr5:131864539:T:A	1.4147e-07	-1.7763	-2.61742e-10	1.24925e-05	-1.48898	-2.61742e-10	9.65161e-05	-1.68056	-2.61742e-10
131865375	chr5:131865375:A:G	3.27432e-07	-1.78844e-10	-0.937109	2.16405e-05	-1.78844e-10	-0.939542	0.000199764	-1.78844e-10	-0.953127
131865386	chr5:131865386:A:AT	7.28799e-08	-1.65666	-0.782919	6.79602e-06	-1.4126	-0.685168	5.06957e-05	-1.67267	-0.651754
131865456	chr5:131865456:T:C	2.72903e-07	-1.78844e-10	-1.11927	1.87243e-05	-1.78844e-10	-1.08429	0.000172013	-1.78844e-10	-1.10269
131865486	chr5:131865486:C:T	8.43498e-07	-0.836056	0.845223	5.0331e-05	-1.40728	1.31179	0.000347515	-1.62583	1.22637
131865504	chr5:131865504:C:A	8.27506e-08	-1.09476	-1.2178	2.85439e-06	-1.77007	-1.19518	2.57259e-05	-1.79217	-1.2106
131866255	chr5:131866255:T:C	3.21152e-07	-1.78844e-10	-0.956475	2.08963e-05	-1.78844e-10	-0.974537	0.000199908	-1.78844e-10	-0.952411
131866417	chr5:131866417:C:T	1.52334e-06	-1.78844e-10	0.600272	0.00012449	-1.78844e-10	0.810119	0.00130129	-1.78844e-10	0.920843
131866608	chr5:131866608:T:C	7.7022e-07	-1.78844e-10	-0.0817148	4.37208e-05	-1.78844e-10	-0.236283	0.000460041	-1.78844e-10	-0.118949
131866764	chr5:131866764:G:A	1.01375e-07	-1.04518	-1.06438	3.71309e-06	-1.74599	-0.956253	3.21491e-05	-1.78282	-0.997063
131866813	chr5:131866813:T:C	1.88682e-07	-1.48833	-2.61742e-10	9.6192e-06	-1.75035	-2.61742e-10	0.000113084	-1.52213	-2.61742e-10
131866932	chr5:131866932:T:C	2.71466e-07	-0.946354	-0.1782	1.31525e-05	-1.43713	-0.00035901	0.00010259	-1.6532	0.0336783
131867231	chr5:131867231:T:G	4.61321e-07	-0.594296	-2.61742e-10	1.1083e-05	-1.60869	-2.61742e-10	0.000117129	-1.48699	-2.61742e-10
131867594	chr5:131867594:T:G	5.95988e-07	-1.78844e-10	-0.338169	5.06865e-05	-1.78844e-10	-0.0884474	0.000414502	-1.78844e-10	-0.223188
131868093	chr5:131868093:GT:G	3.67378e-07	-1.78844e-10	-0.821999	2.52857e-05	-1.78844e-10	-0.783869	0.000231803	-1.78844e-10	-0.80438
131868229	chr5:131868229:A:G	3.04931e-07	-1.78844e-10	-1.00831	2.09457e-05	-1.78844e-10	-0.972175	0.000191284	-1.78844e-10	-0.996504
131868333	chr5:131868333:C:T	3.27038e-07	-1.78844e-10	-0.938314	2.12586e-05	-1.78844e-10	-0.957344	0.000203534	-1.78844e-10	-0.934432
131868816	chr5:131868816:G:A	5.86415e-08	-1.70581	-0.951137	4.04726e-06	-1.62649	-0.989572	3.462e-05	-1.75319	-0.95264
131868966	chr5:131868966:A:G	2.86416e-07	-0.926651	-0.144293	1.38387e-05	-1.42364	0.0370036	0.000107418	-1.64488	0.0713432
131870142	chr5:131870142:AT:A	3.06221e-07	-0.833738	-0.170345	1.42093e-05	-1.36874	0.00852845	0.000108253	-1.60836	0.0425635
131870195	chr5:131870195:T:C	2.47386e-07	-1.78844e-10	-1.21744	1.72549e-05	-1.78844e-10	-1.16601	0.000154412	-1.78844e-10	-1.21064
131870716	chr5:131870716:G:A	2.88668e-07	-1.78844e-10	-1.06311	1.99221e-05	-1.78844e-10	-1.02228	0.000182285	-1.78844e-10	-1.04469
131870769	chr5:131870769:C:G	2.90667e-07	-1.78844e-10	-1.05621	1.90866e-05	-1.78844e-10	-1.06512	0.000183098	-1.78844e-10	-1.04024
131870868	chr5:131870868:T:A	4.00181e-07	-1.78844e-10	-0.736473	3.20929e-05	-1.78844e-10	-0.545474	0.000280234	-1.78844e-10	-0.614642
131871197	chr5:131871197:A:G	2.73693e-07	-1.08565	-0.0307298	1.39122e-05	-1.5377	0.15636	0.000109853	-1.71004	0.158922
131871201	chr5:131871201:A:T	2.99642e-07	-0.869429	-0.156372	1.41805e-05	-1.38587	0.0236379	0.000108628	-1.62023	0.0578965
131871271	chr5:131871271:G:A	2.90667e-07	-1.78844e-10	-1.05621	1.90866e-05	-1.78844e-10	-1.06512	0.000183098	-1.78844e-10	-1.04024
131871412	chr5:131871412:A:T	2.73345e-07	-0.98864	-0.129016	1.33262e-05	-1.47078	0.0464061	0.000102382	-1.67156	0.0500041
131871508	chr5:131871508:A:G	3.3641e-07	-1.78844e-10	-0.91006	2.22255e-05	-1.78844e-10	-0.912868	0.00020502	-1.78844e-10	-0.927157
131871665	chr5:131871665:C:T	5.75646e-08	-1.79467	-0.880811	4.29606e-06	-1.54037	-1.01604	3.58786e-05	-1.76783	-0.902297
131871846	chr5:131871846:C:A	2.47539e-07	-1.78844e-10	-1.21682	1.64771e-05	-1.78844e-10	-1.21214	0.000154037	-1.78844e-10	-1.21307
131871848	chr5:131871848:G:A	3.11295e-07	-0.987648	-2.61742e-10	2.98509e-05	-0.617893	-2.61742e-10	0.000267311	-0.661854	-2.61742e-10
131872160	chr5:131872160:C:T	4.20687e-07	-1.78844e-10	-0.686501	3.41159e-05	-1.78844e-10	-0.484345	0.000296682	-1.78844e-10	-0.557605
131872320	chr5:131872320:A:T	4.00426e-07	-1.78844e-10	-0.735861	3.21154e-05	-1.78844e-10	-0.544771	0.000280434	-1.78844e-10	-0.613926
131872513	chr5:131872513:A:T	2.72331e-07	-0.918104	-0.203267	1.31219e-05	-1.41763	-0.022195	0.000101901	-1.64126	0.0149976
131872542	chr5:131872542:G:A	2.60353e-07	-1.78844e-10	-1.16635	1.75613e-05	-1.78844e-10	-1.14841	0.000162184	-1.78844e-10	-1.16153
131872590	chr5:131872590:G:T	3.92648e-07	-1.78844e-10	-0.755477	3.13792e-05	-1.78844e-10	-0.567961	0.000274316	-1.78844e-10	-0.635985
131872614	chr5:131872614:C:A	9.84966e-07	-1.78844e-10	0.164216	6.78538e-05	-1.78844e-10	0.203247	0.000619981	-1.78844e-10	0.179423
131872761	chr5:131872761:A:G	3.07757e-07	-1.78844e-10	-0.999079	2.13717e-05	-1.78844e-10	-0.952042	0.000193676	-1.78844e-10	-0.984077
131873018	chr5:131873018:C:A	1.1601e-07	-1.0225	-0.952214	4.27612e-06	-1.74001	-0.821057	3.67492e-05	-1.78009	-0.866062
131873094	chr5:131873094:C:T	5.55406e-08	-1.49451	-1.21677	2.87179e-06	-1.74947	-1.2097	3.36341e-05	-1.52197	-1.21276
131873141	chr5:131873141:T:C	4.40062e-07	-0.641476	-2.61742e-10	6.65302e-05	0.183548	-2.61742e-10	0.00034711	-0.400623	-2.61742e-10
131873522	chr5:131873522:A:G	2.69816e-07	-1.78844e-10	-1.13065	1.74579e-05	-1.78844e-10	-1.15432	0.000162658	-1.78844e-10	-1.15862
131873622	chr5:131873622:T:C	2.6087e-07	-1.78844e-10	-1.16437	1.69087e-05	-1.78844e-10	-1.18628	0.000160124	-1.78844e-10	-1.17432
131873645	chr5:131873645:G:A	1.10976e-07	-1.79583	-0.223243	1.29005e-05	-1.31307	-0.14377	9.68722e-05	-1.55686	-0.120008
131873681	chr5:131873681:A:C	3.21349e-07	-1.78844e-10	-0.955863	2.09696e-05	-1.78844e-10	-0.971035	0.000194176	-1.78844e-10	-0.981502
131873767	chr5:131873767:A:G	2.78032e-07	-1.78844e-10	-1.10066	1.91315e-05	-1.78844e-10	-1.06277	0.000175523	-1.78844e-10	-1.0825
131874082	chr5:131874082:T:G	2.51466e-07	-1.78844e-10	-1.20108	1.64693e-05	-1.78844e-10	-1.21261	0.000155014	-1.78844e-10	-1.20675
131874128	chr5:131874128:A:G	3.2111e-07	-1.78844e-10	-0.956606	2.08935e-05	-1.78844e-10	-0.974671	0.00019988	-1.78844e-10	-0.952551
131874531	chr5:131874531:A:T	2.98106e-07	-1.78844e-10	-1.03094	1.958e-05	-1.78844e-10	-1.0396	0.000188231	-1.78844e-10	-1.0126
131874550	chr5:131874550:G:A	2.4866e-07	-1.78844e-10	-1.2123	1.65927e-05	-1.78844e-10	-1.20515	0.000155058	-1.78844e-10	-1.20647
131874556	chr5:131874556:T:C	2.90667e-07	-1.78844e-10	-1.05621	1.90866e-05	-1.78844e-10	-1.06512	0.000183098	-1.78844e-10	-1.04024
131874839	chr5:131874839:C:T	2.59506e-07	-1.78844e-10	-1.16961	1.68366e-05	-1.78844e-10	-1.19055	0.000159381	-1.78844e-10	-1.17897
131875052	chr5:131875052:A:C	3.11775e-07	-1.78844e-10	-0.98611	2.14546e-05	-1.78844e-10	-0.94817	0.000195695	-1.78844e-10	-0.973711
131875078	chr5:131875078:T:G	3.32082e-07	-1.78844e-10	-0.92301	2.19409e-05	-1.78844e-10	-0.925753	0.000202457	-1.78844e-10	-0.939739
131875284	chr5:131875284:T:A	4.23587e-07	-0.679631	-2.61742e-10	1.56102e-05	-1.26618	-2.61742e-10	0.000234187	-0.794147	-2.61742e-10
131875288	chr5:131875288:C:T	3.18715e-07	-1.78844e-10	-0.964092	2.07432e-05	-1.78844e-10	-0.98189	0.000198377	-1.78844e-10	-0.960095
131875318	chr5:131875318:A:G	2.99953e-07	-0.727121	-0.297644	1.32748e-05	-1.29926	-0.128982	9.85646e-05	-1.56265	-0.0969052
131875441	chr5:131875441:C:T	3.16886e-07	-1.78844e-10	-0.969849	2.42178e-05	-1.78844e-10	-0.827019	0.000218478	-1.78844e-10	-0.863579
131875495	chr5:131875495:G:A	5.7662e-07	-0.371208	-2.61742e-10	1.0545e-05	-1.65846	-2.61742e-10	0.000105789	-1.58882	-2.61742e-10
131875539	chr5:131875539:T:G	1.10063e-07	-0.960107	-1.06723	3.76137e-06	-1.72156	-0.967761	3.2362e-05	-1.76943	-1.00386
131875571	chr5:131875571:C:A	2.54504e-07	-1.78844e-10	-1.18907	1.6367e-05	-1.78844e-10	-1.21884	0.000153428	-1.78844e-10	-1.21703
131876356	chr5:131876356:A:G	2.69927e-07	-1.78844e-10	-1.13024	1.78816e-05	-1.78844e-10	-1.13033	0.000168907	-1.78844e-10	-1.12092
131876412	chr5:131876412:T:C	4.14338e-07	-1.02137	0.319664	2.11438e-05	-1.48973	0.526971	0.00016633	-1.68377	0.547471
131877162	chr5:131877162:A:T	3.4905e-07	-1.78844e-10	-0.873176	2.71897e-05	-1.78844e-10	-0.711271	0.000239991	-1.78844e-10	-0.769665
131877171	chr5:131877171:A:T	2.49108e-07	-1.78844e-10	-1.21051	1.63886e-05	-1.78844e-10	-1.21752	0.000153859	-1.78844e-10	-1.21423
131878201	chr5:131878201:TG:T	4.143e-07	-1.78844e-10	-0.701801	3.34247e-05	-1.78844e-10	-0.504812	0.00029126	-1.78844e-10	-0.576051
131878334	chr5:131878334:G:A	3.63036e-07	-1.78844e-10	-0.833888	2.42108e-05	-1.78844e-10	-0.827311	0.000222631	-1.78844e-10	-0.844751
131878428	chr5:131878428:C:T	2.49184e-07	-1.78844e-10	-1.2102	1.63908e-05	-1.78844e-10	-1.21739	0.000153895	-1.78844e-10	-1.214
131878456	chr5:131878456:A:G	2.73075e-07	-1.78844e-10	-1.11865	1.87386e-05	-1.78844e-10	-1.08352	0.000172137	-1.78844e-10	-1.10198
131878511	chr5:131878511:G:A	1.06403e-07	-1.01555	-1.0456	3.8092e-06	-1.73987	-0.936823	3.28423e-05	-1.77953	-0.979013
131878522	chr5:131878522:A:G	1.31421e-07	-1.79237	-0.0576182	1.67349e-05	-1.22509	0.028484	0.000123361	-1.4971	0.0619472
131878540	chr5:131878540:C:T	2.67005e-07	-1.78844e-10	-1.14113	1.73105e-05	-1.78844e-10	-1.16279	0.000161333	-1.78844e-10	-1.16679
131878661	chr5:131878661:T:C	3.27458e-07	-1.78844e-10	-0.937032	2.12863e-05	-1.78844e-10	-0.956044	0.000203917	-1.78844e-10	-0.932553
131879385	chr5:131879385:TACA:T	2.90781e-07	-1.78844e-10	-1.05582	1.90939e-05	-1.78844e-10	-1.06474	0.000183175	-1.78844e-10	-1.03982
131879735	chr5:131879735:T:C	3.16366e-07	-1.78844e-10	-0.97149	2.06057e-05	-1.78844e-10	-0.988541	0.000197019	-1.78844e-10	-0.966963
131880461	chr5:131880461:C:G	2.49137e-07	-1.78844e-10	-1.21039	1.63894e-05	-1.78844e-10	-1.21747	0.000153872	-1.78844e-10	-1.21415
131880734	chr5:131880734:G:T	2.72538e-07	-0.934183	-0.186428	1.30659e-05	-1.43503	-0.00906532	0.00010185	-1.65137	0.0246088
131881235	chr5:131881235:C:A	2.77944e-07	-1.78844e-10	-1.10097	1.91289e-05	-1.78844e-10	-1.06291	0.000175486	-1.78844e-10	-1.08271
131881251	chr5:131881251:G:C	2.66823e-07	-0.955488	-0.186316	1.29609e-05	-1.44332	-0.00884843	0.000101295	-1.65699	0.0247561
131881958	chr5:131881958:A:G	4.63299e-07	-1.78844e-10	-0.590017	3.81703e-05	-1.78844e-10	-0.37205	0.000329887	-1.78844e-10	-0.451517
131882295	chr5:131882295:T:C	1.0611e-07	-1.01541	-1.0485	3.80316e-06	-1.73872	-0.939551	3.27886e-05	-1.77926	-0.980923
131882536	chr5:131882536:T:G	3.28221e-07	-1.78844e-10	-0.934703	2.13351e-05	-1.78844e-10	-0.953754	0.000204405	-1.78844e-10	-0.930161
131882569	chr5:131882569:C:T	3.27841e-07	-1.78844e-10	-0.935863	2.13109e-05	-1.78844e-10	-0.954888	0.000204164	-1.78844e-10	-0.931341
131883112	chr5:131883112:G:A	2.6036e-07	-1.78844e-10	-1.16632	1.6883e-05	-1.78844e-10	-1.1878	0.000159845	-1.78844e-10	-1.17606
131883718	chr5:131883718:T:C	2.52276e-07	-1.19787	-2.61742e-10	1.55466e-05	-1.27027	-2.61742e-10	0.000139354	-1.31325	-2.61742e-10
131884370	chr5:131884370:G:A	5.14081e-08	-1.77534	-1.01325	4.43796e-06	-1.47189	-1.05202	3.54815e-05	-1.66422	-1.01703
131884560	chr5:131884560:G:C	2.83369e-07	-1.78844e-10	-1.08164	1.86145e-05	-1.78844e-10	-1.09016	0.000178217	-1.78844e-10	-1.06726
131886002	chr5:131886002:A:G	2.58468e-07	-1.78844e-10	-1.17362	1.68312e-05	-1.78844e-10	-1.19087	0.00015708	-1.78844e-10	-1.19351
131886019	chr5:131886019:G:A	2.87677e-07	-1.78844e-10	-1.06655	1.96496e-05	-1.78844e-10	-1.03605	0.0001802	-1.78844e-10	-1.0562
131886144	chr5:131886144:C:T	5.44304e-07	-0.428882	-2.61742e-10	1.60598e-05	-1.23779	-2.61742e-10	0.000274517	-0.635253	-2.61742e-10
131886178	chr5:131886178:G:A	2.50207e-07	-1.78844e-10	-1.2061	1.64216e-05	-1.78844e-10	-1.21551	0.000154367	-1.78844e-10	-1.21093
131886356	chr5:131886356:G:A	2.49151e-07	-1.78844e-10	-1.21033	1.63899e-05	-1.78844e-10	-1.21745	0.00015388	-1.78844e-10	-1.2141
131886616	chr5:131886616:A:T	2.66918e-07	-1.78844e-10	-1.14145	1.73056e-05	-1.78844e-10	-1.16307	0.00016129	-1.78844e-10	-1.16706
131886691	chr5:131886691:G:C	2.66579e-07	-1.78844e-10	-1.14272	1.80007e-05	-1.78844e-10	-1.1237	0.00016659	-1.78844e-10	-1.13473
131887201	chr5:131887201:T:C	2.49019e-07	-1.78844e-10	-1.21086	1.63863e-05	-1.78844e-10	-1.21766	0.000153819	-1.78844e-10	-1.21449
131887231	chr5:131887231:T:C	4.61324e-07	-1.78844e-10	-0.59429	2.99307e-05	-1.78844e-10	-0.615223	0.000293565	-1.78844e-10	-0.568167
131887517	chr5:131887517:A:G	4.50138e-07	-1.78844e-10	-0.618837	3.69455e-05	-1.78844e-10	-0.404663	0.000319671	-1.78844e-10	-0.482973
131887589	chr5:131887589:G:A	1.41109e-07	-1.77886	-2.61742e-10	9.29785e-06	-1.78432	-2.61742e-10	0.00010253	-1.62011	-2.61742e-10
131888910	chr5:131888910:G:T	3.20917e-07	-1.78844e-10	-0.957209	2.08814e-05	-1.78844e-10	-0.975248	0.000199759	-1.78844e-10	-0.953155
131889111	chr5:131889111:T:C	3.00921e-07	-0.84056	-0.180983	1.39633e-05	-1.3744	-0.00327579	0.00010655	-1.61224	0.0305884
131889139	chr5:131889139:T:C	2.91002e-07	-1.78844e-10	-1.05506	1.91084e-05	-1.78844e-10	-1.06398	0.000183323	-1.78844e-10	-1.03902
131889192	chr5:131889192:A:G	2.57858e-07	-1.78844e-10	-1.17598	1.68738e-05	-1.78844e-10	-1.18835	0.000159175	-1.78844e-10	-1.18026
131889998	chr5:131889998:A:G	2.4916e-07	-1.78844e-10	-1.2103	1.63901e-05	-1.78844e-10	-1.21743	0.000153883	-1.78844e-10	-1.21407
131890159	chr5:131890159:C:T	1.62934e-07	-1.63505	-2.61742e-10	1.19798e-05	-1.53088	-2.61742e-10	0.00010671	-1.58015	-2.61742e-10
131890282	chr5:131890282:C:T	3.35334e-07	-1.78844e-10	-0.913263	2.17796e-05	-1.78844e-10	-0.933134	0.000208735	-1.78844e-10	-0.909201
131890539	chr5:131890539:A:G	5.93456e-07	-1.78844e-10	-0.342427	3.87057e-05	-1.78844e-10	-0.358119	0.000381304	-1.78844e-10	-0.30667
131890572	chr5:131890572:T:C	5.94133e-07	-1.78844e-10	-0.341287	3.87498e-05	-1.78844e-10	-0.356983	0.000381739	-1.78844e-10	-0.305528
131891706	chr5:131891706:C:T	1.25169e-07	-1.79578	-0.102953	1.44892e-05	-1.32154	-0.0191713	0.000109203	-1.56339	0.006338
131891847	chr5:131891847:A:C	2.49059e-07	-1.78844e-10	-1.2107	1.63873e-05	-1.78844e-10	-1.2176	0.000153836	-1.78844e-10	-1.21438
131891855	chr5:131891855:G:A	8.96271e-07	-1.78844e-10	0.0698522	6.17726e-05	-1.78844e-10	0.109352	0.000563701	-1.78844e-10	0.0842586
131891884	chr5:131891884:C:T	5.43032e-08	-1.74568	-0.98813	4.22435e-06	-1.54821	-1.02503	3.47776e-05	-1.71068	-0.99061
131891959	chr5:131891959:T:C	2.49289e-07	-1.78844e-10	-1.20978	1.64375e-05	-1.78844e-10	-1.21454	0.000154271	-1.78844e-10	-1.21156
131892000	chr5:131892000:G:T	5.67295e-08	-1.73503	-0.955066	4.25886e-06	-1.57067	-0.994432	3.54837e-05	-1.72365	-0.957544
131892020	chr5:131892020:G:C	1.4884e-07	-0.723823	-1.00169	4.41002e-06	-1.64392	-0.886307	3.67248e-05	-1.71817	-0.92864
131892096	chr5:131892096:C:G	2.55471e-07	-1.78844e-10	-1.18528	1.6373e-05	-1.78844e-10	-1.21847	0.000153594	-1.78844e-10	-1.21595
131892348	chr5:131892348:T:C	3.27958e-07	-1.78844e-10	-0.935506	2.13179e-05	-1.78844e-10	-0.954562	0.000204235	-1.78844e-10	-0.930995
131892544	chr5:131892544:G:A	2.96185e-07	-1.78844e-10	-1.03741	1.94388e-05	-1.78844e-10	-1.04683	0.000186736	-1.78844e-10	-1.02057
131892639	chr5:131892639:A:G	2.54702e-07	-1.78844e-10	-1.1883	1.67033e-05	-1.78844e-10	-1.1985	0.000157345	-1.78844e-10	-1.19183
131892905	chr5:131892905:C:CAGT	2.8741e-07	-1.78844e-10	-1.06748	1.83292e-05	-1.78844e-10	-1.10561	0.000171961	-1.78844e-10	-1.103
131892943	chr5:131892943:C:G	1.58142e-07	-1.6649	-2.61742e-10	1.01361e-05	-1.69801	-2.61742e-10	8.72695e-05	-1.78126	-2.61742e-10
131892975	chr5:131892975:G:T	2.49129e-07	-1.78844e-10	-1.21042	1.63892e-05	-1.78844e-10	-1.21748	0.000153869	-1.78844e-10	-1.21416
131892977	chr5:131892977:T:C	9.0472e-07	-0.871056	0.950291	5.56747e-05	-1.4319	1.43732	0.000385419	-1.6423	1.34637
131893130	chr5:131893130:G:A	4.03066e-07	-1.78844e-10	-0.729291	3.23556e-05	-1.78844e-10	-0.537319	0.000282433	-1.78844e-10	-0.606826
131893160	chr5:131893160:T:C	3.26981e-07	-1.78844e-10	-0.938489	2.1253e-05	-1.78844e-10	-0.957609	0.000203641	-1.78844e-10	-0.933906
131893263	chr5:131893263:TG:T	2.58305e-07	-1.01559	-0.158658	1.26594e-05	-1.48964	0.0139288	9.79345e-05	-1.68338	0.0174103
131893308	chr5:131893308:G:A	1.01097e-07	-1.70179	-0.410524	8.2238e-06	-1.65876	-0.248313	6.76346e-05	-1.76856	-0.267587
131893696	chr5:131893696:G:A	2.51042e-07	-1.78844e-10	-1.20277	1.64538e-05	-1.78844e-10	-1.21355	0.000154812	-1.78844e-10	-1.20806
131893913	chr5:131893913:T:C	8.52889e-08	-1.63669	-0.645661	5.89529e-06	-1.71583	-0.524122	5.03383e-05	-1.78965	-0.541847
131894299	chr5:131894299:T:C	4.18688e-07	-1.78844e-10	-0.691264	3.38461e-05	-1.78844e-10	-0.492285	0.000294795	-1.78844e-10	-0.563985
131894690	chr5:131894690:G:A	2.74117e-07	-1.11484	-2.61742e-10	1.09355e-05	-1.6221	-2.61742e-10	0.000165753	-1.13977	-2.61742e-10
131895334	chr5:131895334:T:C	2.90667e-07	-1.78844e-10	-1.05621	1.90866e-05	-1.78844e-10	-1.06512	0.000183098	-1.78844e-10	-1.04024
131895441	chr5:131895441:G:T	1.51432e-07	-1.70825	-2.61742e-10	9.6807e-06	-1.74397	-2.61742e-10	8.65124e-05	-1.78998	-2.61742e-10
131895725	chr5:131895725:T:C	3.00164e-07	-1.02406	-2.61742e-10	1.93081e-05	-1.05358	-2.61742e-10	0.00013265	-1.36255	-2.61742e-10
131895842	chr5:131895842:T:C	9.7478e-07	-0.7168	0.870622	5.62798e-05	-1.32804	1.34427	0.000377148	-1.57393	1.2563
131895843	chr5:131895843:G:A	1.05493e-06	-1.78844e-10	0.232837	7.27614e-05	-1.78844e-10	0.273078	0.000664368	-1.78844e-10	0.248571
131895998	chr5:131895998:C:T	1.2085e-07	-0.869773	-1.06407	3.8747e-06	-1.69507	-0.964573	3.29947e-05	-1.75269	-1.00123
131896046	chr5:131896046:T:C	2.47552e-07	-1.78844e-10	-1.21677	1.6543e-05	-1.78844e-10	-1.20814	0.000154094	-1.78844e-10	-1.2127
131896336	chr5:131896336:C:T	2.75457e-07	-1.78844e-10	-1.10996	1.81159e-05	-1.78844e-10	-1.11732	0.000173027	-1.78844e-10	-1.09682
131896628	chr5:131896628:T:C	4.73114e-07	-1.78844e-10	-0.569053	3.07315e-05	-1.78844e-10	-0.588818	0.000301663	-1.78844e-10	-0.540955
131897266	chr5:131897266:G:A	3.08104e-07	-0.844304	-0.153651	1.47064e-05	-1.35211	0.0262901	0.00011096	-1.60167	0.060578
131897390	chr5:131897390:C:T	8.70785e-07	-1.78844e-10	0.0410049	5.55392e-05	-1.78844e-10	0.00298151	0.000525905	-1.78844e-10	0.0148554
131897516	chr5:131897516:G:T	2.54729e-07	-1.78844e-10	-1.18819	1.80253e-05	-1.78844e-10	-1.12233	0.000164984	-1.78844e-10	-1.14442
131897532	chr5:131897532:G:A	1.89534e-07	-1.00919	-0.474626	9.2633e-06	-1.46723	-0.32082	7.13811e-05	-1.67317	-0.30906
131897722	chr5:131897722:T:C	2.49175e-07	-1.78844e-10	-1.21023	1.63905e-05	-1.78844e-10	-1.21741	0.00015389	-1.78844e-10	-1.21403
131897950	chr5:131897950:G:A	2.76929e-07	-1.78844e-10	-1.10463	1.90489e-05	-1.78844e-10	-1.0671	0.000174787	-1.78844e-10	-1.0867
131898066	chr5:131898066:G:T	4.05993e-07	-1.78844e-10	-0.722054	3.26325e-05	-1.78844e-10	-0.528799	0.000284729	-1.78844e-10	-0.598729
131898176	chr5:131898176:T:A	2.90667e-07	-1.78844e-10	-1.05621	1.90866e-05	-1.78844e-10	-1.06512	0.000183098	-1.78844e-10	-1.04024
131899193	chr5:131899193:T:C	2.85161e-07	-1.78844e-10	-1.07534	1.90581e-05	-1.78844e-10	-1.06662	0.000183006	-1.78844e-10	-1.04074
131899335	chr5:131899335:C:T	2.78594e-07	-1.78844e-10	-1.09863	1.78418e-05	-1.78844e-10	-1.13256	0.000167301	-1.78844e-10	-1.13047
131899404	chr5:131899404:C:A	2.7837e-07	-1.78844e-10	-1.09944	1.78296e-05	-1.78844e-10	-1.13325	0.000167185	-1.78844e-10	-1.13116
131899578	chr5:131899578:G:C	9.0588e-07	-1.78844e-10	0.0805159	5.78193e-05	-1.78844e-10	0.0432154	0.000546989	-1.78844e-10	0.054162
131899581	chr5:131899581:T:G	9.94529e-07	-0.790356	0.964235	5.83738e-05	-1.36681	1.41957	0.000403414	-1.60204	1.35173
131899878	chr5:131899878:G:T	3.03404e-07	-1.78844e-10	-1.01332	1.97922e-05	-1.78844e-10	-1.02882	0.000188872	-1.78844e-10	-1.00919
131900652	chr5:131900652:A:G	4.06305e-07	-1.78844e-10	-0.721285	3.27626e-05	-1.78844e-10	-0.524819	0.000285092	-1.78844e-10	-0.597455
131900865	chr5:131900865:G:A	2.81201e-07	-1.78844e-10	-1.08932	1.91573e-05	-1.78844e-10	-1.06142	0.00017596	-1.78844e-10	-1.08001
131901171	chr5:131901171:A:G	3.0711e-07	-1.78844e-10	-1.00118	2.0023e-05	-1.78844e-10	-1.01723	0.000191205	-1.78844e-10	-0.996921
131901584	chr5:131901584:C:G	2.76501e-07	-0.879022	-0.227154	1.31253e-05	-1.38698	-0.0525912	0.000100323	-1.62227	-0.0195964
131901854	chr5:131901854:T:C	2.62707e-07	-1.78844e-10	-1.15735	1.77127e-05	-1.78844e-10	-1.13983	0.000164065	-1.78844e-10	-1.15
131901906	chr5:131901906:A:G	1.12978e-07	-0.984556	-1.01664	4.00502e-06	-1.7316	-0.894963	3.42741e-05	-1.77496	-0.940913
131902058	chr5:131902058:T:A	2.47013e-07	-1.78844e-10	-1.21895	1.63691e-05	-1.78844e-10	-1.21871	0.000153165	-1.78844e-10	-1.21875
131902120	chr5:131902120:C:T	3.32398e-07	-1.78844e-10	-0.922058	2.1963e-05	-1.78844e-10	-0.924746	0.000202648	-1.78844e-10	-0.938794
131902269	chr5:131902269:C:T	2.8451e-07	-1.78844e-10	-1.07762	1.88556e-05	-1.78844e-10	-1.0773	0.000178514	-1.78844e-10	-1.0656
131902674	chr5:131902674:T:C	2.63306e-07	-1.78844e-10	-1.15507	1.80432e-05	-1.78844e-10	-1.12134	0.000166643	-1.78844e-10	-1.13441
131903177	chr5:131903177:T:C	1.93692e-07	-1.68446	0.222341	1.52451e-05	-1.67266	0.382807	0.000129264	-1.77509	0.386677
131903224	chr5:131903224:A:G	3.22475e-07	-1.78844e-10	-0.952365	2.09668e-05	-1.78844e-10	-0.971165	0.000200735	-1.78844e-10	-0.94828
131903428	chr5:131903428:T:C	2.63634e-07	-1.78844e-10	-1.15383	1.77796e-05	-1.78844e-10	-1.13606	0.00016467	-1.78844e-10	-1.14632
131903994	chr5:131903994:A:G	2.61074e-07	-1.78844e-10	-1.16359	1.69193e-05	-1.78844e-10	-1.18565	0.00016024	-1.78844e-10	-1.1736
131904621	chr5:131904621:T:C	1.1822e-07	-0.936278	-1.01956	4.0472e-06	-1.71761	-0.898473	3.44478e-05	-1.76668	-0.944143
131904729	chr5:131904729:T:C	3.31844e-07	-1.78844e-10	-0.923726	2.1925e-05	-1.78844e-10	-0.926478	0.000202317	-1.78844e-10	-0.940431
131905150	chr5:131905150:C:A	2.86378e-07	-0.966346	-0.104733	1.45441e-05	-1.46915	0.132231	0.000111922	-1.67302	0.140561
131905167	chr5:131905167:G:A	3.2704e-07	-1.78844e-10	-0.938309	2.1259e-05	-1.78844e-10	-0.957327	0.000203537	-1.78844e-10	-0.934418
131905192	chr5:131905192:C:T	7.08084e-07	-0.940886	0.775058	4.39061e-05	-1.47574	1.24369	0.000309504	-1.66961	1.15432
131905373	chr5:131905373:C:T	2.49403e-07	-1.78844e-10	-1.20932	1.64014e-05	-1.78844e-10	-1.21674	0.000153958	-1.78844e-10	-1.21359
131905502	chr5:131905502:C:T	3.28034e-07	-1.78844e-10	-0.935272	2.13211e-05	-1.78844e-10	-0.95441	0.000204157	-1.78844e-10	-0.931378
131905570	chr5:131905570:T:C	1.44784e-07	-1.75315	-2.61742e-10	9.25864e-06	-1.78855	-2.61742e-10	8.65395e-05	-1.78966	-2.61742e-10
131905894	chr5:131905894:C:T	5.93317e-07	-1.78844e-10	-0.342662	3.83888e-05	-1.78844e-10	-0.366342	0.000358894	-1.78844e-10	-0.367239
131905994	chr5:131905994:A:G	2.48537e-07	-1.78844e-10	-1.2128	1.63783e-05	-1.78844e-10	-1.21815	0.000153697	-1.78844e-10	-1.21528
131906250	chr5:131906250:C:T	2.4751e-07	-1.78844e-10	-1.21694	1.63658e-05	-1.78844e-10	-1.21891	0.000153205	-1.78844e-10	-1.21849
131906362	chr5:131906362:G:A	1.11026e-07	-0.920729	-1.0979	3.64011e-06	-1.71077	-1.01132	3.13076e-05	-1.76317	-1.04323
131906525	chr5:131906525:T:A	1.15388e-07	-0.915874	-1.06422	3.81868e-06	-1.70949	-0.964714	3.26887e-05	-1.76193	-1.00131
131906539	chr5:131906539:T:TA	1.33608e-07	-1.08085	-0.752635	4.86005e-06	-1.74398	-0.689082	4.46303e-05	-1.76158	-0.690271
131906676	chr5:131906676:C:T	5.98159e-08	-1.67859	-0.958526	3.89304e-06	-1.65906	-0.995854	3.38478e-05	-1.76875	-0.959644
131906813	chr5:131906813:A:T	3.01489e-07	-0.823695	-0.19596	1.39174e-05	-1.3622	-0.0187646	0.000105615	-1.60484	0.0143755
131906825	chr5:131906825:T:C	2.48545e-07	-1.78844e-10	-1.21277	1.66273e-05	-1.78844e-10	-1.20306	0.000154837	-1.78844e-10	-1.20789
131907002	chr5:131907002:C:T	3.31594e-07	-1.78844e-10	-0.92448	2.19088e-05	-1.78844e-10	-0.927221	0.00020217	-1.78844e-10	-0.941157
131907488	chr5:131907488:T:G	3.06748e-07	-1.78844e-10	-1.00236	2.00048e-05	-1.78844e-10	-1.01814	0.000190975	-1.78844e-10	-0.998124
131907705	chr5:131907705:C:T	2.84545e-07	-1.78844e-10	-1.0775	1.88581e-05	-1.78844e-10	-1.07716	0.000178539	-1.78844e-10	-1.06546
131908166	chr5:131908166:A:G	2.90667e-07	-1.78844e-10	-1.05621	1.90866e-05	-1.78844e-10	-1.06512	0.000183098	-1.78844e-10	-1.04024
131908261	chr5:131908261:G:A	2.75932e-07	-1.78844e-10	-1.10824	1.87573e-05	-1.78844e-10	-1.08252	0.000172504	-1.78844e-10	-1.09985
131908485	chr5:131908485:G:A	4.20242e-07	-1.78844e-10	-0.68756	3.40807e-05	-1.78844e-10	-0.485377	0.000295969	-1.78844e-10	-0.560011
131908554	chr5:131908554:A:G	3.39083e-07	-1.78844e-10	-0.902145	2.33242e-05	-1.78844e-10	-0.864614	0.000220108	-1.78844e-10	-0.856147
131908767	chr5:131908767:C:T	3.19115e-06	1.33975	-2.61742e-10	0.000297899	1.68265	-2.61742e-10	0.000886743	0.537289	-2.61742e-10
131908894	chr5:131908894:A:G	4.26073e-07	-1.78844e-10	-0.673779	3.46497e-05	-1.78844e-10	-0.46882	0.000300604	-1.78844e-10	-0.544472
131908929	chr5:131908929:A:G	2.9367e-07	-1.78844e-10	-1.04593	1.92783e-05	-1.78844e-10	-1.05513	0.000185079	-1.78844e-10	-1.02948
131909057	chr5:131909057:T:C	2.90751e-07	-1.78844e-10	-1.05592	1.90919e-05	-1.78844e-10	-1.06484	0.000183153	-1.78844e-10	-1.03994
131909252	chr5:131909252:T:C	3.32983e-07	-1.78844e-10	-0.9203	2.19998e-05	-1.78844e-10	-0.923076	0.000202986	-1.78844e-10	-0.937126
131909275	chr5:131909275:C:T	2.62797e-07	-1.78844e-10	-1.15701	1.70035e-05	-1.78844e-10	-1.18069	0.000161178	-1.78844e-10	-1.16775
131909532	chr5:131909532:C:T	3.27841e-07	-1.78844e-10	-0.935863	2.13109e-05	-1.78844e-10	-0.954888	0.000204164	-1.78844e-10	-0.931341
131910293	chr5:131910293:T:C	4.55234e-07	-1.78844e-10	-0.607579	2.95878e-05	-1.78844e-10	-0.626747	0.000290013	-1.78844e-10	-0.58034
131910384	chr5:131910384:T:A	3.82359e-07	-1.78844e-10	-0.782029	3.04095e-05	-1.78844e-10	-0.599353	0.000266146	-1.78844e-10	-0.666221
131911003	chr5:131911003:C:T	1.21668e-07	-1.76649	-0.160603	1.7578e-05	-1.04085	-0.106608	0.000125507	-1.3599	-0.0579966
131911248	chr5:131911248:A:T	9.27801e-08	-1.09838	-1.09978	3.48555e-06	-1.75826	-1.00723	3.06163e-05	-1.7889	-1.03983
131911525	chr5:131911525:G:T	2.71468e-07	-0.952628	-0.17192	1.31907e-05	-1.44077	0.00617484	0.000103032	-1.65555	0.0403165
131911899	chr5:131911899:T:G	8.27839e-08	-1.39042	-0.921737	6.68164e-06	-1.30417	-0.810571	3.73008e-05	-1.72539	-0.905864
131912050	chr5:131912050:T:TA	2.82354e-07	-1.78844e-10	-1.08523	1.81621e-05	-1.78844e-10	-1.11477	0.000169018	-1.78844e-10	-1.12026
131912097	chr5:131912097:G:A	4.76685e-07	0.266785	-0.82832	1.96798e-05	-0.0806193	-0.953895	3.37722e-05	-1.71665	-1.01398
131912098	chr5:131912098:T:C	2.80964e-07	-1.78844e-10	-1.09016	1.82931e-05	-1.78844e-10	-1.10758	0.000173867	-1.78844e-10	-1.09198
131912732	chr5:131912732:C:T	2.49097e-07	-1.78844e-10	-1.21055	1.63884e-05	-1.78844e-10	-1.21754	0.000153854	-1.78844e-10	-1.21426
131912897	chr5:131912897:T:A	3.34216e-07	-1.78844e-10	-0.916602	2.17036e-05	-1.78844e-10	-0.936628	0.000208097	-1.78844e-10	-0.912262
131912907	chr5:131912907:T:C	1.72132e-07	-1.58013	-2.61742e-10	1.88619e-05	-1.07696	-2.61742e-10	0.000113987	-1.51418	-2.61742e-10
131913076	chr5:131913076:C:T	7.3391e-08	-1.66264	-0.769954	6.13815e-06	-1.57374	-0.625839	4.09664e-05	-1.79499	-0.742528
131913201	chr5:131913201:G:A	1.1001e-07	-0.962491	-1.06533	3.76732e-06	-1.72182	-0.965924	3.24018e-05	-1.76946	-1.00259
131913939	chr5:131913939:A:G	1.52978e-07	-1.79207	0.093978	1.68513e-05	-1.39345	0.203768	0.00012986	-1.61364	0.229833
131914097	chr5:131914097:C:G	2.54133e-07	-1.78844e-10	-1.19053	1.79504e-05	-1.78844e-10	-1.1265	0.000164381	-1.78844e-10	-1.14808
131914438	chr5:131914438:GGACA:G	2.89171e-07	-1.78844e-10	-1.06137	1.89957e-05	-1.78844e-10	-1.06989	0.000182142	-1.78844e-10	-1.04548
131914664	chr5:131914664:G:T	2.90308e-07	-1.78844e-10	-1.05745	1.90632e-05	-1.78844e-10	-1.06635	0.000182865	-1.78844e-10	-1.04152
131914703	chr5:131914703:C:T	9.55541e-07	-1.78844e-10	0.133887	6.57162e-05	-1.78844e-10	0.171237	0.000630282	-1.78844e-10	0.195901
131914893	chr5:131914893:G:C	2.95899e-07	-1.78844e-10	-1.03837	1.94207e-05	-1.78844e-10	-1.04777	0.000186549	-1.78844e-10	-1.02157
131915509	chr5:131915509:C:A	2.58476e-07	-1.78844e-10	-1.17359	1.69105e-05	-1.78844e-10	-1.18617	0.000159564	-1.78844e-10	-1.17782
131915949	chr5:131915949:T:C	2.49054e-07	-1.78844e-10	-1.21072	1.6387e-05	-1.78844e-10	-1.21762	0.000153833	-1.78844e-10	-1.2144
131916393	chr5:131916393:C:T	3.34084e-07	-1.78844e-10	-0.916999	2.16957e-05	-1.78844e-10	-0.936995	0.000208018	-1.78844e-10	-0.91264
131916607	chr5:131916607:A:G	3.31524e-07	-1.78844e-10	-0.92469	2.19041e-05	-1.78844e-10	-0.927435	0.000202126	-1.78844e-10	-0.941373
131916703	chr5:131916703:C:T	1.05813e-06	-0.900456	1.13632	6.48193e-05	-1.44707	1.60457	0.000461986	-1.65235	1.53762
131916861	chr5:131916861:C:T	2.89702e-07	-0.921471	-0.138066	1.39585e-05	-1.42142	0.0433958	0.0001083	-1.64312	0.0777544
131917236	chr5:131917236:C:T	2.90503e-07	-1.78844e-10	-1.05678	1.9076e-05	-1.78844e-10	-1.06567	0.000182989	-1.78844e-10	-1.04084
131917287	chr5:131917287:C:T	3.27485e-07	-1.78844e-10	-0.936947	2.12935e-05	-1.78844e-10	-0.955705	0.000203951	-1.78844e-10	-0.932384
131917332	chr5:131917332:G:A	2.80525e-07	-1.78844e-10	-1.09173	1.87678e-05	-1.78844e-10	-1.08196	0.000179944	-1.78844e-10	-1.05762
131917427	chr5:131917427:G:A	3.43594e-07	-1.78844e-10	-0.888928	2.29228e-05	-1.78844e-10	-0.881976	0.000210988	-1.78844e-10	-0.898465
131917795	chr5:131917795:T:C	3.8734e-07	-1.78844e-10	-0.769087	3.08761e-05	-1.78844e-10	-0.584126	0.00026999	-1.78844e-10	-0.651882
131917986	chr5:131917986:G:A	2.73233e-07	-1.78844e-10	-1.11807	1.87543e-05	-1.78844e-10	-1.08268	0.000172288	-1.78844e-10	-1.1011
131917990	chr5:131917990:C:T	4.54333e-07	-1.78844e-10	-0.609561	2.95294e-05	-1.78844e-10	-0.628721	0.000289421	-1.78844e-10	-0.582383
131918891	chr5:131918891:T:C	4.2821e-07	-1.78844e-10	-0.668776	2.99214e-05	-1.78844e-10	-0.615532	0.000281696	-1.78844e-10	-0.609437
131919010	chr5:131919010:C:A	3.09361e-07	-1.78844e-10	-0.993883	2.01602e-05	-1.78844e-10	-1.0104	0.000192564	-1.78844e-10	-0.989839
131919417	chr5:131919417:A:G	3.24902e-07	-1.78844e-10	-0.944867	2.14484e-05	-1.78844e-10	-0.948459	0.000198151	-1.78844e-10	-0.961236
131919637	chr5:131919637:A:C	2.47483e-07	-1.78844e-10	-1.21705	1.64704e-05	-1.78844e-10	-1.21254	0.000153979	-1.78844e-10	-1.21345
131919793	chr5:131919793:A:G	4.56858e-07	-1.78844e-10	-0.604019	2.96916e-05	-1.78844e-10	-0.623244	0.000291073	-1.78844e-10	-0.576693
131919912	chr5:131919912:C:T	2.83472e-07	-1.78844e-10	-1.08128	1.86228e-05	-1.78844e-10	-1.08972	0.000175965	-1.78844e-10	-1.07998
131920171	chr5:131920171:T:C	2.56948e-07	-1.78844e-10	-1.17952	1.77324e-05	-1.78844e-10	-1.13872	0.000164428	-1.78844e-10	-1.14779
131920604	chr5:131920604:G:A	2.49117e-07	-1.78844e-10	-1.21047	1.63889e-05	-1.78844e-10	-1.2175	0.000153863	-1.78844e-10	-1.2142
131920745	chr5:131920745:G:A	2.90281e-07	-1.78844e-10	-1.05754	1.90615e-05	-1.78844e-10	-1.06644	0.000182846	-1.78844e-10	-1.04162
131921020	chr5:131921020:C:T	2.5441e-07	-1.78844e-10	-1.18944	1.6644e-05	-1.78844e-10	-1.20206	0.000155391	-1.78844e-10	-1.20432
131921334	chr5:131921334:A:G	1.41499e-07	-1.7761	-2.61742e-10	1.24778e-05	-1.49016	-2.61742e-10	9.64616e-05	-1.68112	-2.61742e-10
131922224	chr5:131922224:T:C	3.15097e-07	-1.78844e-10	-0.975509	2.08218e-05	-1.78844e-10	-0.978106	0.000192302	-1.78844e-10	-0.9912
131922939	chr5:131922939:T:C	2.51855e-07	-1.78844e-10	-1.19954	1.68746e-05	-1.78844e-10	-1.1883	0.00015757	-1.78844e-10	-1.19039
131923033	chr5:131923033:A:G	1.40432e-07	-1.78367	-2.61742e-10	9.63115e-06	-1.7491	-2.61742e-10	8.95185e-05	-1.75582	-2.61742e-10
131923080	chr5:131923080:G:A	2.48543e-07	-1.78844e-10	-1.21277	1.63784e-05	-1.78844e-10	-1.21814	0.0001537	-1.78844e-10	-1.21526
131924088	chr5:131924088:C:G	3.22314e-07	-1.78844e-10	-0.952863	2.12978e-05	-1.78844e-10	-0.955506	0.00019667	-1.78844e-10	-0.96874
131924265	chr5:131924265:G:C	3.218e-06	-1.78844e-10	1.34812	0.000193174	-1.78844e-10	1.24948	0.00209727	-1.78844e-10	1.39812
131924627	chr5:131924627:G:A	2.52641e-07	-1.78844e-10	-1.19642	1.63669e-05	-1.78844e-10	-1.21884	0.0001532	-1.78844e-10	-1.21852
131924671	chr5:131924671:TG:T	3.63106e-07	-1.78844e-10	-0.833695	2.35531e-05	-1.78844e-10	-0.854848	0.000228532	-1.78844e-10	-0.818591
131924759	chr5:131924759:C:A	9.03383e-08	-1.08292	-1.14191	3.3053e-06	-1.75493	-1.06365	2.91336e-05	-1.78743	-1.09094
131925469	chr5:131925469:G:C	1.19746e-07	-1.78386	-0.159156	1.61908e-05	-1.14953	-0.0801293	0.0001167	-1.44105	-0.0496027
131925848	chr5:131925848:A:T	2.63531e-07	-1.78844e-10	-1.15422	1.77801e-05	-1.78844e-10	-1.13603	0.000164639	-1.78844e-10	-1.14651
131925966	chr5:131925966:C:T	1.67832e-07	-1.60543	-2.61742e-10	1.18228e-05	-1.54408	-2.61742e-10	0.000111731	-1.53417	-2.61742e-10
131925994	chr5:131925994:A:G	3.95816e-07	-1.78844e-10	-0.747442	2.4467e-05	-1.78844e-10	-0.81678	0.000246756	-1.78844e-10	-0.741865
131926069	chr5:131926069:A:G	2.84889e-07	-1.78844e-10	-1.07629	1.93743e-05	-1.78844e-10	-1.05016	0.00017876	-1.78844e-10	-1.06422
131926152	chr5:131926152:C:T	4.1368e-07	-1.78844e-10	-0.703298	3.33609e-05	-1.78844e-10	-0.506724	0.000290754	-1.78844e-10	-0.57779
131926197	chr5:131926197:A:G	1.22274e-07	-1.78861	-0.133519	1.60842e-05	-1.18528	-0.0509949	0.0001173	-1.46803	-0.017499
131926384	chr5:131926384:C:T	3.01817e-07	-0.879712	-0.138858	1.42351e-05	-1.40091	0.0425186	0.000109764	-1.62949	0.0775522
131926385	chr5:131926385:G:A	2.48798e-07	-1.78844e-10	-1.21175	1.64569e-05	-1.78844e-10	-1.21336	0.000154202	-1.78844e-10	-1.212
131926428	chr5:131926428:T:A	1.46408e-07	-1.74199	-2.61742e-10	1.10154e-05	-1.61481	-2.61742e-10	9.67824e-05	-1.6778	-2.61742e-10
131926820	chr5:131926820:T:C	2.97373e-07	-1.78844e-10	-1.0334	1.94129e-05	-1.78844e-10	-1.04817	0.000185078	-1.78844e-10	-1.02949
131926864	chr5:131926864:T:C	2.57964e-07	-1.78844e-10	-1.17557	1.68053e-05	-1.78844e-10	-1.19241	0.000156849	-1.78844e-10	-1.19498
131927467	chr5:131927467:T:C	3.00133e-07	-1.78844e-10	-1.02416	2.08381e-05	-1.78844e-10	-0.977326	0.000189363	-1.78844e-10	-1.0066
131927787	chr5:131927787:T:C	2.90533e-07	-1.78844e-10	-1.05667	1.90778e-05	-1.78844e-10	-1.06558	0.000183009	-1.78844e-10	-1.04073
131927912	chr5:131927912:G:A	3.69913e-07	-0.815123	-2.61742e-10	2.28036e-05	-0.88719	-2.61742e-10	0.000155453	-1.20392	-2.61742e-10
131927973	chr5:131927973:G:A	3.17597e-07	-1.78844e-10	-0.967607	2.08479e-05	-1.78844e-10	-0.976852	0.000201273	-1.78844e-10	-0.945604
131928006	chr5:131928006:C:T	8.8022e-08	-1.03198	-1.21882	2.90761e-06	-1.75907	-1.1877	2.59686e-05	-1.7874	-1.20598
131928069	chr5:131928069:G:A	2.82737e-07	-1.78844e-10	-1.08387	1.88839e-05	-1.78844e-10	-1.0758	0.000181293	-1.78844e-10	-1.05015
131928131	chr5:131928131:A:G	1.17153e-07	-0.901021	-1.06389	3.82577e-06	-1.70589	-0.966452	3.27367e-05	-1.7599	-1.00187
131928744	chr5:131928744:A:C	2.4729e-07	-1.78844e-10	-1.21783	1.63773e-05	-1.78844e-10	-1.21821	0.000153293	-1.78844e-10	-1.21792
131928952	chr5:131928952:C:A	2.56241e-07	-1.78844e-10	-1.18227	1.74309e-05	-1.78844e-10	-1.15586	0.00016145	-1.78844e-10	-1.16607
131929114	chr5:131929114:A:G	3.41243e-06	-1.78844e-10	1.40679	0.000204362	-1.78844e-10	1.30579	0.00222311	-1.78844e-10	1.4564
131929127	chr5:131929127:C:G	2.69625e-07	-1.78844e-10	-1.13136	1.74475e-05	-1.78844e-10	-1.15491	0.000162563	-1.78844e-10	-1.1592
131929225	chr5:131929225:C:T	2.87349e-07	-1.06769	-2.61742e-10	2.74969e-05	-0.700036	-2.61742e-10	0.000242801	-0.758024	-2.61742e-10
131929452	chr5:131929452:C:A	4.14241e-07	-1.78844e-10	-0.701942	3.34059e-05	-1.78844e-10	-0.505374	0.000291124	-1.78844e-10	-0.576517
131929563	chr5:131929563:C:G	2.89931e-07	-1.78844e-10	-1.05875	1.97681e-05	-1.78844e-10	-1.03004	0.0001882	-1.78844e-10	-1.01276
131929624	chr5:131929624:T:C	1.9046e-07	-1.47895	-2.61742e-10	1.30902e-05	-1.44224	-2.61742e-10	0.000156597	-1.19659	-2.61742e-10
131929846	chr5:131929846:T:C	2.70213e-07	-1.12918	-2.61742e-10	2.54704e-05	-0.776589	-2.61742e-10	0.000225419	-0.832306	-2.61742e-10
131930156	chr5:131930156:T:C	2.90404e-07	-1.78844e-10	-1.05712	1.90699e-05	-1.78844e-10	-1.066	0.000182926	-1.78844e-10	-1.04119
131930201	chr5:131930201:G:T	2.68231e-07	-1.78844e-10	-1.13654	1.81278e-05	-1.78844e-10	-1.11666	0.000167711	-1.78844e-10	-1.12802
131930669	chr5:131930669:T:C	9.11979e-08	-0.996429	-1.21893	2.95234e-06	-1.7508	-1.18071	2.61957e-05	-1.78332	-1.20136
131930760	chr5:131930760:T:C	6.31074e-07	-1.78844e-10	-0.280968	4.1385e-05	-1.78844e-10	-0.291189	0.000389099	-1.78844e-10	-0.286433
131930908	chr5:131930908:T:C	2.9074e-07	-1.78844e-10	-1.05596	1.90911e-05	-1.78844e-10	-1.06488	0.000183145	-1.78844e-10	-1.03999
131930968	chr5:131930968:G:A	3.02061e-07	-1.78844e-10	-1.01776	1.97064e-05	-1.78844e-10	-1.03317	0.000187928	-1.78844e-10	-1.01421
131931238	chr5:131931238:T:C	3.7739e-07	-1.78844e-10	-0.795112	2.99365e-05	-1.78844e-10	-0.615029	0.000262241	-1.78844e-10	-0.681002
131931406	chr5:131931406:G:T	2.47284e-07	-1.78844e-10	-1.21785	1.64487e-05	-1.78844e-10	-1.21386	0.000153784	-1.78844e-10	-1.21472
131931916	chr5:131931916:G:A	1.16203e-07	-0.914973	-1.05807	3.85718e-06	-1.70723	-0.956942	3.2968e-05	-1.76051	-0.994214
131933760	chr5:131933760:G:A	1.15832e-07	-0.919292	-1.05696	3.85555e-06	-1.70994	-0.954652	3.29904e-05	-1.76236	-0.99169
131934111	chr5:131934111:T:C	2.6607e-07	-1.78844e-10	-1.14463	1.7244e-05	-1.78844e-10	-1.16664	0.000160693	-1.78844e-10	-1.17077
131934332	chr5:131934332:T:C	2.50931e-07	-1.78844e-10	-1.20321	1.68052e-05	-1.78844e-10	-1.19242	0.000156926	-1.78844e-10	-1.19449
131934529	chr5:131934529:A:T	3.08246e-07	-0.838584	-0.158907	1.43905e-05	-1.37332	0.0257797	0.000110139	-1.6123	0.0637794
131934704	chr5:131934704:A:G	2.68627e-07	-1.78844e-10	-1.13507	1.83814e-05	-1.78844e-10	-1.10277	0.000169098	-1.78844e-10	-1.11979
131935835	chr5:131935835:G:C	9.32751e-08	-0.978149	-1.21469	2.89656e-06	-1.74664	-1.20394	2.58904e-05	-1.781	-1.21539
131936230	chr5:131936230:C:A	1.78907e-07	-1.67728	0.135756	1.38247e-05	-1.6791	0.291451	0.000117696	-1.77772	0.295555
131936282	chr5:131936282:T:C	3.06771e-07	-1.78844e-10	-1.00229	1.99939e-05	-1.78844e-10	-1.01868	0.000190922	-1.78844e-10	-0.9984
131936453	chr5:131936453:G:A	3.88587e-07	-1.78844e-10	-0.765872	2.68042e-05	-1.78844e-10	-0.725547	0.000245499	-1.78844e-10	-0.746971
131936481	chr5:131936481:T:C	2.68789e-07	-1.78844e-10	-1.13446	1.83947e-05	-1.78844e-10	-1.10205	0.000169212	-1.78844e-10	-1.11911
131936713	chr5:131936713:G:A	1.11661e-07	-1.79166	-0.221265	1.21565e-05	-1.40091	-0.115329	9.235e-05	-1.61762	-0.10706
131936809	chr5:131936809:A:C	2.96528e-07	-1.78844e-10	-1.03625	1.98503e-05	-1.78844e-10	-1.02589	0.00019129	-1.78844e-10	-0.996476
131938141	chr5:131938141:G:A	2.47774e-07	-1.78844e-10	-1.21587	1.63649e-05	-1.78844e-10	-1.21897	0.000153293	-1.78844e-10	-1.21792
131938524	chr5:131938524:G:C	2.49129e-07	-1.78844e-10	-1.21042	1.63892e-05	-1.78844e-10	-1.21748	0.000153869	-1.78844e-10	-1.21416
131938542	chr5:131938542:T:C	2.58315e-07	-1.78844e-10	-1.17421	1.69027e-05	-1.78844e-10	-1.18663	0.000159476	-1.78844e-10	-1.17838
131938581	chr5:131938581:T:G	2.90667e-07	-1.78844e-10	-1.05621	1.90866e-05	-1.78844e-10	-1.06512	0.000183098	-1.78844e-10	-1.04024
131938856	chr5:131938856:C:T	4.24102e-07	-1.78844e-10	-0.678417	3.43587e-05	-1.78844e-10	-0.477252	0.00029896	-1.78844e-10	-0.549955
131939394	chr5:131939394:T:G	3.16492e-07	-1.78844e-10	-0.971094	2.21082e-05	-1.78844e-10	-0.918157	0.00020001	-1.78844e-10	-0.951901
131939496	chr5:131939496:C:T	3.33993e-07	-1.78844e-10	-0.91727	2.16895e-05	-1.78844e-10	-0.93728	0.000207961	-1.78844e-10	-0.912915
131939816	chr5:131939816:G:A	1.26218e-07	-0.801243	-1.08914	3.82714e-06	-1.67249	-0.999496	3.24741e-05	-1.73811	-1.03171
131939879	chr5:131939879:A:C	2.70062e-07	-1.78844e-10	-1.12974	1.74717e-05	-1.78844e-10	-1.15352	0.000162781	-1.78844e-10	-1.15786
131939975	chr5:131939975:A:C	3.80406e-07	-1.78844e-10	-0.787151	3.02165e-05	-1.78844e-10	-0.605719	0.00026457	-1.78844e-10	-0.67216
131940230	chr5:131940230:A:G	2.48031e-07	-1.78844e-10	-1.21484	1.63666e-05	-1.78844e-10	-1.21886	0.000153391	-1.78844e-10	-1.21728
131940463	chr5:131940463:C:T	2.50984e-07	-1.78844e-10	-1.203	1.64524e-05	-1.78844e-10	-1.21364	0.000154785	-1.78844e-10	-1.20823
131940923	chr5:131940923:C:A	2.56741e-07	-1.78844e-10	-1.18032	1.74769e-05	-1.78844e-10	-1.15323	0.000161835	-1.78844e-10	-1.16369
131940968	chr5:131940968:C:G	3.45818e-07	-1.78844e-10	-0.882477	2.28438e-05	-1.78844e-10	-0.885428	0.000210598	-1.78844e-10	-0.900314
131941355	chr5:131941355:C:T	2.67729e-07	-1.78844e-10	-1.13841	1.67325e-05	-1.78844e-10	-1.19675	0.000158535	-1.78844e-10	-1.18429
131941456	chr5:131941456:GC:G	1.21714e-07	-0.902553	-1.02416	4.03014e-06	-1.70618	-0.914129	3.43408e-05	-1.75981	-0.954118
131941674	chr5:131941674:A:G	9.83768e-07	0.162999	-2.61742e-10	6.97467e-05	0.230763	-2.61742e-10	0.000676546	0.266735	-2.61742e-10
131941700	chr5:131941700:C:G	1.49098e-07	-1.72378	-2.61742e-10	1.04839e-05	-1.66427	-2.61742e-10	8.8937e-05	-1.76234	-2.61742e-10
131941955	chr5:131941955:A:G	3.27236e-07	-1.78844e-10	-0.937708	2.12728e-05	-1.78844e-10	-0.956678	0.000203785	-1.78844e-10	-0.9332
131942825	chr5:131942825:T:C	7.65348e-08	-1.6606	-0.730043	5.46355e-06	-1.69724	-0.618768	4.61157e-05	-1.78375	-0.635359
131943135	chr5:131943135:G:A	1.51437e-07	-1.70822	-2.61742e-10	9.21245e-06	-1.79355	-2.61742e-10	9.69844e-05	-1.67572	-2.61742e-10
131943293	chr5:131943293:C:T	2.90238e-07	-1.78844e-10	-1.05769	1.9059e-05	-1.78844e-10	-1.06657	0.000182813	-1.78844e-10	-1.0418
131943472	chr5:131943472:T:C	8.78253e-08	-1.79314	-0.459906	1.08676e-05	-1.23481	-0.393508	7.98026e-05	-1.50431	-0.366398
131943727	chr5:131943727:C:G	3.35388e-07	-0.818177	-0.0949247	1.55522e-05	-1.36053	0.090624	0.0001182	-1.60349	0.125604
131944254	chr5:131944254:C:T	8.51541e-08	-1.6425	-0.641429	5.93674e-06	-1.71195	-0.521001	5.05304e-05	-1.78851	-0.53918
131944476	chr5:131944476:G:A	2.4746e-07	-1.78844e-10	-1.21714	1.63886e-05	-1.78844e-10	-1.21752	0.000153413	-1.78844e-10	-1.21713
131945144	chr5:131945144:G:A	4.83309e-07	0.490046	-1.03778	2.46925e-05	0.268098	-1.0757	8.46819e-05	-0.716517	-1.09485
131945413	chr5:131945413:G:C	1.31264e-06	-0.65449	1.1059	7.61955e-05	-1.29616	1.61536	0.000502306	-1.54938	1.51833
131945443	chr5:131945443:C:T	2.48579e-07	-1.78844e-10	-1.21263	1.66753e-05	-1.78844e-10	-1.20018	0.000155076	-1.78844e-10	-1.20635
131945577	chr5:131945577:G:A	2.9615e-07	-1.78844e-10	-1.03752	1.96416e-05	-1.78844e-10	-1.03646	0.000181576	-1.78844e-10	-1.04859
131945703	chr5:131945703:A:G	2.51293e-07	-1.78844e-10	-1.20177	1.63798e-05	-1.78844e-10	-1.21806	0.000153132	-1.78844e-10	-1.21897
131945765	chr5:131945765:G:C	1.4801e-07	-1.73111	-2.61742e-10	9.21391e-06	-1.79339	-2.61742e-10	9.21193e-05	-1.72718	-2.61742e-10
131945986	chr5:131945986:A:G	3.02904e-07	-1.78844e-10	-1.01498	1.97604e-05	-1.78844e-10	-1.03043	0.000188554	-1.78844e-10	-1.01088
131946150	chr5:131946150:C:G	2.65724e-07	-1.78844e-10	-1.14593	1.71503e-05	-1.78844e-10	-1.17209	0.000162761	-1.78844e-10	-1.15799
131946280	chr5:131946280:G:A	4.88803e-07	-1.78844e-10	-0.53643	3.17356e-05	-1.78844e-10	-0.556667	0.000311886	-1.78844e-10	-0.507627
131946366	chr5:131946366:A:G	2.9006e-07	-1.78844e-10	-1.0583	1.84746e-05	-1.78844e-10	-1.09771	0.000173352	-1.78844e-10	-1.09494
131946371	chr5:131946371:G:A	1.28053e-07	-0.799991	-1.07596	3.89398e-06	-1.67248	-0.982196	3.29834e-05	-1.73748	-1.01678
131946817	chr5:131946817:T:G	2.50569e-07	-1.78844e-10	-1.20466	1.64356e-05	-1.78844e-10	-1.21466	0.000154565	-1.78844e-10	-1.20965
131947683	chr5:131947683:C:T	3.82856e-07	-0.661184	-0.119549	1.68673e-05	-1.25214	0.0634118	0.000123902	-1.52897	0.0981957
131947848	chr5:131947848:GA:G	6.02922e-07	-0.656859	0.330256	3.24201e-05	-1.29734	0.762011	0.00021359	-1.55114	0.664931
131948088	chr5:131948088:A:G	3.69618e-07	-1.78844e-10	-0.815921	2.92102e-05	-1.78844e-10	-0.639589	0.00025619	-1.78844e-10	-0.704347
131948171	chr5:131948171:G:A	2.98503e-07	-1.78844e-10	-1.02961	1.96056e-05	-1.78844e-10	-1.03829	0.000188495	-1.78844e-10	-1.01119
131948656	chr5:131948656:A:G	1.42488e-07	-1.76913	-2.61742e-10	9.37267e-06	-1.77631	-2.61742e-10	0.000104561	-1.6005	-2.61742e-10
131948740	chr5:131948740:C:T	1.23125e-07	-0.817563	-1.09763	3.80145e-06	-1.67856	-1.00016	3.20467e-05	-1.74143	-1.04164
131948917	chr5:131948917:C:T	1.25404e-07	-0.705823	-1.19103	3.47199e-06	-1.63146	-1.13792	2.93881e-05	-1.70951	-1.16017
131948980	chr5:131948980:G:A	2.47379e-07	-1.78844e-10	-1.21747	1.63662e-05	-1.78844e-10	-1.21889	0.0001532	-1.78844e-10	-1.21852
131949236	chr5:131949236:G:A	2.49924e-07	-1.78844e-10	-1.20723	1.73373e-05	-1.78844e-10	-1.16125	0.000159621	-1.78844e-10	-1.17746
131949422	chr5:131949422:G:A	1.22605e-07	-1.10165	-0.817774	3.89828e-06	-1.7892	-0.864374	3.55394e-05	-1.79133	-0.888298
131949847	chr5:131949847:T:C	3.77048e-07	-1.78844e-10	-0.796019	2.9927e-05	-1.78844e-10	-0.615346	0.000262053	-1.78844e-10	-0.681718
131950375	chr5:131950375:G:A	1.44224e-06	0.545561	-2.61742e-10	6.87588e-05	0.216497	-2.61742e-10	0.000421806	-0.20572	-2.61742e-10
131950521	chr5:131950521:C:T	4.57742e-07	-1.78844e-10	-0.602085	3.20018e-05	-1.78844e-10	-0.548314	0.000301452	-1.78844e-10	-0.541656
131950534	chr5:131950534:C:T	2.74131e-07	-1.78844e-10	-1.11479	1.77093e-05	-1.78844e-10	-1.14002	0.000164805	-1.78844e-10	-1.1455
131950565	chr5:131950565:C:T	2.56331e-07	-1.78844e-10	-1.18192	1.68937e-05	-1.78844e-10	-1.18717	0.000159477	-1.78844e-10	-1.17836
131951015	chr5:131951015:T:C	1.33643e-07	-0.719755	-1.11347	3.81883e-06	-1.64823	-1.02593	3.17249e-05	-1.73368	-1.05948
131951232	chr5:131951232:T:A	1.9588e-07	-1.66071	0.209823	1.47439e-05	-1.69444	0.371164	0.000126631	-1.78338	0.374386
131951801	chr5:131951801:A:G	2.98265e-07	-1.78844e-10	-1.03041	1.95907e-05	-1.78844e-10	-1.03905	0.000188339	-1.78844e-10	-1.01202
131952658	chr5:131952658:T:C	3.09033e-07	-1.78844e-10	-0.994942	2.15912e-05	-1.78844e-10	-0.941821	0.000195841	-1.78844e-10	-0.972964
131952743	chr5:131952743:G:T	2.56278e-07	-1.78844e-10	-1.18213	1.74454e-05	-1.78844e-10	-1.15503	0.000161554	-1.78844e-10	-1.16543
131952775	chr5:131952775:G:A	6.8722e-08	-1.28898	-1.20934	2.85325e-06	-1.79102	-1.17463	2.63534e-05	-1.78977	-1.18889
131952842	chr5:131952842:T:C	3.49842e-07	-1.78844e-10	-0.870908	2.40844e-05	-1.78844e-10	-0.832544	0.000227357	-1.78844e-10	-0.823743
131953007	chr5:131953007:G:C	3.33942e-07	-1.78844e-10	-0.917424	2.16864e-05	-1.78844e-10	-0.93742	0.000207927	-1.78844e-10	-0.91308
131953098	chr5:131953098:C:T	2.90523e-07	-1.78844e-10	-1.05671	1.90769e-05	-1.78844e-10	-1.06563	0.000182999	-1.78844e-10	-1.04078
131955201	chr5:131955201:T:C	2.46847e-07	-0.773082	-0.446539	1.12722e-05	-1.29621	-0.29556	8.32128e-05	-1.56329	-0.265578
131955521	chr5:131955521:A:C	3.31711e-07	-1.78844e-10	-0.924125	2.19167e-05	-1.78844e-10	-0.926857	0.00020224	-1.78844e-10	-0.940811
131955872	chr5:131955872:A:G	3.34126e-07	-1.78844e-10	-0.916872	2.16981e-05	-1.78844e-10	-0.936883	0.000208042	-1.78844e-10	-0.912524
131956163	chr5:131956163:A:G	2.6155e-07	-0.821076	-0.340688	1.22468e-05	-1.32873	-0.180112	9.1455e-05	-1.58575	-0.148668
131956810	chr5:131956810:C:T	2.19846e-07	-0.886377	-0.449087	1.04366e-05	-1.37009	-0.298701	7.89132e-05	-1.61298	-0.26894
131956865	chr5:131956865:A:T	2.57022e-07	-1.78844e-10	-1.17923	1.72447e-05	-1.78844e-10	-1.1666	0.000159541	-1.78844e-10	-1.17796
131957418	chr5:131957418:C:G	2.81384e-07	-1.78844e-10	-1.08867	1.9548e-05	-1.78844e-10	-1.04124	0.000179555	-1.78844e-10	-1.05978
131957630	chr5:131957630:A:T	2.57034e-07	-1.78844e-10	-1.17918	1.72456e-05	-1.78844e-10	-1.16655	0.000159549	-1.78844e-10	-1.17791
131957658	chr5:131957658:ATGTGTG:A	2.7645e-07	-1.78844e-10	-1.10636	1.82254e-05	-1.78844e-10	-1.11129	0.000169053	-1.78844e-10	-1.12005
131957890	chr5:131957890:G:A	6.6037e-07	-1.78844e-10	-0.23559	4.2668e-05	-1.78844e-10	-0.260658	0.000403519	-1.78844e-10	-0.250042
131957919	chr5:131957919:C:T	2.70307e-07	-1.78844e-10	-1.12883	1.7831e-05	-1.78844e-10	-1.13317	0.000165544	-1.78844e-10	-1.14103
131958045	chr5:131958045:C:T	2.28561e-07	-1.06252	-0.234071	6.92274e-06	-1.77917	-0.300131	6.19748e-05	-1.78359	-0.339951
131958166	chr5:131958166:TCATGATACTCTGTGTGC:T	2.56479e-07	-1.78844e-10	-1.18134	1.63822e-05	-1.78844e-10	-1.21791	0.000153777	-1.78844e-10	-1.21476
131958320	chr5:131958320:C:T	1.39643e-07	-1.7893	-2.61742e-10	1.31709e-05	-1.4361	-2.61742e-10	0.000100144	-1.64366	-2.61742e-10
131958651	chr5:131958651:A:G	2.5689e-07	-1.78844e-10	-1.17974	1.6819e-05	-1.78844e-10	-1.1916	0.000158592	-1.78844e-10	-1.18393
131959159	chr5:131959159:C:T	4.81467e-06	-1.78844e-10	1.75103	0.000455189	-1.78844e-10	2.10661	0.0048495	-1.78844e-10	2.23636
131959856	chr5:131959856:G:A	2.83901e-07	-1.78844e-10	-1.07977	1.93173e-05	-1.78844e-10	-1.05311	0.000183696	-1.78844e-10	-1.03698
131960004	chr5:131960004:C:T	4.2264e-07	-1.78844e-10	-0.681869	3.41551e-05	-1.78844e-10	-0.483195	0.000297414	-1.78844e-10	-0.55514
131960072	chr5:131960072:A:G	2.51651e-07	-1.78844e-10	-1.20035	1.64759e-05	-1.78844e-10	-1.21221	0.000155099	-1.78844e-10	-1.2062
131960263	chr5:131960263:CA:C	4.30182e-07	-1.78844e-10	-0.664182	3.48687e-05	-1.78844e-10	-0.462518	0.000303315	-1.78844e-10	-0.535493
131960798	chr5:131960798:A:G	2.51663e-07	-1.78844e-10	-1.2003	1.64764e-05	-1.78844e-10	-1.21218	0.000155105	-1.78844e-10	-1.20617
131961350	chr5:131961350:T:C	1.48178e-07	-0.704945	-1.02503	3.34519e-06	-1.65401	-1.15257	3.00602e-05	-1.72941	-1.11765
131961545	chr5:131961545:A:T	2.4879e-07	-1.78844e-10	-1.21178	1.66773e-05	-1.78844e-10	-1.20006	0.000155941	-1.78844e-10	-1.20079
131961764	chr5:131961764:A:G	4.18188e-07	-1.78844e-10	-0.692459	3.37104e-05	-1.78844e-10	-0.496301	0.000293438	-1.78844e-10	-0.5686
131962527	chr5:131962527:G:A	2.98453e-07	-1.78844e-10	-1.02978	1.96025e-05	-1.78844e-10	-1.03845	0.000188462	-1.78844e-10	-1.01137
131963016	chr5:131963016:C:T	2.51052e-07	-1.78844e-10	-1.20273	1.6453e-05	-1.78844e-10	-1.2136	0.000154795	-1.78844e-10	-1.20816
131963047	chr5:131963047:C:T	2.55253e-07	-1.78844e-10	-1.18614	1.66313e-05	-1.78844e-10	-1.20282	0.000156989	-1.78844e-10	-1.19409
131963414	chr5:131963414:T:C	2.84414e-07	-1.78844e-10	-1.07796	1.88493e-05	-1.78844e-10	-1.07763	0.000178452	-1.78844e-10	-1.06594
131963881	chr5:131963881:G:A	3.80252e-07	-1.78844e-10	-0.787557	3.01497e-05	-1.78844e-10	-0.607932	0.000264293	-1.78844e-10	-0.673209
131964940	chr5:131964940:C:T	2.69449e-07	-1.78844e-10	-1.13201	1.77337e-05	-1.78844e-10	-1.13864	0.000168965	-1.78844e-10	-1.12057
131965922	chr5:131965922:G:A	2.46936e-07	-0.846604	-0.372657	1.17116e-05	-1.34118	-0.212352	8.77835e-05	-1.59336	-0.182031
131966199	chr5:131966199:C:T	2.72702e-07	-1.78844e-10	-1.12001	1.7978e-05	-1.78844e-10	-1.12496	0.000166843	-1.78844e-10	-1.13321
131967111	chr5:131967111:G:A	2.47838e-07	-1.78844e-10	-1.21561	1.6397e-05	-1.78844e-10	-1.21701	0.000153371	-1.78844e-10	-1.2174
131967424	chr5:131967424:G:C	2.24106e-07	-1.31627	-2.61742e-10	2.03763e-05	-0.999736	-2.61742e-10	0.000181732	-1.04774	-2.61742e-10
131967931	chr5:131967931:C:T	2.66149e-07	-1.78844e-10	-1.14434	1.75792e-05	-1.78844e-10	-1.14739	0.000167235	-1.78844e-10	-1.13086
131968120	chr5:131968120:A:G	4.97152e-07	-1.78844e-10	-0.519494	3.21152e-05	-1.78844e-10	-0.544779	0.000307488	-1.78844e-10	-0.52183
131968156	chr5:131968156:T:A	4.86668e-06	-1.78844e-10	1.76178	0.000275732	-1.78844e-10	1.60532	0.00306744	-1.78844e-10	1.77833
131968481	chr5:131968481:G:A	2.49132e-07	-1.78844e-10	-1.21041	1.66442e-05	-1.78844e-10	-1.20205	0.00015495	-1.78844e-10	-1.20716
131968588	chr5:131968588:T:C	4.87989e-07	-1.78844e-10	-0.538099	3.16996e-05	-1.78844e-10	-0.557802	0.000311542	-1.78844e-10	-0.508731
131968784	chr5:131968784:C:T	3.26229e-07	-1.78844e-10	-0.94079	2.15499e-05	-1.78844e-10	-0.943738	0.000198938	-1.78844e-10	-0.957273
131968813	chr5:131968813:T:C	2.7802e-07	-1.78844e-10	-1.1007	1.78133e-05	-1.78844e-10	-1.13416	0.000169813	-1.78844e-10	-1.11557
131969003	chr5:131969003:A:G	2.75824e-07	-1.78844e-10	-1.10863	1.90322e-05	-1.78844e-10	-1.06797	0.000174731	-1.78844e-10	-1.08702
131969576	chr5:131969576:G:C	4.14946e-07	-1.78844e-10	-0.700243	3.34421e-05	-1.78844e-10	-0.504292	0.000290849	-1.78844e-10	-0.577461
131969651	chr5:131969651:T:C	2.5034e-07	-1.78844e-10	-1.20557	1.67585e-05	-1.78844e-10	-1.1952	0.000155822	-1.78844e-10	-1.20155
131969691	chr5:131969691:G:T	1.73141e-07	-0.461339	-1.11295	4.31495e-06	-1.52171	-1.03031	3.45348e-05	-1.64878	-1.05952
131969744	chr5:131969744:G:A	4.77244e-07	-1.78844e-10	-0.560363	3.92415e-05	-1.78844e-10	-0.344373	0.000339017	-1.78844e-10	-0.424215
131969968	chr5:131969968:C:T	1.80493e-07	-1.5327	-2.61742e-10	9.47432e-06	-1.76552	-2.61742e-10	0.000108854	-1.56025	-2.61742e-10
131970097	chr5:131970097:G:A	4.13708e-07	-0.70323	-2.61742e-10	2.71418e-05	-0.713034	-2.61742e-10	0.000340413	-0.420105	-2.61742e-10
131970670	chr5:131970670:A:C	3.28707e-07	-1.78844e-10	-0.933224	2.13737e-05	-1.78844e-10	-0.951948	0.000204835	-1.78844e-10	-0.928061
131970842	chr5:131970842:T:C	1.58525e-07	-0.576661	-1.08582	4.06294e-06	-1.52244	-1.08976	3.36089e-05	-1.63715	-1.09833
131971168	chr5:131971168:C:T	2.50809e-07	-1.78844e-10	-1.2037	1.64449e-05	-1.78844e-10	-1.21409	0.000154683	-1.78844e-10	-1.20889
131971305	chr5:131971305:G:A	3.03029e-07	-1.78844e-10	-1.01456	2.01042e-05	-1.78844e-10	-1.01318	0.000190737	-1.78844e-10	-0.999368
131971371	chr5:131971371:T:C	2.49546e-07	-1.78844e-10	-1.20875	1.66868e-05	-1.78844e-10	-1.19949	0.000155253	-1.78844e-10	-1.20521
131971733	chr5:131971733:C:A	2.80682e-07	-1.78844e-10	-1.09117	1.87747e-05	-1.78844e-10	-1.0816	0.000180162	-1.78844e-10	-1.05641
131971874	chr5:131971874:C:A	2.52576e-07	-1.78844e-10	-1.19668	1.65138e-05	-1.78844e-10	-1.20991	0.000155575	-1.78844e-10	-1.20314
131972115	chr5:131972115:C:T	2.48094e-07	-1.78844e-10	-1.21458	1.63706e-05	-1.78844e-10	-1.21862	0.00015341	-1.78844e-10	-1.21715
131972537	chr5:131972537:G:A	3.50288e-07	-1.56621	0.696572	2.39035e-05	-1.7506	0.910516	0.000214754	-1.79583	0.915056
131972674	chr5:131972674:C:A	2.52576e-07	-1.78844e-10	-1.19668	1.65138e-05	-1.78844e-10	-1.20991	0.000155575	-1.78844e-10	-1.20314
131973438	chr5:131973438:G:A	2.68988e-07	-1.78844e-10	-1.13372	1.77388e-05	-1.78844e-10	-1.13835	0.000164736	-1.78844e-10	-1.14592
131973677	chr5:131973677:T:G	2.62458e-07	-1.78844e-10	-1.1583	1.88955e-05	-1.78844e-10	-1.07518	0.000172062	-1.78844e-10	-1.10241
131973760	chr5:131973760:G:A	2.8312e-07	-1.78844e-10	-1.08252	1.86024e-05	-1.78844e-10	-1.09082	0.000178108	-1.78844e-10	-1.06788
131974365	chr5:131974365:T:G	1.17642e-07	-1.63742	-0.32332	8.62045e-06	-1.71345	-0.146519	7.32944e-05	-1.78971	-0.166072
131974372	chr5:131974372:T:C	2.57832e-07	-1.78844e-10	-1.17608	1.79757e-05	-1.78844e-10	-1.12509	0.000163411	-1.78844e-10	-1.154
131974984	chr5:131974984:G:T	1.82479e-07	-1.52176	-2.61742e-10	1.15729e-05	-1.56544	-2.61742e-10	9.36148e-05	-1.71108	-2.61742e-10
131975051	chr5:131975051:G:A	2.08404e-07	-1.38891	-2.61742e-10	1.00422e-05	-1.70731	-2.61742e-10	0.000124444	-1.42641	-2.61742e-10
131975150	chr5:131975150:G:C	3.24676e-07	-1.78844e-10	-0.945562	2.10632e-05	-1.78844e-10	-0.96658	0.000201241	-1.78844e-10	-0.945763
131975362	chr5:131975362:C:T	2.73235e-07	-1.78844e-10	-1.11806	1.78355e-05	-1.78844e-10	-1.13292	0.000169213	-1.78844e-10	-1.11911
131975460	chr5:131975460:G:A	3.23696e-07	-1.78844e-10	-0.948586	2.13872e-05	-1.78844e-10	-0.951313	0.000197496	-1.78844e-10	-0.964547
131975560	chr5:131975560:A:G	3.2385e-07	-1.78844e-10	-0.94811	2.13981e-05	-1.78844e-10	-0.950806	0.000197591	-1.78844e-10	-0.964065
131975581	chr5:131975581:GCTGAGCCTGGCCTCACAAGCCATCCCTGGA:G	1.44027e-07	-1.59996	-0.158427	1.00575e-05	-1.73686	0.0310751	8.70151e-05	-1.79466	0.010479
131976258	chr5:131976258:T:G	4.13551e-07	-1.78844e-10	-0.703609	2.6913e-05	-1.78844e-10	-0.721498	0.000263346	-1.78844e-10	-0.676798
131976549	chr5:131976549:A:C	2.55521e-07	-1.78844e-10	-1.18509	1.66429e-05	-1.78844e-10	-1.20213	0.000157135	-1.78844e-10	-1.19316
131976634	chr5:131976634:G:T	5.07997e-08	-1.60786	-1.19264	3.89463e-06	-1.49955	-1.15496	2.64262e-05	-1.78837	-1.18754
131977181	chr5:131977181:C:T	2.85291e-07	-0.864518	-0.210362	1.38916e-05	-1.35864	-0.02418	0.000105482	-1.60533	0.0136
131977420	chr5:131977420:C:A	2.5793e-07	-1.78844e-10	-1.1757	1.79837e-05	-1.78844e-10	-1.12464	0.000163563	-1.78844e-10	-1.15307
131977421	chr5:131977421:A:G	2.58885e-07	-1.78844e-10	-1.17201	1.68039e-05	-1.78844e-10	-1.1925	0.000158959	-1.78844e-10	-1.18162
131978030	chr5:131978030:T:C	1.05958e-06	0.237237	-2.61742e-10	7.56053e-05	0.311419	-2.61742e-10	0.000732274	0.345889	-2.61742e-10
131978263	chr5:131978263:A:G	2.56175e-07	-1.78844e-10	-1.18253	1.66743e-05	-1.78844e-10	-1.20024	0.000157485	-1.78844e-10	-1.19094
131978374	chr5:131978374:C:T	3.35991e-07	-1.78844e-10	-0.911305	2.17874e-05	-1.78844e-10	-0.932775	0.000209111	-1.78844e-10	-0.907402
131979420	chr5:131979420:G:A	2.72124e-07	-1.78844e-10	-1.12213	1.79523e-05	-1.78844e-10	-1.12639	0.000166611	-1.78844e-10	-1.1346
131979532	chr5:131979532:G:A	1.8102e-07	-0.31165	-1.21813	3.8518e-06	-1.44938	-1.21619	3.14766e-05	-1.58238	-1.21864
131979774	chr5:131979774:G:A	2.72129e-07	-1.78844e-10	-1.12211	1.79527e-05	-1.78844e-10	-1.12637	0.000166614	-1.78844e-10	-1.13458
131979824	chr5:131979824:G:A	2.47152e-07	-1.78844e-10	-1.21839	1.63701e-05	-1.78844e-10	-1.21865	0.000153135	-1.78844e-10	-1.21895
131980251	chr5:131980251:G:C	2.48344e-07	-1.78844e-10	-1.21358	1.65713e-05	-1.78844e-10	-1.20644	0.000154356	-1.78844e-10	-1.21101
131980471	chr5:131980471:G:A	2.99997e-07	-0.81702	-0.207598	1.40216e-05	-1.3202	-0.0533048	0.000106096	-1.58037	-0.00555439
131980507	chr5:131980507:A:C	2.02514e-07	-1.41758	-2.61742e-10	9.91475e-06	-1.72008	-2.61742e-10	0.000121097	-1.45368	-2.61742e-10
131981029	chr5:131981029:G:A	3.24858e-07	-1.57808	0.633082	2.26137e-05	-1.74465	0.849095	0.000201881	-1.79562	0.853032
131981217	chr5:131981217:A:C	2.47091e-07	-1.78844e-10	-1.21864	1.6414e-05	-1.78844e-10	-1.21597	0.000153306	-1.78844e-10	-1.21783
131981277	chr5:131981277:C:T	3.16245e-07	-1.78844e-10	-0.971873	2.20964e-05	-1.78844e-10	-0.918691	0.000201084	-1.78844e-10	-0.946545
131981632	chr5:131981632:A:T	5.4493e-07	-0.427734	-2.61742e-10	4.20361e-05	-0.275578	-2.61742e-10	0.000188653	-1.01036	-2.61742e-10
131981927	chr5:131981927:G:A	3.46291e-07	-1.78844e-10	-0.881112	2.28853e-05	-1.78844e-10	-0.883612	0.000210948	-1.78844e-10	-0.898655
131982625	chr5:131982625:G:A	3.55557e-07	-1.64167	0.786969	2.76284e-05	-1.70653	1.01127	0.000239399	-1.78806	1.01592
131983095	chr5:131983095:C:T	1.54169e-07	-0.482244	-1.2081	3.6713e-06	-1.53012	-1.18344	3.03848e-05	-1.64338	-1.19294
131983343	chr5:131983343:A:G	1.32431e-07	-0.852817	-0.989511	5.69901e-06	-1.36629	-0.90753	4.24722e-05	-1.6057	-0.895713
131983558	chr5:131983558:C:T	2.48898e-07	-1.78844e-10	-1.21135	1.64771e-05	-1.78844e-10	-1.21214	0.000154286	-1.78844e-10	-1.21146
131983758	chr5:131983758:C:T	2.98322e-07	-1.78844e-10	-1.03022	2.07098e-05	-1.78844e-10	-0.983499	0.000195774	-1.78844e-10	-0.973307
131983767	chr5:131983767:A:G	1.28643e-07	-0.924671	-0.946679	5.72089e-06	-1.41358	-0.856404	4.33991e-05	-1.63687	-0.84296
131984265	chr5:131984265:C:T	3.35624e-07	-1.78844e-10	-0.912398	2.21831e-05	-1.78844e-10	-0.914776	0.000204625	-1.78844e-10	-0.929086
131984362	chr5:131984362:C:G	4.77913e-07	-1.78844e-10	-0.558961	3.35782e-05	-1.78844e-10	-0.50023	0.000316325	-1.78844e-10	-0.493497
131984600	chr5:131984600:C:T	1.02993e-07	-1.03196	-1.06177	4.67058e-06	-1.47908	-0.993746	3.61292e-05	-1.67826	-0.984906
131984685	chr5:131984685:G:T	2.99389e-07	-1.78844e-10	-1.02665	1.96091e-05	-1.78844e-10	-1.03811	0.000188467	-1.78844e-10	-1.01134
131984769	chr5:131984769:C:T	9.05415e-08	-1.64728	-0.575299	7.08039e-06	-1.37531	-0.681472	5.50408e-05	-1.6533	-0.588895
131985037	chr5:131985037:A:G	1.97819e-07	-1.07684	-0.364202	1.03245e-05	-1.4988	-0.180781	8.21128e-05	-1.69423	-0.147946
131985142	chr5:131985142:C:G	2.83602e-07	-1.78844e-10	-1.08082	1.96508e-05	-1.78844e-10	-1.03599	0.000180098	-1.78844e-10	-1.05676
131985249	chr5:131985249:A:T	2.82412e-07	-1.08502	-2.61742e-10	1.17465e-05	-1.55056	-2.61742e-10	9.36344e-05	-1.71087	-2.61742e-10
131985266	chr5:131985266:GT:G	3.44385e-07	0.320932	-1.20756	4.95484e-06	-1.19481	-1.21893	3.76682e-05	-1.4039	-1.21755
131985548	chr5:131985548:A:G	4.39741e-07	-1.78844e-10	-0.642204	3.00252e-05	-1.78844e-10	-0.612071	0.000279992	-1.78844e-10	-0.615505
131985749	chr5:131985749:T:C	2.79253e-07	-1.78844e-10	-1.09627	1.80172e-05	-1.78844e-10	-1.12278	0.000168706	-1.78844e-10	-1.12211
131986191	chr5:131986191:T:C	8.00137e-07	-1.67786	1.63426	8.09522e-05	-1.4843	1.86405	0.000759382	-1.54277	1.92501
131986801	chr5:131986801:C:T	6.80731e-07	0.642008	-0.847232	5.58445e-06	-1.33218	-0.961938	5.57828e-05	-1.29543	-0.93337
131987283	chr5:131987283:T:C	9.02831e-08	-1.00826	-1.21718	3.0798e-06	-1.67098	-1.21826	2.70906e-05	-1.73233	-1.21875
131987302	chr5:131987302:G:A	2.71635e-07	-1.78844e-10	-1.12393	1.96797e-05	-1.78844e-10	-1.03452	0.000179634	-1.78844e-10	-1.05934
131987470	chr5:131987470:GAGA:G	7.61228e-07	0.387892	-0.481349	6.49351e-06	-1.45229	-0.69101	6.63065e-05	-1.42136	-0.634616
131987548	chr5:131987548:G:C	2.69643e-07	-1.78844e-10	-1.13129	1.83111e-05	-1.78844e-10	-1.1066	0.000172563	-1.78844e-10	-1.0995
131987703	chr5:131987703:G:A	2.76537e-07	-1.78844e-10	-1.10604	1.83773e-05	-1.78844e-10	-1.10299	0.000173701	-1.78844e-10	-1.09293
131988557	chr5:131988557:C:CTG	4.96651e-07	0.288578	-0.809082	4.74219e-06	-1.49986	-0.957746	4.77586e-05	-1.46573	-0.918379
131988576	chr5:131988576:G:T	2.47884e-07	-1.78844e-10	-1.21543	1.6538e-05	-1.78844e-10	-1.20845	0.000154083	-1.78844e-10	-1.21277
131988580	chr5:131988580:C:G	2.68412e-07	-1.78844e-10	-1.13587	1.72499e-05	-1.78844e-10	-1.1663	0.000164138	-1.78844e-10	-1.14956
131988684	chr5:131988684:A:G	1.89026e-07	-0.543153	-0.943355	4.04548e-06	-1.69014	-0.926363	4.54779e-05	-1.50445	-0.928585
131988753	chr5:131988753:T:C	3.99338e-07	-1.78844e-10	-0.738582	2.44698e-05	-1.78844e-10	-0.816667	0.00023942	-1.78844e-10	-0.772045
131989795	chr5:131989795:C:T	2.77064e-07	-1.78844e-10	-1.10414	2.02017e-05	-1.78844e-10	-1.00834	0.000184053	-1.78844e-10	-1.03504
131990057	chr5:131990057:T:C	2.57901e-07	-1.78844e-10	-1.17581	1.69214e-05	-1.78844e-10	-1.18553	0.000159891	-1.78844e-10	-1.17577
131990195	chr5:131990195:A:G	2.65587e-07	0.0464026	-1.19285	5.62513e-06	-1.10963	-1.17723	4.59922e-05	-1.24632	-1.17547
131990207	chr5:131990207:G:A	2.70546e-07	-1.78844e-10	-1.12795	1.79699e-05	-1.78844e-10	-1.12541	0.000169583	-1.78844e-10	-1.11693
131990451	chr5:131990451:A:G	4.63094e-07	-1.78844e-10	-0.590461	2.80804e-05	-1.78844e-10	-0.679036	0.0002766	-1.78844e-10	-0.627693
131990840	chr5:131990840:C:A	3.50616e-07	-1.78844e-10	-0.8687	2.46389e-05	-1.78844e-10	-0.80978	0.000240583	-1.78844e-10	-0.767201
131991405	chr5:131991405:A:G	2.47785e-07	-1.78844e-10	-1.21583	1.6584e-05	-1.78844e-10	-1.20567	0.000154654	-1.78844e-10	-1.20908
131991464	chr5:131991464:A:T	8.08877e-07	0.855523	-0.888266	5.82126e-06	-1.25383	-0.998759	5.68829e-05	-1.23296	-0.976306
131991986	chr5:131991986:C:T	2.8426e-07	-1.78844e-10	-1.0785	1.88714e-05	-1.78844e-10	-1.07646	0.0001788	-1.78844e-10	-1.064
131992205	chr5:131992205:G:A	1.86902e-07	-0.347484	-1.15032	4.81779e-06	-1.32803	-1.11376	3.92145e-05	-1.46493	-1.11629
131992457	chr5:131992457:A:C	2.63152e-07	-1.78844e-10	-1.15566	1.72209e-05	-1.78844e-10	-1.16798	0.000162919	-1.78844e-10	-1.15701
131992736	chr5:131992736:A:G	2.47801e-07	-1.78844e-10	-1.21577	1.65862e-05	-1.78844e-10	-1.20554	0.000154671	-1.78844e-10	-1.20896
131992830	chr5:131992830:A:C	9.81266e-07	0.690393	-0.52994	6.93937e-06	-1.34453	-0.732366	7.02824e-05	-1.31896	-0.678781
131993089	chr5:131993089:C:T	3.02372e-07	-1.78844e-10	-1.01673	1.91172e-05	-1.78844e-10	-1.06352	0.000183763	-1.78844e-10	-1.03662
131993097	chr5:131993097:G:A	2.91067e-07	-1.78844e-10	-1.05484	1.91413e-05	-1.78844e-10	-1.06226	0.000185103	-1.78844e-10	-1.02935
131993286	chr5:131993286:A:G	1.96149e-07	-0.384462	-1.06506	3.59478e-06	-1.64462	-1.09	4.01406e-05	-1.46841	-1.08947
131993329	chr5:131993329:G:A	2.67751e-07	-1.78844e-10	-1.13833	1.76547e-05	-1.78844e-10	-1.14311	0.000169085	-1.78844e-10	-1.11986
131993898	chr5:131993898:T:C	1.92631e-07	-0.471539	-0.996075	5.01096e-06	-1.47848	-0.924004	4.36573e-05	-1.56099	-0.912905
131993996	chr5:131993996:A:G	2.85411e-07	-1.78844e-10	-1.07446	1.92254e-05	-1.78844e-10	-1.05788	0.000177228	-1.78844e-10	-1.07283
131994004	chr5:131994004:C:T	2.4731e-07	-1.78844e-10	-1.21775	1.63922e-05	-1.78844e-10	-1.2173	0.000153593	-1.78844e-10	-1.21596
131994067	chr5:131994067:C:T	3.40358e-07	-1.78844e-10	-0.898392	2.35059e-05	-1.78844e-10	-0.856854	0.000221102	-1.78844e-10	-0.85164
131994148	chr5:131994148:C:T	2.92532e-07	-1.78844e-10	-1.04982	1.97239e-05	-1.78844e-10	-1.03228	0.000187761	-1.78844e-10	-1.0151
131994465	chr5:131994465:G:A	7.77433e-07	0.725618	-0.79801	5.73577e-06	-1.31938	-0.948005	5.69902e-05	-1.29856	-0.908825
131994768	chr5:131994768:G:A	6.71113e-07	0.368457	-0.58791	5.8946e-06	-1.46057	-0.779501	5.84071e-05	-1.45361	-0.729214
131994822	chr5:131994822:C:T	6.13833e-07	0.520908	-0.829575	5.12517e-06	-1.40629	-0.973656	5.05985e-05	-1.38964	-0.9367
131995059	chr5:131995059:C:T	4.92744e-07	0.371381	-0.899782	4.21693e-06	-1.56265	-1.01235	4.30238e-05	-1.50001	-0.988498
131995541	chr5:131995541:C:T	4.5633e-07	-1.78844e-10	-0.605175	2.76795e-05	-1.78844e-10	-0.693416	0.000272514	-1.78844e-10	-0.642577
131995741	chr5:131995741:A:G	2.69837e-07	-1.78844e-10	-1.13057	1.94813e-05	-1.78844e-10	-1.04465	0.000177976	-1.78844e-10	-1.06862
131995966	chr5:131995966:G:A	9.39408e-08	-0.96703	-1.2187	5.17594e-06	-1.15187	-1.21822	7.98808e-05	-0.651912	-1.21782
131996605	chr5:131996605:C:T	2.48064e-07	-1.78844e-10	-1.2147	1.64481e-05	-1.78844e-10	-1.2139	0.000154246	-1.78844e-10	-1.21172
131996813	chr5:131996813:A:T	3.20348e-07	-1.78844e-10	-0.958984	2.03347e-05	-1.78844e-10	-1.00178	0.000192975	-1.78844e-10	-0.987705
131997067	chr5:131997067:C:G	3.11183e-07	-1.78844e-10	-0.988009	2.00714e-05	-1.78844e-10	-1.01481	0.000191238	-1.78844e-10	-0.996745
131997219	chr5:131997219:A:T	1.68107e-07	-1.60379	-2.61742e-10	1.00589e-05	-1.70565	-2.61742e-10	0.000109923	-1.55048	-2.61742e-10
131997316	chr5:131997316:G:A	2.59885e-07	-1.78844e-10	-1.16815	1.72462e-05	-1.78844e-10	-1.16652	0.000162421	-1.78844e-10	-1.16007
131997795	chr5:131997795:G:A	2.47488e-07	-1.78844e-10	-1.21703	1.64894e-05	-1.78844e-10	-1.21139	0.000153748	-1.78844e-10	-1.21495
131997858	chr5:131997858:CT:C	2.59986e-07	-1.78844e-10	-1.16776	1.69971e-05	-1.78844e-10	-1.18107	0.000158651	-1.78844e-10	-1.18356
131998050	chr5:131998050:C:T	2.70378e-07	-1.78844e-10	-1.12857	1.782e-05	-1.78844e-10	-1.13378	0.000170917	-1.78844e-10	-1.10909
131998438	chr5:131998438:G:C	6.88349e-07	0.963306	-1.1574	9.69949e-06	-0.590769	-1.15127	7.45282e-05	-0.787943	-1.15115
131998539	chr5:131998539:A:G	2.63711e-07	-1.78844e-10	-1.15354	1.88435e-05	-1.78844e-10	-1.07794	0.000172643	-1.78844e-10	-1.09904
131998551	chr5:131998551:C:T	1.0398e-06	-1.78844e-10	0.218391	7.32064e-05	-1.78844e-10	0.279175	0.000676797	-1.78844e-10	0.267105
131998831	chr5:131998831:C:T	2.81546e-07	-1.78844e-10	-1.08809	1.89301e-05	-1.78844e-10	-1.07335	0.000179893	-1.78844e-10	-1.0579
131999064	chr5:131999064:A:G	2.55651e-07	-1.78844e-10	-1.18458	1.70525e-05	-1.78844e-10	-1.17781	0.000160979	-1.78844e-10	-1.16899
131999130	chr5:131999130:G:A	2.74235e-07	-1.78844e-10	-1.11441	1.88671e-05	-1.78844e-10	-1.07669	0.000173384	-1.78844e-10	-1.09476
131999648	chr5:131999648:C:T	2.72817e-07	-1.78844e-10	-1.11959	1.97631e-05	-1.78844e-10	-1.03029	0.000180467	-1.78844e-10	-1.05472
132000645	chr5:132000645:T:C	2.67779e-07	-1.78844e-10	-1.13823	1.76722e-05	-1.78844e-10	-1.14212	0.000169368	-1.78844e-10	-1.11819
132000667	chr5:132000667:G:C	2.65031e-07	-1.78844e-10	-1.14854	1.69534e-05	-1.78844e-10	-1.18364	0.000160425	-1.78844e-10	-1.17244
132000838	chr5:132000838:G:A	2.73977e-07	-1.78844e-10	-1.11535	1.98786e-05	-1.78844e-10	-1.02446	0.000181452	-1.78844e-10	-1.04927
132000881	chr5:132000881:G:A	2.62783e-07	-1.78844e-10	-1.15706	1.7789e-05	-1.78844e-10	-1.13553	0.000167396	-1.78844e-10	-1.12991
132001120	chr5:132001120:CAG:C	3.62302e-07	-1.78844e-10	-0.835914	2.24365e-05	-1.78844e-10	-0.90342	0.000218254	-1.78844e-10	-0.864607
132001126	chr5:132001126:TG:T	3.81356e-07	-1.78844e-10	-0.784658	2.35118e-05	-1.78844e-10	-0.856606	0.000229396	-1.78844e-10	-0.814815
132001278	chr5:132001278:G:A	2.47356e-07	-1.78844e-10	-1.21756	1.64642e-05	-1.78844e-10	-1.21292	0.000154324	-1.78844e-10	-1.21121
132001350	chr5:132001350:C:G	2.75936e-07	-1.78844e-10	-1.10822	2.00745e-05	-1.78844e-10	-1.01466	0.000183111	-1.78844e-10	-1.04017
132001364	chr5:132001364:G:C	3.74856e-07	-1.78844e-10	-0.801849	2.58123e-05	-1.78844e-10	-0.763256	0.00025439	-1.78844e-10	-0.711397
132001434	chr5:132001434:G:A	2.67363e-07	-1.78844e-10	-1.13978	1.92296e-05	-1.78844e-10	-1.05766	0.000175871	-1.78844e-10	-1.08052
132001716	chr5:132001716:G:C	6.44324e-07	-0.260189	-2.61742e-10	3.67387e-05	-0.410277	-2.61742e-10	0.000316714	-0.492266	-2.61742e-10
132001752	chr5:132001752:C:T	3.4735e-07	-1.78844e-10	-0.878058	2.26771e-05	-1.78844e-10	-0.892754	0.000220389	-1.78844e-10	-0.854874
132001827	chr5:132001827:G:A	6.20417e-07	-1.78844e-10	-0.297999	4.46536e-05	-1.78844e-10	-0.215172	0.000403383	-1.78844e-10	-0.25038
132001987	chr5:132001987:A:G	1.38794e-07	-1.7954	-2.61742e-10	9.36116e-06	-1.77754	-2.61742e-10	8.7111e-05	-1.78308	-2.61742e-10
132002133	chr5:132002133:A:G	2.75381e-07	-1.78844e-10	-1.11024	2.00421e-05	-1.78844e-10	-1.01627	0.000182782	-1.78844e-10	-1.04197
132003396	chr5:132003396:T:C	3.53553e-07	0.254444	-1.1148	6.72404e-06	-1.01315	-1.09527	5.56993e-05	-1.14541	-1.08489
132003718	chr5:132003718:A:G	4.13417e-07	-1.78844e-10	-0.703934	2.84936e-05	-1.78844e-10	-0.664428	0.000272109	-1.78844e-10	-0.644063
132003788	chr5:132003788:G:A	2.61517e-07	-1.78844e-10	-1.16189	1.70083e-05	-1.78844e-10	-1.18041	0.000159768	-1.78844e-10	-1.17654
132003817	chr5:132003817:T:C	2.65623e-07	-1.78844e-10	-1.14631	1.72007e-05	-1.78844e-10	-1.16916	0.000160703	-1.78844e-10	-1.17071
132004153	chr5:132004153:T:C	4.24018e-08	-1.79556	-1.18564	4.19676e-06	-1.37242	-1.20737	3.11345e-05	-1.6311	-1.18085
132004339	chr5:132004339:C:T	1.47917e-07	-0.613298	-1.11844	1.38113e-05	-0.303387	-1.08523	2.98315e-05	-1.78425	-1.07045
132004462	chr5:132004462:G:A	2.9657e-07	-1.78844e-10	-1.03611	1.9416e-05	-1.78844e-10	-1.04801	0.000186901	-1.78844e-10	-1.01969
132004647	chr5:132004647:G:A	2.97833e-07	-1.78844e-10	-1.03186	1.94959e-05	-1.78844e-10	-1.0439	0.000187732	-1.78844e-10	-1.01525
132004978	chr5:132004978:C:T	2.95245e-07	-1.78844e-10	-1.04058	1.91668e-05	-1.78844e-10	-1.06093	0.000179964	-1.78844e-10	-1.05751
132005009	chr5:132005009:G:A	8.90687e-08	-1.10328	-1.1357	1.03175e-05	-0.623735	-1.05653	3.52573e-05	-1.56428	-1.12332
132005023	chr5:132005023:G:A	2.77546e-07	-1.78844e-10	-1.10241	1.78334e-05	-1.78844e-10	-1.13303	0.000170225	-1.78844e-10	-1.11314
132005048	chr5:132005048:A:G	2.49328e-07	-1.78844e-10	-1.20962	1.6665e-05	-1.78844e-10	-1.2008	0.000156342	-1.78844e-10	-1.19822
132005407	chr5:132005407:G:A	2.76495e-07	-1.78844e-10	-1.1062	1.76764e-05	-1.78844e-10	-1.14188	0.000168717	-1.78844e-10	-1.12204
132006085	chr5:132006085:A:C	2.83923e-07	-1.78844e-10	-1.07969	1.80753e-05	-1.78844e-10	-1.11956	0.00017294	-1.78844e-10	-1.09732
132006126	chr5:132006126:A:G	2.47127e-07	-1.78844e-10	-1.21849	1.64616e-05	-1.78844e-10	-1.21308	0.000153694	-1.78844e-10	-1.2153
132006545	chr5:132006545:A:G	9.99316e-07	-1.78844e-10	0.17868	7.39367e-05	-1.78844e-10	0.289102	0.000701575	-1.78844e-10	0.303061
132006603	chr5:132006603:G:A	2.72458e-07	-1.78844e-10	-1.12091	1.97455e-05	-1.78844e-10	-1.03118	0.000180258	-1.78844e-10	-1.05588
132006854	chr5:132006854:TG:T	2.54107e-07	-1.78844e-10	-1.19063	1.69173e-05	-1.78844e-10	-1.18577	0.000156533	-1.78844e-10	-1.197
132006879	chr5:132006879:T:A	2.78907e-07	-1.78844e-10	-1.09751	1.81594e-05	-1.78844e-10	-1.11492	0.000172558	-1.78844e-10	-1.09953
132007026	chr5:132007026:C:T	2.73248e-07	-1.78844e-10	-1.11801	1.83403e-05	-1.78844e-10	-1.10501	0.000174038	-1.78844e-10	-1.09099
132007324	chr5:132007324:A:C	8.70719e-08	-1.0462	-1.21546	8.3295e-06	-0.677915	-1.21639	2.5492e-05	-1.79318	-1.21873
132007961	chr5:132007961:T:C	2.47082e-07	-1.78844e-10	-1.21867	1.64501e-05	-1.78844e-10	-1.21378	0.00015361	-1.78844e-10	-1.21585
132008098	chr5:132008098:C:T	2.49432e-07	-1.78844e-10	-1.2092	1.67497e-05	-1.78844e-10	-1.19573	0.000156106	-1.78844e-10	-1.19973
132008369	chr5:132008369:A:C	2.835e-07	-1.78844e-10	-1.08118	1.80525e-05	-1.78844e-10	-1.12083	0.000172698	-1.78844e-10	-1.09872
132008548	chr5:132008548:C:T	2.62445e-07	-1.78844e-10	-1.15835	1.87859e-05	-1.78844e-10	-1.081	0.00017202	-1.78844e-10	-1.10266
132008699	chr5:132008699:A:G	4.14173e-08	-1.78994	-1.21475	3.84644e-06	-1.44808	-1.21888	3.17949e-05	-1.57806	-1.2129
132008832	chr5:132008832:C:T	2.8926e-07	-1.78844e-10	-1.06106	1.89504e-05	-1.78844e-10	-1.07228	0.000182084	-1.78844e-10	-1.0458
132009202	chr5:132009202:C:T	2.56957e-07	-1.78844e-10	-1.17948	1.67418e-05	-1.78844e-10	-1.1962	0.000156485	-1.78844e-10	-1.19731
132009355	chr5:132009355:A:ATC	2.50816e-07	-1.78844e-10	-1.20367	1.6799e-05	-1.78844e-10	-1.19279	0.000157678	-1.78844e-10	-1.18971
132009539	chr5:132009539:G:A	4.56152e-08	-1.78127	-1.12688	4.05857e-06	-1.50824	-1.10504	3.58779e-05	-1.53159	-1.13855
132009809	chr5:132009809:G:A	2.49728e-07	-1.78844e-10	-1.20802	1.67022e-05	-1.78844e-10	-1.19856	0.000156714	-1.78844e-10	-1.19585
132009904	chr5:132009904:C:T	2.61922e-07	-1.78844e-10	-1.16034	1.74753e-05	-1.78844e-10	-1.15332	0.000165447	-1.78844e-10	-1.14162
132009985	chr5:132009985:C:T	2.55376e-07	-1.78844e-10	-1.18565	1.66666e-05	-1.78844e-10	-1.2007	0.000155789	-1.78844e-10	-1.20177
132010237	chr5:132010237:T:C	3.14452e-07	-1.78844e-10	-0.977559	1.97647e-05	-1.78844e-10	-1.03021	0.000190558	-1.78844e-10	-1.00031
132010347	chr5:132010347:C:T	6.79081e-08	-1.29128	-1.21896	3.86165e-06	-1.44548	-1.21754	5.34893e-05	-1.05382	-1.21697
132010598	chr5:132010598:T:C	2.91021e-07	-1.78844e-10	-1.05499	1.84645e-05	-1.78844e-10	-1.09826	0.00017703	-1.78844e-10	-1.07395
132010880	chr5:132010880:G:A	2.4753e-07	-1.78844e-10	-1.21686	1.6365e-05	-1.78844e-10	-1.21896	0.00015314	-1.78844e-10	-1.21891
132010948	chr5:132010948:C:T	4.45856e-08	-1.79097	-1.14001	4.29809e-06	-1.44384	-1.11209	3.37274e-05	-1.57902	-1.15294
132011288	chr5:132011288:C:T	2.61884e-07	-1.78844e-10	-1.16049	1.77075e-05	-1.78844e-10	-1.14012	0.000166604	-1.78844e-10	-1.13465
132011312	chr5:132011312:A:C	2.47628e-07	-1.78844e-10	-1.21646	1.65971e-05	-1.78844e-10	-1.20488	0.000154032	-1.78844e-10	-1.2131
132011708	chr5:132011708:C:G	2.96944e-07	-1.78844e-10	-1.03485	1.94539e-05	-1.78844e-10	-1.04606	0.000187373	-1.78844e-10	-1.01717
132011827	chr5:132011827:G:A	1.35106e-07	-0.644227	-1.17811	1.24304e-05	-0.338172	-1.15579	2.75856e-05	-1.78762	-1.14535
132012478	chr5:132012478:A:G	2.50659e-07	-0.241161	-0.963135	6.15109e-06	-1.29015	-0.907333	5.18576e-05	-1.39472	-0.907043
132012572	chr5:132012572:GC:G	2.4991e-07	-1.78844e-10	-1.20729	1.6444e-05	-1.78844e-10	-1.21415	0.000153673	-1.78844e-10	-1.21544
132013185	chr5:132013185:A:G	2.38565e-07	-0.228043	-1.02571	5.81907e-06	-1.24693	-1.00604	4.90484e-05	-1.38926	-0.968202
132013706	chr5:132013706:G:A	2.76035e-07	-1.78844e-10	-1.10786	2.01458e-05	-1.78844e-10	-1.01111	0.000183598	-1.78844e-10	-1.03752
132013713	chr5:132013713:A:G	3.35329e-07	-1.78844e-10	-0.913279	2.09156e-05	-1.78844e-10	-0.973614	0.000202896	-1.78844e-10	-0.937572
132014742	chr5:132014742:T:C	2.48388e-07	-1.78844e-10	-1.2134	1.73717e-05	-1.78844e-10	-1.15926	0.000159946	-1.78844e-10	-1.17543
132015007	chr5:132015007:T:C	2.81524e-07	-1.78844e-10	-1.08817	1.94527e-05	-1.78844e-10	-1.04612	0.000178415	-1.78844e-10	-1.06615
132015201	chr5:132015201:C:G	2.74898e-07	-1.78844e-10	-1.11199	1.75989e-05	-1.78844e-10	-1.14627	0.000167885	-1.78844e-10	-1.12699
132015210	chr5:132015210:G:A	2.40848e-07	-0.24907	-0.995153	6.00834e-06	-1.28994	-0.931017	5.02624e-05	-1.39928	-0.93373
132015725	chr5:132015725:A:G	2.47752e-07	-1.78844e-10	-1.21596	1.63676e-05	-1.78844e-10	-1.21881	0.000153211	-1.78844e-10	-1.21845
132015946	chr5:132015946:G:A	3.12954e-07	-1.78844e-10	-0.982335	1.91248e-05	-1.78844e-10	-1.06312	0.000182129	-1.78844e-10	-1.04555
132015952	chr5:132015952:A:G	2.5942e-07	-1.78844e-10	-1.16994	1.75205e-05	-1.78844e-10	-1.15073	0.000164777	-1.78844e-10	-1.14567
132016435	chr5:132016435:A:G	2.58076e-07	-1.78844e-10	-1.17514	1.73733e-05	-1.78844e-10	-1.15917	0.000163401	-1.78844e-10	-1.15406
132016873	chr5:132016873:C:T	2.90536e-07	-1.78844e-10	-1.05666	1.84993e-05	-1.78844e-10	-1.09637	0.00017728	-1.78844e-10	-1.07254
132016926	chr5:132016926:C:T	2.70425e-07	-1.78844e-10	-1.1284	1.80992e-05	-1.78844e-10	-1.11824	0.000166461	-1.78844e-10	-1.1355
132017110	chr5:132017110:A:G	2.48972e-07	-1.78844e-10	-1.21105	1.64078e-05	-1.78844e-10	-1.21635	0.000153948	-1.78844e-10	-1.21365
132017592	chr5:132017592:C:T	4.77586e-08	-1.64512	-1.21711	2.84776e-06	-1.75254	-1.21504	4.06268e-05	-1.33955	-1.20629
132017594	chr5:132017594:G:GA	2.50834e-07	-1.78844e-10	-1.2036	1.68945e-05	-1.78844e-10	-1.18712	0.000157341	-1.78844e-10	-1.19185
132017625	chr5:132017625:T:G	2.53885e-07	-1.78844e-10	-1.19151	1.6581e-05	-1.78844e-10	-1.20585	0.000157323	-1.78844e-10	-1.19197
132017831	chr5:132017831:C:T	2.71353e-07	-1.78844e-10	-1.12497	1.75282e-05	-1.78844e-10	-1.1503	0.00016959	-1.78844e-10	-1.11688
132017853	chr5:132017853:G:C	4.58018e-08	-1.69908	-1.20499	3.05378e-06	-1.7112	-1.18653	3.81769e-05	-1.43618	-1.17185
132017891	chr5:132017891:T:C	3.3219e-07	-1.78844e-10	-0.922684	2.27837e-05	-1.78844e-10	-0.888062	0.000222338	-1.78844e-10	-0.846069
132018325	chr5:132018325:G:T	3.01144e-07	-1.78844e-10	-1.0208	2.06678e-05	-1.78844e-10	-0.985531	0.000194036	-1.78844e-10	-0.982225
132018401	chr5:132018401:G:A	4.51294e-08	-1.71483	-1.20403	3.10788e-06	-1.69505	-1.18512	3.70863e-05	-1.46692	-1.17009
132018480	chr5:132018480:A:G	5.21847e-08	-1.55486	-1.21874	2.76175e-06	-1.78735	-1.21089	4.82241e-05	-1.16887	-1.20554
132018542	chr5:132018542:A:G	2.91485e-07	-1.78844e-10	-1.0534	2.0466e-05	-1.78844e-10	-0.995344	0.000188767	-1.78844e-10	-1.00975
132018981	chr5:132018981:C:T	5.12598e-08	-1.59186	-1.19962	2.92194e-06	-1.77835	-1.16351	4.79544e-05	-1.22634	-1.15368
132019154	chr5:132019154:ACCAATAACTAATTGGT:A	2.55612e-07	-1.78844e-10	-1.18473	1.67056e-05	-1.78844e-10	-1.19837	0.000156781	-1.78844e-10	-1.19542
132019259	chr5:132019259:G:A	1.59808e-07	-0.662411	-0.992007	4.72176e-06	-1.4902	-0.971724	4.07384e-05	-1.5869	-0.956194
132019454	chr5:132019454:C:T	3.49541e-07	-1.78844e-10	-0.871771	2.57533e-05	-1.78844e-10	-0.765543	0.000229645	-1.78844e-10	-0.813732
132019777	chr5:132019777:G:T	2.5359e-07	-1.78844e-10	-1.19267	1.66039e-05	-1.78844e-10	-1.20447	0.000155757	-1.78844e-10	-1.20197
132019958	chr5:132019958:G:GC	2.97919e-07	-1.78844e-10	-1.03157	2.14411e-05	-1.78844e-10	-0.948799	0.000196305	-1.78844e-10	-0.970597
132020016	chr5:132020016:C:A	2.48869e-07	-1.78844e-10	-1.21146	1.63998e-05	-1.78844e-10	-1.21684	0.000153609	-1.78844e-10	-1.21586
132020252	chr5:132020252:G:A	2.47133e-07	-1.78844e-10	-1.21846	1.63793e-05	-1.78844e-10	-1.21809	0.000153511	-1.78844e-10	-1.21649
132020324	chr5:132020324:C:T	4.45208e-07	-1.78844e-10	-0.629848	3.16765e-05	-1.78844e-10	-0.558534	0.000294188	-1.78844e-10	-0.566046
132020516	chr5:132020516:G:A	5.63655e-08	-1.79563	-0.900906	5.78241e-06	-1.4334	-0.825886	4.31655e-05	-1.71873	-0.766492
132020642	chr5:132020642:T:G	2.49851e-07	-1.78844e-10	-1.20753	1.63813e-05	-1.78844e-10	-1.21796	0.000153239	-1.78844e-10	-1.21827
132020703	chr5:132020703:G:C	2.50978e-07	-1.78844e-10	-1.20302	1.64073e-05	-1.78844e-10	-1.21638	0.000153451	-1.78844e-10	-1.21688
132020746	chr5:132020746:G:T	6.31778e-08	-1.77801	-0.804432	5.84276e-06	-1.58047	-0.668431	5.44969e-05	-1.62668	-0.625439
132021002	chr5:132021002:T:A	2.47146e-07	-1.78844e-10	-1.21841	1.63708e-05	-1.78844e-10	-1.21861	0.000153563	-1.78844e-10	-1.21616
132021502	chr5:132021502:T:C	5.73339e-08	-1.7726	-0.906895	4.99597e-06	-1.5922	-0.813273	4.77345e-05	-1.61513	-0.769485
132021661	chr5:132021661:G:A	5.96209e-08	-1.79392	-0.846466	5.93944e-06	-1.46798	-0.764517	4.68589e-05	-1.70178	-0.701348
132021718	chr5:132021718:G:C	2.7778e-07	0.000346492	-1.10191	3.98925e-06	-1.497	-1.1335	3.93676e-05	-1.43986	-1.13746
132021924	chr5:132021924:A:G	6.33374e-08	-1.76987	-0.81004	5.66952e-06	-1.60498	-0.674023	5.54691e-05	-1.6032	-0.631237
132022065	chr5:132022065:G:A	4.63613e-08	-1.79546	-1.09646	4.75549e-06	-1.37253	-1.08228	3.25105e-05	-1.74134	-1.02737
132022347	chr5:132022347:A:G	2.49216e-07	-1.78844e-10	-1.21007	1.64318e-05	-1.78844e-10	-1.21489	0.000154609	-1.78844e-10	-1.20937
132022932	chr5:132022932:A:G	2.48705e-07	-1.78844e-10	-1.21212	1.63872e-05	-1.78844e-10	-1.21761	0.000153935	-1.78844e-10	-1.21373
132023306	chr5:132023306:T:C	5.55115e-08	-1.79314	-0.91866	5.45064e-06	-1.4998	-0.81857	4.38681e-05	-1.68638	-0.782703
132023928	chr5:132023928:T:C	2.49104e-07	-1.78844e-10	-1.21052	1.64268e-05	-1.78844e-10	-1.21519	0.000154537	-1.78844e-10	-1.20983
132023985	chr5:132023985:C:T	5.45083e-08	-1.79059	-0.939448	6.24824e-06	-1.31099	-0.870814	3.94264e-05	-1.76157	-0.814263
132024139	chr5:132024139:A:T	2.48713e-07	-1.78844e-10	-1.21209	1.63875e-05	-1.78844e-10	-1.21759	0.000153941	-1.78844e-10	-1.2137
132024284	chr5:132024284:T:C	2.48924e-07	-1.78844e-10	-1.21124	1.63939e-05	-1.78844e-10	-1.2172	0.000154055	-1.78844e-10	-1.21295
132024321	chr5:132024321:G:A	8.58867e-08	-1.05993	-1.21543	2.85877e-06	-1.76544	-1.19828	2.63292e-05	-1.78533	-1.19426
132024747	chr5:132024747:A:G	2.48799e-07	-1.78844e-10	-1.21174	1.639e-05	-1.78844e-10	-1.21743	0.000153987	-1.78844e-10	-1.2134
132025031	chr5:132025031:G:C	2.82237e-07	-1.78844e-10	-1.08564	1.97316e-05	-1.78844e-10	-1.03188	0.000182081	-1.78844e-10	-1.04581
132025266	chr5:132025266:G:A	2.50926e-07	-1.78844e-10	-1.20323	1.64934e-05	-1.78844e-10	-1.21115	0.000154875	-1.78844e-10	-1.20765
132025327	chr5:132025327:C:T	2.59675e-07	-1.78844e-10	-1.16896	1.69933e-05	-1.78844e-10	-1.18129	0.000160285	-1.78844e-10	-1.17331
132025658	chr5:132025658:G:A	3.10442e-07	-1.78844e-10	-0.990395	2.12459e-05	-1.78844e-10	-0.957943	0.000206457	-1.78844e-10	-0.920174
132025797	chr5:132025797:T:C	4.74793e-08	-1.65008	-1.21801	3.1618e-06	-1.66098	-1.20198	2.77308e-05	-1.71436	-1.21336
132026223	chr5:132026223:G:T	6.4009e-08	-1.7902	-0.779163	6.38051e-06	-1.52258	-0.638281	5.37817e-05	-1.67122	-0.594109
132026311	chr5:132026311:G:A	2.82939e-07	-1.78844e-10	-1.08316	1.8696e-05	-1.78844e-10	-1.0858	0.000182457	-1.78844e-10	-1.04375
132026377	chr5:132026377:C:A	2.78677e-07	-1.78844e-10	-1.09834	1.94504e-05	-1.78844e-10	-1.04624	0.000179598	-1.78844e-10	-1.05955
132026409	chr5:132026409:G:T	4.20204e-07	-1.78844e-10	-0.687651	3.32887e-05	-1.78844e-10	-0.50889	0.00029601	-1.78844e-10	-0.559872
132027462	chr5:132027462:C:T	2.47033e-07	-1.78844e-10	-1.21887	1.63697e-05	-1.78844e-10	-1.21868	0.000153172	-1.78844e-10	-1.2187
132027761	chr5:132027761:A:G	5.41122e-08	-1.79206	-0.945269	6.04305e-06	-1.3395	-0.8757	3.97267e-05	-1.74873	-0.81951
132027970	chr5:132027970:T:C	2.80387e-06	-1.78844e-10	1.21036	0.000279641	-1.78844e-10	1.6194	0.0029078	-1.78844e-10	1.72489
132028286	chr5:132028286:A:G	9.16193e-08	-1.12099	-1.08975	3.23805e-06	-1.72995	-1.10918	2.88154e-05	-1.77061	-1.11874
132028321	chr5:132028321:C:A	5.96177e-08	-1.79144	-0.848997	5.91642e-06	-1.51546	-0.720912	4.96046e-05	-1.66685	-0.679337
132028470	chr5:132028470:T:C	2.48945e-07	-1.78844e-10	-1.21116	1.63946e-05	-1.78844e-10	-1.21716	0.000154067	-1.78844e-10	-1.21288
132028640	chr5:132028640:T:A	4.90112e-08	-1.74992	-1.08642	3.69719e-06	-1.5822	-1.12433	3.64119e-05	-1.5865	-1.06887
132028817	chr5:132028817:T:G	5.37709e-08	-1.79355	-0.95011	5.90015e-06	-1.35701	-0.882122	3.97074e-05	-1.74273	-0.825997
132028828	chr5:132028828:T:C	6.59194e-08	-1.78949	-0.750466	6.45954e-06	-1.52798	-0.620569	5.60176e-05	-1.65812	-0.566482
132028990	chr5:132028990:G:A	2.48945e-07	-1.78844e-10	-1.21116	1.63946e-05	-1.78844e-10	-1.21716	0.000154067	-1.78844e-10	-1.21288
132029003	chr5:132029003:C:T	2.60949e-07	-1.78844e-10	-1.16406	1.77864e-05	-1.78844e-10	-1.13567	0.000165144	-1.78844e-10	-1.14345
132029043	chr5:132029043:A:T	4.80435e-08	-1.74351	-1.11278	3.57043e-06	-1.5952	-1.14622	3.58908e-05	-1.57277	-1.09701
132029440	chr5:132029440:A:G	2.55123e-07	-1.78844e-10	-1.18665	1.66143e-05	-1.78844e-10	-1.20384	0.000157026	-1.78844e-10	-1.19386
132029632	chr5:132029632:A:G	2.74769e-07	-1.78844e-10	-1.11246	1.88171e-05	-1.78844e-10	-1.07934	0.000176367	-1.78844e-10	-1.0777
132029766	chr5:132029766:C:T	3.15391e-07	-1.78844e-10	-0.974577	2.16055e-05	-1.78844e-10	-0.94116	0.000210159	-1.78844e-10	-0.9024
132029830	chr5:132029830:G:T	2.82515e-07	-1.78844e-10	-1.08466	1.97837e-05	-1.78844e-10	-1.02925	0.000182492	-1.78844e-10	-1.04356
132030144	chr5:132030144:T:C	2.69241e-07	-1.78844e-10	-1.13278	1.79504e-05	-1.78844e-10	-1.12649	0.000164827	-1.78844e-10	-1.14537
132030180	chr5:132030180:A:G	4.52402e-08	-1.77468	-1.14172	5.40767e-06	-1.19526	-1.13103	2.94807e-05	-1.78086	-1.08567
132030271	chr5:132030271:C:T	4.29713e-07	-1.78844e-10	-0.665272	3.04873e-05	-1.78844e-10	-0.596796	0.000283286	-1.78844e-10	-0.603808
132030286	chr5:132030286:G:A	5.78942e-08	-1.79471	-0.875067	5.94792e-06	-1.47961	-0.751459	4.6945e-05	-1.6898	-0.711486
132030298	chr5:132030298:A:G	2.8161e-07	-1.78844e-10	-1.08787	1.86179e-05	-1.78844e-10	-1.08998	0.000181561	-1.78844e-10	-1.04867
132030603	chr5:132030603:G:A	2.56087e-07	-1.78844e-10	-1.18287	1.76168e-05	-1.78844e-10	-1.14526	0.000161731	-1.78844e-10	-1.16433
132031162	chr5:132031162:T:C	2.47539e-07	-1.78844e-10	-1.21682	1.63648e-05	-1.78844e-10	-1.21897	0.000153333	-1.78844e-10	-1.21765
132031221	chr5:132031221:A:G	2.7106e-07	-1.78844e-10	-1.12605	1.81509e-05	-1.78844e-10	-1.11539	0.000167366	-1.78844e-10	-1.13008
132031348	chr5:132031348:A:G	6.8608e-07	-0.197396	-2.61742e-10	4.33015e-05	-0.245921	-2.61742e-10	0.000271018	-0.648079	-2.61742e-10
132031917	chr5:132031917:C:T	6.16334e-08	-1.79439	-0.812794	6.36241e-06	-1.48545	-0.678248	5.08907e-05	-1.68575	-0.634835
132032310	chr5:132032310:A:C	2.81663e-07	-1.78844e-10	-1.08768	1.97109e-05	-1.78844e-10	-1.03294	0.000181844	-1.78844e-10	-1.04712
132032669	chr5:132032669:T:C	2.56776e-07	-1.78844e-10	-1.18019	1.73555e-05	-1.78844e-10	-1.1602	0.00016256	-1.78844e-10	-1.15922
132033475	chr5:132033475:G:A	5.37448e-08	-1.7905	-0.95364	6.07838e-06	-1.32376	-0.885606	3.91171e-05	-1.75349	-0.830213
132033599	chr5:132033599:T:G	2.72153e-07	-1.78844e-10	-1.12203	1.86395e-05	-1.78844e-10	-1.08882	0.000170004	-1.78844e-10	-1.11445
132033758	chr5:132033758:A:G	6.44728e-08	-1.7887	-0.773449	6.32536e-06	-1.53431	-0.635234	5.49489e-05	-1.65348	-0.590381
132034166	chr5:132034166:A:G	2.57463e-07	-1.78844e-10	-1.17752	1.77475e-05	-1.78844e-10	-1.13786	0.00016277	-1.78844e-10	-1.15793
132034417	chr5:132034417:C:T	2.59834e-07	-1.78844e-10	-1.16835	1.70104e-05	-1.78844e-10	-1.18028	0.000160809	-1.78844e-10	-1.17005
132035134	chr5:132035134:G:T	5.97818e-08	-1.79404	-0.84365	6.1004e-06	-1.48936	-0.716391	4.90641e-05	-1.68351	-0.673626
132036012	chr5:132036012:T:C	2.67191e-07	-1.78844e-10	-1.14043	1.82169e-05	-1.78844e-10	-1.11176	0.000170719	-1.78844e-10	-1.11025
132036268	chr5:132036268:G:A	2.47752e-07	-1.21596	-2.61742e-10	9.8904e-06	-1.72254	-2.61742e-10	9.93446e-05	-1.65167	-2.61742e-10
132036306	chr5:132036306:A:G	1.84468e-07	-1.16046	-0.350458	8.24168e-06	-1.36476	-0.540145	5.0029e-05	-1.70451	-0.633154
132036445	chr5:132036445:G:A	2.47028e-07	-1.78844e-10	-1.21889	1.63703e-05	-1.78844e-10	-1.21864	0.000153167	-1.78844e-10	-1.21874
132036574	chr5:132036574:A:G	6.01844e-08	-1.79329	-0.837689	6.08739e-06	-1.49882	-0.70907	4.97191e-05	-1.6781	-0.665773
132036592	chr5:132036592:C:T	9.56971e-08	-1.11536	-1.05185	3.35715e-06	-1.72812	-1.07489	2.97898e-05	-1.77051	-1.08559
132036975	chr5:132036975:C:T	3.04477e-07	-1.78844e-10	-1.0098	2.06796e-05	-1.78844e-10	-0.984959	0.000197708	-1.78844e-10	-0.963477
132037503	chr5:132037503:A:T	6.12723e-08	-1.79229	-0.820769	6.14252e-06	-1.50954	-0.68933	5.1085e-05	-1.6714	-0.64537
132037965	chr5:132037965:A:G	2.53535e-07	-1.78844e-10	-1.19289	1.73559e-05	-1.78844e-10	-1.16017	0.000159688	-1.78844e-10	-1.17704
132038187	chr5:132038187:C:T	2.5474e-07	-1.78844e-10	-1.18815	1.84451e-05	-1.78844e-10	-1.09931	0.000168698	-1.78844e-10	-1.12216
132038239	chr5:132038239:G:C	1.43814e-07	-1.75987	-2.61742e-10	9.20514e-06	-1.79435	-2.61742e-10	9.07164e-05	-1.74253	-2.61742e-10
132039062	chr5:132039062:G:A	3.24478e-07	-1.78844e-10	-0.946174	2.20856e-05	-1.78844e-10	-0.919181	0.000218461	-1.78844e-10	-0.863656
132039782	chr5:132039782:G:A	3.04334e-07	-1.78844e-10	-1.01026	2.06696e-05	-1.78844e-10	-0.985443	0.000197606	-1.78844e-10	-0.963991
132040671	chr5:132040671:T:G	2.88819e-07	-1.78844e-10	-1.06259	1.94016e-05	-1.78844e-10	-1.04875	0.000178129	-1.78844e-10	-1.06776
132041028	chr5:132041028:G:A	6.05904e-07	-1.78844e-10	-0.32167	4.01288e-05	-1.78844e-10	-0.322014	0.000364544	-1.78844e-10	-0.35162
132041072	chr5:132041072:G:A	2.5861e-07	-1.78844e-10	-1.17307	1.75436e-05	-1.78844e-10	-1.14942	0.000161172	-1.78844e-10	-1.16779
132041120	chr5:132041120:G:A	2.53413e-07	-1.78844e-10	-1.19337	1.67602e-05	-1.78844e-10	-1.1951	0.000158674	-1.78844e-10	-1.18342
132041164	chr5:132041164:C:T	5.98812e-08	-1.79582	-0.840207	6.39976e-06	-1.44509	-0.712753	4.80418e-05	-1.70829	-0.669909
132041404	chr5:132041404:C:T	5.8968e-08	-1.79555	-0.855848	6.18089e-06	-1.46179	-0.730854	4.75549e-05	-1.69969	-0.688695
132041465	chr5:132041465:T:C	2.47305e-07	-1.78844e-10	-1.21777	1.63937e-05	-1.78844e-10	-1.21721	0.000153719	-1.78844e-10	-1.21514
132041550	chr5:132041550:AT:A	2.47496e-07	-1.78844e-10	-1.21699	1.63648e-05	-1.78844e-10	-1.21897	0.000153323	-1.78844e-10	-1.21772
132041980	chr5:132041980:T:C	6.57888e-08	-1.7936	-0.748342	7.35274e-06	-1.35654	-0.662494	5.04687e-05	-1.74297	-0.585942
132042017	chr5:132042017:G:A	2.55248e-07	-1.78844e-10	-1.18616	1.75266e-05	-1.78844e-10	-1.15039	0.000161025	-1.78844e-10	-1.16871
132042047	chr5:132042047:G:C	3.22364e-07	-1.78844e-10	-0.95271	2.15963e-05	-1.78844e-10	-0.941586	0.000213704	-1.78844e-10	-0.885674
132042096	chr5:132042096:A:AT	2.82601e-07	-0.193403	-0.890953	3.62634e-06	-1.75148	-0.974402	3.71595e-05	-1.66352	-0.971525
132042133	chr5:132042133:T:A	4.64402e-08	-1.79467	-1.09556	4.48999e-06	-1.49748	-1.01477	3.45894e-05	-1.68269	-1.02403
132042438	chr5:132042438:T:C	6.6359e-08	-1.7865	-0.746814	7.86435e-06	-1.29036	-0.661413	4.95729e-05	-1.76217	-0.584649
132042688	chr5:132042688:C:G	6.34654e-08	-1.78598	-0.791915	7.50983e-06	-1.28676	-0.71113	4.69568e-05	-1.76323	-0.637804
132042953	chr5:132042953:A:C	3.00287e-07	-1.78844e-10	-1.02365	2.03623e-05	-1.78844e-10	-1.00042	0.000194572	-1.78844e-10	-0.979466
132043353	chr5:132043353:T:A	4.28108e-07	-1.78844e-10	-0.669015	3.40176e-05	-1.78844e-10	-0.48723	0.000302262	-1.78844e-10	-0.538972
132043507	chr5:132043507:CT:C	9.07978e-08	-1.00413	-1.21562	3.04913e-06	-1.68333	-1.21592	2.71003e-05	-1.74228	-1.20844
132043520	chr5:132043520:C:T	2.47015e-07	-1.78844e-10	-1.21894	1.63671e-05	-1.78844e-10	-1.21883	0.000153285	-1.78844e-10	-1.21797
132043556	chr5:132043556:A:G	5.25174e-08	-1.78963	-0.977617	5.80473e-06	-1.29389	-0.961548	3.6876e-05	-1.76029	-0.882411
132043963	chr5:132043963:C:T	6.94761e-08	-1.79563	-0.691777	7.49533e-06	-1.4582	-0.541624	5.80806e-05	-1.70065	-0.487788
132044274	chr5:132044274:C:T	2.49527e-07	-1.78844e-10	-1.20882	1.65099e-05	-1.78844e-10	-1.21015	0.000153976	-1.78844e-10	-1.21347
132044395	chr5:132044395:G:A	2.86747e-07	-1.78844e-10	-1.06979	2.03794e-05	-1.78844e-10	-0.999581	0.000184274	-1.78844e-10	-1.03384
132044487	chr5:132044487:G:A	2.48321e-07	-1.78844e-10	-1.21367	1.63794e-05	-1.78844e-10	-1.21808	0.000153376	-1.78844e-10	-1.21738
132044529	chr5:132044529:A:C	2.47463e-07	-1.78844e-10	-1.21713	1.63649e-05	-1.78844e-10	-1.21897	0.000153306	-1.78844e-10	-1.21783
132044768	chr5:132044768:C:A	2.47829e-07	-1.78844e-10	-1.21565	1.63706e-05	-1.78844e-10	-1.21862	0.00015327	-1.78844e-10	-1.21806
132044965	chr5:132044965:C:T	1.97683e-07	-1.1126	-0.329121	8.73931e-06	-1.32495	-0.521326	5.0057e-05	-1.72155	-0.615552
132045151	chr5:132045151:G:A	2.49337e-07	-1.78844e-10	-1.20959	1.64094e-05	-1.78844e-10	-1.21625	0.000154308	-1.78844e-10	-1.21132
132045632	chr5:132045632:G:A	5.35553e-08	-1.78434	-0.963336	5.2483e-06	-1.52293	-0.833274	3.97286e-05	-1.76142	-0.806771
132045751	chr5:132045751:A:T	2.50594e-07	-1.78844e-10	-1.20456	1.68671e-05	-1.78844e-10	-1.18874	0.000157108	-1.78844e-10	-1.19333
132045894	chr5:132045894:C:T	5.44013e-08	-1.7863	-0.945706	5.29713e-06	-1.53331	-0.813633	4.06796e-05	-1.75767	-0.78687
132045933	chr5:132045933:A:G	2.88098e-07	-1.78844e-10	-1.06509	2.02454e-05	-1.78844e-10	-1.00618	0.000186586	-1.78844e-10	-1.02137
132046334	chr5:132046334:G:A	3.01775e-07	-1.78844e-10	-1.01871	2.21242e-05	-1.78844e-10	-0.917434	0.000203424	-1.78844e-10	-0.934975
132046611	chr5:132046611:C:T	2.49459e-07	-1.78844e-10	-1.2091	1.63726e-05	-1.78844e-10	-1.2185	0.000153172	-1.78844e-10	-1.2187
132046699	chr5:132046699:G:C	3.30535e-07	-1.78844e-10	-0.927679	2.24889e-05	-1.78844e-10	-0.901087	0.000215906	-1.78844e-10	-0.875424
132046787	chr5:132046787:G:A	2.47588e-07	-1.78844e-10	-1.21662	1.63651e-05	-1.78844e-10	-1.21896	0.000153369	-1.78844e-10	-1.21742
132047171	chr5:132047171:C:T	2.49326e-07	-1.78844e-10	-1.20963	1.6409e-05	-1.78844e-10	-1.21628	0.000154302	-1.78844e-10	-1.21135
132047414	chr5:132047414:ACTAG:A	2.64307e-07	-1.78844e-10	-1.15128	1.79632e-05	-1.78844e-10	-1.12578	0.000168213	-1.78844e-10	-1.12503
132047766	chr5:132047766:G:A	5.37933e-08	-1.78954	-0.953704	4.90206e-06	-1.35247	-1.07198	3.22597e-05	-1.79493	-0.981515
132047921	chr5:132047921:C:T	2.55112e-07	-1.78844e-10	-1.18669	1.65416e-05	-1.78844e-10	-1.20823	0.000154583	-1.78844e-10	-1.20953
132047974	chr5:132047974:A:C	5.80095e-08	-1.47259	-1.19519	2.99986e-06	-1.71882	-1.19673	2.58176e-05	-1.79443	-1.20478
132048030	chr5:132048030:T:C	2.48592e-07	-1.78844e-10	-1.21258	1.63884e-05	-1.78844e-10	-1.21754	0.000153931	-1.78844e-10	-1.21376
132048290	chr5:132048290:G:C	6.77364e-08	-1.31014	-1.20263	5.61784e-06	-1.06923	-1.21893	2.60897e-05	-1.76987	-1.21885
132049085	chr5:132049085:C:T	4.17707e-07	-1.78844e-10	-0.693611	2.95993e-05	-1.78844e-10	-0.626355	0.000274996	-1.78844e-10	-0.633509
132049982	chr5:132049982:CTGAG:C	5.34016e-07	-0.447965	-2.61742e-10	4.52842e-05	-0.201149	-2.61742e-10	0.000186881	-1.01979	-2.61742e-10
132050003	chr5:132050003:T:C	2.55998e-07	-1.78844e-10	-1.18322	1.71876e-05	-1.78844e-10	-1.16992	0.000161241	-1.78844e-10	-1.16736
132050071	chr5:132050071:A:G	2.90622e-07	-1.78844e-10	-1.05637	2.07025e-05	-1.78844e-10	-0.983853	0.000186979	-1.78844e-10	-1.01927
132050449	chr5:132050449:G:A	4.61548e-08	-1.75633	-1.14006	4.59015e-06	-1.4258	-1.0644	3.032e-05	-1.78627	-1.05219
132050464	chr5:132050464:T:G	2.90597e-07	-1.78844e-10	-1.05645	2.04337e-05	-1.78844e-10	-0.996923	0.000188155	-1.78844e-10	-1.013
132050666	chr5:132050666:C:T	4.68737e-08	-1.74118	-1.13975	4.79565e-06	-1.38263	-1.06377	3.01699e-05	-1.79187	-1.05155
132051508	chr5:132051508:T:C	2.55082e-07	-1.78844e-10	-1.18681	1.76211e-05	-1.78844e-10	-1.14501	0.000163061	-1.78844e-10	-1.15614
132051627	chr5:132051627:C:T	5.62677e-08	-1.78548	-0.912792	5.57643e-06	-1.53092	-0.764637	4.26556e-05	-1.75861	-0.7385
132051643	chr5:132051643:C:T	2.48393e-07	-1.78844e-10	-1.21338	1.63825e-05	-1.78844e-10	-1.2179	0.000153826	-1.78844e-10	-1.21444
132051649	chr5:132051649:T:C	2.4845e-07	-1.78844e-10	-1.21315	1.63841e-05	-1.78844e-10	-1.21779	0.000153858	-1.78844e-10	-1.21424
132051725	chr5:132051725:C:T	2.48788e-07	-1.78844e-10	-1.21179	1.63944e-05	-1.78844e-10	-1.21717	0.000154042	-1.78844e-10	-1.21304
132051860	chr5:132051860:T:C	4.79449e-08	-1.78558	-1.07276	3.57985e-06	-1.63916	-1.09962	3.40254e-05	-1.67557	-1.04759
132052335	chr5:132052335:G:A	5.57925e-08	-1.77784	-0.928909	5.65812e-06	-1.49705	-0.783965	4.13508e-05	-1.76971	-0.75846
132052366	chr5:132052366:TAA:T	2.47093e-07	-1.78844e-10	-1.21862	1.63735e-05	-1.78844e-10	-1.21844	0.000153151	-1.78844e-10	-1.21884
132052520	chr5:132052520:C:T	7.41561e-08	-1.20846	-1.21376	4.4238e-06	-1.32249	-1.20462	6.19938e-05	-0.91953	-1.2037
132052526	chr5:132052526:G:A	4.77729e-08	-1.73108	-1.13086	5.00108e-06	-1.35263	-1.05183	3.04727e-05	-1.79412	-1.03931
132052560	chr5:132052560:T:C	4.57349e-07	-1.78844e-10	-0.602943	3.98602e-05	-1.78844e-10	-0.328729	0.000352159	-1.78844e-10	-0.386183
132052729	chr5:132052729:G:A	3.00928e-07	-1.78844e-10	-1.02152	2.03714e-05	-1.78844e-10	-0.999976	0.000194816	-1.78844e-10	-0.97821
132053756	chr5:132053756:A:G	6.1095e-08	-1.7415	-0.874458	6.79817e-06	-1.36115	-0.736306	4.31083e-05	-1.79315	-0.693397
132053781	chr5:132053781:T:C	2.96409e-07	-1.78844e-10	-1.03665	2.09098e-05	-1.78844e-10	-0.97389	0.000192381	-1.78844e-10	-0.99079
132053814	chr5:132053814:T:C	5.20755e-08	-1.75648	-1.01922	5.36867e-06	-1.39982	-0.933704	3.54211e-05	-1.78902	-0.893938
132054091	chr5:132054091:C:T	3.04572e-07	-1.78844e-10	-1.00948	2.15666e-05	-1.78844e-10	-0.942962	0.000198226	-1.78844e-10	-0.960859
132054668	chr5:132054668:C:T	2.58875e-07	-1.78844e-10	-1.17204	1.7684e-05	-1.78844e-10	-1.14144	0.000164087	-1.78844e-10	-1.14987
132054688	chr5:132054688:T:G	4.4493e-08	-1.76023	-1.17283	4.355e-06	-1.39265	-1.15014	2.83378e-05	-1.7892	-1.11687
132054716	chr5:132054716:AAG:A	2.53356e-07	-1.78844e-10	-1.19359	1.71215e-05	-1.78844e-10	-1.17377	0.000159311	-1.78844e-10	-1.17941
132055019	chr5:132055019:C:T	2.47332e-07	-1.78844e-10	-1.21766	1.64652e-05	-1.78844e-10	-1.21286	0.000153827	-1.78844e-10	-1.21444
132055071	chr5:132055071:G:A	3.37952e-07	-1.78844e-10	-0.905487	2.10841e-05	-1.78844e-10	-0.965589	0.000199477	-1.78844e-10	-0.954566
132055205	chr5:132055205:T:C	5.16005e-07	-1.78844e-10	-0.482275	3.75138e-05	-1.78844e-10	-0.3894	0.000360489	-1.78844e-10	-0.362805
132055505	chr5:132055505:T:C	2.47408e-07	-1.78844e-10	-1.21735	1.63649e-05	-1.78844e-10	-1.21897	0.000153142	-1.78844e-10	-1.2189
132055697	chr5:132055697:A:T	1.00113e-07	-0.955383	-1.1667	2.9531e-06	-1.73772	-1.19353	2.67421e-05	-1.76823	-1.1958
132055765	chr5:132055765:A:T	6.635e-08	-1.35438	-1.17906	5.91817e-06	-1.13303	-1.10305	2.9784e-05	-1.75535	-1.10095
132055780	chr5:132055780:T:C	1.08782e-07	-0.88725	-1.1518	5.00186e-06	-1.36277	-1.04153	5.42632e-05	-1.18637	-1.07005
132055905	chr5:132055905:A:G	1.11861e-07	-0.86353	-1.14761	5.11856e-06	-1.3465	-1.03474	5.56742e-05	-1.16694	-1.06381
132056056	chr5:132056056:G:A	1.08556e-07	-0.884091	-1.15703	4.97075e-06	-1.36054	-1.04999	5.39806e-05	-1.18386	-1.07778
132056136	chr5:132056136:G:A	2.66895e-07	-1.78844e-10	-1.14154	1.79587e-05	-1.78844e-10	-1.12603	0.000166627	-1.78844e-10	-1.13451
132056244	chr5:132056244:G:C	2.6061e-07	-1.78844e-10	-1.16537	1.70295e-05	-1.78844e-10	-1.17916	0.000158876	-1.78844e-10	-1.18214
132056490	chr5:132056490:C:T	2.4741e-07	-1.78844e-10	-1.21734	1.63649e-05	-1.78844e-10	-1.21897	0.000153142	-1.78844e-10	-1.2189
132057211	chr5:132057211:G:A	3.54116e-07	-1.78844e-10	-0.858766	2.51091e-05	-1.78844e-10	-0.790877	0.000237109	-1.78844e-10	-0.781747
132057531	chr5:132057531:C:T	2.47159e-07	-1.78844e-10	-1.21836	1.64389e-05	-1.78844e-10	-1.21446	0.000153619	-1.78844e-10	-1.21579
132057719	chr5:132057719:CA:C	3.31014e-07	-1.78844e-10	-0.926231	2.25228e-05	-1.78844e-10	-0.899578	0.00021625	-1.78844e-10	-0.873828
132057982	chr5:132057982:G:A	2.61364e-07	-1.78844e-10	-1.16248	1.75546e-05	-1.78844e-10	-1.14879	0.000167444	-1.78844e-10	-1.12962
132058075	chr5:132058075:A:G	2.81114e-07	-1.78844e-10	-1.08963	1.84535e-05	-1.78844e-10	-1.09885	0.000177865	-1.78844e-10	-1.06924
132058108	chr5:132058108:C:T	2.5739e-07	-1.78844e-10	-1.1778	1.6598e-05	-1.78844e-10	-1.20482	0.000155207	-1.78844e-10	-1.2055
132058283	chr5:132058283:T:C	5.72644e-08	-1.7814	-0.899316	4.21166e-06	-1.65644	-0.919813	4.16426e-05	-1.65912	-0.862019
132058459	chr5:132058459:G:T	2.47921e-07	-1.78844e-10	-1.21528	1.64095e-05	-1.78844e-10	-1.21625	0.000153289	-1.78844e-10	-1.21794
132058758	chr5:132058758:G:A	4.35459e-08	-1.79448	-1.16009	2.93105e-06	-1.77358	-1.16517	2.71367e-05	-1.78073	-1.16865
132058762	chr5:132058762:C:A	8.31818e-07	-0.00477661	-2.61742e-10	4.7055e-05	-0.162791	-2.61742e-10	0.000203304	-0.935563	-2.61742e-10
132059045	chr5:132059045:C:T	2.58982e-07	-0.0973585	-1.07427	3.93563e-06	-1.53459	-1.10945	3.85224e-05	-1.48484	-1.11419
132059332	chr5:132059332:C:T	2.86677e-07	-1.78844e-10	-1.07003	1.88074e-05	-1.78844e-10	-1.07985	0.000181662	-1.78844e-10	-1.04812
132059390	chr5:132059390:T:A	2.48534e-07	-1.78844e-10	-1.21281	1.63881e-05	-1.78844e-10	-1.21755	0.000153928	-1.78844e-10	-1.21378
132059422	chr5:132059422:G:A	9.66569e-08	-1.03271	-1.12451	2.98618e-06	-1.75782	-1.1623	2.72022e-05	-1.78127	-1.1657
132059811	chr5:132059811:T:TTCTCC	2.8347e-07	-1.78844e-10	-1.08129	1.85935e-05	-1.78844e-10	-1.09129	0.000179326	-1.78844e-10	-1.06106
132059889	chr5:132059889:C:T	3.0941e-07	-1.78844e-10	-0.993722	2.11902e-05	-1.78844e-10	-0.960569	0.000202446	-1.78844e-10	-0.939795
132059899	chr5:132059899:G:GTGTCCTCAAGAGCTCC	2.87816e-07	-1.78844e-10	-1.06607	1.88624e-05	-1.78844e-10	-1.07694	0.000182269	-1.78844e-10	-1.04478
132059928	chr5:132059928:G:A	2.80736e-07	-1.78844e-10	-1.09098	1.84321e-05	-1.78844e-10	-1.10001	0.000177611	-1.78844e-10	-1.07067
132060014	chr5:132060014:T:C	2.596e-07	-1.78844e-10	-1.16925	1.67268e-05	-1.78844e-10	-1.1971	0.000157306	-1.78844e-10	-1.19207
132060639	chr5:132060639:C:T	6.48658e-08	-1.34009	-1.21598	3.16132e-06	-1.6445	-1.21862	2.57154e-05	-1.79107	-1.21211
132060650	chr5:132060650:T:G	2.60508e-07	-1.78844e-10	-1.16576	1.68449e-05	-1.78844e-10	-1.19006	0.000159636	-1.78844e-10	-1.17737
132060785	chr5:132060785:C:T	1.1488e-07	-0.938319	-1.04618	3.97712e-06	-1.50382	-1.12973	3.05034e-05	-1.72138	-1.11105
132061024	chr5:132061024:G:A	2.47092e-07	-1.78844e-10	-1.21863	1.63693e-05	-1.78844e-10	-1.2187	0.000153496	-1.78844e-10	-1.21659
132061033	chr5:132061033:G:A	3.2974e-07	-1.78844e-10	-0.930087	2.32743e-05	-1.78844e-10	-0.866756	0.000220728	-1.78844e-10	-0.853334
132061372	chr5:132061372:TA:T	3.13087e-07	-1.78844e-10	-0.98191	2.1971e-05	-1.78844e-10	-0.924386	0.000208105	-1.78844e-10	-0.912221
132061420	chr5:132061420:A:G	2.74184e-07	-1.78844e-10	-1.11459	1.86441e-05	-1.78844e-10	-1.08858	0.000173099	-1.78844e-10	-1.0964
132062006	chr5:132062006:C:T	3.12955e-07	-1.78844e-10	-0.98233	2.19608e-05	-1.78844e-10	-0.924851	0.000208008	-1.78844e-10	-0.912688
132062199	chr5:132062199:C:G	2.7064e-07	-1.78844e-10	-1.1276	1.70695e-05	-1.78844e-10	-1.17681	0.000161123	-1.78844e-10	-1.1681
132062464	chr5:132062464:G:C	3.18585e-07	-1.78844e-10	-0.964502	2.07788e-05	-1.78844e-10	-0.980175	0.000200444	-1.78844e-10	-0.949731
132063288	chr5:132063288:G:A	2.52508e-07	-1.78844e-10	-1.19695	1.70384e-05	-1.78844e-10	-1.17864	0.000158591	-1.78844e-10	-1.18393
132063511	chr5:132063511:C:T	3.18278e-07	-1.78844e-10	-0.965465	2.11192e-05	-1.78844e-10	-0.963926	0.000194483	-1.78844e-10	-0.979919
132063625	chr5:132063625:C:T	2.85428e-07	-1.78844e-10	-1.0744	1.93502e-05	-1.78844e-10	-1.0514	0.000182124	-1.78844e-10	-1.04558
132063680	chr5:132063680:T:C	2.58653e-07	-1.78844e-10	-1.1729	1.73477e-05	-1.78844e-10	-1.16065	0.000161182	-1.78844e-10	-1.16773
132063688	chr5:132063688:C:T	2.47669e-07	-1.78844e-10	-1.2163	1.64091e-05	-1.78844e-10	-1.21627	0.000153258	-1.78844e-10	-1.21814
132063787	chr5:132063787:C:T	2.47206e-07	-1.78844e-10	-1.21817	1.63783e-05	-1.78844e-10	-1.21815	0.000153136	-1.78844e-10	-1.21894
132063844	chr5:132063844:C:T	1.64693e-07	-1.6243	-2.61742e-10	1.11622e-05	-1.60157	-2.61742e-10	0.000122341	-1.44346	-2.61742e-10
132064650	chr5:132064650:T:C	2.48002e-07	-1.78844e-10	-1.21495	1.64316e-05	-1.78844e-10	-1.2149	0.000153383	-1.78844e-10	-1.21733
132065129	chr5:132065129:G:A	2.69084e-07	-1.78844e-10	-1.13337	1.77038e-05	-1.78844e-10	-1.14033	0.000169004	-1.78844e-10	-1.12035
132065222	chr5:132065222:T:A	2.60751e-07	-1.78844e-10	-1.16482	1.7594e-05	-1.78844e-10	-1.14655	0.00016371	-1.78844e-10	-1.15217
132065641	chr5:132065641:G:A	1.46159e-07	-0.651886	-1.09181	3.68616e-06	-1.60108	-1.10845	3.37287e-05	-1.64579	-1.08613
132065810	chr5:132065810:G:A	5.37277e-08	-1.52569	-1.21877	3.27375e-06	-1.61328	-1.21489	4.05344e-05	-1.33342	-1.21469
132065837	chr5:132065837:A:G	5.56162e-07	-1.78844e-10	-0.407331	5.07952e-05	-1.78844e-10	-0.0863052	0.000399241	-1.78844e-10	-0.260701
132066108	chr5:132066108:C:T	1.11212e-07	-1.02158	-0.995373	3.70573e-06	-1.75807	-0.946155	3.35403e-05	-1.77216	-0.965355
132066152	chr5:132066152:C:T	2.95043e-07	0.172835	-1.21411	2.90787e-05	0.574093	-1.21819	2.95613e-05	-1.6452	-1.2186
132066322	chr5:132066322:A:C	5.59244e-08	-1.78866	-0.915733	3.41656e-06	-1.7952	-0.990276	3.3477e-05	-1.79405	-0.945357
132066455	chr5:132066455:C:T	2.63371e-07	-1.78844e-10	-1.15483	1.69295e-05	-1.78844e-10	-1.18505	0.000160874	-1.78844e-10	-1.16964
132066757	chr5:132066757:A:G	5.49341e-08	-1.7229	-0.999359	9.02255e-06	-0.819681	-0.9947	3.06775e-05	-1.77955	-1.04718
132067045	chr5:132067045:C:T	4.50986e-07	0.528517	-1.14547	4.80067e-05	0.866418	-1.00919	3.95085e-05	-1.55979	-1.01396
132067122	chr5:132067122:C:T	1.38782e-07	-1.79549	-2.61742e-10	9.23078e-06	-1.79156	-2.61742e-10	8.6104e-05	-1.79471	-2.61742e-10
132067266	chr5:132067266:G:A	2.58853e-07	-1.78844e-10	-1.17213	1.73774e-05	-1.78844e-10	-1.15894	0.000163458	-1.78844e-10	-1.15371
132067810	chr5:132067810:T:A	3.02692e-07	-1.78844e-10	-1.01567	1.9423e-05	-1.78844e-10	-1.04765	0.000185834	-1.78844e-10	-1.02541
132067839	chr5:132067839:G:A	1.4833e-07	-1.72895	-2.61742e-10	1.22601e-05	-1.50776	-2.61742e-10	9.48503e-05	-1.69797	-2.61742e-10
132068116	chr5:132068116:G:A	4.09697e-07	-1.78844e-10	-0.712972	2.73731e-05	-1.78844e-10	-0.704547	0.000268671	-1.78844e-10	-0.656779
132068125	chr5:132068125:G:C	2.83491e-07	-1.78844e-10	-1.08121	1.79165e-05	-1.78844e-10	-1.12838	0.000169166	-1.78844e-10	-1.11938
132068137	chr5:132068137:G:A	3.06486e-07	-1.78844e-10	-1.00322	1.96779e-05	-1.78844e-10	-1.03461	0.000188119	-1.78844e-10	-1.01319
132068310	chr5:132068310:G:A	3.71957e-07	-1.78844e-10	-0.809611	2.24525e-05	-1.78844e-10	-0.902704	0.000220115	-1.78844e-10	-0.856117
132068400	chr5:132068400:C:G	1.05444e-06	0.61712	-0.384748	3.54096e-05	0.136055	-0.58318	4.75195e-05	-1.70675	-0.682374
132068431	chr5:132068431:T:A	2.49192e-07	-1.78844e-10	-1.21017	1.66388e-05	-1.78844e-10	-1.20237	0.000157177	-1.78844e-10	-1.19289
132068463	chr5:132068463:C:T	2.87307e-07	-1.78844e-10	-1.06784	1.95585e-05	-1.78844e-10	-1.0407	0.00018113	-1.78844e-10	-1.05105
132068750	chr5:132068750:T:C	2.51318e-07	-1.78844e-10	-1.20167	1.67895e-05	-1.78844e-10	-1.19336	0.000157659	-1.78844e-10	-1.18983
132068753	chr5:132068753:A:T	8.30034e-08	-1.09074	-1.21877	3.22556e-06	-1.62508	-1.21792	2.62256e-05	-1.7646	-1.21893
132068977	chr5:132068977:G:C	3.79894e-07	-1.78844e-10	-0.788497	2.45239e-05	-1.78844e-10	-0.814461	0.000241703	-1.78844e-10	-0.762557
132069083	chr5:132069083:C:A	3.62716e-07	-1.78844e-10	-0.834771	2.21176e-05	-1.78844e-10	-0.917733	0.000219844	-1.78844e-10	-0.857347
132069195	chr5:132069195:T:C	4.96545e-07	-1.78844e-10	-0.520717	3.28369e-05	-1.78844e-10	-0.522554	0.000296512	-1.78844e-10	-0.558178
132069334	chr5:132069334:T:C	9.42497e-08	-0.964069	-1.21837	3.43928e-06	-1.56182	-1.21702	2.70463e-05	-1.73406	-1.21865
132070079	chr5:132070079:G:A	2.65987e-07	-1.78844e-10	-1.14494	1.78361e-05	-1.78844e-10	-1.13288	0.000169799	-1.78844e-10	-1.11565
132070238	chr5:132070238:G:A	2.72636e-07	-1.78844e-10	-1.12025	1.73176e-05	-1.78844e-10	-1.16238	0.000165398	-1.78844e-10	-1.14191
132070502	chr5:132070502:A:G	2.5954e-07	-1.78844e-10	-1.16948	1.70682e-05	-1.78844e-10	-1.17689	0.000157614	-1.78844e-10	-1.19011
132070754	chr5:132070754:G:A	5.83354e-07	-1.78844e-10	-0.359597	4.88429e-05	-1.78844e-10	-0.125499	0.000428203	-1.78844e-10	-0.190668
132071437	chr5:132071437:C:A	2.50826e-07	-1.78844e-10	-1.20363	1.67448e-05	-1.78844e-10	-1.19602	0.000157205	-1.78844e-10	-1.19272
132071446	chr5:132071446:T:A	4.99668e-08	-1.59812	-1.21891	2.74535e-06	-1.78874	-1.21546	2.60654e-05	-1.77096	-1.2187
132071481	chr5:132071481:A:G	2.68575e-07	-1.78844e-10	-1.13526	1.69998e-05	-1.78844e-10	-1.18091	0.000160673	-1.78844e-10	-1.17089
132071779	chr5:132071779:G:T	2.50028e-07	-1.78844e-10	-1.20682	1.67499e-05	-1.78844e-10	-1.19572	0.000158803	-1.78844e-10	-1.1826
132071797	chr5:132071797:C:T	3.61667e-07	-1.78844e-10	-0.837666	2.20238e-05	-1.78844e-10	-0.921986	0.000218985	-1.78844e-10	-0.861261
132071908	chr5:132071908:T:C	3.46164e-07	0.226029	-1.10751	4.4681e-05	0.87219	-1.08675	3.70384e-05	-1.58631	-1.052
132072175	chr5:132072175:C:T	3.13417e-07	-1.78844e-10	-0.980857	2.07263e-05	-1.78844e-10	-0.982706	0.000198671	-1.78844e-10	-0.958616
132072356	chr5:132072356:G:C	2.55126e-07	-1.78844e-10	-1.18663	1.697e-05	-1.78844e-10	-1.18266	0.000156921	-1.78844e-10	-1.19452
132072384	chr5:132072384:A:G	4.20306e-07	0.413911	-1.10132	5.57279e-05	1.08636	-1.07999	3.97175e-05	-1.52422	-1.04425
132072632	chr5:132072632:C:A	2.88695e-07	-1.78844e-10	-1.06302	1.92677e-05	-1.78844e-10	-1.05568	0.000183339	-1.78844e-10	-1.03893
132072649	chr5:132072649:C:T	2.47624e-07	-1.78844e-10	-1.21648	1.64115e-05	-1.78844e-10	-1.21612	0.000154235	-1.78844e-10	-1.21179
132072746	chr5:132072746:A:G	2.48358e-07	-1.78844e-10	-1.21352	1.63657e-05	-1.78844e-10	-1.21892	0.000153136	-1.78844e-10	-1.21894
132072769	chr5:132072769:G:A	2.4738e-07	-1.78844e-10	-1.21746	1.63855e-05	-1.78844e-10	-1.21771	0.000153133	-1.78844e-10	-1.21896
132073149	chr5:132073149:A:C	5.26354e-07	0.591127	-1.05354	3.06962e-05	0.4355	-1.02547	3.70384e-05	-1.65654	-0.981772
132073889	chr5:132073889:G:A	4.50642e-07	-1.78844e-10	-0.617718	2.65132e-05	-1.78844e-10	-0.736465	0.000255752	-1.78844e-10	-0.706057
132073904	chr5:132073904:G:A	2.51422e-07	-1.78844e-10	-1.20126	1.68385e-05	-1.78844e-10	-1.19044	0.000159504	-1.78844e-10	-1.17819
132074425	chr5:132074425:G:A	2.55689e-07	-1.78844e-10	-1.18443	1.67891e-05	-1.78844e-10	-1.19338	0.000155523	-1.78844e-10	-1.20348
132074434	chr5:132074434:G:A	2.5855e-07	-1.78844e-10	-1.1733	1.73677e-05	-1.78844e-10	-1.15949	0.000163377	-1.78844e-10	-1.1542
132074987	chr5:132074987:G:C	2.88759e-07	-1.78844e-10	-1.0628	1.90801e-05	-1.78844e-10	-1.06546	0.00018363	-1.78844e-10	-1.03734
132075086	chr5:132075086:A:G	7.70048e-08	-1.7937	-0.590822	6.96127e-06	-1.60933	-0.464415	5.85911e-05	-1.70233	-0.477354
132075186	chr5:132075186:T:C	1.0393e-06	1.41394	-1.19602	4.70218e-05	1.0375	-1.20099	3.54598e-05	-1.48051	-1.20136
132075207	chr5:132075207:AG:A	2.59263e-07	-1.78844e-10	-1.17055	1.79954e-05	-1.78844e-10	-1.12399	0.000163353	-1.78844e-10	-1.15435
132075408	chr5:132075408:A:T	1.45884e-07	-1.74558	-2.61742e-10	9.49927e-06	-1.76289	-2.61742e-10	8.60308e-05	-1.79556	-2.61742e-10
132075445	chr5:132075445:C:T	1.01544e-06	1.41364	-1.21895	9.46075e-06	-0.548318	-1.21864	8.17845e-05	-0.630682	-1.2155
132075767	chr5:132075767:T:C	2.00198e-06	1.66281	-0.789309	9.19684e-06	-1.00902	-0.786228	9.26888e-05	-0.906332	-0.814686
132076239	chr5:132076239:G:A	8.33477e-07	1.19068	-1.19346	4.38442e-06	-1.31711	-1.21894	4.57654e-05	-1.21076	-1.21598
132076270	chr5:132076270:G:A	3.23136e-07	-1.78844e-10	-0.950316	1.96128e-05	-1.78844e-10	-1.03793	0.000202062	-1.78844e-10	-0.94169
132076475	chr5:132076475:C:T	2.48419e-07	-1.78844e-10	-1.21327	1.65352e-05	-1.78844e-10	-1.20861	0.000154084	-1.78844e-10	-1.21277
132076499	chr5:132076499:G:T	3.11378e-07	-1.78844e-10	-0.987383	2.36417e-05	-1.78844e-10	-0.851096	0.000212935	-1.78844e-10	-0.889281
132076545	chr5:132076545:A:G	1.4301e-06	1.41737	-0.880262	6.90904e-06	-1.14644	-0.934837	7.49368e-05	-1.0337	-0.899916
132076880	chr5:132076880:C:T	1.41407e-07	-1.77675	-2.61742e-10	1.07414e-05	-1.64	-2.61742e-10	9.10716e-05	-1.73862	-2.61742e-10
132077452	chr5:132077452:A:G	3.28054e-07	-1.78844e-10	-0.935212	2.37281e-05	-1.78844e-10	-0.847447	0.000208029	-1.78844e-10	-0.912587
132077516	chr5:132077516:C:T	3.4582e-07	-1.78844e-10	-0.882473	2.37641e-05	-1.78844e-10	-0.845932	0.000214571	-1.78844e-10	-0.881623
132077562	chr5:132077562:G:A	9.64771e-07	1.1988	-1.0553	4.67154e-06	-1.30864	-1.16398	5.04261e-05	-1.20106	-1.1287
132077637	chr5:132077637:T:C	2.57952e-07	-1.78844e-10	-1.17562	1.7339e-05	-1.78844e-10	-1.16115	0.000164634	-1.78844e-10	-1.14654
132078028	chr5:132078028:G:A	4.74888e-05	5.25785	-1.21799	8.51597e-05	1.64366	-1.21324	0.00126995	2.11002	-1.21355
132078029	chr5:132078029:G:T	8.17785e-07	1.1962	-1.21799	8.26389e-06	-0.683416	-1.2188	7.18174e-05	-0.759271	-1.21687
132078350	chr5:132078350:A:G	3.02271e-07	-1.78844e-10	-1.01707	2.13207e-05	-1.78844e-10	-0.954431	0.000197759	-1.78844e-10	-0.963216
132078957	chr5:132078957:C:T	1.23075e-07	-1.63348	-0.282118	9.33184e-06	-1.63461	-0.146068	7.7554e-05	-1.76451	-0.134782
132078990	chr5:132078990:G:T	2.5338e-07	-1.78844e-10	-1.1935	1.6663e-05	-1.78844e-10	-1.20092	0.000157058	-1.78844e-10	-1.19365
132079373	chr5:132079373:G:C	1.24541e-07	-0.690531	-1.21323	4.24923e-06	-1.35867	-1.2087	3.07806e-05	-1.62595	-1.19743
132079671	chr5:132079671:C:T	2.47302e-07	-1.78844e-10	-1.21778	1.64965e-05	-1.78844e-10	-1.21096	0.000155679	-1.78844e-10	-1.20247
132079679	chr5:132079679:C:T	1.03905e-06	1.43567	-1.21799	9.54294e-06	-0.539524	-1.21878	8.27512e-05	-0.61756	-1.21687
132079743	chr5:132079743:G:A	8.65047e-07	1.25319	-1.21879	3.92448e-05	0.861775	-1.20606	3.31814e-05	-1.54067	-1.2076
132080753	chr5:132080753:G:A	1.45526e-07	-1.74804	-2.61742e-10	9.33895e-06	-1.77991	-2.61742e-10	9.11642e-05	-1.7376	-2.61742e-10
132081526	chr5:132081526:C:T	1.87157e-05	3.10873	-2.61742e-10	0.0008151	2.6892	-2.61742e-10	0.00347725	1.90373	-2.61742e-10
132081685	chr5:132081685:G:A	2.562e-07	-1.78844e-10	-1.18243	1.67629e-05	-1.78844e-10	-1.19494	0.000157297	-1.78844e-10	-1.19213
132081849	chr5:132081849:C:T	5.33859e-07	-1.78844e-10	-0.448258	4.90254e-05	-1.78844e-10	-0.121768	0.000373738	-1.78844e-10	-0.326711
132082269	chr5:132082269:A:T	4.39699e-08	-1.77898	-1.16591	6.44968e-06	-0.952592	-1.19749	2.83619e-05	-1.728	-1.17722
132082558	chr5:132082558:C:A	2.47584e-07	-1.78844e-10	-1.21664	1.64128e-05	-1.78844e-10	-1.21604	0.00015316	-1.78844e-10	-1.21879
132082606	chr5:132082606:G:A	8.22334e-08	-1.61281	-0.70602	4.71881e-06	-1.67875	-0.783796	3.81395e-05	-1.78721	-0.82181
132083255	chr5:132083255:A:G	9.16174e-07	1.29741	-1.20559	0.000110503	1.86956	-1.17862	4.51075e-05	-1.26141	-1.17981
132083648	chr5:132083648:G:A	2.47235e-07	-1.78844e-10	-1.21805	1.6485e-05	-1.78844e-10	-1.21166	0.000155527	-1.78844e-10	-1.20344
132083980	chr5:132083980:C:T	2.66342e-07	-1.78844e-10	-1.14361	1.74194e-05	-1.78844e-10	-1.15652	0.000165281	-1.78844e-10	-1.14262
132084278	chr5:132084278:G:T	2.48246e-07	-1.78844e-10	-1.21397	1.65448e-05	-1.78844e-10	-1.20803	0.000154151	-1.78844e-10	-1.21233
132084381	chr5:132084381:G:A	2.47827e-07	-1.78844e-10	-1.21566	1.72851e-05	-1.78844e-10	-1.16426	0.000160796	-1.78844e-10	-1.17013
132084556	chr5:132084556:G:A	9.25751e-07	1.30491	-1.20269	0.000110728	1.86352	-1.17055	4.56485e-05	-1.25674	-1.17256
132084595	chr5:132084595:T:G	3.89905e-07	-1.78844e-10	-0.762489	2.99729e-05	-1.78844e-10	-0.613814	0.000261577	-1.78844e-10	-0.683539
132084671	chr5:132084671:C:T	2.66986e-07	-1.78844e-10	-1.1412	1.7804e-05	-1.78844e-10	-1.13469	0.000163886	-1.78844e-10	-1.15109
132084821	chr5:132084821:G:A	9.60823e-08	-1.77621	-0.386976	1.25776e-05	-0.922443	-0.559747	6.39596e-05	-1.73543	-0.356583
132084884	chr5:132084884:A:G	3.96085e-07	-1.78844e-10	-0.746761	2.4495e-05	-1.78844e-10	-0.815637	0.000235046	-1.78844e-10	-0.790485
132085094	chr5:132085094:A:G	2.57287e-07	-1.78844e-10	-1.1782	1.68327e-05	-1.78844e-10	-1.19079	0.00015795	-1.78844e-10	-1.18799
132085497	chr5:132085497:C:T	8.77114e-07	1.25164	-1.20339	0.000105617	1.81706	-1.17135	4.44941e-05	-1.28158	-1.17333
132085986	chr5:132085986:A:G	2.69037e-07	-1.78844e-10	-1.13354	1.75675e-05	-1.78844e-10	-1.14806	0.000166778	-1.78844e-10	-1.1336
132086025	chr5:132086025:G:A	2.48801e-07	-1.78844e-10	-1.21174	1.64391e-05	-1.78844e-10	-1.21444	0.00015324	-1.78844e-10	-1.21826
132086417	chr5:132086417:C:T	1.84109e-07	-1.51286	-2.61742e-10	1.01481e-05	-1.69683	-2.61742e-10	0.000109227	-1.55684	-2.61742e-10
132086443	chr5:132086443:A:G	6.48122e-08	-1.34147	-1.21542	1.32143e-05	-0.213852	-1.21896	2.70855e-05	-1.73374	-1.21753
132086819	chr5:132086819:A:C	1.43679e-07	-0.561075	-1.19973	4.68806e-06	-1.27777	-1.19132	3.3196e-05	-1.57302	-1.17482
132086827	chr5:132086827:T:C	2.47828e-07	-1.78844e-10	-1.21565	1.65587e-05	-1.78844e-10	-1.2072	0.000153968	-1.78844e-10	-1.21352
132086998	chr5:132086998:A:G	3.82423e-07	-1.78844e-10	-0.781863	2.92703e-05	-1.78844e-10	-0.637534	0.000255641	-1.78844e-10	-0.706493
132087140	chr5:132087140:C:T	1.41013e-07	-1.77954	-2.61742e-10	1.47493e-05	-1.32291	-2.61742e-10	0.000106218	-1.58477	-2.61742e-10
132087408	chr5:132087408:C:G	3.20406e-07	-1.78844e-10	-0.958802	2.45488e-05	-1.78844e-10	-0.813443	0.000220403	-1.78844e-10	-0.85481
132087555	chr5:132087555:A:G	5.15066e-07	-1.78844e-10	-0.484095	3.94604e-05	-1.78844e-10	-0.338811	0.00037193	-1.78844e-10	-0.33156
132087782	chr5:132087782:T:C	6.7919e-08	-1.29154	-1.21853	1.15113e-05	-0.352735	-1.21804	2.66916e-05	-1.74706	-1.21886
132088273	chr5:132088273:G:A	4.26638e-08	-1.78101	-1.19403	6.27005e-06	-0.96485	-1.21347	2.77655e-05	-1.72461	-1.20187
132088860	chr5:132088860:C:G	2.58195e-07	-1.78844e-10	-1.17468	1.68811e-05	-1.78844e-10	-1.18791	0.000158417	-1.78844e-10	-1.18504
132088944	chr5:132088944:T:C	2.57116e-07	-1.78844e-10	-1.17886	1.68405e-05	-1.78844e-10	-1.19032	0.000157122	-1.78844e-10	-1.19324
132089545	chr5:132089545:A:T	2.51968e-07	-1.78844e-10	-1.19909	1.65384e-05	-1.78844e-10	-1.20842	0.0001551	-1.78844e-10	-1.2062
132089667	chr5:132089667:C:T	2.63199e-07	-1.78844e-10	-1.15548	1.75403e-05	-1.78844e-10	-1.1496	0.000161719	-1.78844e-10	-1.16441
132089781	chr5:132089781:C:T	2.4986e-07	-1.78844e-10	-1.20749	1.64428e-05	-1.78844e-10	-1.21422	0.000154092	-1.78844e-10	-1.21272
132089854	chr5:132089854:C:T	2.67045e-07	-1.78844e-10	-1.14097	1.78078e-05	-1.78844e-10	-1.13447	0.000163919	-1.78844e-10	-1.1509
132090725	chr5:132090725:A:G	2.76588e-07	-1.78844e-10	-1.10586	1.88393e-05	-1.78844e-10	-1.07816	0.000174826	-1.78844e-10	-1.08648
132091113	chr5:132091113:G:T	2.57287e-07	-1.78844e-10	-1.1782	1.68327e-05	-1.78844e-10	-1.19079	0.00015795	-1.78844e-10	-1.18799
132091117	chr5:132091117:T:C	2.63045e-07	-1.78844e-10	-1.15606	1.72218e-05	-1.78844e-10	-1.16793	0.000163196	-1.78844e-10	-1.15531
132091325	chr5:132091325:C:G	2.59799e-07	-1.78844e-10	-1.16848	1.73908e-05	-1.78844e-10	-1.15817	0.000163258	-1.78844e-10	-1.15493
132091468	chr5:132091468:A:G	6.92535e-08	-1.27172	-1.2189	1.1912e-05	-0.319382	-1.21718	2.68511e-05	-1.74099	-1.21897
132091821	chr5:132091821:G:A	3.03238e-07	-1.78844e-10	-1.01387	2.29069e-05	-1.78844e-10	-0.882668	0.000206429	-1.78844e-10	-0.92031
132092047	chr5:132092047:C:T	2.52949e-07	-1.78844e-10	-1.1952	1.66427e-05	-1.78844e-10	-1.20213	0.000156829	-1.78844e-10	-1.19511
132092070	chr5:132092070:T:C	2.76243e-07	-1.78844e-10	-1.10711	1.8818e-05	-1.78844e-10	-1.0793	0.000174656	-1.78844e-10	-1.08745
132092123	chr5:132092123:AG:A	2.53831e-07	-1.78844e-10	-1.19172	1.68746e-05	-1.78844e-10	-1.1883	0.000158967	-1.78844e-10	-1.18157
132092177	chr5:132092177:T:G	5.53744e-07	-1.78844e-10	-0.411689	4.27698e-05	-1.78844e-10	-0.258275	0.000402972	-1.78844e-10	-0.251398
132092270	chr5:132092270:CAT:C	2.49273e-07	-1.78844e-10	-1.20984	1.64638e-05	-1.78844e-10	-1.21294	0.000153598	-1.78844e-10	-1.21593
132092854	chr5:132092854:G:A	6.19305e-08	-1.39374	-1.20864	3.77486e-06	-1.50903	-1.17672	3.19819e-05	-1.58833	-1.19677
132093140	chr5:132093140:A:G	1.19301e-06	-1.78844e-10	0.355844	9.47409e-05	-1.78844e-10	0.537038	0.00094056	-1.78844e-10	0.59621
132093254	chr5:132093254:T:C	2.58674e-07	-1.78844e-10	-1.17282	1.74212e-05	-1.78844e-10	-1.15642	0.000162264	-1.78844e-10	-1.16104
132094425	chr5:132094425:G:A	1.25491e-06	1.40743	-1.001	1.09932e-05	-0.671115	-0.945714	0.000101367	-0.689978	-0.941543
132094635	chr5:132094635:C:G	3.00781e-07	-1.78844e-10	-1.02201	2.26683e-05	-1.78844e-10	-0.893139	0.000204414	-1.78844e-10	-0.930118
132094644	chr5:132094644:G:A	2.90046e-07	-1.78844e-10	-1.05835	2.10668e-05	-1.78844e-10	-0.966408	0.000189455	-1.78844e-10	-1.00611
132094736	chr5:132094736:G:A	2.72288e-07	-1.78844e-10	-1.12153	1.76931e-05	-1.78844e-10	-1.14093	0.000163795	-1.78844e-10	-1.15165
132095272	chr5:132095272:G:C	6.32678e-07	-1.78844e-10	-0.278429	5.10325e-05	-1.78844e-10	-0.0816443	0.000467172	-1.78844e-10	-0.103569
132095435	chr5:132095435:G:C	2.70492e-07	-1.78844e-10	-1.12815	1.80159e-05	-1.78844e-10	-1.12285	0.000165672	-1.78844e-10	-1.14026
132095677	chr5:132095677:G:A	3.56001e-07	-1.78844e-10	-0.853457	2.38629e-05	-1.78844e-10	-0.841782	0.000217027	-1.78844e-10	-0.870243
132095725	chr5:132095725:G:A	2.59949e-07	-1.78844e-10	-1.1679	1.76525e-05	-1.78844e-10	-1.14323	0.000163156	-1.78844e-10	-1.15556
132095782	chr5:132095782:C:A	2.57909e-07	-1.78844e-10	-1.17578	1.64335e-05	-1.78844e-10	-1.21478	0.000155839	-1.78844e-10	-1.20145
132095879	chr5:132095879:C:A	2.34058e-07	-1.27282	-2.61742e-10	9.21804e-06	-1.79295	-2.61742e-10	8.92392e-05	-1.75895	-2.61742e-10
132096663	chr5:132096663:G:A	2.48644e-07	-1.78844e-10	-1.21237	1.64013e-05	-1.78844e-10	-1.21675	0.000153596	-1.78844e-10	-1.21594
132096878	chr5:132096878:G:A	4.3701e-07	-1.78844e-10	-0.648435	3.39567e-05	-1.78844e-10	-0.48902	0.000311104	-1.78844e-10	-0.510138
132097021	chr5:132097021:G:A	1.48501e-06	1.66296	-1.08817	5.18619e-06	-1.22478	-1.14332	6.97197e-05	-0.869535	-1.13625
132097468	chr5:132097468:G:A	1.42802e-07	-1.76693	-2.61742e-10	9.31946e-06	-1.782	-2.61742e-10	8.66689e-05	-1.78817	-2.61742e-10
132097528	chr5:132097528:A:G	2.53034e-07	-1.78844e-10	-1.19487	1.69886e-05	-1.78844e-10	-1.18156	0.00015837	-1.78844e-10	-1.18533
132097574	chr5:132097574:C:T	2.63831e-07	-1.78844e-10	-1.15308	1.72274e-05	-1.78844e-10	-1.16761	0.000160584	-1.78844e-10	-1.17145
132097634	chr5:132097634:T:C	2.55446e-07	-1.78844e-10	-1.18538	1.70694e-05	-1.78844e-10	-1.17682	0.000160158	-1.78844e-10	-1.17411
132098005	chr5:132098005:C:T	2.62713e-07	-1.78844e-10	-1.15733	1.71942e-05	-1.78844e-10	-1.16954	0.000162798	-1.78844e-10	-1.15776
132098128	chr5:132098128:G:A	2.97646e-07	-1.78844e-10	-1.03249	1.98953e-05	-1.78844e-10	-1.02362	0.000183672	-1.78844e-10	-1.03711
132098223	chr5:132098223:C:T	2.49885e-07	-1.78844e-10	-1.20739	1.64543e-05	-1.78844e-10	-1.21352	0.000154158	-1.78844e-10	-1.21229
132098784	chr5:132098784:G:A	2.48644e-07	-1.78844e-10	-1.21237	1.64013e-05	-1.78844e-10	-1.21675	0.000153596	-1.78844e-10	-1.21594
132099137	chr5:132099137:G:T	2.57332e-07	-1.78844e-10	-1.17803	1.68823e-05	-1.78844e-10	-1.18784	0.000159473	-1.78844e-10	-1.17839
132099412	chr5:132099412:T:C	2.77267e-07	-1.78844e-10	-1.10341	1.85249e-05	-1.78844e-10	-1.09499	0.000169466	-1.78844e-10	-1.11761
132099445	chr5:132099445:C:T	1.42697e-07	-1.76767	-2.61742e-10	1.01427e-05	-1.69735	-2.61742e-10	9.90438e-05	-1.6547	-2.61742e-10
132099586	chr5:132099586:C:A	4.06978e-06	-1.78844e-10	1.58295	0.000204522	-1.78844e-10	1.30657	0.00237142	-1.78844e-10	1.52098
132099959	chr5:132099959:G:A	2.64731e-07	-1.78844e-10	-1.14968	1.73071e-05	-1.78844e-10	-1.16299	0.000163932	-1.78844e-10	-1.15082
132099969	chr5:132099969:C:T	2.53436e-07	-1.78844e-10	-1.19328	1.68484e-05	-1.78844e-10	-1.18985	0.000158701	-1.78844e-10	-1.18325
132100358	chr5:132100358:G:C	4.80081e-07	-1.78844e-10	-0.554436	3.65614e-05	-1.78844e-10	-0.415114	0.000344326	-1.78844e-10	-0.408678
132100524	chr5:132100524:G:A	4.31695e-06	2.43089	-0.788976	0.000634507	2.98484	-0.5461	0.000146826	-0.687522	-0.573494
132100671	chr5:132100671:C:T	1.38738e-07	-1.7958	-2.61742e-10	1.79476e-05	-1.12665	-2.61742e-10	0.000121553	-1.44992	-2.61742e-10
132100676	chr5:132100676:G:T	5.40513e-06	-1.78844e-10	1.86671	0.000267626	-1.78844e-10	1.57548	0.00313696	-1.78844e-10	1.80074
132100792	chr5:132100792:G:A	1.41258e-07	-1.7778	-2.61742e-10	9.37619e-06	-1.77593	-2.61742e-10	8.89742e-05	-1.76192	-2.61742e-10
132100793	chr5:132100793:G:T	2.09212e-06	1.96259	-1.04505	0.000274153	2.48054	-0.880963	8.46855e-05	-0.910789	-0.900533
132100880	chr5:132100880:T:C	1.70111e-07	-1.59194	-2.61742e-10	1.11071e-05	-1.60652	-2.61742e-10	9.50878e-05	-1.69546	-2.61742e-10
132100919	chr5:132100919:G:A	2.65704e-07	-1.78844e-10	-1.14601	1.76388e-05	-1.78844e-10	-1.14401	0.000164648	-1.78844e-10	-1.14646
132101145	chr5:132101145:C:T	1.29738e-07	-1.70839	-0.154485	1.79193e-05	-0.832254	-0.295976	6.83534e-05	-1.7919	-0.233671
132101203	chr5:132101203:C:T	1.27176e-07	-0.77398	-1.10884	2.02761e-05	0.112067	-1.11673	3.28982e-05	-1.61393	-1.14292
132101268	chr5:132101268:A:G	2.0856e-06	2.12741	-1.21299	0.000228025	2.60465	-1.1893	7.02001e-05	-0.813806	-1.18511
132101378	chr5:132101378:C:G	3.47934e-07	-1.78844e-10	-0.876378	2.12168e-05	-1.78844e-10	-0.959315	0.00020322	-1.78844e-10	-0.935977
132101578	chr5:132101578:A:G	2.76162e-07	-1.78844e-10	-1.1074	1.92158e-05	-1.78844e-10	-1.05838	0.000186682	-1.78844e-10	-1.02086
132101631	chr5:132101631:A:G	4.51981e-07	-1.78844e-10	-0.61475	2.9802e-05	-1.78844e-10	-0.619534	0.000272747	-1.78844e-10	-0.641721
132101839	chr5:132101839:G:A	5.13954e-08	-1.57512	-1.21372	3.40318e-06	-1.5971	-1.1923	4.46931e-05	-1.26085	-1.1896
132101858	chr5:132101858:C:T	4.52883e-07	-1.78844e-10	-0.612758	3.54015e-05	-1.78844e-10	-0.447353	0.000323763	-1.78844e-10	-0.470254
132102424	chr5:132102424:C:A	2.75772e-07	-1.78844e-10	-1.10882	1.91466e-05	-1.78844e-10	-1.06198	0.000177123	-1.78844e-10	-1.07342
132102562	chr5:132102562:C:A	2.63286e-07	-1.78844e-10	-1.15515	1.89144e-05	-1.78844e-10	-1.07418	0.000172273	-1.78844e-10	-1.10119
132103090	chr5:132103090:C:T	2.48467e-07	-1.78844e-10	-1.21308	1.63937e-05	-1.78844e-10	-1.21721	0.000153241	-1.78844e-10	-1.21825
132103117	chr5:132103117:C:T	3.675e-07	0.397304	-1.21897	7.14602e-06	-0.842386	-1.20517	5.31778e-05	-1.06969	-1.20694
132103146	chr5:132103146:C:A	2.96015e-07	-1.78844e-10	-1.03798	1.97832e-05	-1.78844e-10	-1.02927	0.00018268	-1.78844e-10	-1.04253
132103643	chr5:132103643:A:T	3.41364e-07	0.32291	-1.21835	6.77254e-06	-0.890984	-1.21025	5.07797e-05	-1.11111	-1.21166
132103972	chr5:132103972:G:A	2.87354e-07	-1.78844e-10	-1.06768	1.89877e-05	-1.78844e-10	-1.07032	0.000173477	-1.78844e-10	-1.09422
132104617	chr5:132104617:T:C	2.68942e-07	-1.78844e-10	-1.13389	1.66641e-05	-1.78844e-10	-1.20085	0.000159313	-1.78844e-10	-1.1794
132104927	chr5:132104927:G:T	5.30753e-07	0.763917	-1.21801	9.46659e-06	-0.603447	-1.16289	6.72213e-05	-0.881342	-1.16093
132105407	chr5:132105407:C:T	2.52228e-07	-1.78844e-10	-1.19806	1.67545e-05	-1.78844e-10	-1.19544	0.000157827	-1.78844e-10	-1.18877
132105526	chr5:132105526:A:G	4.52144e-06	-1.78844e-10	1.68819	0.000221626	-1.78844e-10	1.38688	0.00260375	-1.78844e-10	1.61444
132105739	chr5:132105739:G:A	3.19925e-07	-1.78844e-10	-0.960305	2.17691e-05	-1.78844e-10	-0.933616	0.000198664	-1.78844e-10	-0.958651
132106612	chr5:132106612:C:T	2.57666e-07	0.0362059	-1.21293	5.2291e-06	-1.19972	-1.16015	4.34033e-05	-1.30978	-1.16995
132106616	chr5:132106616:C:A	2.70934e-07	-1.78844e-10	-1.12652	1.87025e-05	-1.78844e-10	-1.08545	0.000172863	-1.78844e-10	-1.09777
132106687	chr5:132106687:AAAAG:A	7.27775e-07	-1.78844e-10	-0.138398	3.73786e-05	-1.78844e-10	-0.393009	0.000400268	-1.78844e-10	-0.258131
132106770	chr5:132106770:A:C	3.10888e-07	0.227035	-1.21599	6.32116e-06	-0.973528	-1.19668	4.29107e-05	-1.28156	-1.20958
132106996	chr5:132106996:A:G	2.50177e-07	0.00159851	-1.20782	5.39258e-06	-1.12002	-1.20907	3.80099e-05	-1.3957	-1.21671
132107001	chr5:132107001:A:C	2.79592e-07	0.115601	-1.21066	5.8024e-06	-1.04985	-1.20599	4.02225e-05	-1.34069	-1.21514
132107012	chr5:132107012:T:C	3.92095e-07	0.446443	-1.20333	7.22788e-06	-0.823487	-1.21267	4.76084e-05	-1.17075	-1.21651
132107314	chr5:132107314:A:C	2.47436e-07	-1.78844e-10	-1.21724	1.63822e-05	-1.78844e-10	-1.21791	0.000153138	-1.78844e-10	-1.21892
132107359	chr5:132107359:A:T	2.47024e-07	-1.78844e-10	-1.21891	1.64621e-05	-1.78844e-10	-1.21304	0.000155191	-1.78844e-10	-1.20561
132107370	chr5:132107370:A:G	2.47058e-07	-1.78844e-10	-1.21877	1.64134e-05	-1.78844e-10	-1.21601	0.000154462	-1.78844e-10	-1.21032
132107379	chr5:132107379:T:C	4.70748e-07	-1.78844e-10	-0.574068	2.84127e-05	-1.78844e-10	-0.667273	0.000285355	-1.78844e-10	-0.596533
132107394	chr5:132107394:T:C	2.74487e-07	-1.78844e-10	-1.11349	1.90521e-05	-1.78844e-10	-1.06693	0.000176253	-1.78844e-10	-1.07834
132107459	chr5:132107459:T:C	1.3893e-07	-1.79442	-2.61742e-10	1.70544e-05	-1.1777	-2.61742e-10	0.000116816	-1.48967	-2.61742e-10
132107937	chr5:132107937:C:T	2.49899e-07	-1.78844e-10	-1.20733	1.64525e-05	-1.78844e-10	-1.21363	0.000153647	-1.78844e-10	-1.21561
132107948	chr5:132107948:C:T	2.29782e-07	-1.29126	-2.61742e-10	1.15009e-05	-1.57168	-2.61742e-10	0.000142191	-1.2931	-2.61742e-10
132107989	chr5:132107989:A:G	2.48417e-07	-1.78844e-10	-1.21328	1.63919e-05	-1.78844e-10	-1.21732	0.000153231	-1.78844e-10	-1.21832
132108103	chr5:132108103:C:G	2.71512e-07	-1.78844e-10	-1.12438	1.75843e-05	-1.78844e-10	-1.1471	0.000164484	-1.78844e-10	-1.14745
132108680	chr5:132108680:A:G	2.80582e-07	-1.78844e-10	-1.09152	1.87311e-05	-1.78844e-10	-1.08392	0.000173327	-1.78844e-10	-1.09508
132108807	chr5:132108807:T:C	2.50367e-07	-1.78844e-10	-1.20546	1.65084e-05	-1.78844e-10	-1.21024	0.000153997	-1.78844e-10	-1.21333
132108982	chr5:132108982:T:C	2.8311e-07	-1.78844e-10	-1.08256	1.88561e-05	-1.78844e-10	-1.07727	0.000172398	-1.78844e-10	-1.10046
132109126	chr5:132109126:A:G	3.20201e-07	-1.78844e-10	-0.959443	2.17887e-05	-1.78844e-10	-0.932716	0.000198834	-1.78844e-10	-0.957796
132109718	chr5:132109718:T:C	2.49807e-07	-1.78844e-10	-1.2077	1.68734e-05	-1.78844e-10	-1.18837	0.000160266	-1.78844e-10	-1.17343
132109724	chr5:132109724:A:G	6.11153e-08	-1.68069	-0.934941	4.12296e-06	-1.73038	-0.867157	4.61461e-05	-1.56912	-0.849333
132109829	chr5:132109829:T:C	1.4823e-07	-1.72963	-2.61742e-10	1.05789e-05	-1.65525	-2.61742e-10	9.7044e-05	-1.6751	-2.61742e-10
132109967	chr5:132109967:A:T	6.05287e-07	0.855878	-1.17857	1.09476e-05	-0.511896	-1.10909	7.79455e-05	-0.81384	-1.08042
132110201	chr5:132110201:TA:T	3.1989e-07	-1.78844e-10	-0.960413	2.17762e-05	-1.78844e-10	-0.93329	0.000198719	-1.78844e-10	-0.958372
132110279	chr5:132110279:C:G	3.20033e-07	-1.78844e-10	-0.959967	2.1777e-05	-1.78844e-10	-0.933253	0.000198731	-1.78844e-10	-0.958311
132111411	chr5:132111411:A:G	3.23932e-06	2.37428	-1.01955	4.14187e-05	0.839144	-1.12952	8.45554e-05	-0.684612	-1.12825
132112276	chr5:132112276:G:A	3.03362e-07	-1.78844e-10	-1.01346	2.20974e-05	-1.78844e-10	-0.918648	0.000203482	-1.78844e-10	-0.934686
132112321	chr5:132112321:C:T	1.41623e-07	-1.77522	-2.61742e-10	9.72265e-06	-1.73965	-2.61742e-10	9.61137e-05	-1.68473	-2.61742e-10
132112521	chr5:132112521:T:A	2.96207e-07	-1.78844e-10	-1.03733	1.97919e-05	-1.78844e-10	-1.02884	0.000177395	-1.78844e-10	-1.07189
132112707	chr5:132112707:G:A	2.48493e-07	-1.78844e-10	-1.21297	1.63946e-05	-1.78844e-10	-1.21715	0.000153247	-1.78844e-10	-1.21821
132112850	chr5:132112850:CA:C	2.61223e-07	-1.78844e-10	-1.16301	1.74911e-05	-1.78844e-10	-1.15242	0.00016413	-1.78844e-10	-1.14961
132112892	chr5:132112892:A:G	2.63759e-07	-1.78844e-10	-1.15336	1.81878e-05	-1.78844e-10	-1.11336	0.000168481	-1.78844e-10	-1.12344
132112984	chr5:132112984:T:C	1.32739e-07	-1.79278	-0.0472194	9.69267e-06	-1.39303	-0.349706	7.58183e-05	-1.79082	-0.131106
132113064	chr5:132113064:A:G	2.74294e-07	0.0959501	-1.21014	5.74332e-06	-1.05945	-1.20662	3.98524e-05	-1.34976	-1.21533
132113158	chr5:132113158:T:C	2.49582e-07	-1.78844e-10	-1.2086	1.77788e-05	-1.78844e-10	-1.1361	0.000164299	-1.78844e-10	-1.14858
132113336	chr5:132113336:T:G	2.14231e-07	-0.14342	-1.21791	5.13073e-06	-1.18583	-1.19303	3.64962e-05	-1.44958	-1.20347
132113356	chr5:132113356:C:T	5.64881e-07	0.804676	-1.19645	1.03846e-05	-0.459201	-1.21458	6.86898e-05	-0.801909	-1.21876
132113586	chr5:132113586:G:T	2.98693e-07	-1.78844e-10	-1.02898	1.83566e-05	-1.78844e-10	-1.10412	0.000186405	-1.78844e-10	-1.02234
132114435	chr5:132114435:C:T	3.81676e-07	-1.78844e-10	-0.783818	2.88438e-05	-1.78844e-10	-0.652214	0.000263412	-1.78844e-10	-0.676545
132114849	chr5:132114849:T:G	4.30558e-07	0.514034	-1.17734	9.05029e-06	-0.638956	-1.17235	5.99723e-05	-0.959061	-1.19732
132115209	chr5:132115209:T:G	3.00934e-07	-1.78844e-10	-1.0215	1.93456e-05	-1.78844e-10	-1.05164	0.000184725	-1.78844e-10	-1.0314
132115606	chr5:132115606:T:C	3.69306e-07	-1.78844e-10	-0.816764	2.76336e-05	-1.78844e-10	-0.695075	0.000253044	-1.78844e-10	-0.716701
132115940	chr5:132115940:A:G	2.01365e-07	-0.204551	-1.21872	5.04715e-06	-1.22038	-1.1749	3.60567e-05	-1.47625	-1.18892
132116163	chr5:132116163:AAGAC:A	6.12496e-07	0.866669	-1.17752	1.10713e-05	-0.502491	-1.10726	7.87366e-05	-0.805881	-1.07828
132116628	chr5:132116628:G:A	2.698e-07	-1.78844e-10	-1.13071	1.7818e-05	-1.78844e-10	-1.1339	0.000168938	-1.78844e-10	-1.12073
132116730	chr5:132116730:C:T	2.17829e-07	-0.128273	-1.21641	5.35134e-06	-1.17752	-1.15924	3.77856e-05	-1.44261	-1.17573
132116853	chr5:132116853:G:C	3.01779e-07	-1.78844e-10	-1.01869	2.01765e-05	-1.78844e-10	-1.00959	0.000192894	-1.78844e-10	-0.988123
132116854	chr5:132116854:C:G	3.0177e-07	-1.78844e-10	-1.01873	2.01761e-05	-1.78844e-10	-1.00961	0.000192888	-1.78844e-10	-0.988154
132117050	chr5:132117050:C:G	2.48348e-07	-1.78844e-10	-1.21356	1.63897e-05	-1.78844e-10	-1.21745	0.000153219	-1.78844e-10	-1.2184
132118179	chr5:132118179:C:A	2.65131e-06	-1.78844e-10	1.15442	0.000195067	-1.78844e-10	1.25924	0.00171932	-1.78844e-10	1.19942
132118573	chr5:132118573:T:C	3.13068e-07	-1.78844e-10	-0.98197	2.20321e-05	-1.78844e-10	-0.921605	0.000202915	-1.78844e-10	-0.93748
132119191	chr5:132119191:A:T	2.68227e-07	-1.78844e-10	-1.13656	1.84336e-05	-1.78844e-10	-1.09993	0.000170644	-1.78844e-10	-1.11068
132119665	chr5:132119665:C:T	2.48964e-07	-1.78844e-10	-1.21108	1.67774e-05	-1.78844e-10	-1.19408	0.000159119	-1.78844e-10	-1.18062
132119906	chr5:132119906:G:A	2.70372e-07	-1.78844e-10	-1.12859	1.75467e-05	-1.78844e-10	-1.14924	0.000165452	-1.78844e-10	-1.14158
132120049	chr5:132120049:T:C	2.47539e-07	-1.78844e-10	-1.21682	1.65852e-05	-1.78844e-10	-1.2056	0.000156814	-1.78844e-10	-1.19521
132120741	chr5:132120741:G:A	3.70549e-07	-1.78844e-10	-0.813406	2.81671e-05	-1.78844e-10	-0.675954	0.000258653	-1.78844e-10	-0.694779
132120944	chr5:132120944:T:C	9.45534e-07	-1.78844e-10	0.12336	7.29514e-05	-1.78844e-10	0.275687	0.000742657	-1.78844e-10	0.359968
132121233	chr5:132121233:A:C	2.59973e-07	-1.78844e-10	-1.16781	1.71389e-05	-1.78844e-10	-1.17276	0.000162296	-1.78844e-10	-1.16084
132121280	chr5:132121280:C:T	3.01441e-07	-1.78844e-10	-1.01982	1.85475e-05	-1.78844e-10	-1.09377	0.000188422	-1.78844e-10	-1.01158
132121309	chr5:132121309:C:T	4.68198e-06	-1.78844e-10	1.72309	0.000228642	-1.78844e-10	1.41805	0.00269022	-1.78844e-10	1.64711
132121335	chr5:132121335:G:A	2.14492e-07	-0.145245	-1.21487	5.07777e-06	-1.18987	-1.19937	3.64558e-05	-1.44291	-1.21126
132121469	chr5:132121469:A:G	3.14404e-07	0.236645	-1.21436	6.61185e-06	-0.92501	-1.20023	4.93471e-05	-1.15222	-1.19917
132121487	chr5:132121487:C:T	2.62084e-07	-1.78844e-10	-1.15973	1.72716e-05	-1.78844e-10	-1.16504	0.000163698	-1.78844e-10	-1.15224
132122060	chr5:132122060:A:G	2.18116e-06	1.75358	-0.794363	0.000316217	2.29698	-0.554655	0.000103648	-1.03131	-0.577956
132122104	chr5:132122104:C:G	2.80435e-07	0.111958	-1.204	6.16089e-06	-1.09856	-1.09733	4.69464e-05	-1.28074	-1.12052
132122581	chr5:132122581:T:A	2.30184e-07	-0.0772668	-1.21224	5.29334e-06	-1.14369	-1.20397	3.76479e-05	-1.40811	-1.21388
132122605	chr5:132122605:C:G	3.6947e-07	-1.78844e-10	-0.816321	2.7821e-05	-1.78844e-10	-0.688317	0.000254562	-1.78844e-10	-0.710722
132123173	chr5:132123173:A:C	2.66958e-07	0.0686412	-1.20994	5.54541e-06	-1.09392	-1.20722	3.99313e-05	-1.34719	-1.21592
132123423	chr5:132123423:T:G	2.60534e-07	-1.78844e-10	-1.16566	1.74458e-05	-1.78844e-10	-1.15501	0.000163704	-1.78844e-10	-1.15221
132123578	chr5:132123578:C:T	2.62182e-07	-1.78844e-10	-1.15935	1.70675e-05	-1.78844e-10	-1.17693	0.000159652	-1.78844e-10	-1.17727
132123655	chr5:132123655:C:T	4.6231e-07	0.625371	-1.21753	8.22851e-06	-0.711739	-1.19476	5.94791e-05	-0.964912	-1.19973
132123679	chr5:132123679:C:T	3.86551e-07	0.424956	-1.19608	6.9818e-06	-0.8528	-1.218	4.70546e-05	-1.18134	-1.21762
132123883	chr5:132123883:T:C	3.71217e-07	-1.78844e-10	-0.811604	2.54353e-05	-1.78844e-10	-0.777968	0.000227605	-1.78844e-10	-0.822654
132124904	chr5:132124904:G:A	5.92319e-07	0.823873	-1.16822	1.0625e-05	-0.54994	-1.10096	7.56306e-05	-0.835272	-1.08913
132125284	chr5:132125284:C:A	6.09929e-08	-1.71291	-0.904721	4.17029e-06	-1.75298	-0.83314	4.56345e-05	-1.61487	-0.814736
132125428	chr5:132125428:T:C	2.60929e-07	-1.78844e-10	-1.16414	1.76244e-05	-1.78844e-10	-1.14482	0.000165874	-1.78844e-10	-1.13904
132125582	chr5:132125582:T:G	2.9785e-07	-1.78844e-10	-1.0318	2.01694e-05	-1.78844e-10	-1.00994	0.000184267	-1.78844e-10	-1.03388
132125596	chr5:132125596:T:G	2.48426e-07	-1.78844e-10	-1.21325	1.6437e-05	-1.78844e-10	-1.21458	0.000153238	-1.78844e-10	-1.21828
132126000	chr5:132126000:C:G	2.61117e-07	-1.78844e-10	-1.16342	1.7483e-05	-1.78844e-10	-1.15288	0.000164054	-1.78844e-10	-1.15007
132126027	chr5:132126027:T:A	6.68825e-07	0.950301	-1.17317	1.18279e-05	-0.443401	-1.10024	8.36034e-05	-0.753679	-1.0705
132126102	chr5:132126102:T:G	2.59526e-07	-1.78844e-10	-1.16954	1.7514e-05	-1.78844e-10	-1.15111	0.000164793	-1.78844e-10	-1.14558
132126203	chr5:132126203:T:C	3.48576e-07	0.31465	-1.18918	8.08114e-06	-0.739881	-1.18469	5.51498e-05	-1.03482	-1.20539
132126260	chr5:132126260:G:T	4.66144e-06	-1.78844e-10	1.71869	0.000227658	-1.78844e-10	1.41374	0.00267824	-1.78844e-10	1.64265
132127143	chr5:132127143:T:C	2.38389e-06	1.75719	-0.709089	0.000351818	2.29917	-0.45016	0.000115	-1.02769	-0.477644
132127198	chr5:132127198:T:C	2.76889e-07	-1.78844e-10	-1.10477	1.84727e-05	-1.78844e-10	-1.09781	0.00017109	-1.78844e-10	-1.10808
132127782	chr5:132127782:G:C	2.8725e-07	-1.78844e-10	-1.06804	2.14114e-05	-1.78844e-10	-0.950185	0.000193132	-1.78844e-10	-0.986894
132128308	chr5:132128308:C:A	1.0339e-06	-1.78844e-10	0.212701	5.66995e-05	-1.78844e-10	0.0236583	0.000613153	-1.78844e-10	0.168349
132128350	chr5:132128350:G:A	3.90349e-07	-1.78844e-10	-0.761348	2.98857e-05	-1.78844e-10	-0.616728	0.000273978	-1.78844e-10	-0.637218
132128831	chr5:132128831:A:G	2.09518e-07	-0.170608	-1.21297	5.01637e-06	-1.19857	-1.20283	3.60868e-05	-1.45114	-1.2132
132129230	chr5:132129230:C:T	2.47579e-07	-1.78844e-10	-1.21666	1.63898e-05	-1.78844e-10	-1.21745	0.000153131	-1.78844e-10	-1.21897
132129784	chr5:132129784:C:T	2.47027e-07	-1.78844e-10	-1.21889	1.69501e-05	-1.78844e-10	-1.18383	0.00015671	-1.78844e-10	-1.19587
132129848	chr5:132129848:CT:C	2.98631e-07	-1.78844e-10	-1.02918	1.99445e-05	-1.78844e-10	-1.02116	0.000184263	-1.78844e-10	-1.0339
132129995	chr5:132129995:C:T	7.05493e-07	1.00378	-1.17327	1.2235e-05	-0.409397	-1.10041	8.60737e-05	-0.724446	-1.07062
132130936	chr5:132130936:T:A	6.61975e-07	0.626113	-0.859276	9.04995e-05	1.12871	-0.637475	5.82446e-05	-1.53202	-0.653597
132131038	chr5:132131038:G:A	4.18221e-06	2.76185	-1.15164	1.28608e-05	-0.264883	-1.19504	0.000168778	0.0781337	-1.19982
132131045	chr5:132131045:A:G	2.61307e-07	-1.78844e-10	-1.16269	1.78813e-05	-1.78844e-10	-1.13035	0.000164378	-1.78844e-10	-1.1481
132131058	chr5:132131058:G:GT	3.00854e-07	-1.78844e-10	-1.02177	1.93412e-05	-1.78844e-10	-1.05187	0.00018468	-1.78844e-10	-1.03164
132131984	chr5:132131984:G:A	2.82426e-07	-1.78844e-10	-1.08497	1.88025e-05	-1.78844e-10	-1.08012	0.000171965	-1.78844e-10	-1.10298
132132376	chr5:132132376:C:T	3.82086e-06	2.68761	-1.16777	1.23021e-05	-0.305548	-1.19879	0.000160326	0.0325455	-1.2056
132132506	chr5:132132506:G:T	2.61325e-07	-1.78844e-10	-1.16263	1.72259e-05	-1.78844e-10	-1.1677	0.000163223	-1.78844e-10	-1.15515
132132777	chr5:132132777:T:C	3.90383e-07	-1.78844e-10	-0.761263	2.93898e-05	-1.78844e-10	-0.63346	0.000268176	-1.78844e-10	-0.658623
132132814	chr5:132132814:G:A	4.32573e-07	0.560247	-1.21889	7.95732e-06	-0.755118	-1.1849	5.78053e-05	-1.00233	-1.19085
132133894	chr5:132133894:G:GT	3.99825e-07	-1.78844e-10	-0.737363	3.0186e-05	-1.78844e-10	-0.606728	0.000275217	-1.78844e-10	-0.632708
132133964	chr5:132133964:A:C	2.92762e-07	-1.78844e-10	-1.04903	2.19594e-05	-1.78844e-10	-0.924914	0.000197723	-1.78844e-10	-0.963401
132134075	chr5:132134075:C:T	2.83026e-07	-1.78844e-10	-1.08285	1.95831e-05	-1.78844e-10	-1.03944	0.000180914	-1.78844e-10	-1.05224
132134109	chr5:132134109:A:C	3.52297e-07	0.331453	-1.19537	8.11309e-06	-0.729327	-1.1913	5.54585e-05	-1.02522	-1.20941
132134214	chr5:132134214:C:A	2.61274e-07	-1.78844e-10	-1.16282	1.74946e-05	-1.78844e-10	-1.15221	0.000164165	-1.78844e-10	-1.1494
132134263	chr5:132134263:G:A	2.59495e-07	-1.78844e-10	-1.16965	1.73799e-05	-1.78844e-10	-1.15879	0.000161462	-1.78844e-10	-1.166
132134492	chr5:132134492:T:TAA	4.37827e-07	0.50747	-1.15404	9.28441e-06	-0.714668	-1.0711	6.8825e-05	-0.98027	-1.03843
132136167	chr5:132136167:C:T	3.81916e-06	2.66636	-1.14696	1.23168e-05	-0.318078	-1.18507	0.000160045	0.019283	-1.19409
132136624	chr5:132136624:C:T	3.87554e-07	-1.78844e-10	-0.768534	2.96398e-05	-1.78844e-10	-0.62499	0.000271766	-1.78844e-10	-0.645323
132136673	chr5:132136673:C:T	4.57829e-07	0.616682	-1.21858	8.24386e-06	-0.71603	-1.18861	5.95955e-05	-0.968443	-1.19424
132136693	chr5:132136693:T:C	6.32168e-08	-1.69391	-0.887914	4.30568e-06	-1.73932	-0.814847	4.77781e-05	-1.58789	-0.795811
132136989	chr5:132136989:C:T	3.90087e-07	-1.78844e-10	-0.762021	2.98619e-05	-1.78844e-10	-0.617523	0.000273763	-1.78844e-10	-0.638005
132137002	chr5:132137002:A:G	1.52617e-07	-1.70046	-2.61742e-10	1.03459e-05	-1.67752	-2.61742e-10	8.8159e-05	-1.77112	-2.61742e-10
132137250	chr5:132137250:G:C	2.80681e-07	-1.78844e-10	-1.09117	1.8737e-05	-1.78844e-10	-1.0836	0.00017338	-1.78844e-10	-1.09478
132137361	chr5:132137361:C:T	2.49595e-07	-1.78844e-10	-1.20855	1.65067e-05	-1.78844e-10	-1.21034	0.000153562	-1.78844e-10	-1.21616
132137376	chr5:132137376:T:G	1.27172e-07	-1.1681	-0.714753	2.68471e-05	0.096804	-0.820753	4.92688e-05	-1.67431	-0.678662
132137525	chr5:132137525:T:C	1.38415e-07	-1.06345	-0.734682	3.14507e-05	0.272509	-0.838195	5.06351e-05	-1.62651	-0.69911
132137849	chr5:132137849:A:G	2.48664e-07	-1.78844e-10	-1.21229	1.64512e-05	-1.78844e-10	-1.21371	0.000153294	-1.78844e-10	-1.21791
132137931	chr5:132137931:A:G	2.72676e-06	-1.78844e-10	1.18248	0.000285144	-1.78844e-10	1.63889	0.00291258	-1.78844e-10	1.72653
132137957	chr5:132137957:T:C	3.3397e-07	0.241358	-1.1587	7.68518e-06	-0.89671	-1.0781	5.83342e-05	-1.1378	-1.04628
132138292	chr5:132138292:A:G	3.71958e-05	3.79556	-2.61742e-10	0.00151719	3.31051	-2.61742e-10	0.00555569	2.37231	-2.61742e-10
132138332	chr5:132138332:T:C	6.39413e-08	-1.65608	-0.914349	4.29046e-06	-1.71338	-0.844336	4.87777e-05	-1.53701	-0.825981
132138477	chr5:132138477:A:G	4.61569e-06	2.84558	-1.13676	1.35934e-05	-0.218877	-1.18565	0.000179379	0.130544	-1.19131
132139346	chr5:132139346:G:A	7.17389e-07	-1.78844e-10	-0.152772	3.80419e-05	-1.78844e-10	-0.375418	0.000375192	-1.78844e-10	-0.322828
132139422	chr5:132139422:G:GA	3.29299e-07	-1.78844e-10	-0.931426	1.88599e-05	-1.78844e-10	-1.07707	0.000186482	-1.78844e-10	-1.02193
132139464	chr5:132139464:T:C	2.60012e-07	-1.78844e-10	-1.16766	1.77693e-05	-1.78844e-10	-1.13664	0.000163459	-1.78844e-10	-1.1537
132140472	chr5:132140472:T:C	2.60774e-07	-1.78844e-10	-1.16474	1.78351e-05	-1.78844e-10	-1.13294	0.000163999	-1.78844e-10	-1.1504
132140720	chr5:132140720:A:G	2.48057e-07	-1.78844e-10	-1.21473	1.65173e-05	-1.78844e-10	-1.2097	0.000154835	-1.78844e-10	-1.20791
132140810	chr5:132140810:T:C	2.61233e-07	-1.78844e-10	-1.16298	1.74918e-05	-1.78844e-10	-1.15237	0.000164138	-1.78844e-10	-1.14956
132142044	chr5:132142044:C:T	2.92668e-07	-1.78844e-10	-1.04935	2.04405e-05	-1.78844e-10	-0.996591	0.000188633	-1.78844e-10	-1.01046
132142341	chr5:132142341:T:C	5.51799e-07	0.787729	-1.20293	1.07468e-05	-0.43966	-1.19984	6.996e-05	-0.78805	-1.21429
132142801	chr5:132142801:T:C	2.50715e-07	-1.78844e-10	-1.20407	1.65565e-05	-1.78844e-10	-1.20733	0.000153754	-1.78844e-10	-1.21491
132143203	chr5:132143203:T:C	1.2186e-07	-1.25648	-0.66904	2.45396e-05	-0.0332786	-0.78054	5.01103e-05	-1.70275	-0.63329
132143604	chr5:132143604:T:C	2.56627e-07	-1.78844e-10	-1.18077	1.6931e-05	-1.78844e-10	-1.18496	0.000160074	-1.78844e-10	-1.17463
132143804	chr5:132143804:C:T	2.49846e-07	-1.78844e-10	-1.20755	1.67011e-05	-1.78844e-10	-1.19863	0.000156586	-1.78844e-10	-1.19666
132143821	chr5:132143821:T:C	2.48434e-07	-1.78844e-10	-1.21321	1.63924e-05	-1.78844e-10	-1.21729	0.000153234	-1.78844e-10	-1.2183
132143938	chr5:132143938:G:A	6.50896e-07	0.94505	-1.19509	1.14808e-05	-0.359404	-1.21403	7.48166e-05	-0.716601	-1.21863
132144178	chr5:132144178:G:A	3.09126e-07	-1.78844e-10	-0.994641	2.06774e-05	-1.78844e-10	-0.985067	0.000184343	-1.78844e-10	-1.03347
132144417	chr5:132144417:C:T	2.48692e-07	-1.78844e-10	-1.21217	1.67456e-05	-1.78844e-10	-1.19597	0.000158766	-1.78844e-10	-1.18283
132144445	chr5:132144445:T:G	2.87395e-07	-1.78844e-10	-1.06753	1.92639e-05	-1.78844e-10	-1.05588	0.000181138	-1.78844e-10	-1.05101
132144721	chr5:132144721:A:G	2.61223e-07	-1.78844e-10	-1.16301	1.74911e-05	-1.78844e-10	-1.15242	0.00016413	-1.78844e-10	-1.14961
132144888	chr5:132144888:T:A	4.3946e-07	-1.78844e-10	-0.642843	3.37057e-05	-1.78844e-10	-0.496441	0.000306948	-1.78844e-10	-0.523587
132145140	chr5:132145140:TTTTTG:T	2.61257e-07	-1.78844e-10	-1.16289	1.74936e-05	-1.78844e-10	-1.15227	0.000164154	-1.78844e-10	-1.14946
132145238	chr5:132145238:G:A	6.80399e-07	0.991747	-1.19746	1.16287e-05	-0.418339	-1.14229	8.13635e-05	-0.732955	-1.11838
132146406	chr5:132146406:T:A	2.00617e-07	-0.251889	-1.1751	4.73757e-06	-1.23978	-1.21881	3.48599e-05	-1.48331	-1.21562
132146551	chr5:132146551:A:T	4.86544e-07	0.674655	-1.21572	8.63559e-06	-0.661276	-1.19694	6.17342e-05	-0.931708	-1.19572
132146963	chr5:132146963:A:G	5.48542e-07	-1.78844e-10	-0.421128	4.77305e-05	-1.78844e-10	-0.148537	0.000426834	-1.78844e-10	-0.193871
132147003	chr5:132147003:T:C	6.30278e-08	-1.68791	-0.8969	4.28578e-06	-1.73399	-0.824818	4.77454e-05	-1.57848	-0.8059
132147125	chr5:132147125:G:A	4.74598e-07	-1.78844e-10	-0.565922	3.64972e-05	-1.78844e-10	-0.416872	0.000333173	-1.78844e-10	-0.441605
132147357	chr5:132147357:G:A	3.39098e-07	-1.78844e-10	-0.902102	2.04244e-05	-1.78844e-10	-0.997378	0.000195148	-1.78844e-10	-0.976505
132147701	chr5:132147701:T:C	3.16279e-07	-1.78844e-10	-0.971767	1.83424e-05	-1.78844e-10	-1.10489	0.000180384	-1.78844e-10	-1.05518
132147951	chr5:132147951:A:G	2.58173e-07	-1.78844e-10	-1.17476	1.7026e-05	-1.78844e-10	-1.17936	0.000161098	-1.78844e-10	-1.16826
132147993	chr5:132147993:T:C	2.49655e-07	-1.78844e-10	-1.20831	1.64417e-05	-1.78844e-10	-1.21429	0.000153567	-1.78844e-10	-1.21613
132148329	chr5:132148329:T:C	2.62428e-07	-1.78844e-10	-1.15841	1.72941e-05	-1.78844e-10	-1.16374	0.000163942	-1.78844e-10	-1.15076
132148495	chr5:132148495:A:G	2.49984e-07	-1.78844e-10	-1.207	1.65305e-05	-1.78844e-10	-1.2089	0.000153692	-1.78844e-10	-1.21531
132148853	chr5:132148853:T:C	2.49058e-07	-1.78844e-10	-1.21071	1.64747e-05	-1.78844e-10	-1.21228	0.000153401	-1.78844e-10	-1.21721
132149156	chr5:132149156:G:A	2.59369e-07	-1.78844e-10	-1.17014	1.69911e-05	-1.78844e-10	-1.18142	0.000158103	-1.78844e-10	-1.18702
132149350	chr5:132149350:T:A	3.59808e-07	-1.78844e-10	-0.84282	2.56851e-05	-1.78844e-10	-0.768195	0.000235644	-1.78844e-10	-0.787945
132149434	chr5:132149434:A:G	2.64108e-07	-1.78844e-10	-1.15203	1.71708e-05	-1.78844e-10	-1.1709	0.000160626	-1.78844e-10	-1.17119
132149590	chr5:132149590:G:C	2.58761e-07	-1.78844e-10	-1.17249	1.70641e-05	-1.78844e-10	-1.17713	0.000161503	-1.78844e-10	-1.16574
132149690	chr5:132149690:A:G	2.48998e-06	1.90562	-0.813985	0.000358835	2.44765	-0.578898	0.000108145	-0.965413	-0.601383
132149813	chr5:132149813:C:G	6.69294e-07	0.949979	-1.17215	1.24928e-05	-0.322091	-1.16687	7.89631e-05	-0.687628	-1.19366
132150351	chr5:132150351:C:T	3.13364e-07	-1.78844e-10	-0.981026	2.20556e-05	-1.78844e-10	-0.920541	0.000203126	-1.78844e-10	-0.936442
132150505	chr5:132150505:G:A	2.49164e-07	-1.78844e-10	-1.21028	1.64811e-05	-1.78844e-10	-1.21189	0.000153431	-1.78844e-10	-1.21701
132150591	chr5:132150591:A:G	1.28419e-06	0.429497	-2.61742e-10	0.000165633	1.09567	-2.61742e-10	0.000114274	-1.51167	-2.61742e-10
132150686	chr5:132150686:C:T	1.40806e-07	-1.78101	-2.61742e-10	9.64304e-06	-1.74787	-2.61742e-10	8.6497e-05	-1.79016	-2.61742e-10
132150806	chr5:132150806:C:T	3.13971e-07	-0.979091	-2.61742e-10	1.68054e-05	-1.19241	-2.61742e-10	0.000244366	-0.751598	-2.61742e-10
132151202	chr5:132151202:T:A	6.87336e-07	0.970934	-1.1665	1.20692e-05	-0.433936	-1.08951	8.52643e-05	-0.745995	-1.05851
132151236	chr5:132151236:C:T	4.67458e-06	-1.78844e-10	1.7215	0.000228296	-1.78844e-10	1.41653	0.00268589	-1.78844e-10	1.6455
132151333	chr5:132151333:A:T	3.13964e-07	-1.78844e-10	-0.979113	2.21022e-05	-1.78844e-10	-0.91843	0.000203546	-1.78844e-10	-0.934373
132152053	chr5:132152053:A:C	2.48416e-07	-1.78844e-10	-1.21329	1.63918e-05	-1.78844e-10	-1.21732	0.00015323	-1.78844e-10	-1.21832
132152113	chr5:132152113:A:T	2.3179e-07	-0.0652132	-1.21735	5.39229e-06	-1.13702	-1.19212	3.81033e-05	-1.40343	-1.20654
132152336	chr5:132152336:ATT:A	9.02558e-07	-1.78844e-10	0.0768421	4.97836e-05	-1.78844e-10	-0.106423	0.000534825	-1.78844e-10	0.0316729
132152595	chr5:132152595:A:G	1.03885e-06	-1.78844e-10	0.217484	5.69527e-05	-1.78844e-10	0.0281138	0.000616069	-1.78844e-10	0.173092
132152802	chr5:132152802:T:A	6.3719e-08	-1.66278	-0.911131	4.29002e-06	-1.71762	-0.840193	4.85681e-05	-1.5455	-0.821798
132153170	chr5:132153170:G:A	3.23594e-07	0.266798	-1.2157	6.97917e-06	-0.914666	-1.15651	5.20791e-05	-1.13273	-1.16477
132153437	chr5:132153437:C:T	2.61373e-07	-1.78844e-10	-1.16244	1.75018e-05	-1.78844e-10	-1.1518	0.000164234	-1.78844e-10	-1.14898
132153536	chr5:132153536:C:T	4.04888e-07	-1.78844e-10	-0.724779	2.85489e-05	-1.78844e-10	-0.662488	0.000275466	-1.78844e-10	-0.6318
132153614	chr5:132153614:T:C	2.51231e-07	-1.78844e-10	-1.20202	1.65868e-05	-1.78844e-10	-1.2055	0.000153924	-1.78844e-10	-1.21381
132153873	chr5:132153873:T:G	2.50394e-07	-1.78844e-10	-1.20536	1.65095e-05	-1.78844e-10	-1.21017	0.000154008	-1.78844e-10	-1.21326
132154269	chr5:132154269:A:C	3.57845e-07	-1.78844e-10	-0.848291	2.47357e-05	-1.78844e-10	-0.80586	0.000222865	-1.78844e-10	-0.843699
132154356	chr5:132154356:A:T	9.3042e-07	1.20106	-1.09381	1.57816e-05	-0.275533	-0.979728	0.000110083	-0.603716	-0.945313
132154420	chr5:132154420:C:G	9.39919e-07	1.2137	-1.09629	1.58105e-05	-0.270347	-0.983089	0.00011012	-0.599797	-0.948897
132154511	chr5:132154511:T:C	2.68136e-07	-1.78844e-10	-1.13689	1.84265e-05	-1.78844e-10	-1.10032	0.000170581	-1.78844e-10	-1.11106
132154874	chr5:132154874:C:T	2.81622e-07	-1.78844e-10	-1.08782	2.08442e-05	-1.78844e-10	-0.977032	0.000188394	-1.78844e-10	-1.01173
132155077	chr5:132155077:C:T	2.48211e-07	-1.78844e-10	-1.21411	1.64251e-05	-1.78844e-10	-1.2153	0.000153197	-1.78844e-10	-1.21854
132155348	chr5:132155348:T:C	2.59099e-07	-1.78844e-10	-1.17118	1.74803e-05	-1.78844e-10	-1.15303	0.000164462	-1.78844e-10	-1.14758
132155439	chr5:132155439:A:T	2.49583e-07	-1.78844e-10	-1.2086	1.65061e-05	-1.78844e-10	-1.21038	0.000153559	-1.78844e-10	-1.21618
132155828	chr5:132155828:C:T	2.65263e-07	-1.78844e-10	-1.14767	1.77825e-05	-1.78844e-10	-1.13589	0.000166937	-1.78844e-10	-1.13265
132155854	chr5:132155854:C:T	2.47112e-07	-1.78844e-10	-1.21855	1.64351e-05	-1.78844e-10	-1.21469	0.000153593	-1.78844e-10	-1.21596
132155913	chr5:132155913:T:C	6.39463e-08	-1.67297	-0.897378	4.32344e-06	-1.72467	-0.825388	4.86752e-05	-1.55861	-0.806488
132156211	chr5:132156211:G:A	6.61221e-08	-1.65715	-0.879741	4.46703e-06	-1.7122	-0.805183	5.07926e-05	-1.53649	-0.786024
132156278	chr5:132156278:C:T	2.49199e-07	-1.78844e-10	-1.21014	1.68052e-05	-1.78844e-10	-1.19242	0.000159491	-1.78844e-10	-1.17828
132156291	chr5:132156291:T:C	2.48572e-07	-1.78844e-10	-1.21266	1.63975e-05	-1.78844e-10	-1.21698	0.000153265	-1.78844e-10	-1.2181
132156478	chr5:132156478:G:A	4.02774e-07	-1.78844e-10	-0.730014	3.22828e-05	-1.78844e-10	-0.539573	0.000292493	-1.78844e-10	-0.571825
132156537	chr5:132156537:G:A	2.4911e-07	-1.78844e-10	-1.2105	1.65365e-05	-1.78844e-10	-1.20854	0.000156218	-1.78844e-10	-1.19901
132156834	chr5:132156834:T:C	4.75635e-07	0.655108	-1.21885	8.49046e-06	-0.689536	-1.18563	6.11548e-05	-0.945327	-1.19153
132156906	chr5:132156906:A:G	3.93514e-07	-1.78844e-10	-0.753274	2.50665e-05	-1.78844e-10	-0.792576	0.000230276	-1.78844e-10	-0.810989
132156919	chr5:132156919:G:T	1.53355e-07	-1.69564	-2.61742e-10	9.38117e-06	-1.7754	-2.61742e-10	9.01603e-05	-1.74868	-2.61742e-10
132156923	chr5:132156923:G:A	4.67172e-07	0.637264	-1.21896	8.39836e-06	-0.70306	-1.18301	6.05855e-05	-0.957053	-1.18916
132157030	chr5:132157030:C:A	4.54579e-07	0.609515	-1.21853	8.20777e-06	-0.719912	-1.18911	5.93675e-05	-0.971836	-1.19468
132157085	chr5:132157085:G:C	9.63988e-07	0.142689	-2.61742e-10	1.7088e-05	-1.17573	-2.61742e-10	0.000472672	-0.0918633	-2.61742e-10
132157181	chr5:132157181:C:T	4.21539e-07	-1.78844e-10	-0.684479	2.88488e-05	-1.78844e-10	-0.65204	0.000277569	-1.78844e-10	-0.624198
132157421	chr5:132157421:G:C	2.48436e-07	-1.78844e-10	-1.21321	1.63925e-05	-1.78844e-10	-1.21728	0.000153235	-1.78844e-10	-1.21829
132157597	chr5:132157597:A:G	2.48247e-07	-1.78844e-10	-1.21397	1.65086e-05	-1.78844e-10	-1.21022	0.000153456	-1.78844e-10	-1.21685
132157682	chr5:132157682:A:G	4.25911e-06	2.79368	-1.16525	1.30739e-05	-0.246269	-1.19722	0.000171593	0.0991552	-1.2043
132157971	chr5:132157971:A:G	3.87755e-07	-1.78844e-10	-0.768018	2.96578e-05	-1.78844e-10	-0.624383	0.000271925	-1.78844e-10	-0.644741
132158535	chr5:132158535:T:A	1.64809e-07	-1.6236	-2.61742e-10	1.16643e-05	-1.55758	-2.61742e-10	0.000148517	-1.24957	-2.61742e-10
132158649	chr5:132158649:TAA:T	6.37446e-08	-1.70284	-0.870665	4.36592e-06	-1.74495	-0.795329	4.81895e-05	-1.59922	-0.775903
132158652	chr5:132158652:A:T	6.37448e-08	-1.70205	-0.871452	4.36461e-06	-1.74437	-0.796207	4.82021e-05	-1.59807	-0.776792
132158764	chr5:132158764:T:C	2.92267e-07	-1.78844e-10	-1.05072	1.88401e-05	-1.78844e-10	-1.07812	0.000179552	-1.78844e-10	-1.0598
132159539	chr5:132159539:A:G	1.39258e-07	-1.79206	-2.61742e-10	9.55728e-06	-1.7568	-2.61742e-10	8.66214e-05	-1.78872	-2.61742e-10
132159594	chr5:132159594:T:C	3.19558e-07	-1.78844e-10	-0.961451	2.09398e-05	-1.78844e-10	-0.972455	0.000201146	-1.78844e-10	-0.946237
132159879	chr5:132159879:G:A	3.7955e-07	0.416786	-1.20619	7.11298e-06	-0.948675	-1.10351	5.26769e-05	-1.16007	-1.12602
132160125	chr5:132160125:G:A	2.51437e-07	-1.78844e-10	-1.2012	1.69707e-05	-1.78844e-10	-1.18262	0.000157849	-1.78844e-10	-1.18863
132160228	chr5:132160228:G:A	2.48358e-07	-1.78844e-10	-1.21352	1.64075e-05	-1.78844e-10	-1.21637	0.000153295	-1.78844e-10	-1.2179
132160230	chr5:132160230:A:T	2.49518e-07	-1.78844e-10	-1.20886	1.64639e-05	-1.78844e-10	-1.21293	0.000153673	-1.78844e-10	-1.21544
132160615	chr5:132160615:G:C	3.01297e-07	-1.78844e-10	-1.02029	2.28034e-05	-1.78844e-10	-0.887198	0.000204843	-1.78844e-10	-0.928021
132160682	chr5:132160682:C:A	2.49562e-06	1.87153	-0.777633	0.000363697	2.41641	-0.534202	0.000111066	-0.980374	-0.559772
132160740	chr5:132160740:G:C	2.57784e-07	-1.78844e-10	-1.17627	1.70036e-05	-1.78844e-10	-1.18068	0.00016085	-1.78844e-10	-1.16979
132162919	chr5:132162919:C:T	6.20447e-08	-1.70827	-0.892265	4.24412e-06	-1.74885	-0.819719	4.66404e-05	-1.60709	-0.800705
132163989	chr5:132163989:C:T	2.49126e-07	-1.78844e-10	-1.21043	1.64788e-05	-1.78844e-10	-1.21203	0.00015342	-1.78844e-10	-1.21709
132164140	chr5:132164140:T:C	2.47441e-07	-1.78844e-10	-1.21722	1.6383e-05	-1.78844e-10	-1.21787	0.000153138	-1.78844e-10	-1.21893
132164430	chr5:132164430:T:C	2.60243e-07	-1.78844e-10	-1.16678	1.71569e-05	-1.78844e-10	-1.17171	0.00016249	-1.78844e-10	-1.15965
132164783	chr5:132164783:T:C	3.20036e-07	-1.78844e-10	-0.959956	1.84892e-05	-1.78844e-10	-1.09692	0.000182128	-1.78844e-10	-1.04555
132164974	chr5:132164974:A:T	2.49648e-07	-1.78844e-10	-1.20834	1.65102e-05	-1.78844e-10	-1.21013	0.000153583	-1.78844e-10	-1.21603
132164994	chr5:132164994:G:A	2.62126e-07	-1.78844e-10	-1.15956	1.7965e-05	-1.78844e-10	-1.12568	0.000166463	-1.78844e-10	-1.13549
132165007	chr5:132165007:C:T	4.87797e-07	0.669632	-1.20812	8.34678e-06	-0.783345	-1.10889	6.06608e-05	-1.01427	-1.1307
132165441	chr5:132165441:T:C	4.8719e-07	0.668748	-1.20848	8.44303e-06	-0.670764	-1.21	6.16049e-05	-0.914761	-1.21476
132165835	chr5:132165835:A:C	1.39621e-07	-1.78946	-2.61742e-10	9.22794e-06	-1.79187	-2.61742e-10	9.07693e-05	-1.74194	-2.61742e-10
132166090	chr5:132166090:A:C	3.43685e-07	-0.888664	-2.61742e-10	1.8152e-05	-1.11533	-2.61742e-10	0.00027056	-0.649773	-2.61742e-10
132166156	chr5:132166156:A:C	4.45458e-07	-1.78844e-10	-0.629287	3.42233e-05	-1.78844e-10	-0.481202	0.000311552	-1.78844e-10	-0.5087
132166180	chr5:132166180:A:G	2.61223e-07	-1.78844e-10	-1.16301	1.74911e-05	-1.78844e-10	-1.15242	0.00016413	-1.78844e-10	-1.14961
132166212	chr5:132166212:T:C	3.61494e-07	0.358201	-1.19635	8.25981e-06	-0.710341	-1.19236	5.62679e-05	-1.0101	-1.21004
132166215	chr5:132166215:G:A	2.85231e-07	-1.78844e-10	-1.07509	1.91706e-05	-1.78844e-10	-1.06073	0.000179303	-1.78844e-10	-1.06119
132166770	chr5:132166770:C:T	3.19697e-07	-1.78844e-10	-0.961017	2.17526e-05	-1.78844e-10	-0.934372	0.00019852	-1.78844e-10	-0.959375
132167449	chr5:132167449:T:C	6.87344e-08	-1.6268	-0.871341	4.61227e-06	-1.6893	-0.79609	5.33536e-05	-1.49672	-0.776603
132167598	chr5:132167598:C:T	2.56154e-07	-1.78844e-10	-1.18261	1.67623e-05	-1.78844e-10	-1.19497	0.000156146	-1.78844e-10	-1.19948
132167647	chr5:132167647:G:A	5.46673e-07	0.733441	-1.15798	1.07516e-05	-0.561997	-1.07706	7.80579e-05	-0.847852	-1.04496
132167976	chr5:132167976:T:C	2.47956e-07	-1.78844e-10	-1.21514	1.66486e-05	-1.78844e-10	-1.20178	0.000157597	-1.78844e-10	-1.19022
132168556	chr5:132168556:T:C	2.8343e-07	-1.78844e-10	-1.08143	1.89879e-05	-1.78844e-10	-1.07031	0.000178504	-1.78844e-10	-1.06565
132168855	chr5:132168855:A:C	2.50147e-07	-1.78844e-10	-1.20634	1.65414e-05	-1.78844e-10	-1.20824	0.000153751	-1.78844e-10	-1.21493
132169205	chr5:132169205:CCACA:C	2.60594e-07	-1.78844e-10	-1.16543	1.7179e-05	-1.78844e-10	-1.17042	0.000162725	-1.78844e-10	-1.1582
132169246	chr5:132169246:A:T	4.78634e-06	-1.78844e-10	1.74513	0.000233462	-1.78844e-10	1.43891	0.00274942	-1.78844e-10	1.66888
132169310	chr5:132169310:C:T	2.6785e-07	-1.78844e-10	-1.13796	1.84027e-05	-1.78844e-10	-1.10161	0.00017037	-1.78844e-10	-1.11229
132169354	chr5:132169354:A:ACT	3.5218e-07	0.327996	-1.19224	7.25301e-06	-0.965988	-1.0667	5.41754e-05	-1.16513	-1.09291
132170713	chr5:132170713:G:A	2.85742e-07	-1.78844e-10	-1.0733	2.05317e-05	-1.78844e-10	-0.992137	0.000188461	-1.78844e-10	-1.01137
132170962	chr5:132170962:A:G	2.4888e-07	-1.78844e-10	-1.21142	1.64649e-05	-1.78844e-10	-1.21288	0.000153355	-1.78844e-10	-1.21751
132171379	chr5:132171379:A:G	3.69962e-07	0.37803	-1.19302	8.39891e-06	-0.697239	-1.18877	5.70472e-05	-0.99848	-1.20791
132171393	chr5:132171393:T:C	2.49119e-07	-1.78844e-10	-1.21046	1.64792e-05	-1.78844e-10	-1.21201	0.000153422	-1.78844e-10	-1.21707
132171467	chr5:132171467:A:G	2.47251e-07	-1.78844e-10	-1.21799	1.6366e-05	-1.78844e-10	-1.2189	0.000153146	-1.78844e-10	-1.21887
132171504	chr5:132171504:A:G	3.20655e-07	-1.78844e-10	-0.958025	1.8508e-05	-1.78844e-10	-1.0959	0.000182373	-1.78844e-10	-1.04421
132172130	chr5:132172130:A:G	2.97248e-07	-1.03383	-2.61742e-10	2.31236e-05	-0.873255	-2.61742e-10	0.000115687	-1.49937	-2.61742e-10
132172290	chr5:132172290:C:T	2.49197e-07	-1.78844e-10	-1.21015	1.64829e-05	-1.78844e-10	-1.21178	0.000153443	-1.78844e-10	-1.21693
132172324	chr5:132172324:C:T	2.79471e-06	1.92785	-0.720754	0.000418396	2.48572	-0.463397	0.000122693	-0.950431	-0.490153
132172867	chr5:132172867:T:C	1.37374e-07	-1.17871	-0.626973	2.84746e-05	0.0760366	-0.741132	5.37425e-05	-1.67918	-0.586882
132173330	chr5:132173330:T:C	2.81341e-07	-1.78844e-10	-1.08882	1.87795e-05	-1.78844e-10	-1.08134	0.000173797	-1.78844e-10	-1.09238
132173457	chr5:132173457:A:G	2.60441e-07	-1.78844e-10	-1.16601	1.68759e-05	-1.78844e-10	-1.18822	0.000157116	-1.78844e-10	-1.19328
132173578	chr5:132173578:A:G	4.71478e-07	0.636718	-1.20924	9.53258e-06	-0.540666	-1.21873	6.47413e-05	-0.862153	-1.21771
132174227	chr5:132174227:C:T	3.20169e-07	-1.78844e-10	-0.95954	1.84954e-05	-1.78844e-10	-1.09659	0.000182206	-1.78844e-10	-1.04513
132174306	chr5:132174306:T:A	2.87595e-07	-1.78844e-10	-1.06684	2.01279e-05	-1.78844e-10	-1.012	0.000185804	-1.78844e-10	-1.02557
132174469	chr5:132174469:G:T	6.01699e-08	-1.60655	-1.02467	3.87104e-06	-1.77889	-0.881692	3.55484e-05	-1.74669	-0.932678
132174827	chr5:132174827:A:G	2.6408e-07	-1.78844e-10	-1.15214	1.78699e-05	-1.78844e-10	-1.13099	0.000168284	-1.78844e-10	-1.12461
132174949	chr5:132174949:T:A	6.13963e-08	-1.66395	-0.947089	4.12647e-06	-1.71588	-0.880807	4.66152e-05	-1.54498	-0.86336
132175080	chr5:132175080:T:C	2.68161e-07	-1.78844e-10	-1.1368	1.76554e-05	-1.78844e-10	-1.14307	0.000167756	-1.78844e-10	-1.12776
132175448	chr5:132175448:A:T	4.41061e-07	0.579721	-1.21893	8.24475e-06	-0.724975	-1.17956	5.93745e-05	-0.988403	-1.178
132175706	chr5:132175706:TA:T	3.4041e-07	0.320325	-1.21856	7.11279e-06	-0.854629	-1.19758	5.23398e-05	-1.10867	-1.18384
132176447	chr5:132176447:A:T	2.64535e-07	-1.78844e-10	-1.15042	1.72264e-05	-1.78844e-10	-1.16766	0.000163034	-1.78844e-10	-1.15631
132176476	chr5:132176476:C:T	3.18873e-07	-1.78844e-10	-0.963597	2.03313e-05	-1.78844e-10	-1.00195	0.00018969	-1.78844e-10	-1.00488
132176683	chr5:132176683:G:A	6.23081e-08	-1.67301	-0.923293	4.21282e-06	-1.72184	-0.854134	4.7382e-05	-1.55613	-0.835895
132176844	chr5:132176844:G:A	2.48386e-07	-1.78844e-10	-1.21341	1.63907e-05	-1.78844e-10	-1.21739	0.000153224	-1.78844e-10	-1.21836
132176925	chr5:132176925:T:C	4.1209e-06	-1.78844e-10	1.59544	0.000206075	-1.78844e-10	1.31413	0.00240589	-1.78844e-10	1.53541
132178019	chr5:132178019:A:G	3.12827e-07	0.206806	-1.18955	6.2993e-06	-0.955704	-1.21797	4.25445e-05	-1.28107	-1.21865
132178767	chr5:132178767:C:T	2.47135e-07	-1.78844e-10	-1.21846	1.63648e-05	-1.78844e-10	-1.21897	0.000153137	-1.78844e-10	-1.21893
132178790	chr5:132178790:C:G	2.64111e-07	-1.78844e-10	-1.15202	1.76155e-05	-1.78844e-10	-1.14533	0.000168742	-1.78844e-10	-1.12189
132178824	chr5:132178824:A:G	3.11683e-07	-1.78844e-10	-0.986404	1.85501e-05	-1.78844e-10	-1.09363	0.000181084	-1.78844e-10	-1.05131
132178914	chr5:132178914:C:T	3.07117e-07	-1.78844e-10	-1.00116	2.08561e-05	-1.78844e-10	-0.976461	0.000190676	-1.78844e-10	-0.999691
132179467	chr5:132179467:C:T	2.50118e-07	-1.78844e-10	-1.20646	1.64955e-05	-1.78844e-10	-1.21102	0.000156096	-1.78844e-10	-1.19979
132179519	chr5:132179519:T:C	2.47973e-07	-1.78844e-10	-1.21507	1.63906e-05	-1.78844e-10	-1.2174	0.000154355	-1.78844e-10	-1.21101
132179595	chr5:132179595:C:T	6.11153e-08	-1.70962	-0.906012	4.17624e-06	-1.74979	-0.834904	4.584e-05	-1.60887	-0.816237
132179713	chr5:132179713:A:G	2.49042e-07	-1.78844e-10	-1.21077	1.67866e-05	-1.78844e-10	-1.19353	0.000159228	-1.78844e-10	-1.17993
132179720	chr5:132179720:C:T	3.99231e-07	0.441909	-1.18076	7.2327e-06	-0.816743	-1.21875	5.18803e-05	-1.08381	-1.21752
132179927	chr5:132179927:G:A	1.67029e-07	-1.61022	-2.61742e-10	1.10769e-05	-1.60924	-2.61742e-10	8.62876e-05	-1.79258	-2.61742e-10
132179971	chr5:132179971:C:A	2.89288e-07	-1.78844e-10	-1.06097	2.16072e-05	-1.78844e-10	-0.941079	0.000194795	-1.78844e-10	-0.978316
132180035	chr5:132180035:G:A	2.18588e-07	-1.16425	-0.176954	4.66801e-05	0.0105329	-0.181322	9.48069e-05	-1.67994	-0.0184878
132180037	chr5:132180037:C:T	3.96314e-07	0.426715	-1.1729	7.16449e-06	-0.827159	-1.21781	5.15089e-05	-1.09283	-1.21568
132180044	chr5:132180044:T:A	1.78183e-06	-1.78844e-10	0.757003	0.00012779	-1.78844e-10	0.83628	0.00115402	-1.78844e-10	0.800745
132180631	chr5:132180631:T:G	1.41441e-07	-1.77651	-2.61742e-10	9.19157e-06	-1.79582	-2.61742e-10	8.73036e-05	-1.78087	-2.61742e-10
132180708	chr5:132180708:A:G	2.47804e-07	-1.78844e-10	-1.21575	1.64749e-05	-1.78844e-10	-1.21227	0.00015456	-1.78844e-10	-1.20969
132180838	chr5:132180838:G:A	2.09274e-06	1.85887	-0.941024	0.000292942	2.40681	-0.740947	9.06986e-05	-0.984639	-0.758086
132180855	chr5:132180855:T:A	5.0026e-07	-1.78844e-10	-0.513263	2.80491e-05	-1.78844e-10	-0.680151	0.000287274	-1.78844e-10	-0.58983
132180923	chr5:132180923:C:T	1.77717e-06	-1.78844e-10	0.754389	0.00012745	-1.78844e-10	0.833617	0.00115095	-1.78844e-10	0.798078
132181443	chr5:132181443:G:A	2.94318e-07	-1.78844e-10	-1.04373	2.21024e-05	-1.78844e-10	-0.918421	0.000198925	-1.78844e-10	-0.957337
132181602	chr5:132181602:C:A	2.48029e-07	-1.78844e-10	-1.21485	1.64878e-05	-1.78844e-10	-1.21148	0.000153366	-1.78844e-10	-1.21744
132181662	chr5:132181662:A:G	9.5051e-07	0.128608	-2.61742e-10	1.69234e-05	-1.18541	-2.61742e-10	0.00046842	-0.100899	-2.61742e-10
132181747	chr5:132181747:A:G	1.31492e-06	-1.78844e-10	0.453139	7.72744e-05	-1.78844e-10	0.333255	0.000815071	-1.78844e-10	0.453009
132181789	chr5:132181789:CTT:TTT	4.46534e-07	0.590625	-1.2175	9.00345e-06	-0.606469	-1.21003	6.13944e-05	-0.927511	-1.20544
132181881	chr5:132181881:T:TGTCC	2.81429e-07	-1.78844e-10	-1.08851	1.88902e-05	-1.78844e-10	-1.07546	0.000176775	-1.78844e-10	-1.07539
132182152	chr5:132182152:G:A	4.8763e-07	-1.78844e-10	-0.538834	2.73969e-05	-1.78844e-10	-0.703679	0.000280165	-1.78844e-10	-0.614888
132182422	chr5:132182422:C:A	6.41755e-08	-1.71943	-0.847335	4.39379e-06	-1.76522	-0.768693	4.72788e-05	-1.62509	-0.769117
132182574	chr5:132182574:A:G	2.48333e-07	-1.78844e-10	-1.21362	1.64074e-05	-1.78844e-10	-1.21637	0.000154674	-1.78844e-10	-1.20895
132183150	chr5:132183150:T:C	7.04147e-07	0.964235	-1.13564	1.19448e-05	-0.359668	-1.17415	7.53775e-05	-0.73772	-1.19004
132183847	chr5:132183847:G:A	8.24366e-07	1.13664	-1.15042	1.34911e-05	-0.227258	-1.18482	8.35947e-05	-0.625737	-1.19855
132184030	chr5:132184030:C:G	6.47578e-08	-1.67628	-0.881461	4.36197e-06	-1.7337	-0.807483	4.81553e-05	-1.56841	-0.807424
132184190	chr5:132184190:T:A	2.50387e-07	-1.78844e-10	-1.20538	1.69374e-05	-1.78844e-10	-1.18458	0.000160978	-1.78844e-10	-1.169
132184523	chr5:132184523:G:A	2.8882e-07	-1.78844e-10	-1.06259	2.15655e-05	-1.78844e-10	-0.943012	0.000194435	-1.78844e-10	-0.980165
132185341	chr5:132185341:TTAAG:T	2.86651e-07	-1.78844e-10	-1.07013	1.99288e-05	-1.78844e-10	-1.02194	0.000183867	-1.78844e-10	-1.03605
132186257	chr5:132186257:C:G	5.95692e-08	-1.69632	-0.944932	4.01267e-06	-1.74777	-0.876884	4.36766e-05	-1.59642	-0.877037
132186287	chr5:132186287:A:G	2.96113e-07	-1.78844e-10	-1.03765	1.78712e-05	-1.78844e-10	-1.13092	0.000173415	-1.78844e-10	-1.09458
132186364	chr5:132186364:C:G	2.54457e-07	-1.78844e-10	-1.18926	1.69845e-05	-1.78844e-10	-1.1818	0.000159305	-1.78844e-10	-1.17944
132186458	chr5:132186458:T:C	2.49807e-07	-1.78844e-10	-1.2077	1.64783e-05	-1.78844e-10	-1.21206	0.000153781	-1.78844e-10	-1.21474
132186586	chr5:132186586:C:T	2.54382e-07	-1.78844e-10	-1.18955	1.69789e-05	-1.78844e-10	-1.18213	0.000159252	-1.78844e-10	-1.17978
132186740	chr5:132186740:CAA:C	2.52696e-07	-1.78844e-10	-1.1962	1.66322e-05	-1.78844e-10	-1.20276	0.000157999	-1.78844e-10	-1.18768
132187319	chr5:132187319:C:G	3.73563e-07	0.253698	-1.059	7.12333e-06	-0.892476	-1.15826	4.79437e-05	-1.24265	-1.13758
132187342	chr5:132187342:C:T	2.27031e-07	-0.459483	-0.843822	1.20084e-05	-0.628915	-0.899588	5.265e-05	-1.35672	-0.929884
132188172	chr5:132188172:G:A	6.32512e-07	-1.78844e-10	-0.278692	4.12441e-05	-1.78844e-10	-0.294599	0.0004203	-1.78844e-10	-0.209296
132188204	chr5:132188204:G:A	2.48095e-07	-1.78844e-10	-1.21458	1.63809e-05	-1.78844e-10	-1.21799	0.000153172	-1.78844e-10	-1.21871
132188306	chr5:132188306:A:AT	1.00397e-07	-1.09738	-1.02188	7.22726e-06	-1.04703	-0.989217	8.94858e-05	-0.791405	-0.964781
132188606	chr5:132188606:A:G	2.14813e-06	1.74136	-0.797397	0.000309658	2.28014	-0.558783	0.00010207	-1.04078	-0.58383
132188852	chr5:132188852:C:T	4.2578e-07	-0.674467	-2.61742e-10	1.22523e-05	-1.5084	-2.61742e-10	0.000131148	-1.37394	-2.61742e-10
132189170	chr5:132189170:C:T	2.67758e-07	-1.78844e-10	-1.13831	1.73714e-05	-1.78844e-10	-1.15928	0.000162506	-1.78844e-10	-1.15955
132189310	chr5:132189310:C:G	2.83736e-07	-1.78844e-10	-1.08034	2.00788e-05	-1.78844e-10	-1.01444	0.000182803	-1.78844e-10	-1.04186
132189932	chr5:132189932:A:G	2.6903e-07	-1.78844e-10	-1.13357	1.74425e-05	-1.78844e-10	-1.1552	0.00016317	-1.78844e-10	-1.15548
132190188	chr5:132190188:T:C	6.05009e-07	0.841969	-1.16512	1.07196e-05	-0.446888	-1.19514	7.05997e-05	-0.787294	-1.20595
132190496	chr5:132190496:A:G	4.05399e-07	-1.78844e-10	-0.723519	2.72787e-05	-1.78844e-10	-0.708	0.000247184	-1.78844e-10	-0.740133
132190497	chr5:132190497:A:G	7.28613e-08	-1.78008	-0.659751	5.59889e-06	-1.42111	-0.870426	4.16447e-05	-1.79053	-0.730561
132190633	chr5:132190633:A:G	2.47359e-07	-1.78844e-10	-1.21755	1.63686e-05	-1.78844e-10	-1.21874	0.000153767	-1.78844e-10	-1.21483
132191022	chr5:132191022:C:T	2.47053e-07	-1.78844e-10	-1.21879	1.63725e-05	-1.78844e-10	-1.2185	0.000153716	-1.78844e-10	-1.21516
132191043	chr5:132191043:T:C	4.49803e-07	0.554297	-1.17388	9.02135e-06	-0.613854	-1.20066	6.15453e-05	-0.920619	-1.20987
132191069	chr5:132191069:T:G	2.74097e-07	-1.78844e-10	-1.11491	1.77744e-05	-1.78844e-10	-1.13635	0.000168686	-1.78844e-10	-1.12223
132191279	chr5:132191279:G:A	2.71847e-07	-1.78844e-10	-1.12315	1.87762e-05	-1.78844e-10	-1.08152	0.000173702	-1.78844e-10	-1.09292
132191319	chr5:132191319:C:T	6.07377e-07	0.801366	-1.12061	1.03753e-05	-0.507951	-1.16673	7.02583e-05	-0.827768	-1.17032
132191628	chr5:132191628:C:T	5.27908e-07	0.740312	-1.19978	9.13804e-06	-0.680012	-1.12165	6.38065e-05	-0.951331	-1.14308
132191647	chr5:132191647:T:TAAG	2.68289e-07	-1.78844e-10	-1.13633	1.86525e-05	-1.78844e-10	-1.08813	0.000170161	-1.78844e-10	-1.11352
132191742	chr5:132191742:C:A	2.57186e-07	-1.78844e-10	-1.17859	1.79209e-05	-1.78844e-10	-1.12814	0.000164727	-1.78844e-10	-1.14597
132192021	chr5:132192021:C:T	7.07815e-07	0.999019	-1.16523	1.19848e-05	-0.335217	-1.19525	7.78049e-05	-0.69002	-1.20604
132192113	chr5:132192113:A:G	2.71596e-07	-1.78844e-10	-1.12408	1.97614e-05	-1.78844e-10	-1.03038	0.000180017	-1.78844e-10	-1.05722
132192155	chr5:132192155:A:G	2.47056e-07	-1.78844e-10	-1.21878	1.63654e-05	-1.78844e-10	-1.21894	0.000153309	-1.78844e-10	-1.21781
132192299	chr5:132192299:C:T	2.60224e-07	-1.78844e-10	-1.16685	1.69573e-05	-1.78844e-10	-1.18341	0.000158642	-1.78844e-10	-1.18362
132192429	chr5:132192429:A:G	3.52593e-07	-1.78844e-10	-0.863076	2.42803e-05	-1.78844e-10	-0.824441	0.000219035	-1.78844e-10	-0.861034
132192460	chr5:132192460:T:G	5.72974e-08	-1.71321	-0.966926	3.87455e-06	-1.75815	-0.901532	4.16121e-05	-1.6202	-0.90167
132193184	chr5:132193184:C:T	2.71033e-07	-1.78844e-10	-1.12615	1.87027e-05	-1.78844e-10	-1.08544	0.000173053	-1.78844e-10	-1.09667
132193350	chr5:132193350:C:A	2.97185e-07	-1.78844e-10	-1.03404	1.84038e-05	-1.78844e-10	-1.10155	0.000176326	-1.78844e-10	-1.07793
132193352	chr5:132193352:C:T	2.65002e-07	-1.78844e-10	-1.14865	1.90857e-05	-1.78844e-10	-1.06517	0.000174427	-1.78844e-10	-1.08876
132194425	chr5:132194425:GAT:G	2.49852e-07	-1.78844e-10	-1.20752	1.66082e-05	-1.78844e-10	-1.20421	0.000156339	-1.78844e-10	-1.19824
132194539	chr5:132194539:C:T	2.60141e-07	-1.78844e-10	-1.16717	1.66845e-05	-1.78844e-10	-1.19963	0.000158642	-1.78844e-10	-1.18362
132194610	chr5:132194610:T:G	2.806e-07	-1.78844e-10	-1.09146	1.94405e-05	-1.78844e-10	-1.04675	0.000179502	-1.78844e-10	-1.06008
132194718	chr5:132194718:C:T	6.02526e-08	-1.70479	-0.925058	4.10476e-06	-1.7475	-0.854464	4.51827e-05	-1.60384	-0.835714
132194748	chr5:132194748:A:G	2.25284e-06	1.82853	-0.836969	0.000323788	2.37574	-0.609754	0.000101179	-0.999724	-0.633651
132196001	chr5:132196001:A:C	2.53886e-07	-1.78844e-10	-1.19151	1.66995e-05	-1.78844e-10	-1.19873	0.00015882	-1.78844e-10	-1.1825
132196007	chr5:132196007:T:C	2.48219e-07	-1.78844e-10	-1.21408	1.63774e-05	-1.78844e-10	-1.2182	0.000153637	-1.78844e-10	-1.21567
132196151	chr5:132196151:CT:C	2.4703e-07	-1.78844e-10	-1.21888	1.65802e-05	-1.78844e-10	-1.2059	0.000154218	-1.78844e-10	-1.2119
132197169	chr5:132197169:G:A	2.98736e-07	-1.78844e-10	-1.02883	2.00307e-05	-1.78844e-10	-1.01684	0.000188176	-1.78844e-10	-1.01289
132197199	chr5:132197199:C:G	2.00223e-07	-1.42896	-2.61742e-10	1.04944e-05	-1.66326	-2.61742e-10	0.000124057	-1.42952	-2.61742e-10
132197239	chr5:132197239:T:G	2.00775e-07	-1.4262	-2.61742e-10	1.0527e-05	-1.66017	-2.61742e-10	0.000125387	-1.41886	-2.61742e-10
132197343	chr5:132197343:C:T	2.47734e-07	-1.78844e-10	-1.21604	1.64604e-05	-1.78844e-10	-1.21315	0.000153263	-1.78844e-10	-1.21811
132197346	chr5:132197346:G:A	2.53267e-07	-1.78844e-10	-1.19395	1.70107e-05	-1.78844e-10	-1.18027	0.000160323	-1.78844e-10	-1.17308
132197395	chr5:132197395:G:T	1.44858e-07	-1.75264	-2.61742e-10	9.85819e-06	-1.72581	-2.61742e-10	8.60673e-05	-1.79514	-2.61742e-10
132197628	chr5:132197628:AAAAG:A	3.0267e-07	-1.78844e-10	-1.01575	2.08227e-05	-1.78844e-10	-0.978063	0.000189468	-1.78844e-10	-1.00605
132197772	chr5:132197772:T:C	3.1513e-07	-1.78844e-10	-0.975404	2.32458e-05	-1.78844e-10	-0.867985	0.000214011	-1.78844e-10	-0.88424
132197970	chr5:132197970:A:C	3.73591e-07	-0.80523	-2.61742e-10	1.14977e-05	-1.57196	-2.61742e-10	0.000121279	-1.45217	-2.61742e-10
132198139	chr5:132198139:G:A	2.4725e-07	-1.78844e-10	-1.21799	1.6374e-05	-1.78844e-10	-1.21841	0.000153171	-1.78844e-10	-1.21871
132198635	chr5:132198635:A:G	2.47734e-07	-1.78844e-10	-1.21604	1.64604e-05	-1.78844e-10	-1.21315	0.000153263	-1.78844e-10	-1.21811
132198688	chr5:132198688:C:T	1.50718e-06	1.71002	-1.12042	0.000194605	2.25036	-0.993499	6.59828e-05	-1.05504	-1.00584
132198777	chr5:132198777:G:A	2.60485e-07	-1.78844e-10	-1.16585	1.85848e-05	-1.78844e-10	-1.09176	0.00017018	-1.78844e-10	-1.11341
132198806	chr5:132198806:C:T	1.7225e-06	1.71062	-0.987475	0.000232616	2.25068	-0.815399	7.84651e-05	-1.05451	-0.833103
132198937	chr5:132198937:G:A	3.03506e-07	-1.78844e-10	-1.01299	2.06014e-05	-1.78844e-10	-0.988748	0.000188534	-1.78844e-10	-1.01099
132199335	chr5:132199335:C:T	6.29011e-07	-1.78844e-10	-0.284241	4.73251e-05	-1.78844e-10	-0.157066	0.000437153	-1.78844e-10	-0.169983
132200078	chr5:132200078:T:C	2.67192e-07	-1.78844e-10	-1.14042	1.77621e-05	-1.78844e-10	-1.13704	0.000164822	-1.78844e-10	-1.1454
132200163	chr5:132200163:C:T	1.3941e-07	-1.79097	-2.61742e-10	9.77979e-06	-1.73379	-2.61742e-10	9.34088e-05	-1.71328	-2.61742e-10
132200171	chr5:132200171:C:T	7.69893e-08	-1.48263	-0.902097	1.16299e-05	-0.649361	-0.911171	3.31315e-05	-1.79481	-0.954973
132201060	chr5:132201060:G:A	3.63887e-06	1.50061	-0.0295684	0.000554538	2.02952	0.274513	0.00021914	-1.14796	0.287402
132201119	chr5:132201119:A:AG	6.54237e-08	-1.6382	-0.90931	4.3745e-06	-1.70116	-0.837153	5.02485e-05	-1.51546	-0.81783
132201133	chr5:132201133:T:C	1.8294e-07	-1.35687	-0.162357	3.15075e-05	-0.321685	-0.242195	7.48171e-05	-1.74727	-0.187951
132201482	chr5:132201482:T:C	2.47126e-07	-1.78844e-10	-1.21849	1.63796e-05	-1.78844e-10	-1.21807	0.000153865	-1.78844e-10	-1.21419
132201498	chr5:132201498:G:A	1.52974e-07	-1.69812	-2.61742e-10	1.03201e-05	-1.68001	-2.61742e-10	8.80493e-05	-1.77237	-2.61742e-10
132201587	chr5:132201587:C:T	2.6201e-07	-1.78844e-10	-1.16001	1.87528e-05	-1.78844e-10	-1.08277	0.000171577	-1.78844e-10	-1.10523
132201931	chr5:132201931:G:A	2.47364e-07	-1.78844e-10	-1.21753	1.63995e-05	-1.78844e-10	-1.21686	0.000154246	-1.78844e-10	-1.21172
132202064	chr5:132202064:A:C	3.04718e-07	-1.78844e-10	-1.009	2.06921e-05	-1.78844e-10	-0.984358	0.000189289	-1.78844e-10	-1.00699
132202346	chr5:132202346:G:GA	2.47011e-07	-1.78844e-10	-1.21896	1.65321e-05	-1.78844e-10	-1.2088	0.000153898	-1.78844e-10	-1.21398
132202382	chr5:132202382:G:A	1.64284e-07	-1.62679	-2.61742e-10	1.15769e-05	-1.5651	-2.61742e-10	0.000146295	-1.26464	-2.61742e-10
132202538	chr5:132202538:C:G	2.73998e-07	-1.78844e-10	-1.11527	1.82071e-05	-1.78844e-10	-1.1123	0.000168566	-1.78844e-10	-1.12294
132202567	chr5:132202567:T:C	4.42519e-07	-0.146486	-0.489422	2.76354e-05	-0.284859	-0.410149	7.54116e-05	-1.38161	-0.545698
132202570	chr5:132202570:T:C	1.56045e-07	-1.22275	-0.455498	3.27849e-05	-0.0605684	-0.463571	6.82838e-05	-1.70095	-0.325642
132202708	chr5:132202708:A:G	1.38737e-07	-1.79581	-2.61742e-10	1.82629e-05	-1.10924	-2.61742e-10	0.000122565	-1.44163	-2.61742e-10
132202871	chr5:132202871:T:C	6.81981e-08	-1.59104	-0.914933	4.51793e-06	-1.66293	-0.843123	5.31887e-05	-1.4524	-0.824021
132202925	chr5:132202925:A:T	2.82543e-07	-1.78844e-10	-1.08456	1.95898e-05	-1.78844e-10	-1.0391	0.000180841	-1.78844e-10	-1.05265
132203332	chr5:132203332:T:C	8.70338e-07	1.0842	-1.04371	1.38791e-05	-0.268835	-1.11489	8.70804e-05	-0.635545	-1.14789
132203536	chr5:132203536:C:A	1.49307e-07	-1.72239	-2.61742e-10	1.06847e-05	-1.6453	-2.61742e-10	9.79011e-05	-1.66631	-2.61742e-10
132203562	chr5:132203562:C:T	2.14162e-07	-0.542673	-0.818984	1.13577e-05	-0.708259	-0.875956	5.12852e-05	-1.40523	-0.907634
132203945	chr5:132203945:C:T	3.05777e-07	-1.78844e-10	-1.00553	2.0766e-05	-1.78844e-10	-0.980791	0.000189945	-1.78844e-10	-1.00353
132204171	chr5:132204171:G:A	3.15733e-07	-1.78844e-10	-0.973493	2.32951e-05	-1.78844e-10	-0.865866	0.000214185	-1.78844e-10	-0.883427
132204360	chr5:132204360:C:T	8.19138e-07	1.01924	-1.03938	1.32436e-05	-0.318991	-1.1116	8.37126e-05	-0.677711	-1.14516
132204937	chr5:132204937:A:AG	2.14156e-07	-1.36169	-2.61742e-10	1.3628e-05	-1.40198	-2.61742e-10	0.000100867	-1.63647	-2.61742e-10
132205182	chr5:132205182:G:T	7.14311e-07	0.846438	-1.00351	1.34173e-05	-0.414134	-1.00343	8.30357e-05	-0.763887	-1.06711
132205191	chr5:132205191:C:T	2.75705e-07	-1.77052	0.661458	2.01798e-05	-1.49698	0.487553	0.000171082	-1.77288	0.664755
132205434	chr5:132205434:C:T	2.48921e-07	-1.78844e-10	-1.21125	1.6957e-05	-1.78844e-10	-1.18343	0.000156998	-1.78844e-10	-1.19403
132205694	chr5:132205694:G:T	2.48248e-07	-1.78844e-10	-1.21396	1.64127e-05	-1.78844e-10	-1.21605	0.000153915	-1.78844e-10	-1.21386
132205830	chr5:132205830:G:A	2.62569e-07	-1.78844e-10	-1.15788	1.64419e-05	-1.78844e-10	-1.21428	0.000154743	-1.78844e-10	-1.2085
132206140	chr5:132206140:T:C	1.077e-07	-1.36373	-0.68531	1.84463e-05	-0.325967	-0.773276	4.13221e-05	-1.77101	-0.757859
132206323	chr5:132206323:T:C	2.47843e-07	-1.78844e-10	-1.21559	1.63676e-05	-1.78844e-10	-1.2188	0.000153151	-1.78844e-10	-1.21884
132206491	chr5:132206491:C:T	9.60305e-08	-1.02549	-1.13824	5.96057e-06	-1.12974	-1.0992	3.23934e-05	-1.70259	-1.06972
132206708	chr5:132206708:G:A	2.60881e-07	-1.78844e-10	-1.16433	1.86407e-05	-1.78844e-10	-1.08876	0.000170764	-1.78844e-10	-1.10998
132207115	chr5:132207115:T:C	2.47146e-07	-1.78844e-10	-1.21841	1.63813e-05	-1.78844e-10	-1.21797	0.000153901	-1.78844e-10	-1.21395
132207501	chr5:132207501:A:T	2.69847e-07	-1.78844e-10	-1.13054	1.81135e-05	-1.78844e-10	-1.11745	0.000167775	-1.78844e-10	-1.12764
132207564	chr5:132207564:G:T	2.60788e-07	-1.78844e-10	-1.16468	1.86307e-05	-1.78844e-10	-1.0893	0.00017068	-1.78844e-10	-1.11047
132208157	chr5:132208157:A:C	2.47734e-07	-1.78844e-10	-1.21604	1.63661e-05	-1.78844e-10	-1.21889	0.000153139	-1.78844e-10	-1.21892
132208238	chr5:132208238:A:C	2.47309e-07	-1.78844e-10	-1.21775	1.71328e-05	-1.78844e-10	-1.17311	0.000159425	-1.78844e-10	-1.17869
132208588	chr5:132208588:G:A	2.47353e-07	-1.78844e-10	-1.21757	1.63989e-05	-1.78844e-10	-1.2169	0.00015424	-1.78844e-10	-1.21175
132209475	chr5:132209475:C:T	9.95527e-07	1.20091	-1.02603	1.53257e-05	-0.183935	-1.10064	9.22738e-05	-0.588761	-1.13674
132209678	chr5:132209678:G:A	3.12037e-07	-1.78844e-10	-0.985267	2.29689e-05	-1.78844e-10	-0.879968	0.000211204	-1.78844e-10	-0.89744
132209685	chr5:132209685:A:G	2.70173e-06	2.06292	-0.889663	0.000373614	2.73519	-0.826074	0.000100237	-0.853134	-0.789591
132209694	chr5:132209694:C:G	1.55151e-06	1.46626	-0.847673	0.000201925	2.07303	-0.77924	7.87914e-05	-1.14346	-0.740001
132209861	chr5:132209861:A:G	1.48043e-07	-1.73089	-2.61742e-10	9.811e-06	-1.7306	-2.61742e-10	8.73225e-05	-1.78066	-2.61742e-10
132210587	chr5:132210587:A:G	1.30253e-07	-1.31633	-0.542578	2.28612e-05	-0.242734	-0.64193	4.76276e-05	-1.75625	-0.630598
132210975	chr5:132210975:G:A	1.62395e-07	-1.15244	-0.485923	3.53945e-05	0.0441628	-0.491714	6.79138e-05	-1.67284	-0.359187
132211137	chr5:132211137:T:G	2.98787e-07	-1.78844e-10	-1.02866	2.0034e-05	-1.78844e-10	-1.01668	0.000188207	-1.78844e-10	-1.01272
132211175	chr5:132211175:G:A	5.25416e-06	1.8951	-0.0567197	0.000833071	2.46559	0.245418	0.000256212	-0.962175	0.257914
132211462	chr5:132211462:A:G	2.62594e-07	-1.78844e-10	-1.15778	1.73684e-05	-1.78844e-10	-1.15945	0.000160191	-1.78844e-10	-1.1739
132211578	chr5:132211578:G:A	2.72038e-06	1.91146	-0.731329	0.00036638	2.53883	-0.649265	0.000110046	-0.936366	-0.613
132211771	chr5:132211771:C:T	4.45926e-07	-1.78844e-10	-0.628238	3.19144e-05	-1.78844e-10	-0.551052	0.000291833	-1.78844e-10	-0.574086
132212071	chr5:132212071:A:AT	3.0209e-07	-1.78844e-10	-1.01767	2.05034e-05	-1.78844e-10	-0.993519	0.000187649	-1.78844e-10	-1.01569
132212082	chr5:132212082:G:A	4.45926e-07	-1.78844e-10	-0.628238	3.19144e-05	-1.78844e-10	-0.551052	0.000291833	-1.78844e-10	-0.574086
132213245	chr5:132213245:G:A	4.84106e-07	0.504038	-1.05012	9.41304e-06	-0.651467	-1.12054	6.31502e-05	-0.953178	-1.15157
132213608	chr5:132213608:A:C	2.96759e-07	-1.78844e-10	-1.03547	2.01201e-05	-1.78844e-10	-1.01239	0.000184319	-1.78844e-10	-1.0336
132214541	chr5:132214541:A:G	2.74478e-07	-1.78844e-10	-1.11352	1.84635e-05	-1.78844e-10	-1.09831	0.000170836	-1.78844e-10	-1.10956
132214749	chr5:132214749:C:T	7.79796e-07	0.97509	-1.04445	1.27676e-05	-0.351447	-1.11575	8.11387e-05	-0.705734	-1.14837
132215884	chr5:132215884:G:A	6.4896e-08	-1.6457	-0.909902	4.36467e-06	-1.70552	-0.835046	4.98324e-05	-1.52612	-0.815483
132217167	chr5:132217167:T:C	2.67077e-07	-1.78844e-10	-1.14085	1.7003e-05	-1.78844e-10	-1.18072	0.000156712	-1.78844e-10	-1.19586
132217302	chr5:132217302:C:A	2.49514e-07	-1.78844e-10	-1.20888	1.68165e-05	-1.78844e-10	-1.19175	0.000159753	-1.78844e-10	-1.17663
132217509	chr5:132217509:C:T	2.47145e-07	-1.78844e-10	-1.21842	1.63787e-05	-1.78844e-10	-1.21813	0.000153874	-1.78844e-10	-1.21413
132217552	chr5:132217552:A:T	7.5342e-08	-1.78968	-0.61667	6.15711e-06	-1.35952	-0.836975	4.31645e-05	-1.79437	-0.69088
132217647	chr5:132217647:C:A	2.32312e-06	1.82989	-0.807609	0.000302763	2.43182	-0.732974	9.5579e-05	-0.994776	-0.695537
132217734	chr5:132217734:G:A	2.89805e-07	-1.78844e-10	-1.05918	1.80356e-05	-1.78844e-10	-1.12176	0.000170194	-1.78844e-10	-1.11333
132217972	chr5:132217972:A:G	1.3856e-07	-1.30837	-0.488717	2.42508e-05	-0.233126	-0.592531	4.99921e-05	-1.75797	-0.580433
132218458	chr5:132218458:A:C	2.68842e-07	-1.78844e-10	-1.13427	1.74725e-05	-1.78844e-10	-1.15348	0.000165574	-1.78844e-10	-1.14085
132218968	chr5:132218968:G:T	2.67444e-07	-1.78844e-10	-1.13948	1.76865e-05	-1.78844e-10	-1.1413	0.00016274	-1.78844e-10	-1.15811
132219504	chr5:132219504:A:C	2.99896e-07	-1.78844e-10	-1.02496	2.08275e-05	-1.78844e-10	-0.977832	0.000191859	-1.78844e-10	-0.993505
132219819	chr5:132219819:A:G	2.47399e-07	-1.78844e-10	-1.21739	1.64245e-05	-1.78844e-10	-1.21533	0.000153274	-1.78844e-10	-1.21804
132220510	chr5:132220510:A:C	1.87925e-06	1.65313	-0.842894	0.000240978	2.24167	-0.771074	8.46698e-05	-1.07621	-0.735293
132220616	chr5:132220616:C:T	1.42144e-06	-1.50166	2.0327	0.000326157	-0.461793	2.23506	0.00203335	-0.735981	2.10316
132220762	chr5:132220762:T:C	2.63379e-07	-1.78844e-10	-1.1548	1.74974e-05	-1.78844e-10	-1.15205	0.000162485	-1.78844e-10	-1.15968
132221497	chr5:132221497:G:A	2.47859e-07	-1.78844e-10	-1.21553	1.63895e-05	-1.78844e-10	-1.21747	0.00015314	-1.78844e-10	-1.21891
132221516	chr5:132221516:G:C	3.95695e-07	-1.78844e-10	-0.747747	2.52903e-05	-1.78844e-10	-0.783688	0.000225249	-1.78844e-10	-0.833061
132222699	chr5:132222699:T:C	2.48919e-07	-1.78844e-10	-1.21126	1.66856e-05	-1.78844e-10	-1.19956	0.000155395	-1.78844e-10	-1.2043
132222881	chr5:132222881:G:A	2.39263e-07	-1.25083	-2.61742e-10	2.8485e-05	-0.664731	-2.61742e-10	0.000162389	-1.16027	-2.61742e-10
132222999	chr5:132222999:T:A	2.49873e-07	-1.78844e-10	-1.20744	1.74502e-05	-1.78844e-10	-1.15476	0.000160235	-1.78844e-10	-1.17362
132223387	chr5:132223387:T:C	2.47458e-07	-1.78844e-10	-1.21715	1.65486e-05	-1.78844e-10	-1.20781	0.000153315	-1.78844e-10	-1.21777
132223943	chr5:132223943:C:T	6.36772e-07	-1.78844e-10	-0.271978	4.66071e-05	-1.78844e-10	-0.172354	0.000422134	-1.78844e-10	-0.204942
132224624	chr5:132224624:A:G	4.24175e-07	-1.78844e-10	-0.678243	2.6563e-05	-1.78844e-10	-0.734589	0.000262062	-1.78844e-10	-0.681685
132224815	chr5:132224815:C:T	2.61003e-07	-1.78844e-10	-1.16386	1.66785e-05	-1.78844e-10	-1.19999	0.000154374	-1.78844e-10	-1.21089
132225095	chr5:132225095:T:TAC	1.83461e-07	-1.51639	-2.61742e-10	2.21081e-05	-0.918164	-2.61742e-10	0.000184491	-1.03267	-2.61742e-10
132225177	chr5:132225177:T:G	2.33684e-06	-1.78844e-10	1.02816	0.000118769	-1.78844e-10	0.763074	0.00131626	-1.78844e-10	0.932287
132225278	chr5:132225278:C:A	1.46642e-07	-1.7404	-2.61742e-10	9.21368e-06	-1.79342	-2.61742e-10	9.48787e-05	-1.69767	-2.61742e-10
132225671	chr5:132225671:G:A	2.53491e-07	-1.19306	-2.61742e-10	3.08261e-05	-0.585747	-2.61742e-10	0.000171543	-1.10543	-2.61742e-10
132225679	chr5:132225679:C:A	1.88532e-06	2.03242	-1.21896	0.000507901	3.43226	-1.21608	5.79695e-05	-0.975931	-1.21442
132225797	chr5:132225797:T:C	6.03372e-07	-1.78844e-10	-0.325856	4.40377e-05	-1.78844e-10	-0.229062	0.000399192	-1.78844e-10	-0.260824
132225849	chr5:132225849:G:T	7.61726e-07	-1.78844e-10	-0.0928035	5.96014e-05	-1.78844e-10	0.0735713	0.000529103	-1.78844e-10	0.0209175
132226047	chr5:132226047:GC:G	2.47505e-07	-1.78844e-10	-1.21696	1.638e-05	-1.78844e-10	-1.21805	0.000153133	-1.78844e-10	-1.21896
132226065	chr5:132226065:C:T	1.80315e-06	1.98787	-1.21897	0.000482708	3.38189	-1.21658	5.6883e-05	-0.995527	-1.21374
132226162	chr5:132226162:C:T	2.6682e-07	-1.78844e-10	-1.14181	1.90034e-05	-1.78844e-10	-1.06949	0.000175028	-1.78844e-10	-1.08532
132226322	chr5:132226322:C:T	2.30887e-07	-0.0868272	-1.19964	1.63938e-05	-0.0120659	-1.20514	3.15378e-05	-1.61414	-1.18494
132226618	chr5:132226618:C:T	2.69459e-07	-1.78844e-10	-1.13197	1.88415e-05	-1.78844e-10	-1.07805	0.000171189	-1.78844e-10	-1.1075
132226957	chr5:132226957:C:T	3.58324e-07	-1.78844e-10	-0.846953	2.39656e-05	-1.78844e-10	-0.837488	0.000209891	-1.78844e-10	-0.903679
132227207	chr5:132227207:C:T	3.22396e-06	2.39919	-1.04921	0.000907729	3.826	-1.02916	7.77947e-05	-0.798437	-1.09776
132227407	chr5:132227407:G:A	2.52494e-07	-1.78844e-10	-1.197	1.74864e-05	-1.78844e-10	-1.15268	0.000167702	-1.78844e-10	-1.12807
132227504	chr5:132227504:A:ACAGC	3.74718e-07	-1.78844e-10	-0.802216	2.08769e-05	-1.78844e-10	-0.975465	0.000200784	-1.78844e-10	-0.948036
132227655	chr5:132227655:G:A	4.64162e-08	-1.69893	-1.19181	3.21626e-06	-1.65085	-1.19503	3.0598e-05	-1.66398	-1.16535
132227693	chr5:132227693:C:T	1.80672e-07	-1.53171	-2.61742e-10	1.13103e-05	-1.58839	-2.61742e-10	9.01859e-05	-1.74839	-2.61742e-10
132227878	chr5:132227878:G:C	7.68225e-06	3.20055	-0.982272	2.52503e-05	0.122927	-0.908197	5.89658e-05	-1.19417	-0.979141
132228211	chr5:132228211:C:T	7.28905e-07	-1.78844e-10	-0.136847	5.29557e-05	-1.78844e-10	-0.0446525	0.000469103	-1.78844e-10	-0.0994437
132228619	chr5:132228619:C:A	5.4478e-08	-1.52598	-1.20462	2.77647e-06	-1.77411	-1.21882	2.83141e-05	-1.69106	-1.21585
132228943	chr5:132228943:C:T	3.05906e-06	2.50841	-1.21093	0.000726514	3.78917	-1.21502	6.89455e-05	-0.798495	-1.21846
132229422	chr5:132229422:C:T	5.71051e-07	-1.78844e-10	-0.380912	3.0779e-05	-1.78844e-10	-0.587275	0.000305457	-1.78844e-10	-0.528456
132229478	chr5:132229478:G:C	4.92484e-07	-1.78844e-10	-0.528929	2.43768e-05	-1.78844e-10	-0.820475	0.000241808	-1.78844e-10	-0.762122
132229617	chr5:132229617:CA:C	2.88559e-07	-1.78844e-10	-1.06349	2.162e-05	-1.78844e-10	-0.940487	0.000193396	-1.78844e-10	-0.985526
132229697	chr5:132229697:A:C	7.24967e-07	0.540125	-0.682389	4.26309e-06	-1.5895	-0.974617	5.27119e-05	-1.37919	-0.906234
132229777	chr5:132229777:C:T	6.45661e-08	-1.34285	-1.21785	4.62128e-06	-1.26539	-1.21805	4.27514e-05	-1.28765	-1.20722
132230011	chr5:132230011:T:C	2.49455e-07	-1.78844e-10	-1.20911	1.66207e-05	-1.78844e-10	-1.20346	0.000156034	-1.78844e-10	-1.20019
132230268	chr5:132230268:CT:C	1.57629e-06	1.85208	-1.21764	0.000441523	3.28397	-1.20785	5.48762e-05	-1.02651	-1.21867
132230335	chr5:132230335:T:G	2.69579e-07	-1.78844e-10	-1.13153	1.93518e-05	-1.78844e-10	-1.05132	0.000175616	-1.78844e-10	-1.08197
132230666	chr5:132230666:G:A	4.0138e-07	-1.78844e-10	-0.733482	2.68752e-05	-1.78844e-10	-0.722905	0.000233022	-1.78844e-10	-0.799134
132230700	chr5:132230700:C:T	2.48871e-07	-1.78844e-10	-1.21146	1.70955e-05	-1.78844e-10	-1.17529	0.000158331	-1.78844e-10	-1.18558
132230825	chr5:132230825:C:T	2.47151e-07	-1.78844e-10	-1.21839	1.63649e-05	-1.78844e-10	-1.21897	0.000153276	-1.78844e-10	-1.21803
132230954	chr5:132230954:GCCA:G	9.77494e-07	1.29581	-1.13921	3.99549e-06	-1.54291	-1.08603	4.89172e-05	-1.26001	-1.10013
132231045	chr5:132231045:G:C	3.34294e-07	-1.78844e-10	-0.91637	1.85163e-05	-1.78844e-10	-1.09546	0.000177903	-1.78844e-10	-1.06903
132231069	chr5:132231069:G:A	4.20021e-07	-1.78844e-10	-0.688085	2.45065e-05	-1.78844e-10	-0.815169	0.000237851	-1.78844e-10	-0.778623
132231178	chr5:132231178:G:T	2.48606e-07	-1.78844e-10	-1.21252	1.76345e-05	-1.78844e-10	-1.14425	0.000157177	-1.78844e-10	-1.19289
132231233	chr5:132231233:A:T	6.01357e-07	0.502067	-0.831269	4.26349e-06	-1.56791	-0.996113	5.04849e-05	-1.36921	-0.959376
132231248	chr5:132231248:G:A	2.62869e-06	2.36231	-1.21645	0.000758068	3.82155	-1.20489	6.76843e-05	-0.816454	-1.21896
132231561	chr5:132231561:G:A	4.09935e-07	-1.78844e-10	-0.712392	2.74191e-05	-1.78844e-10	-0.702869	0.000237427	-1.78844e-10	-0.780404
132232264	chr5:132232264:G:A	5.85542e-07	-1.78844e-10	-0.355852	4.2103e-05	-1.78844e-10	-0.273989	0.000375063	-1.78844e-10	-0.323172
132232319	chr5:132232319:A:C	3.39908e-07	-1.78844e-10	-0.899716	1.86799e-05	-1.78844e-10	-1.08666	0.000180477	-1.78844e-10	-1.05466
132232752	chr5:132232752:C:T	2.51331e-07	-1.78844e-10	-1.20162	1.69257e-05	-1.78844e-10	-1.18527	0.00015777	-1.78844e-10	-1.18913
132232924	chr5:132232924:T:C	6.28044e-07	0.526259	-0.81204	4.35994e-06	-1.56006	-0.981587	5.18382e-05	-1.35843	-0.943705
132233693	chr5:132233693:C:T	4.93617e-07	-1.78844e-10	-0.526631	2.70834e-05	-1.78844e-10	-0.715187	0.000267102	-1.78844e-10	-0.662634
132233713	chr5:132233713:C:T	1.26079e-06	0.820343	-0.409241	5.75405e-06	-1.4739	-0.790302	7.38956e-05	-1.23627	-0.71134
132233934	chr5:132233934:T:C	6.50546e-08	-1.35192	-1.20124	9.28595e-05	1.71695	-1.19997	2.79638e-05	-1.70129	-1.21806
132234330	chr5:132234330:G:A	2.72292e-07	-1.78844e-10	-1.12151	1.96231e-05	-1.78844e-10	-1.0374	0.000177845	-1.78844e-10	-1.06936
132234525	chr5:132234525:A:G	6.69524e-08	-1.33629	-1.18812	9.58335e-05	1.7584	-1.2099	2.82919e-05	-1.69402	-1.21367
132234621	chr5:132234621:C:G	2.7995e-07	-1.78844e-10	-1.09378	1.84984e-05	-1.78844e-10	-1.09642	0.000175746	-1.78844e-10	-1.08122
132234701	chr5:132234701:G:C	6.24755e-07	-1.78844e-10	-0.291032	4.6147e-05	-1.78844e-10	-0.182276	0.000413131	-1.78844e-10	-0.226502
132234855	chr5:132234855:C:A	3.2978e-07	-1.78844e-10	-0.929965	1.83125e-05	-1.78844e-10	-1.10652	0.000176827	-1.78844e-10	-1.07509
132234922	chr5:132234922:G:A	6.48753e-08	-1.50524	-1.05068	4.48677e-06	-1.45387	-1.05911	3.91041e-05	-1.47127	-1.11276
132235085	chr5:132235085:T:C	2.49219e-07	-1.78844e-10	-1.21006	1.64462e-05	-1.78844e-10	-1.21401	0.000153385	-1.78844e-10	-1.21731
132235630	chr5:132235630:T:C	6.75856e-08	-1.34748	-1.16751	0.000179362	2.08367	-0.908378	3.20177e-05	-1.6355	-1.14848
132235769	chr5:132235769:C:T	2.41922e-06	-1.78844e-10	1.06281	0.000200419	-1.78844e-10	1.28631	0.0017131	-1.78844e-10	1.19579
132236211	chr5:132236211:C:T	2.87845e-07	-1.78844e-10	-1.06597	1.75521e-05	-1.78844e-10	-1.14893	0.000160585	-1.78844e-10	-1.17144
132236266	chr5:132236266:T:C	3.13709e-07	-1.78844e-10	-0.979924	1.95386e-05	-1.78844e-10	-1.04172	0.000186378	-1.78844e-10	-1.02249
132236526	chr5:132236526:G:A	1.7141e-06	0.875599	-0.157344	6.91488e-06	-1.45804	-0.622389	8.53734e-05	-1.27732	-0.525907
132236550	chr5:132236550:A:G	6.8761e-08	-1.31957	-1.17819	0.000190086	2.16701	-0.933635	3.20514e-05	-1.6228	-1.16012
132236647	chr5:132236647:C:G	2.48715e-07	-1.78844e-10	-1.21208	1.65524e-05	-1.78844e-10	-1.20758	0.000155344	-1.78844e-10	-1.20463
132236783	chr5:132236783:T:G	4.54986e-08	-1.79321	-1.1175	3.37419e-06	-1.6774	-1.12055	2.899e-05	-1.79581	-1.0875
132236868	chr5:132236868:A:G	6.63101e-08	-1.3477	-1.18634	0.000171163	2.08471	-0.956201	3.12005e-05	-1.63975	-1.17008
132237175	chr5:132237175:G:T	2.47033e-07	-1.78844e-10	-1.21887	1.63845e-05	-1.78844e-10	-1.21777	0.000153477	-1.78844e-10	-1.21671
132237393	chr5:132237393:G:T	2.47022e-07	-1.78844e-10	-1.21891	1.65204e-05	-1.78844e-10	-1.20951	0.000153963	-1.78844e-10	-1.21355
132237836	chr5:132237836:A:G	3.6237e-06	2.58151	-1.11465	0.00106703	4.03988	-1.08135	8.00493e-05	-0.727984	-1.13964
132237882	chr5:132237882:C:T	4.35742e-07	-1.78844e-10	-0.65134	3.54515e-05	-1.78844e-10	-0.445942	0.00030808	-1.78844e-10	-0.519905
132239645	chr5:132239645:G:A	1.5291e-06	1.67697	-1.07293	0.000544196	3.32803	-1.04283	5.84479e-05	-1.02901	-1.15312
132239784	chr5:132239784:T:C	3.42739e-07	-1.78844e-10	-0.891421	2.2553e-05	-1.78844e-10	-0.89824	0.000215177	-1.78844e-10	-0.878804
132240152	chr5:132240152:T:G	2.5692e-07	-1.78844e-10	-1.17963	1.7541e-05	-1.78844e-10	-1.14957	0.000161674	-1.78844e-10	-1.16468
132240216	chr5:132240216:A:G	2.4753e-07	-1.78844e-10	-1.21686	1.63663e-05	-1.78844e-10	-1.21888	0.000155907	-1.78844e-10	-1.201
132240227	chr5:132240227:G:A	1.14894e-07	-1.01496	-0.969423	0.000176916	2.03056	-0.868992	3.77404e-05	-1.55784	-1.06169
132241079	chr5:132241079:A:G	3.28655e-07	-0.805477	-0.127904	0.000811862	2.50968	0.175548	9.24988e-05	-1.4407	-0.282373
132241113	chr5:132241113:T:C	2.49543e-07	-1.78844e-10	-1.20876	1.66288e-05	-1.78844e-10	-1.20297	0.000156116	-1.78844e-10	-1.19967
132241288	chr5:132241288:G:A	2.61497e-07	-1.78844e-10	-1.16197	1.74314e-05	-1.78844e-10	-1.15583	0.000158918	-1.78844e-10	-1.18188
132241465	chr5:132241465:T:C	2.34102e-07	-0.866363	-0.40627	0.000504032	2.38417	-0.175637	6.71074e-05	-1.47696	-0.567016
132241637	chr5:132241637:A:G	6.8531e-08	-1.49867	-1.00243	3.18697e-06	-1.76548	-1.08956	3.38656e-05	-1.66865	-1.05921
132241821	chr5:132241821:C:T	2.26557e-07	-0.860899	-0.444493	0.000488758	2.39697	-0.219212	6.50778e-05	-1.47346	-0.60122
132242027	chr5:132242027:G:A	2.61497e-07	-1.78844e-10	-1.16197	1.74314e-05	-1.78844e-10	-1.15583	0.000158918	-1.78844e-10	-1.18188
132242572	chr5:132242572:G:A	3.42428e-07	-0.795922	-0.0964071	0.000859134	2.53087	0.210944	9.58218e-05	-1.43462	-0.253153
132242641	chr5:132242641:T:C	4.35143e-07	-1.78844e-10	-0.652717	3.05857e-05	-1.78844e-10	-0.593576	0.000274742	-1.78844e-10	-0.634432
132242944	chr5:132242944:C:T	2.87101e-06	2.45249	-1.21846	0.000880713	3.97131	-1.20469	7.06476e-05	-0.773683	-1.21888
132243152	chr5:132243152:C:G	6.53379e-08	-1.41601	-1.13281	3.193e-06	-1.72065	-1.1325	3.35689e-05	-1.5948	-1.14186
132243198	chr5:132243198:T:C	1.18765e-06	-1.78844e-10	0.351342	6.39745e-05	-1.78844e-10	0.144376	0.000673973	-1.78844e-10	0.262924
132243262	chr5:132243262:T:A	3.57726e-07	-0.806027	-0.0425954	0.000894152	2.50963	0.27214	0.000100157	-1.44062	-0.20291
132243701	chr5:132243701:T:C	2.49789e-07	-1.78844e-10	-1.20778	1.66493e-05	-1.78844e-10	-1.20174	0.000156326	-1.78844e-10	-1.19832
132244340	chr5:132244340:C:A	1.07622e-07	-0.904489	-1.14528	0.000178046	2.23863	-1.0707	3.54664e-05	-1.50645	-1.17523
132244459	chr5:132244459:G:A	5.95715e-08	-1.43217	-1.20904	0.000125915	1.85084	-1.02934	2.8822e-05	-1.68645	-1.20268
132244527	chr5:132244527:T:C	1.20914e-07	-0.893012	-1.04029	0.000203344	2.25942	-0.958626	3.82501e-05	-1.50133	-1.10479
132244541	chr5:132244541:G:T	1.3246e-07	-0.881965	-0.960145	0.000235677	2.30575	-0.857394	4.05618e-05	-1.4934	-1.05404
132244608	chr5:132244608:C:T	4.45603e-07	0.520548	-1.14951	3.34078e-06	-1.67535	-1.13255	3.43776e-05	-1.54137	-1.17149
132244954	chr5:132244954:G:A	2.90924e-07	-1.78844e-10	-1.05533	1.78267e-05	-1.78844e-10	-1.13341	0.00017148	-1.78844e-10	-1.1058
132245122	chr5:132245122:C:T	2.99721e-07	-1.78844e-10	-1.02554	1.82249e-05	-1.78844e-10	-1.11132	0.000175857	-1.78844e-10	-1.08059
132245215	chr5:132245215:T:C	4.8259e-07	-1.78844e-10	-0.549223	3.40941e-05	-1.78844e-10	-0.484982	0.000305199	-1.78844e-10	-0.529303
132245918	chr5:132245918:G:A	1.08411e-07	-0.909515	-1.13295	0.000178857	2.22608	-1.0536	3.56895e-05	-1.50974	-1.16566
132246246	chr5:132246246:G:A	2.61497e-07	-1.78844e-10	-1.16197	1.74314e-05	-1.78844e-10	-1.15583	0.000158918	-1.78844e-10	-1.18188
132246337	chr5:132246337:T:C	2.54859e-07	-1.78844e-10	-1.18768	1.72418e-05	-1.78844e-10	-1.16677	0.000160496	-1.78844e-10	-1.172
132246679	chr5:132246679:AACAATGAAGTATTC:A	1.03291e-07	-0.965005	-1.12583	0.000161145	2.11197	-1.04377	3.48069e-05	-1.54041	-1.16003
132246902	chr5:132246902:A:G	2.484e-07	-1.78844e-10	-1.21335	1.68132e-05	-1.78844e-10	-1.19195	0.000156202	-1.78844e-10	-1.19911
132247414	chr5:132247414:C:T	2.48399e-07	-1.78844e-10	-1.21335	1.68132e-05	-1.78844e-10	-1.19194	0.000156202	-1.78844e-10	-1.19911
132247427	chr5:132247427:G:C	2.49459e-07	-0.860407	-0.348689	0.000549674	2.40431	-0.109095	7.10474e-05	-1.47285	-0.514065
132247454	chr5:132247454:T:C	6.47722e-07	-0.254928	-2.61742e-10	4.75149e-05	-0.153064	-2.61742e-10	0.000151037	-1.23274	-2.61742e-10
132247599	chr5:132247599:G:A	1.23409e-07	-0.916848	-0.996038	0.000213797	2.24226	-0.89134	3.88143e-05	-1.51175	-1.07973
132248094	chr5:132248094:G:A	4.66793e-07	-1.78844e-10	-0.582506	3.52954e-05	-1.78844e-10	-0.450355	0.000318055	-1.78844e-10	-0.48804
132248209	chr5:132248209:C:G	2.66075e-07	-1.78844e-10	-1.14461	1.774e-05	-1.78844e-10	-1.13828	0.00016128	-1.78844e-10	-1.16712
132248210	chr5:132248210:T:G	2.66238e-07	-1.78844e-10	-1.144	1.77514e-05	-1.78844e-10	-1.13764	0.000161364	-1.78844e-10	-1.1666
132248440	chr5:132248440:T:C	4.82892e-07	-1.78844e-10	-0.548597	3.41152e-05	-1.78844e-10	-0.484365	0.000305384	-1.78844e-10	-0.528695
132248485	chr5:132248485:G:T	1.16944e-07	-0.930622	-1.03608	0.000192005	2.1888	-0.945387	3.7715e-05	-1.52173	-1.09848
132248702	chr5:132248702:T:C	4.40232e-07	0.507007	-1.1481	3.33663e-06	-1.67817	-1.13098	3.42677e-05	-1.5459	-1.17017
132248819	chr5:132248819:A:G	1.59436e-06	-1.78844e-10	0.645837	8.18436e-05	-1.78844e-10	0.390703	0.000910703	-1.78844e-10	0.563951
132249180	chr5:132249180:T:C	2.49367e-07	-1.78844e-10	-1.20947	1.65652e-05	-1.78844e-10	-1.20681	0.000155532	-1.78844e-10	-1.20341
132249196	chr5:132249196:T:C	4.38926e-07	-1.78844e-10	-0.644061	3.30161e-05	-1.78844e-10	-0.517113	0.000298108	-1.78844e-10	-0.552811
132249634	chr5:132249634:G:A	1.65236e-06	-1.78844e-10	0.681569	8.51257e-05	-1.78844e-10	0.430021	0.000946721	-1.78844e-10	0.602738
132250070	chr5:132250070:G:T	4.00854e-07	-1.78844e-10	-0.734794	2.0933e-05	-1.78844e-10	-0.972781	0.000204523	-1.78844e-10	-0.929587
132250138	chr5:132250138:G:T	2.47113e-07	-1.78844e-10	-1.21855	1.65023e-05	-1.78844e-10	-1.21061	0.0001537	-1.78844e-10	-1.21526
132250265	chr5:132250265:A:G	2.85063e-06	2.44436	-1.21746	0.000886901	3.9741	-1.20047	7.04962e-05	-0.775782	-1.21893
132250278	chr5:132250278:C:T	4.15016e-07	-1.78844e-10	-0.700073	2.95061e-05	-1.78844e-10	-0.629509	0.000252975	-1.78844e-10	-0.716976
132250336	chr5:132250336:T:G	8.59306e-07	-1.78844e-10	0.0277346	7.00056e-05	-1.78844e-10	0.234468	0.000604953	-1.78844e-10	0.154884
132250540	chr5:132250540:C:CA	3.89612e-07	-1.78844e-10	-0.763239	2.04685e-05	-1.78844e-10	-0.995223	0.000200145	-1.78844e-10	-0.951225
132250563	chr5:132250563:C:G	4.18748e-07	-1.78844e-10	-0.691122	3.13409e-05	-1.78844e-10	-0.569184	0.000283369	-1.78844e-10	-0.603517
132250656	chr5:132250656:T:C	1.13517e-07	-0.860712	-1.13572	0.00019959	2.33764	-1.05549	3.66951e-05	-1.48069	-1.16693
132250787	chr5:132250787:A:G	1.50328e-07	-0.847887	-0.867681	0.000310849	2.39669	-0.671487	4.80918e-05	-1.46734	-0.909817
132250905	chr5:132250905:C:A	4.04657e-06	2.70224	-1.125	0.00123449	4.1947	-1.09039	8.42687e-05	-0.669006	-1.14725
132250973	chr5:132250973:G:A	5.1097e-07	-1.78844e-10	-0.492079	3.62393e-05	-1.78844e-10	-0.423963	0.000323717	-1.78844e-10	-0.470397
132251371	chr5:132251371:C:T	5.35002e-08	-1.77221	-0.976496	4.1153e-06	-1.59241	-1.00698	3.35706e-05	-1.78596	-0.950656
132251438	chr5:132251438:C:T	4.24081e-07	0.465902	-1.14437	3.31949e-06	-1.6873	-1.127	3.39109e-05	-1.55923	-1.1673
132251442	chr5:132251442:G:A	6.33593e-07	-1.78844e-10	-0.276984	3.84392e-05	-1.78844e-10	-0.365031	0.000349463	-1.78844e-10	-0.393868
132251780	chr5:132251780:AC:A	2.53067e-07	-1.78844e-10	-1.19474	1.66598e-05	-1.78844e-10	-1.20111	0.000154737	-1.78844e-10	-1.20854
132252267	chr5:132252267:C:G	5.60184e-08	-1.49381	-1.2089	9.91154e-05	1.63961	-1.05744	2.80397e-05	-1.71835	-1.19829
132252423	chr5:132252423:G:A	7.66793e-07	-1.78844e-10	-0.0861741	5.75761e-05	-1.78844e-10	0.0389999	0.000503451	-1.78844e-10	-0.0287796
132252458	chr5:132252458:T:C	1.16325e-07	-0.845867	-1.12614	0.000215339	2.40496	-1.04686	3.70783e-05	-1.46769	-1.16954
132252652	chr5:132252652:T:C	2.12477e-07	-0.551042	-0.818515	0.000604188	3.04417	-0.654387	5.75528e-05	-1.27504	-0.922527
132253393	chr5:132253393:C:T	4.67726e-08	-1.68238	-1.20071	2.76703e-06	-1.79581	-1.20052	2.71977e-05	-1.74063	-1.20651
132253674	chr5:132253674:G:C	1.73972e-05	3.03568	-2.61742e-10	0.000955142	2.84775	-2.61742e-10	0.00190615	1.30257	-2.61742e-10
132253999	chr5:132253999:G:A	1.02776e-06	1.3119	-1.10515	3.6544e-06	-1.55901	-1.15916	4.48865e-05	-1.35944	-1.08669
132254197	chr5:132254197:C:T	4.78493e-08	-1.65696	-1.20337	2.76347e-06	-1.7945	-1.20312	2.76371e-05	-1.72247	-1.20864
132254255	chr5:132254255:G:A	4.22235e-07	-0.682829	-2.61742e-10	3.01346e-05	-0.608435	-2.61742e-10	0.000440364	-0.162665	-2.61742e-10
132254530	chr5:132254530:C:A	3.2922e-07	-1.78844e-10	-0.931664	2.18134e-05	-1.78844e-10	-0.931583	0.000207741	-1.78844e-10	-0.913975
132254564	chr5:132254564:C:T	3.07869e-06	2.20705	-0.903179	0.00233612	4.60446	-0.86232	8.84129e-05	-0.777642	-0.990605
132254694	chr5:132254694:T:C	5.29755e-06	2.72807	-0.881463	0.000163633	2.09318	-1.00966	4.90101e-05	-1.29537	-1.06287
132255338	chr5:132255338:G:C	1.43494e-07	-1.20991	-0.552183	6.99218e-06	-1.18039	-0.888925	4.84282e-05	-1.70112	-0.669067
132255478	chr5:132255478:G:C	4.00043e-07	-1.78844e-10	-0.736818	3.1024e-05	-1.78844e-10	-0.579347	0.00027882	-1.78844e-10	-0.6197
132255544	chr5:132255544:A:T	2.66639e-07	-1.78844e-10	-1.1425	1.76143e-05	-1.78844e-10	-1.14539	0.000167098	-1.78844e-10	-1.13169
132255760	chr5:132255760:A:G	3.30396e-07	-1.78844e-10	-0.928098	2.1891e-05	-1.78844e-10	-0.928031	0.000208506	-1.78844e-10	-0.910298
132256026	chr5:132256026:T:G	6.83026e-08	-1.66474	-0.839704	4.44628e-06	-1.79566	-0.726381	4.21826e-05	-1.73317	-0.775093
132256166	chr5:132256166:C:T	4.63647e-08	-1.68426	-1.2076	2.74814e-06	-1.79582	-1.20736	2.70121e-05	-1.74195	-1.21203
132256168	chr5:132256168:C:T	2.59554e-07	-1.78844e-10	-1.16943	1.69806e-05	-1.78844e-10	-1.18203	0.000157193	-1.78844e-10	-1.19279
132256267	chr5:132256267:A:G	2.37413e-07	-1.25859	-2.61742e-10	2.90309e-05	-0.645745	-2.61742e-10	0.000162015	-1.16257	-2.61742e-10
132256458	chr5:132256458:A:G	2.47012e-07	-1.78844e-10	-1.21895	1.64172e-05	-1.78844e-10	-1.21578	0.00015332	-1.78844e-10	-1.21774
132256712	chr5:132256712:T:G	1.20854e-05	3.72937	-1.05801	0.00413563	5.35641	-1.04312	0.000148331	-0.147908	-1.10291
132257083	chr5:132257083:G:A	2.5249e-07	-1.78844e-10	-1.19702	1.64839e-05	-1.78844e-10	-1.21173	0.000154887	-1.78844e-10	-1.20757
132257094	chr5:132257094:TC:T	2.55275e-07	-1.78844e-10	-1.18605	1.69374e-05	-1.78844e-10	-1.18458	0.000157404	-1.78844e-10	-1.19145
132257177	chr5:132257177:T:C	1.06211e-07	-0.85062	-1.21234	0.000512166	3.44193	-1.21739	3.90343e-05	-1.40049	-1.18534
132257187	chr5:132257187:C:T	3.10943e-07	-1.78844e-10	-0.988781	1.77449e-05	-1.78844e-10	-1.13801	0.000170488	-1.78844e-10	-1.1116
132257192	chr5:132257192:C:A	3.89754e-07	-1.78844e-10	-0.762875	2.82231e-05	-1.78844e-10	-0.673965	0.000263797	-1.78844e-10	-0.675088
132257500	chr5:132257500:G:C	3.83992e-07	-1.78844e-10	-0.777769	2.96088e-05	-1.78844e-10	-0.626037	0.000266457	-1.78844e-10	-0.665053
132257867	chr5:132257867:T:C	5.73543e-07	-1.78844e-10	-0.376559	3.22581e-05	-1.78844e-10	-0.540337	0.000346851	-1.78844e-10	-0.401369
132258519	chr5:132258519:A:G	4.77708e-08	-1.64847	-1.21351	2.73838e-06	-1.79352	-1.21322	2.74613e-05	-1.72124	-1.21625
132258750	chr5:132258750:C:T	1.77064e-07	-1.55188	-2.61742e-10	2.07806e-05	-0.980088	-2.61742e-10	0.000170401	-1.11211	-2.61742e-10
132258935	chr5:132258935:G:C	1.17177e-07	-0.809897	-1.15481	0.000667322	3.56847	-1.0793	3.9677e-05	-1.37229	-1.19721
132259822	chr5:132259822:A:G	4.37144e-07	-1.78844e-10	-0.648128	3.42916e-05	-1.78844e-10	-0.479206	0.000307376	-1.78844e-10	-0.522195
132259979	chr5:132259979:T:C	2.67991e-07	-1.78844e-10	-1.13744	1.77052e-05	-1.78844e-10	-1.14025	0.000168022	-1.78844e-10	-1.12617
132260091	chr5:132260091:T:C	1.06639e-07	-0.904245	-1.1547	0.000432499	3.26663	-1.21116	4.0201e-05	-1.38972	-1.16665
132260726	chr5:132260726:T:C	2.49705e-06	2.30974	-1.21527	0.00194923	4.766	-1.20491	7.44821e-05	-0.721042	-1.21866
132260739	chr5:132260739:C:T	4.00333e-07	-1.78844e-10	-0.736095	2.46297e-05	-1.78844e-10	-0.810155	0.000256975	-1.78844e-10	-0.701287
132261302	chr5:132261302:T:C	3.28996e-07	-1.78844e-10	-0.932345	2.17005e-05	-1.78844e-10	-0.936773	0.000209653	-1.78844e-10	-0.904811
132261312	chr5:132261312:C:T	9.50308e-06	3.64807	-1.21708	0.00339463	5.3345	-1.21866	0.000127478	-0.190547	-1.21177
132261699	chr5:132261699:A:G	1.02789e-07	-0.944367	-1.15134	0.000485936	3.24657	-1.0746	3.58712e-05	-1.47477	-1.19557
132262376	chr5:132262376:C:T	4.84404e-08	-1.79189	-1.05616	2.90951e-06	-1.76069	-1.18543	2.69438e-05	-1.78809	-1.16842
132262945	chr5:132262945:G:A	2.72944e-07	-1.78844e-10	-1.11912	1.84512e-05	-1.78844e-10	-1.09898	0.000178832	-1.78844e-10	-1.06382
132263012	chr5:132263012:T:C	1.09643e-06	1.42206	-1.15063	0.000880126	3.8707	-1.10475	5.30638e-05	-1.0976	-1.18117
132263053	chr5:132263053:ATTTG:A	1.13389e-06	1.45245	-1.14743	0.000919588	3.91044	-1.10062	5.39376e-05	-1.08366	-1.17878
132263635	chr5:132263635:G:A	4.40265e-07	-1.78844e-10	-0.641014	3.23945e-05	-1.78844e-10	-0.536119	0.000302609	-1.78844e-10	-0.537823
132263658	chr5:132263658:G:A	5.06765e-07	-1.78844e-10	-0.500343	4.06158e-05	-1.78844e-10	-0.309951	0.000361646	-1.78844e-10	-0.359599
132263677	chr5:132263677:T:C	1.00674e-07	-0.922894	-1.19361	0.000500345	3.32647	-1.12528	3.57586e-05	-1.45846	-1.21502
132263954	chr5:132263954:C:T	1.17647e-07	-0.788343	-1.17236	0.000691679	3.61726	-1.09225	3.92356e-05	-1.3776	-1.20308
132264864	chr5:132264864:C:G	2.74885e-07	-1.78844e-10	-1.11204	1.78877e-05	-1.78844e-10	-1.12999	0.000164566	-1.78844e-10	-1.14695
132264866	chr5:132264866:A:G	1.51451e-06	1.48003	-0.885575	0.00127211	3.92532	-0.790999	6.84149e-05	-1.07505	-0.949624
132265235	chr5:132265235:T:A	2.88427e-07	-1.78844e-10	-1.06395	1.84465e-05	-1.78844e-10	-1.09923	0.000182154	-1.78844e-10	-1.04541
132265479	chr5:132265479:T:C	2.49197e-07	-1.78844e-10	-1.21015	1.63648e-05	-1.78844e-10	-1.21897	0.000153237	-1.78844e-10	-1.21828
132265918	chr5:132265918:C:A	7.88747e-07	-1.78844e-10	-0.0579447	0.000100041	-1.78844e-10	0.591475	0.000575693	-1.78844e-10	0.105309
132266026	chr5:132266026:C:T	3.54791e-07	-1.78844e-10	-0.856861	2.35206e-05	-1.78844e-10	-0.856229	0.000224463	-1.78844e-10	-0.836553
132266027	chr5:132266027:G:A	1.18614e-07	-0.787075	-1.16544	0.000701861	3.62127	-1.08164	3.94317e-05	-1.37657	-1.19913
132266105	chr5:132266105:T:A	4.85196e-08	-1.63955	-1.20687	2.75909e-06	-1.79242	-1.20679	2.79046e-05	-1.70996	-1.21152
132266473	chr5:132266473:T:C	1.14953e-07	-0.811588	-1.17228	0.000655158	3.56325	-1.09248	3.86511e-05	-1.39256	-1.20313
132266998	chr5:132266998:C:G	3.14508e-07	-1.78844e-10	-0.977381	1.89247e-05	-1.78844e-10	-1.07364	0.000183481	-1.78844e-10	-1.03815
132267114	chr5:132267114:A:G	1.13545e-07	-0.829699	-1.16649	0.000634065	3.5211	-1.08306	3.83399e-05	-1.40408	-1.19969
132267349	chr5:132267349:G:A	2.64581e-07	-1.78844e-10	-1.15024	1.72441e-05	-1.78844e-10	-1.16663	0.000168821	-1.78844e-10	-1.12143
132267462	chr5:132267462:T:C	4.97412e-08	-1.7429	-1.07866	4.16564e-06	-1.51338	-1.07386	3.12798e-05	-1.76406	-1.04323
132268396	chr5:132268396:G:A	3.00051e-07	-1.78844e-10	-1.02444	1.73881e-05	-1.78844e-10	-1.15832	0.000166515	-1.78844e-10	-1.13518
132268564	chr5:132268564:G:A	1.62174e-06	1.54345	-0.880584	0.00138809	4.00615	-0.784576	7.08161e-05	-1.04606	-0.944122
132268705	chr5:132268705:C:T	2.8055e-07	-1.78844e-10	-1.09164	1.88652e-05	-1.78844e-10	-1.07679	0.000179536	-1.78844e-10	-1.05989
132268842	chr5:132268842:C:T	1.58173e-06	1.50664	-0.868763	0.00133814	3.95622	-0.771294	7.03047e-05	-1.06386	-0.933565
132268863	chr5:132268863:G:A	4.04787e-07	-1.78844e-10	-0.725031	2.1124e-05	-1.78844e-10	-0.963697	0.000206649	-1.78844e-10	-0.919245
132268891	chr5:132268891:G:C	2.48325e-07	-1.78844e-10	-1.21365	1.64766e-05	-1.78844e-10	-1.21216	0.000153216	-1.78844e-10	-1.21842
132269018	chr5:132269018:T:C	8.09438e-07	-1.78844e-10	-0.0320506	5.81588e-05	-1.78844e-10	0.0490705	0.000514868	-1.78844e-10	-0.00635539
132269208	chr5:132269208:G:A	4.90124e-08	-1.62323	-1.21308	2.75e-06	-1.78943	-1.21307	2.81318e-05	-1.69715	-1.21621
132269408	chr5:132269408:T:C	5.17381e-07	0.292827	-0.772439	3.91629e-06	-1.64245	-1.00651	4.31023e-05	-1.61946	-0.867226
132270006	chr5:132270006:A:G	4.89701e-08	-1.63049	-1.20669	2.76383e-06	-1.79089	-1.2066	2.81059e-05	-1.70292	-1.21137
132270013	chr5:132270013:G:C	4.99302e-08	-1.61097	-1.20679	2.77418e-06	-1.78705	-1.2067	2.85228e-05	-1.68811	-1.21145
132270356	chr5:132270356:C:G	4.45606e-07	0.587327	-1.21628	2.94189e-06	-1.7174	-1.21765	3.0918e-05	-1.60025	-1.21868
132270479	chr5:132270479:A:G	4.50699e-07	-1.78844e-10	-0.61759	3.32998e-05	-1.78844e-10	-0.508555	0.00031102	-1.78844e-10	-0.510408
132270539	chr5:132270539:G:T	2.49236e-07	-1.78844e-10	-1.20999	1.63649e-05	-1.78844e-10	-1.21897	0.000153244	-1.78844e-10	-1.21823
132270641	chr5:132270641:G:A	2.70066e-07	-1.78844e-10	-1.12972	1.7557e-05	-1.78844e-10	-1.14866	0.000172915	-1.78844e-10	-1.09746
132271243	chr5:132271243:G:A	4.10668e-07	0.379914	-1.09052	3.13858e-06	-1.73317	-1.13717	3.53604e-05	-1.62311	-1.06157
132271387	chr5:132271387:A:G	5.4215e-07	0.335164	-0.768011	3.97263e-06	-1.63097	-1.00371	4.37919e-05	-1.60712	-0.863699
132271604	chr5:132271604:A:G	4.25313e-07	0.310929	-0.986495	3.41798e-06	-1.63524	-1.14982	3.54942e-05	-1.61315	-1.06775
132271607	chr5:132271607:C:T	3.15982e-06	2.48169	-1.15181	0.00010631	1.85092	-1.19867	3.82165e-05	-1.39171	-1.21529
132271709	chr5:132271709:T:C	8.31157e-06	3.45802	-1.161	0.00277405	5.04088	-1.12693	0.000114944	-0.327229	-1.1786
132272028	chr5:132272028:C:T	6.21193e-08	-1.38218	-1.21715	5.59307e-05	1.18873	-1.17872	0.000165455	0.0577011	-1.19927
132272391	chr5:132272391:G:A	3.47394e-07	-1.78844e-10	-0.877931	1.89871e-05	-1.78844e-10	-1.07035	0.000183817	-1.78844e-10	-1.03632
132272827	chr5:132272827:T:G	4.89414e-08	-1.61885	-1.21892	2.73669e-06	-1.78845	-1.21891	2.81998e-05	-1.69304	-1.21792
132273064	chr5:132273064:C:T	6.21422e-07	-1.78844e-10	-0.29638	5.12427e-05	-1.78844e-10	-0.0775338	0.000453345	-1.78844e-10	-0.133612
132273101	chr5:132273101:T:G	3.99975e-07	0.0503381	-0.787328	3.60357e-06	-1.713	-1.01919	3.94955e-05	-1.69109	-0.882986
132273192	chr5:132273192:G:A	2.87615e-07	-1.78844e-10	-1.06677	1.83875e-05	-1.78844e-10	-1.10243	0.00018143	-1.78844e-10	-1.04939
132273358	chr5:132273358:G:GACAGT	3.8962e-07	0.0468332	-0.810052	3.55257e-06	-1.71277	-1.03367	3.87881e-05	-1.69073	-0.901418
132273445	chr5:132273445:T:A	2.55779e-07	-1.78844e-10	-1.18408	1.67733e-05	-1.78844e-10	-1.19432	0.000155604	-1.78844e-10	-1.20295
132273486	chr5:132273486:T:G	2.47007e-07	-1.78844e-10	-1.21897	1.64262e-05	-1.78844e-10	-1.21523	0.00015337	-1.78844e-10	-1.21741
132273675	chr5:132273675:A:G	1.75852e-06	-1.78844e-10	0.743838	9.01377e-05	-1.78844e-10	0.487231	0.00100604	-1.78844e-10	0.663514
132273725	chr5:132273725:T:C	2.55989e-07	-1.78844e-10	-1.18326	1.67847e-05	-1.78844e-10	-1.19364	0.00015569	-1.78844e-10	-1.2024
132274374	chr5:132274374:G:A	6.20746e-07	-1.78844e-10	-0.297468	3.81448e-05	-1.78844e-10	-0.372718	0.000376248	-1.78844e-10	-0.320016
132274539	chr5:132274539:C:T	5.17592e-08	-1.70139	-1.0804	2.83861e-06	-1.76356	-1.20723	3.20006e-05	-1.59207	-1.19244
132274633	chr5:132274633:G:A	2.74386e-07	-1.78844e-10	-1.11386	1.87467e-05	-1.78844e-10	-1.08309	0.000168919	-1.78844e-10	-1.12085
132274733	chr5:132274733:C:T	2.47767e-07	-1.78844e-10	-1.2159	1.63882e-05	-1.78844e-10	-1.21755	0.000153154	-1.78844e-10	-1.21882
132274761	chr5:132274761:T:C	2.74718e-07	-1.78844e-10	-1.11265	1.874e-05	-1.78844e-10	-1.08345	0.000169082	-1.78844e-10	-1.11988
132274836	chr5:132274836:A:C	8.12824e-07	-1.78844e-10	-0.0278765	5.84881e-05	-1.78844e-10	0.0547166	0.000517113	-1.78844e-10	-0.00200447
132275283	chr5:132275283:AGGGCCCTCAGGATGGAGTTCCTGGTCCTCTGCCTAGCGTTTTAAAGCCTCTCTGACCTCG:A	4.69325e-08	-1.67874	-1.20094	2.76677e-06	-1.7958	-1.20062	2.72608e-05	-1.73797	-1.20684
132275499	chr5:132275499:T:C	1.1419e-06	-1.78844e-10	0.312055	6.43171e-05	-1.78844e-10	0.149717	0.000675596	-1.78844e-10	0.26533
132275605	chr5:132275605:G:C	5.11346e-08	-1.69814	-1.09579	2.83084e-06	-1.76221	-1.21133	3.19213e-05	-1.58811	-1.19888
132276179	chr5:132276179:T:G	9.90536e-08	-0.914557	-1.21817	0.000497123	3.31346	-1.11873	3.7909e-05	-1.39667	-1.21841
132276468	chr5:132276468:G:A	2.55327e-07	-1.78844e-10	-1.18585	1.6721e-05	-1.78844e-10	-1.19744	0.000161506	-1.78844e-10	-1.16572
132276594	chr5:132276594:G:A	6.31066e-08	-1.36678	-1.21679	5.88204e-05	1.23698	-1.1766	0.000171739	0.0936703	-1.19796
132276863	chr5:132276863:A:G	5.14454e-08	-1.68966	-1.0982	2.84499e-06	-1.75663	-1.21191	3.23054e-05	-1.57513	-1.1999
132277183	chr5:132277183:C:T	3.98778e-07	-0.739986	-2.61742e-10	9.93914e-06	-1.71763	-2.61742e-10	0.000182602	-1.04296	-2.61742e-10
132277342	chr5:132277342:G:A	5.56461e-07	-1.78844e-10	-0.406793	3.42901e-05	-1.78844e-10	-0.47925	0.00033499	-1.78844e-10	-0.436166
132277509	chr5:132277509:T:A	5.00953e-08	-1.63305	-1.18142	2.83307e-06	-1.7919	-1.18085	2.8583e-05	-1.70734	-1.19011
132277600	chr5:132277600:G:A	4.025e-07	0.45348	-1.18418	3.00335e-06	-1.72643	-1.18795	3.30595e-05	-1.60656	-1.1454
132277850	chr5:132277850:A:G	4.08041e-07	0.472042	-1.18907	3.00061e-06	-1.72273	-1.19256	3.30152e-05	-1.60071	-1.15259
132278406	chr5:132278406:C:T	4.061e-07	0.477288	-1.19908	2.97505e-06	-1.72199	-1.20186	3.25634e-05	-1.59916	-1.16791
132278408	chr5:132278408:A:G	6.76497e-07	-1.78844e-10	-0.211463	5.63717e-05	-1.78844e-10	0.0178604	0.000497422	-1.78844e-10	-0.0408277
132278745	chr5:132278745:A:C	9.47869e-07	1.28421	-1.15839	0.000143919	2.15387	-1.19872	8.36206e-05	-0.68259	-1.14139
132278960	chr5:132278960:C:T	3.22761e-07	-1.78844e-10	-0.951479	2.38604e-05	-1.78844e-10	-0.841887	0.000217502	-1.78844e-10	-0.868059
132279000	chr5:132279000:C:A	8.58382e-07	-1.78844e-10	0.0266591	6.18863e-05	-1.78844e-10	0.111191	0.000546364	-1.78844e-10	0.0530202
132279124	chr5:132279124:A:G	3.5191e-07	-1.78844e-10	-0.865015	1.91764e-05	-1.78844e-10	-1.06043	0.000185914	-1.78844e-10	-1.02498
132279288	chr5:132279288:G:A	4.87141e-08	-1.73603	-1.10639	6.35075e-06	-1.16096	-1.00458	3.51089e-05	-1.65696	-1.03485
132279413	chr5:132279413:T:G	1.43272e-07	-1.76365	-2.61742e-10	9.33045e-06	-1.78082	-2.61742e-10	9.09102e-05	-1.74039	-2.61742e-10
132279847	chr5:132279847:G:A	2.70153e-07	-1.78844e-10	-1.1294	1.74312e-05	-1.78844e-10	-1.15585	0.000169863	-1.78844e-10	-1.11527
132279900	chr5:132279900:A:G	2.53399e-07	-0.325838	-0.867586	3.46919e-06	-1.63405	-1.13613	3.13155e-05	-1.79459	-1.01156
132280273	chr5:132280273:T:C	4.84523e-07	0.374497	-0.919723	3.56987e-06	-1.7488	-0.99278	4.17974e-05	-1.63811	-0.879317
132280331	chr5:132280331:G:A	3.69402e-07	-1.78844e-10	-0.816506	1.86446e-05	-1.78844e-10	-1.08855	0.000182321	-1.78844e-10	-1.0445
132280515	chr5:132280515:C:G	3.91406e-07	0.458783	-1.21743	2.93513e-06	-1.72186	-1.21549	3.10375e-05	-1.60696	-1.20811
132280597	chr5:132280597:C:T	4.35339e-07	0.502311	-1.15458	3.10248e-06	-1.71679	-1.16512	3.4562e-05	-1.59058	-1.11693
132280600	chr5:132280600:A:G	5.7335e-08	-1.58057	-1.09891	3.06723e-06	-1.77998	-1.11335	3.15004e-05	-1.66463	-1.13564
132280640	chr5:132280640:G:T	2.68886e-07	-1.78844e-10	-1.1341	1.77838e-05	-1.78844e-10	-1.13582	0.000172486	-1.78844e-10	-1.09995
132280681	chr5:132280681:A:G	2.40574e-07	-1.33656	0.0911961	1.38048e-05	-0.987313	-0.401778	8.30629e-05	-1.74545	-0.0852128
132280980	chr5:132280980:A:G	5.37372e-07	0.369431	-0.811131	3.87085e-06	-1.74935	-0.911285	4.56244e-05	-1.6391	-0.790725
132280995	chr5:132280995:A:G	2.56341e-07	-1.78844e-10	-1.18188	1.69099e-05	-1.78844e-10	-1.18621	0.000162393	-1.78844e-10	-1.16025
132281417	chr5:132281417:C:T	3.12183e-07	-1.78844e-10	-0.9848	1.89573e-05	-1.78844e-10	-1.07192	0.000171525	-1.78844e-10	-1.10554
132281631	chr5:132281631:G:A	4.10164e-08	-1.79564	-1.21878	7.47869e-06	-0.800691	-1.20136	3.53457e-05	-1.46927	-1.21581
132282409	chr5:132282409:A:G	2.47798e-07	-1.78844e-10	-1.21578	1.64992e-05	-1.78844e-10	-1.21079	0.000155357	-1.78844e-10	-1.20454
132282504	chr5:132282504:TG:T	6.41801e-08	-1.34785	-1.21885	6.1022e-05	1.29421	-1.19709	0.000177666	0.141008	-1.21137
132282537	chr5:132282537:C:T	3.41945e-07	-1.78844e-10	-0.89374	2.18127e-05	-1.78844e-10	-0.931617	0.000198715	-1.78844e-10	-0.958396
132282666	chr5:132282666:G:A	2.70007e-07	-1.78844e-10	-1.12994	1.87518e-05	-1.78844e-10	-1.08282	0.000170646	-1.78844e-10	-1.11068
132282726	chr5:132282726:A:T	3.2944e-07	-1.78844e-10	-0.930996	2.17267e-05	-1.78844e-10	-0.935565	0.000209937	-1.78844e-10	-0.903458
132282906	chr5:132282906:C:T	2.27128e-07	-0.448306	-0.854572	3.81165e-06	-1.52985	-1.14619	3.14988e-05	-1.79423	-1.00609
132283153	chr5:132283153:C:A	8.63774e-08	-1.75164	-0.518024	5.07671e-06	-1.65155	-0.737889	4.39816e-05	-1.78866	-0.677831
132283250	chr5:132283250:G:A	1.11208e-06	1.39983	-1.11423	4.11447e-06	-1.47165	-1.12795	5.11427e-05	-1.25035	-1.06529
132283350	chr5:132283350:A:G	2.60502e-07	-1.78844e-10	-1.16578	1.69413e-05	-1.78844e-10	-1.18436	0.000163254	-1.78844e-10	-1.15496
132283433	chr5:132283433:G:A	2.55709e-07	-1.78844e-10	-1.18435	1.67688e-05	-1.78844e-10	-1.19458	0.000155574	-1.78844e-10	-1.20314
132284170	chr5:132284170:T:G	2.59469e-07	-1.78844e-10	-1.16975	1.69436e-05	-1.78844e-10	-1.18422	0.000164738	-1.78844e-10	-1.14591
132284233	chr5:132284233:AC:A	2.58757e-07	-1.78844e-10	-1.1725	1.69048e-05	-1.78844e-10	-1.18651	0.000164187	-1.78844e-10	-1.14926
132284408	chr5:132284408:G:C	2.52767e-07	-1.78844e-10	-1.19592	1.66087e-05	-1.78844e-10	-1.20418	0.000154412	-1.78844e-10	-1.21064
132284530	chr5:132284530:T:C	2.47736e-07	-1.78844e-10	-1.21603	1.63659e-05	-1.78844e-10	-1.21891	0.000153159	-1.78844e-10	-1.21879
132284673	chr5:132284673:A:G	4.93967e-08	-1.64242	-1.18608	2.87985e-06	-1.76893	-1.18744	2.86753e-05	-1.73302	-1.16121
132284795	chr5:132284795:A:G	2.54389e-07	-1.78844e-10	-1.18953	1.65536e-05	-1.78844e-10	-1.20751	0.000155706	-1.78844e-10	-1.20229
132285703	chr5:132285703:C:T	2.47926e-07	-1.78844e-10	-1.21526	1.63916e-05	-1.78844e-10	-1.21734	0.00015314	-1.78844e-10	-1.21892
132285738	chr5:132285738:G:A	2.1733e-07	-0.175295	-1.17168	2.91736e-06	-1.77921	-1.16421	2.96795e-05	-1.72065	-1.13916
132285754	chr5:132285754:G:A	3.13144e-07	-1.78844e-10	-0.981726	2.0137e-05	-1.78844e-10	-1.01155	0.000205334	-1.78844e-10	-0.92563
132286588	chr5:132286588:A:G	2.71917e-07	-1.78844e-10	-1.12289	1.63944e-05	-1.78844e-10	-1.21717	0.000154686	-1.78844e-10	-1.20887
132286608	chr5:132286608:A:T	3.12081e-07	0.197168	-1.1823	3.31923e-06	-1.65666	-1.15771	3.74767e-05	-1.49433	-1.13222
132286633	chr5:132286633:C:A	2.53171e-07	-1.78844e-10	-1.19432	1.74291e-05	-1.78844e-10	-1.15597	0.0001586	-1.78844e-10	-1.18388
132287311	chr5:132287311:G:A	3.44838e-07	-1.78844e-10	-0.885315	2.30294e-05	-1.78844e-10	-0.877334	0.00021958	-1.78844e-10	-0.85855
132287464	chr5:132287464:G:C	2.50595e-07	-1.78844e-10	-1.20455	1.64146e-05	-1.78844e-10	-1.21593	0.000154047	-1.78844e-10	-1.21301
132287557	chr5:132287557:A:G	1.21321e-07	-0.764642	-1.16531	0.000468742	3.34157	-1.20562	4.14248e-05	-1.33838	-1.188
132287575	chr5:132287575:T:C	8.04009e-08	-1.14871	-1.19266	0.000258773	2.7287	-1.18685	3.29951e-05	-1.54331	-1.21059
132287665	chr5:132287665:A:G	1.4025e-05	4.03637	-1.21616	0.00415468	5.50739	-1.18951	0.000152727	-0.0140907	-1.20752
132287965	chr5:132287965:T:C	1.25743e-07	-1.03085	-0.863304	0.000426472	2.46581	-0.424372	4.56643e-05	-1.59637	-0.832583
132288186	chr5:132288186:G:A	1.85842e-05	3.10168	-2.61742e-10	0.00107764	2.96842	-2.61742e-10	0.00208467	1.3921	-2.61742e-10
132288383	chr5:132288383:A:G	2.36422e-06	2.15278	-1.11296	0.00018511	2.3508	-1.14396	7.3117e-05	-0.814598	-1.14361
132288420	chr5:132288420:T:A	3.20499e-07	-1.78844e-10	-0.95851	2.31557e-05	-1.78844e-10	-0.871867	0.00020238	-1.78844e-10	-0.940117
132288693	chr5:132288693:C:T	5.3777e-08	-1.62856	-1.11499	5.74669e-06	-1.04671	-1.21878	2.66653e-05	-1.79085	-1.17606
132288771	chr5:132288771:A:G	3.52392e-07	-1.78844e-10	-0.863648	2.62699e-05	-1.78844e-10	-0.745683	0.000237719	-1.78844e-10	-0.779176
132289002	chr5:132289002:C:A	2.61046e-07	-1.78844e-10	-1.16369	1.72457e-05	-1.78844e-10	-1.16655	0.00016636	-1.78844e-10	-1.13611
132289112	chr5:132289112:G:T	3.46378e-07	-1.78844e-10	-0.880861	2.12409e-05	-1.78844e-10	-0.95818	0.000203256	-1.78844e-10	-0.935799
132289137	chr5:132289137:G:GA	2.54093e-07	-1.78844e-10	-1.19069	1.69227e-05	-1.78844e-10	-1.18545	0.000155379	-1.78844e-10	-1.2044
132289241	chr5:132289241:C:T	3.11431e-07	-1.78844e-10	-0.987214	2.24192e-05	-1.78844e-10	-0.904191	0.000196602	-1.78844e-10	-0.969083
132289476	chr5:132289476:T:C	3.79286e-06	2.61334	-1.10086	0.000304065	2.83911	-1.13598	9.94444e-05	-0.51637	-1.1343
132289676	chr5:132289676:C:T	8.92596e-08	-1.17825	-1.05859	4.05437e-06	-1.55341	-1.06091	5.0889e-05	-1.2405	-1.08012
132289683	chr5:132289683:A:G	1.42437e-06	1.75206	-1.21896	0.000130112	2.05456	-1.20028	5.55116e-05	-1.01513	-1.21854
132289727	chr5:132289727:A:G	5.24922e-06	3.02232	-1.18488	0.000163853	2.28994	-1.20508	0.0001561	0.00236959	-1.20214
132289742	chr5:132289742:G:A	2.51538e-07	-1.78844e-10	-1.2008	1.70694e-05	-1.78844e-10	-1.17682	0.000163023	-1.78844e-10	-1.15638
132289773	chr5:132289773:GCACTC:G	2.69278e-07	-1.78844e-10	-1.13264	1.65836e-05	-1.78844e-10	-1.20569	0.000156847	-1.78844e-10	-1.19499
132289843	chr5:132289843:A:G	3.75113e-07	-1.78844e-10	-0.801164	2.80035e-05	-1.78844e-10	-0.681776	0.000239927	-1.78844e-10	-0.769929
132290334	chr5:132290334:G:A	3.15606e-07	-1.78844e-10	-0.973897	2.17062e-05	-1.78844e-10	-0.936508	0.000203116	-1.78844e-10	-0.936487
132290419	chr5:132290419:C:G	1.21516e-06	1.28925	-0.915015	1.56484e-05	-0.643133	-0.620605	5.81509e-05	-1.44612	-0.741103
132290441	chr5:132290441:C:T	6.02123e-07	-1.78844e-10	-0.327929	4.06445e-05	-1.78844e-10	-0.309243	0.000343505	-1.78844e-10	-0.411063
132290918	chr5:132290918:C:T	1.71366e-06	1.64031	-0.922314	1.62913e-05	-0.59712	-0.626354	6.06299e-05	-1.3994	-0.746074
132291065	chr5:132291065:A:C	2.49033e-07	-1.78844e-10	-1.2108	1.66182e-05	-1.78844e-10	-1.20361	0.000156932	-1.78844e-10	-1.19445
132291671	chr5:132291671:T:C	2.9586e-07	-1.78844e-10	-1.0385	1.81346e-05	-1.78844e-10	-1.11629	0.00018114	-1.78844e-10	-1.051
132291708	chr5:132291708:T:A	5.91986e-08	-1.70488	-0.942613	3.55914e-06	-1.75315	-0.991436	3.21646e-05	-1.7899	-0.989503
132292292	chr5:132292292:A:G	3.02451e-07	-0.58734	-0.429132	8.7846e-06	-1.76941	-0.0716987	7.56448e-05	-1.76197	-0.162251
132292520	chr5:132292520:T:C	2.02232e-06	-1.78844e-10	0.883609	0.000132712	-1.78844e-10	0.874076	0.00125705	-1.78844e-10	0.886258
132292742	chr5:132292742:T:A	2.84539e-07	-0.17936	-0.898161	4.61842e-06	-1.76344	-0.720616	3.98149e-05	-1.78536	-0.780667
132292872	chr5:132292872:A:G	2.95684e-07	-1.78844e-10	-1.0391	1.71779e-05	-1.78844e-10	-1.17049	0.000164981	-1.78844e-10	-1.14443
132292950	chr5:132292950:A:G	2.0483e-06	-1.78844e-10	0.896375	0.000134412	-1.78844e-10	0.886803	0.00127321	-1.78844e-10	0.899031
132293073	chr5:132293073:T:A	2.47313e-07	-1.78844e-10	-1.21774	1.70795e-05	-1.78844e-10	-1.17623	0.000156755	-1.78844e-10	-1.19558
132293321	chr5:132293321:A:G	2.53802e-07	-1.78844e-10	-1.19184	1.73993e-05	-1.78844e-10	-1.15768	0.000162126	-1.78844e-10	-1.16189
132293472	chr5:132293472:A:G	1.3151e-07	-0.768719	-1.08059	0.0130541	5.82261	-0.359865	4.53114e-05	-1.40168	-1.03503
132294079	chr5:132294079:C:G	1.48122e-07	-0.64122	-1.08914	0.0182669	6.1796	-0.38086	4.85711e-05	-1.3225	-1.04474
132294085	chr5:132294085:G:A	2.66048e-07	-1.78844e-10	-1.14471	1.74883e-05	-1.78844e-10	-1.15258	0.000162147	-1.78844e-10	-1.16176
132295190	chr5:132295190:C:T	2.47143e-07	-1.78844e-10	-1.21842	1.6782e-05	-1.78844e-10	-1.1938	0.000160137	-1.78844e-10	-1.17424
132295801	chr5:132295801:C:A	1.08832e-07	-1.13945	-0.899135	4.72409e-06	-1.56196	-0.899475	6.04099e-05	-1.20839	-0.940724
132295981	chr5:132295981:T:G	1.66639e-06	-1.78844e-10	0.690023	0.000100672	-1.78844e-10	0.597759	0.000985914	-1.78844e-10	0.643303
132296354	chr5:132296354:G:A	2.50523e-07	-1.78844e-10	-1.20484	1.68505e-05	-1.78844e-10	-1.18973	0.00015671	-1.78844e-10	-1.19587
132296740	chr5:132296740:T:C	3.6891e-07	-1.78844e-10	-0.817837	2.25678e-05	-1.78844e-10	-0.897582	0.000216739	-1.78844e-10	-0.871574
132296854	chr5:132296854:G:A	3.30866e-07	-1.78844e-10	-0.926678	1.90885e-05	-1.78844e-10	-1.06502	0.000188907	-1.78844e-10	-1.00901
132296887	chr5:132296887:C:T	2.48104e-07	-1.78844e-10	-1.21454	1.63877e-05	-1.78844e-10	-1.21757	0.000153142	-1.78844e-10	-1.2189
132297576	chr5:132297576:G:A	2.47023e-07	-1.78844e-10	-1.21891	1.6901e-05	-1.78844e-10	-1.18673	0.000155552	-1.78844e-10	-1.20329
132297662	chr5:132297662:T:C	5.75038e-07	0.821422	-1.19538	0.00129861	4.30458	-1.14964	3.71724e-05	-1.43984	-1.19486
132297673	chr5:132297673:AG:A	3.26516e-07	-1.78844e-10	-0.939912	2.28929e-05	-1.78844e-10	-0.88328	0.000210532	-1.78844e-10	-0.900629
132297849	chr5:132297849:G:A	1.08924e-06	-1.78844e-10	0.264845	6.95761e-05	-1.78844e-10	0.228313	0.000661891	-1.78844e-10	0.244835
132298018	chr5:132298018:AC:A	1.29312e-06	-1.78844e-10	0.436424	8.21587e-05	-1.78844e-10	0.394546	0.000782653	-1.78844e-10	0.412424
132298925	chr5:132298925:C:A	3.31673e-07	-1.78844e-10	-0.924241	2.02146e-05	-1.78844e-10	-1.0077	0.000194912	-1.78844e-10	-0.977717
132298985	chr5:132298985:A:G	4.70498e-07	-1.78844e-10	-0.5746	2.76478e-05	-1.78844e-10	-0.69456	0.000272122	-1.78844e-10	-0.644014
132298995	chr5:132298995:T:G	1.05183e-07	-1.73055	-0.342137	8.45698e-06	-1.7552	-0.123912	7.26896e-05	-1.77814	-0.185924
132299560	chr5:132299560:G:A	2.50563e-07	-1.78844e-10	-1.20468	1.65645e-05	-1.78844e-10	-1.20685	0.000157721	-1.78844e-10	-1.18944
132299983	chr5:132299983:G:A	1.44379e-07	-1.75595	-2.61742e-10	9.97874e-06	-1.71365	-2.61742e-10	8.9394e-05	-1.75721	-2.61742e-10
132299994	chr5:132299994:T:A	2.49843e-07	-1.78844e-10	-1.20756	1.70828e-05	-1.78844e-10	-1.17604	0.000158142	-1.78844e-10	-1.18677
132300745	chr5:132300745:CTG:C	1.4992e-06	-1.78844e-10	0.584294	9.52568e-05	-1.78844e-10	0.542468	0.000907268	-1.78844e-10	0.560172
132301000	chr5:132301000:C:G	2.04898e-06	0.896706	-2.61742e-10	0.000108184	0.669722	-2.61742e-10	0.000356105	-0.375041	-2.61742e-10
132301268	chr5:132301268:C:T	3.46342e-07	-1.78844e-10	-0.880965	2.23642e-05	-1.78844e-10	-0.906648	0.000218102	-1.78844e-10	-0.865302
132301282	chr5:132301282:A:G	1.04229e-07	-1.71768	-0.364123	8.16656e-06	-1.76434	-0.149715	7.04826e-05	-1.78416	-0.210742
132301525	chr5:132301525:G:A	1.34397e-06	-1.78844e-10	0.47499	8.81825e-05	-1.78844e-10	0.465301	0.000833162	-1.78844e-10	0.474963
132301709	chr5:132301709:A:G	1.04432e-07	-1.73929	-0.340566	8.53426e-06	-1.74723	-0.122787	7.31421e-05	-1.77288	-0.184982
132301825	chr5:132301825:G:GTTTC	3.29824e-07	-1.78844e-10	-0.929832	2.51952e-05	-1.78844e-10	-0.787453	0.000225891	-1.78844e-10	-0.830214
132301942	chr5:132301942:G:A	2.47107e-07	-1.78844e-10	-1.21857	1.63652e-05	-1.78844e-10	-1.21895	0.000153181	-1.78844e-10	-1.21865
132302411	chr5:132302411:A:G	1.05452e-07	-1.73941	-0.330731	8.63201e-06	-1.74715	-0.111477	7.39432e-05	-1.77282	-0.174151
132302463	chr5:132302463:T:C	4.70793e-07	-1.78844e-10	-0.573972	2.76624e-05	-1.78844e-10	-0.694034	0.000272278	-1.78844e-10	-0.643442
132302631	chr5:132302631:T:A	1.0374e-05	3.47971	-0.961044	0.00281671	4.98153	-1.05231	0.000106558	-0.475838	-1.10574
132303124	chr5:132303124:C:T	1.14295e-07	-1.79026	-0.19935	0.000156697	1.78933	-0.749123	7.07441e-05	-1.65443	-0.336767
132303149	chr5:132303149:T:A	2.48114e-07	-1.78844e-10	-1.2145	1.73256e-05	-1.78844e-10	-1.16192	0.000158456	-1.78844e-10	-1.18479
132303482	chr5:132303482:T:C	2.49312e-07	-1.78844e-10	-1.20969	1.75862e-05	-1.78844e-10	-1.14699	0.000160318	-1.78844e-10	-1.1731
132303752	chr5:132303752:G:A	2.49905e-07	-1.78844e-10	-1.20731	1.65245e-05	-1.78844e-10	-1.20926	0.000157116	-1.78844e-10	-1.19328
132303957	chr5:132303957:T:C	3.37021e-07	-1.78844e-10	-0.908247	2.0809e-05	-1.78844e-10	-0.978724	0.000199252	-1.78844e-10	-0.955695
132304150	chr5:132304150:A:G	9.37395e-08	-1.24787	-0.940004	4.33627e-06	-1.60547	-0.941622	5.30041e-05	-1.30118	-0.978713
132304200	chr5:132304200:G:A	2.65254e-07	-1.78844e-10	-1.1477	1.85283e-05	-1.78844e-10	-1.09481	0.000172219	-1.78844e-10	-1.1015
132304515	chr5:132304515:G:A	2.53623e-07	-1.78844e-10	-1.19254	1.71559e-05	-1.78844e-10	-1.17176	0.000159206	-1.78844e-10	-1.18007
132304787	chr5:132304787:CT:C	2.47646e-07	-1.78844e-10	-1.21639	1.72005e-05	-1.78844e-10	-1.16917	0.000157576	-1.78844e-10	-1.19036
132305120	chr5:132305120:G:A	1.43885e-07	-0.612789	-1.14659	0.0171267	6.26803	-0.533737	4.57296e-05	-1.31488	-1.11264
132305513	chr5:132305513:G:A	1.97099e-07	-0.494919	-0.949767	4.60911e-06	-1.6976	-0.788473	3.69608e-05	-1.79496	-0.845451
132305880	chr5:132305880:G:C	1.12297e-07	-0.848432	-1.15881	0.00833132	5.61184	-0.598172	3.86915e-05	-1.46444	-1.13021
132306256	chr5:132306256:G:A	2.50139e-07	-1.78844e-10	-1.20637	1.68272e-05	-1.78844e-10	-1.19111	0.00015647	-1.78844e-10	-1.1974
132306733	chr5:132306733:A:G	2.54326e-07	-1.78844e-10	-1.18977	1.63657e-05	-1.78844e-10	-1.21892	0.000153809	-1.78844e-10	-1.21455
132306830	chr5:132306830:CTAAGTA:C	2.58017e-07	-1.78844e-10	-1.17537	1.8426e-05	-1.78844e-10	-1.10034	0.000179576	-1.78844e-10	-1.05967
132307623	chr5:132307623:C:T	1.96854e-07	-0.49624	-0.949686	4.61096e-06	-1.69728	-0.788397	3.69657e-05	-1.7949	-0.845371
132307678	chr5:132307678:T:C	3.12274e-07	-1.78844e-10	-0.98451	2.39926e-05	-1.78844e-10	-0.836362	0.00023944	-1.78844e-10	-0.771962
132308131	chr5:132308131:G:A	1.90734e-07	-0.528753	-0.948759	4.65882e-06	-1.68812	-0.787228	3.70446e-05	-1.79386	-0.844281
132308261	chr5:132308261:T:G	2.55792e-07	-1.78844e-10	-1.18402	1.8357e-05	-1.78844e-10	-1.1041	0.000165154	-1.78844e-10	-1.14339
132308582	chr5:132308582:T:C	2.5057e-07	-1.78844e-10	-1.20465	1.68648e-05	-1.78844e-10	-1.18888	0.000156787	-1.78844e-10	-1.19538
132308638	chr5:132308638:C:T	2.48239e-07	-1.78844e-10	-1.214	1.73605e-05	-1.78844e-10	-1.15991	0.000158704	-1.78844e-10	-1.18323
132308949	chr5:132308949:G:A	3.64431e-07	-1.78844e-10	-0.830054	2.17285e-05	-1.78844e-10	-0.935482	0.00020972	-1.78844e-10	-0.904493
132309025	chr5:132309025:G:A	1.96528e-07	-0.453874	-0.993713	4.30669e-06	-1.70832	-0.845615	3.50357e-05	-1.79568	-0.898214
132309272	chr5:132309272:G:T	2.48305e-07	-0.165998	-1.04774	4.30007e-06	-1.75728	-0.798197	3.55821e-05	-1.78758	-0.89084
132309412	chr5:132309412:C:T	1.05317e-07	-1.20699	-0.864423	4.70045e-06	-1.60141	-0.865039	5.85389e-05	-1.27197	-0.908607
132309839	chr5:132309839:A:T	2.02191e-07	-0.466932	-0.952247	4.56234e-06	-1.70493	-0.791342	3.68393e-05	-1.79552	-0.848185
132310064	chr5:132310064:C:T	2.47518e-07	-1.78844e-10	-1.21691	1.71588e-05	-1.78844e-10	-1.1716	0.000157291	-1.78844e-10	-1.19217
132310634	chr5:132310634:G:A	2.66967e-07	-1.78844e-10	-1.14126	1.74271e-05	-1.78844e-10	-1.15608	0.000159247	-1.78844e-10	-1.17981
132310782	chr5:132310782:G:A	3.36756e-07	0.0510638	-0.960096	4.15366e-06	-1.78843	-0.801686	3.80176e-05	-1.75455	-0.857668
132310976	chr5:132310976:C:CT	2.47528e-07	-1.78844e-10	-1.21687	1.71618e-05	-1.78844e-10	-1.17142	0.000157312	-1.78844e-10	-1.19203
132311069	chr5:132311069:A:G	2.43331e-07	-0.277564	-0.956403	4.34986e-06	-1.74706	-0.796903	3.67879e-05	-1.79178	-0.853312
132311247	chr5:132311247:G:A	1.33707e-06	-1.78844e-10	0.469846	8.48254e-05	-1.78844e-10	0.426488	0.000808215	-1.78844e-10	0.444563
132311255	chr5:132311255:C:T	2.47987e-07	-1.78844e-10	-1.21501	1.72966e-05	-1.78844e-10	-1.1636	0.00015825	-1.78844e-10	-1.18609
132311782	chr5:132311782:G:A	2.91912e-07	-1.78844e-10	-1.05194	1.70612e-05	-1.78844e-10	-1.1773	0.00016362	-1.78844e-10	-1.15272
132311984	chr5:132311984:C:T	6.05983e-08	-1.40601	-1.21811	3.59388e-06	-1.51617	-1.21871	2.5769e-05	-1.78479	-1.2163
132311985	chr5:132311985:G:A	2.48621e-07	-1.78844e-10	-1.21246	1.75281e-05	-1.78844e-10	-1.1503	0.000161125	-1.78844e-10	-1.16809
132312713	chr5:132312713:C:T	1.4653e-07	-0.596907	-1.14426	0.0115056	5.87254	-0.536062	4.37255e-05	-1.36057	-1.11177
132312899	chr5:132312899:C:T	1.05691e-07	-1.22814	-0.839729	4.75873e-06	-1.61394	-0.840187	5.86909e-05	-1.29247	-0.885515
132312926	chr5:132312926:C:T	2.58249e-07	-1.78844e-10	-1.17447	1.67495e-05	-1.78844e-10	-1.19574	0.000157929	-1.78844e-10	-1.18812
132313056	chr5:132313056:G:A	2.80675e-07	-1.78844e-10	-1.09119	1.98647e-05	-1.78844e-10	-1.02517	0.000184276	-1.78844e-10	-1.03383
132313493	chr5:132313493:A:G	1.59554e-07	-0.792634	-0.863376	0.0163647	5.57839	0.110388	6.33936e-05	-1.43804	-0.662866
132313529	chr5:132313529:G:A	2.53549e-07	-0.173214	-1.01962	3.95665e-06	-1.76162	-0.877085	3.43608e-05	-1.78594	-0.927408
132314198	chr5:132314198:T:C	2.47914e-07	-1.78844e-10	-1.21531	1.64556e-05	-1.78844e-10	-1.21344	0.000153156	-1.78844e-10	-1.21881
132314228	chr5:132314228:G:A	2.56036e-07	-1.78844e-10	-1.18307	1.81776e-05	-1.78844e-10	-1.11392	0.000176958	-1.78844e-10	-1.07436
132314276	chr5:132314276:G:A	1.45171e-06	-1.78844e-10	0.552106	9.45601e-05	-1.78844e-10	0.535128	0.000891609	-1.78844e-10	0.542761
132314388	chr5:132314388:C:T	2.4709e-07	-1.78844e-10	-1.21864	1.68286e-05	-1.78844e-10	-1.19103	0.000155693	-1.78844e-10	-1.20238
132314463	chr5:132314463:A:T	5.39054e-07	-1.78844e-10	-0.438574	3.14624e-05	-1.78844e-10	-0.565313	0.000357424	-1.78844e-10	-0.371342
132314552	chr5:132314552:C:T	2.67748e-07	-0.178786	-0.959557	4.30394e-06	-1.76064	-0.79394	3.72232e-05	-1.78645	-0.846883
132314716	chr5:132314716:A:C	4.31578e-07	-0.660943	-2.61742e-10	1.24788e-05	-1.49008	-2.61742e-10	0.000185104	-1.02935	-2.61742e-10
132314990	chr5:132314990:G:A	1.69077e-07	-1.59804	-2.61742e-10	1.04046e-05	-1.67186	-2.61742e-10	0.000105726	-1.58941	-2.61742e-10
132315174	chr5:132315174:A:G	1.60608e-07	-0.688741	-0.960681	0.0202197	6.02725	-0.126951	5.27477e-05	-1.37316	-0.911583
132315326	chr5:132315326:G:C	2.50708e-07	-1.78844e-10	-1.2041	1.65731e-05	-1.78844e-10	-1.20633	0.000157848	-1.78844e-10	-1.18863
132315379	chr5:132315379:A:T	2.49898e-07	-1.78844e-10	-1.20734	1.65236e-05	-1.78844e-10	-1.20932	0.000157095	-1.78844e-10	-1.19341
132315500	chr5:132315500:G:A	3.36338e-07	-1.78844e-10	-0.910273	2.16744e-05	-1.78844e-10	-0.937976	0.000190641	-1.78844e-10	-0.999873
132315872	chr5:132315872:G:A	2.11613e-07	-0.454594	-0.919037	4.81311e-06	-1.70575	-0.737012	3.84919e-05	-1.79562	-0.804194
132316118	chr5:132316118:C:T	1.09075e-06	1.35746	-1.09122	0.00172355	4.65116	-1.21312	4.85584e-05	-1.32563	-1.04186
132316163	chr5:132316163:T:G	2.48368e-07	-1.78844e-10	-1.21348	1.73896e-05	-1.78844e-10	-1.15824	0.000158927	-1.78844e-10	-1.18182
132316348	chr5:132316348:C:T	3.02216e-07	-1.78844e-10	-1.01725	1.88903e-05	-1.78844e-10	-1.07546	0.000180351	-1.78844e-10	-1.05536
132316541	chr5:132316541:G:A	2.56851e-07	-1.78844e-10	-1.1799	1.82808e-05	-1.78844e-10	-1.10826	0.000178101	-1.78844e-10	-1.06792
132316555	chr5:132316555:T:A	2.11652e-07	-0.440299	-0.933148	4.70945e-06	-1.70939	-0.755149	3.78436e-05	-1.79576	-0.821041
132316984	chr5:132316984:G:T	1.94518e-07	-0.524572	-0.933293	4.81785e-06	-1.68644	-0.755336	3.79109e-05	-1.79381	-0.821216
132317565	chr5:132317565:G:A	2.00117e-06	-1.78844e-10	0.873097	0.000126252	-1.78844e-10	0.824172	0.00120477	-1.78844e-10	0.843779
132317818	chr5:132317818:T:C	2.20326e-07	-0.43311	-0.900171	4.90092e-06	-1.71134	-0.713341	3.93458e-05	-1.79581	-0.78207
132318126	chr5:132318126:GCAGA:G	1.50622e-06	-1.78844e-10	0.588971	9.53056e-05	-1.78844e-10	0.542981	0.000908204	-1.78844e-10	0.561203
132318232	chr5:132318232:C:T	1.15156e-07	-0.859794	-1.12231	0.00874436	5.55745	-0.495395	4.01599e-05	-1.47619	-1.0812
132318474	chr5:132318474:C:T	2.26231e-07	-0.402266	-0.904567	4.84165e-06	-1.71869	-0.718166	3.91617e-05	-1.79577	-0.786799
132318590	chr5:132318590:T:C	3.46762e-07	-1.78844e-10	-0.879753	2.21449e-05	-1.78844e-10	-0.916502	0.000215457	-1.78844e-10	-0.877504
132318605	chr5:132318605:CT:C	1.37854e-06	-1.78844e-10	0.500388	8.73265e-05	-1.78844e-10	0.455546	0.000831788	-1.78844e-10	0.473312
132318957	chr5:132318957:A:G	1.38238e-06	-1.78844e-10	0.503168	8.75633e-05	-1.78844e-10	0.458254	0.000834061	-1.78844e-10	0.47604
132319176	chr5:132319176:C:T	1.42835e-07	-1.7667	-2.61742e-10	1.41266e-05	-1.36605	-2.61742e-10	9.20745e-05	-1.72767	-2.61742e-10
132319338	chr5:132319338:A:T	3.97612e-07	-0.742915	-2.61742e-10	2.8537e-05	-0.662906	-2.61742e-10	0.000425504	-0.196991	-2.61742e-10
132319847	chr5:132319847:T:C	1.4113e-07	-0.628188	-1.15052	0.0165413	6.24371	-0.544201	4.51943e-05	-1.32213	-1.11716
132319864	chr5:132319864:T:G	2.64297e-07	-1.78844e-10	-1.15132	1.80252e-05	-1.78844e-10	-1.12234	0.000166732	-1.78844e-10	-1.13388
132320824	chr5:132320824:A:G	1.11972e-06	1.34062	-1.04818	0.00170019	4.62581	-1.20143	5.07274e-05	-1.33212	-0.991681
132320914	chr5:132320914:G:T	6.20733e-07	-1.78844e-10	-0.29749	4.51528e-05	-1.78844e-10	-0.204056	0.000319518	-1.78844e-10	-0.483453
132321007	chr5:132321007:T:C	5.01299e-07	0.703747	-1.21493	0.00117398	4.15487	-1.10083	3.50118e-05	-1.47947	-1.21511
132321067	chr5:132321067:A:G	1.52729e-07	-1.69973	-2.61742e-10	9.7701e-06	-1.73478	-2.61742e-10	8.81059e-05	-1.77173	-2.61742e-10
132321925	chr5:132321925:T:TA	2.54905e-07	-1.78844e-10	-1.1875	1.72666e-05	-1.78844e-10	-1.16533	0.000160153	-1.78844e-10	-1.17414
132321929	chr5:132321929:A:T	2.49999e-07	-1.78844e-10	-1.20693	1.6806e-05	-1.78844e-10	-1.19237	0.000156331	-1.78844e-10	-1.19829
132322091	chr5:132322091:G:C	2.06534e-07	-0.462671	-0.935255	4.72309e-06	-1.70383	-0.757813	3.77601e-05	-1.79552	-0.823498
132323281	chr5:132323281:G:T	2.18788e-07	-0.407862	-0.932425	4.67609e-06	-1.7174	-0.754245	3.78736e-05	-1.7958	-0.820213
132323410	chr5:132323410:G:A	2.72021e-07	-0.255221	-0.86729	4.82842e-06	-1.75112	-0.68847	4.07849e-05	-1.79049	-0.751468
132323736	chr5:132323736:G:T	1.37854e-06	-1.78844e-10	0.500388	8.73265e-05	-1.78844e-10	0.455546	0.000831788	-1.78844e-10	0.473312
132323925	chr5:132323925:A:G	1.70489e-07	-0.571892	-1.01783	0.0265453	6.38111	-0.208607	5.43425e-05	-1.289	-0.965961
132324192	chr5:132324192:A:G	3.00168e-07	-1.78844e-10	-1.02405	1.7308e-05	-1.78844e-10	-1.16294	0.000166597	-1.78844e-10	-1.13469
132324390	chr5:132324390:G:C	2.50415e-07	-1.78844e-10	-1.20527	1.68496e-05	-1.78844e-10	-1.18978	0.000156662	-1.78844e-10	-1.19618
132324426	chr5:132324426:G:C	1.14118e-07	-0.842547	-1.14861	0.0085023	5.60507	-0.571086	3.92709e-05	-1.46671	-1.11307
132324738	chr5:132324738:A:T	1.08803e-06	1.32211	-1.05837	0.00165113	4.59968	-1.20457	4.9759e-05	-1.33963	-1.00345
132324837	chr5:132324837:A:G	2.52048e-07	-1.78844e-10	-1.19877	1.63962e-05	-1.78844e-10	-1.21706	0.000153131	-1.78844e-10	-1.21897
132325463	chr5:132325463:T:C	8.58018e-07	1.24071	-1.21448	0.00195774	4.65503	-1.08959	4.04003e-05	-1.33581	-1.21562
132325656	chr5:132325656:G:T	1.68674e-07	-0.615881	-0.984542	0.0246228	6.24059	-0.143267	5.43194e-05	-1.32334	-0.932048
132325794	chr5:132325794:G:A	3.12481e-07	-1.78844e-10	-0.983847	1.94364e-05	-1.78844e-10	-1.04696	0.000185929	-1.78844e-10	-1.0249
132326300	chr5:132326300:T:C	2.07102e-07	-0.458867	-0.936311	4.71182e-06	-1.70465	-0.759386	3.77005e-05	-1.79557	-0.825021
132326767	chr5:132326767:C:T	1.025e-06	1.2722	-1.06814	0.0015283	4.52516	-1.20736	4.82402e-05	-1.3594	-1.01468
132327369	chr5:132327369:T:C	4.81924e-07	0.664295	-1.2149	0.00110358	4.0933	-1.10109	3.45189e-05	-1.49367	-1.21509
132327599	chr5:132327599:A:G	2.50467e-07	-1.78844e-10	-1.20506	1.68548e-05	-1.78844e-10	-1.18947	0.000156704	-1.78844e-10	-1.1959
132327750	chr5:132327750:A:G	2.49388e-07	-1.78844e-10	-1.20938	1.76313e-05	-1.78844e-10	-1.14443	0.000160592	-1.78844e-10	-1.1714
132327774	chr5:132327774:G:T	2.48726e-07	-1.78844e-10	-1.21204	1.74943e-05	-1.78844e-10	-1.15223	0.000159601	-1.78844e-10	-1.17759
132328193	chr5:132328193:C:T	6.62641e-07	-1.78844e-10	-0.232158	3.36165e-05	-1.78844e-10	-0.499092	0.00035019	-1.78844e-10	-0.391791
132328615	chr5:132328615:T:A	2.49332e-07	-1.78844e-10	-1.20961	1.76203e-05	-1.78844e-10	-1.14506	0.000160511	-1.78844e-10	-1.17191
132328656	chr5:132328656:C:T	1.09985e-07	-0.882188	-1.14585	0.00764391	5.4913	-0.563741	3.84823e-05	-1.49018	-1.10989
132328850	chr5:132328850:C:T	4.08681e-07	-1.78844e-10	-0.715456	2.38585e-05	-1.78844e-10	-0.841967	0.000232319	-1.78844e-10	-0.802155
132328907	chr5:132328907:A:G	8.45342e-07	1.13854	-1.12719	0.00156967	4.56329	-1.21878	4.41635e-05	-1.36618	-1.09618
132329007	chr5:132329007:A:C	2.49321e-07	-1.78844e-10	-1.20965	1.67415e-05	-1.78844e-10	-1.19621	0.000155778	-1.78844e-10	-1.20183
132329730	chr5:132329730:T:C	1.09641e-07	-0.885267	-1.14591	0.00760461	5.48541	-0.563011	3.84315e-05	-1.49161	-1.10978
132329945	chr5:132329945:G:A	1.2248e-06	-1.78844e-10	0.382142	7.72085e-05	-1.78844e-10	0.332402	0.000737712	-1.78844e-10	0.353288
132330020	chr5:132330020:A:G	1.14607e-07	-0.827079	-1.1598	0.00883984	5.67494	-0.60202	3.93728e-05	-1.45194	-1.12525
132330184	chr5:132330184:G:A	2.93786e-07	-1.78844e-10	-1.04554	1.71178e-05	-1.78844e-10	-1.17399	0.000164325	-1.78844e-10	-1.14842
132330430	chr5:132330430:A:G	2.50532e-07	-1.78844e-10	-1.2048	1.68611e-05	-1.78844e-10	-1.1891	0.000156756	-1.78844e-10	-1.19558
132331376	chr5:132331376:G:A	1.59476e-06	-1.78844e-10	0.646085	0.000100976	-1.78844e-10	0.600774	0.000962222	-1.78844e-10	0.618979
132331660	chr5:132331660:A:G	1.57223e-06	1.76966	-1.1378	0.000151172	2.05458	-1.05027	5.77482e-05	-1.02506	-1.16911
132331663	chr5:132331663:G:T	2.56036e-07	-1.78844e-10	-1.18307	1.81776e-05	-1.78844e-10	-1.11392	0.000176958	-1.78844e-10	-1.07436
132331855	chr5:132331855:G:A	2.54029e-07	-0.27122	-0.919724	4.54299e-06	-1.74783	-0.752694	3.83036e-05	-1.79153	-0.813191
132332043	chr5:132332043:A:G	1.14854e-07	-0.872726	-1.112	0.00865486	5.51924	-0.467473	4.03104e-05	-1.4847	-1.06896
132332272	chr5:132332272:C:G	1.37702e-06	-1.78844e-10	0.499283	8.72284e-05	-1.78844e-10	0.454422	0.000830849	-1.78844e-10	0.472182
132332465	chr5:132332465:A:G	2.49719e-07	-1.78844e-10	-1.20805	1.66901e-05	-1.78844e-10	-1.19929	0.000157653	-1.78844e-10	-1.18987
132332513	chr5:132332513:G:T	2.5534e-07	-1.78844e-10	-1.1858	1.63651e-05	-1.78844e-10	-1.21896	0.000153362	-1.78844e-10	-1.21746
132332961	chr5:132332961:G:C	9.7401e-07	1.24351	-1.09048	0.00146406	4.48782	-1.21297	4.65237e-05	-1.3693	-1.04101
132333005	chr5:132333005:A:G	1.12984e-07	-0.874608	-1.12653	0.00828472	5.51491	-0.506854	3.9584e-05	-1.48558	-1.08626
132333212	chr5:132333212:T:C	1.37854e-06	-1.78844e-10	0.500388	8.73265e-05	-1.78844e-10	0.455546	0.000831788	-1.78844e-10	0.473312
132333468	chr5:132333468:G:T	1.17697e-07	-0.842762	-1.11752	0.0092772	5.60341	-0.482203	4.07579e-05	-1.46711	-1.0755
132333534	chr5:132333534:T:A	2.5047e-07	-1.78844e-10	-1.20505	1.78336e-05	-1.78844e-10	-1.13302	0.000162067	-1.78844e-10	-1.16225
132333571	chr5:132333571:G:A	1.05523e-06	1.32242	-1.0893	0.00163854	4.60014	-1.21269	4.79981e-05	-1.33954	-1.03956
132333997	chr5:132333997:C:T	4.59288e-07	0.61965	-1.21836	0.00106173	4.02606	-1.07252	3.38847e-05	-1.50887	-1.21843
132334485	chr5:132334485:C:T	1.61215e-07	-0.636601	-1.00905	0.0228396	6.21108	-0.188937	5.26494e-05	-1.33055	-0.956064
132334522	chr5:132334522:G:A	2.49358e-07	-1.78844e-10	-1.2095	1.76278e-05	-1.78844e-10	-1.14463	0.00016056	-1.78844e-10	-1.1716
132334853	chr5:132334853:C:G	1.00387e-06	1.27492	-1.09169	0.00152528	4.52906	-1.21323	4.69674e-05	-1.35837	-1.04244
132335241	chr5:132335241:AC:A	2.49535e-07	-1.78844e-10	-1.20879	1.76612e-05	-1.78844e-10	-1.14274	0.000160803	-1.78844e-10	-1.17009
132335350	chr5:132335350:T:C	2.48107e-07	-1.78844e-10	-1.21453	1.63654e-05	-1.78844e-10	-1.21894	0.000153196	-1.78844e-10	-1.21855
132335396	chr5:132335396:G:A	1.37854e-06	-1.78844e-10	0.500388	8.73265e-05	-1.78844e-10	0.455546	0.000831788	-1.78844e-10	0.473312
132335443	chr5:132335443:T:C	1.97708e-07	-0.469044	-0.972558	4.50964e-06	-1.70199	-0.805903	3.61266e-05	-1.79541	-0.867829
132335446	chr5:132335446:A:G	2.5734e-07	-1.78844e-10	-1.17799	1.67113e-05	-1.78844e-10	-1.19802	0.000157508	-1.78844e-10	-1.19079
132335637	chr5:132335637:C:T	2.74104e-07	-1.78844e-10	-1.11488	1.73061e-05	-1.78844e-10	-1.16305	0.000164826	-1.78844e-10	-1.14538
132335969	chr5:132335969:C:G	1.43966e-07	-1.75882	-2.61742e-10	5.96436e-05	0.07428	-2.61742e-10	0.000246887	-0.741334	-2.61742e-10
132336076	chr5:132336076:T:C	1.15659e-07	-0.871065	-1.10668	0.00881379	5.52375	-0.453788	4.06014e-05	-1.48371	-1.06275
132336174	chr5:132336174:TACAG:T	2.57172e-07	-0.268521	-0.910125	4.593e-06	-1.7486	-0.740975	3.87356e-05	-1.79132	-0.802192
132336181	chr5:132336181:ATT:A	2.51304e-07	-1.78844e-10	-1.20173	1.64529e-05	-1.78844e-10	-1.2136	0.000154548	-1.78844e-10	-1.20976
132336964	chr5:132336964:T:C	5.89763e-06	3.14325	-1.18933	0.000198488	2.49264	-1.21602	4.2756e-05	-1.27682	-1.21793
132337362	chr5:132337362:C:T	2.47096e-07	-1.78844e-10	-1.21861	1.64732e-05	-1.78844e-10	-1.21238	0.000153557	-1.78844e-10	-1.2162
132337413	chr5:132337413:C:T	2.2405e-07	-0.291002	-1.02552	4.00668e-06	-1.74134	-0.884802	3.3871e-05	-1.79341	-0.934292
132337466	chr5:132337466:G:A	2.58226e-07	-1.78844e-10	-1.17455	1.75391e-05	-1.78844e-10	-1.14968	0.000162491	-1.78844e-10	-1.15964
132337519	chr5:132337519:C:T	2.32502e-07	-0.272347	-1.00714	4.08764e-06	-1.7454	-0.860736	3.46635e-05	-1.79224	-0.912343
132337574	chr5:132337574:GCCTA:G	1.05934e-06	1.32649	-1.08949	0.0016473	4.60556	-1.21278	4.80345e-05	-1.33833	-1.04001
132337716	chr5:132337716:C:T	3.35284e-07	-1.78844e-10	-0.913412	2.01854e-05	-1.78844e-10	-1.00915	0.000194595	-1.78844e-10	-0.979346
132338494	chr5:132338494:A:G	2.72242e-07	-1.78844e-10	-1.1217	1.91567e-05	-1.78844e-10	-1.06146	0.000177878	-1.78844e-10	-1.06917
132338672	chr5:132338672:C:T	2.54016e-07	-1.78844e-10	-1.191	1.71738e-05	-1.78844e-10	-1.17072	0.000159381	-1.78844e-10	-1.17897
132338903	chr5:132338903:C:T	2.70383e-07	-0.314178	-0.814374	5.293e-06	-1.73832	-0.6094	4.34226e-05	-1.79381	-0.685472
132339452	chr5:132339452:T:C	2.63122e-07	-1.78844e-10	-1.15577	1.96633e-05	-1.78844e-10	-1.03535	0.000175631	-1.78844e-10	-1.08188
132339650	chr5:132339650:T:C	5.00073e-07	-1.78844e-10	-0.513636	2.93828e-05	-1.78844e-10	-0.633698	0.000330589	-1.78844e-10	-0.449388
132339715	chr5:132339715:G:A	2.4823e-07	-1.78844e-10	-1.21404	1.70521e-05	-1.78844e-10	-1.17783	0.000155299	-1.78844e-10	-1.20491
132340171	chr5:132340171:A:G	1.15105e-07	-0.908227	-1.07432	0.00861693	5.42268	-0.375308	4.12643e-05	-1.50396	-1.02631
132340627	chr5:132340627:C:T	5.50947e-06	3.07826	-1.19242	0.000185599	2.42643	-1.21694	4.18233e-05	-1.29957	-1.21724
132340995	chr5:132340995:T:G	4.7675e-07	0.656199	-1.2176	0.00112596	4.09348	-1.0812	3.43872e-05	-1.49485	-1.21773
132341036	chr5:132341036:G:GA	1.15999e-07	-0.854036	-1.12077	0.00891769	5.57271	-0.491025	4.03454e-05	-1.47341	-1.07938
132341354	chr5:132341354:G:T	1.89624e-05	4.31551	-1.19369	0.0137331	6.59512	-1.08167	0.000182333	0.136776	-1.18121
132341933	chr5:132341933:C:T	9.36454e-07	-1.78844e-10	0.11371	6.07853e-05	-1.78844e-10	0.0932397	0.000567336	-1.78844e-10	0.0906855
132341949	chr5:132341949:A:G	8.56236e-06	3.34279	-1.01605	0.00231124	4.83025	-1.09882	9.547e-05	-0.548485	-1.14297
132342304	chr5:132342304:A:G	4.68047e-07	0.638168	-1.21799	0.00108727	4.05435	-1.07703	3.41113e-05	-1.50254	-1.2181
132342349	chr5:132342349:T:C	6.74175e-07	-1.78844e-10	-0.214901	4.25114e-05	-1.78844e-10	-0.264335	0.000370158	-1.78844e-10	-0.336337
132342452	chr5:132342452:G:A	1.61593e-07	-0.425128	-1.21818	3.0241e-06	-1.71803	-1.18946	2.59366e-05	-1.79583	-1.19878
132342719	chr5:132342719:G:A	1.05585e-06	1.30761	-1.0739	0.00161096	4.57943	-1.20895	4.85911e-05	-1.34522	-1.02161
132342748	chr5:132342748:C:A	1.18406e-06	-1.78844e-10	0.348314	7.55199e-05	-1.78844e-10	0.310289	0.000718035	-1.78844e-10	0.326253
132343079	chr5:132343079:C:T	4.00252e-06	1.56629	-2.61742e-10	0.0002365	1.45184	-2.61742e-10	0.00109394	0.747276	-2.61742e-10
132343325	chr5:132343325:T:C	3.01704e-07	-1.78844e-10	-1.01894	1.73516e-05	-1.78844e-10	-1.16042	0.000167096	-1.78844e-10	-1.1317
132344302	chr5:132344302:T:A	1.7284e-07	-0.426446	-1.14958	3.48422e-06	-1.71301	-1.05285	2.89681e-05	-1.79582	-1.08825
132344311	chr5:132344311:C:T	1.18406e-06	-1.78844e-10	0.348314	7.55199e-05	-1.78844e-10	0.310289	0.000718035	-1.78844e-10	0.326253
132344571	chr5:132344571:G:A	1.47029e-07	-0.569053	-1.16871	3.12084e-06	-1.70264	-1.17336	2.59204e-05	-1.79565	-1.19958
132344785	chr5:132344785:C:T	3.14785e-07	-1.78844e-10	-0.976501	1.95958e-05	-1.78844e-10	-1.03879	0.000187527	-1.78844e-10	-1.01634
132344872	chr5:132344872:C:T	1.18265e-06	-1.78844e-10	0.347119	7.54285e-05	-1.78844e-10	0.309078	0.000717162	-1.78844e-10	0.325036
132345058	chr5:132345058:C:G	1.08838e-07	-0.836616	-1.20192	0.00712041	5.62323	-0.766617	3.68103e-05	-1.46288	-1.18161
132345178	chr5:132345178:T:C	2.96675e-07	-1.78844e-10	-1.03575	1.88876e-05	-1.78844e-10	-1.0756	0.000178336	-1.78844e-10	-1.0666
132345273	chr5:132345273:A:T	2.54571e-07	-1.78844e-10	-1.18881	1.72244e-05	-1.78844e-10	-1.16778	0.000159818	-1.78844e-10	-1.17623
132345907	chr5:132345907:G:A	4.30796e-07	0.348357	-1.01111	2.41306e-05	0.094088	-0.924713	4.85082e-05	-1.51716	-0.851371
132346051	chr5:132346051:G:A	1.58027e-07	-0.504749	-1.16088	3.49888e-06	-1.69094	-1.07072	2.85541e-05	-1.7944	-1.10406
132346216	chr5:132346216:G:A	9.72817e-07	1.23428	-1.08248	0.00144573	4.4734	-1.21114	4.67933e-05	-1.3729	-1.03162
132346233	chr5:132346233:T:A	1.03216e-06	1.29231	-1.08129	0.00157186	4.5568	-1.21089	4.78784e-05	-1.35118	-1.03042
132346951	chr5:132346951:C:G	2.47196e-07	-1.78844e-10	-1.21821	1.70313e-05	-1.78844e-10	-1.17905	0.000156441	-1.78844e-10	-1.19758
132347092	chr5:132347092:CCTGAGTT:C	1.06539e-06	1.33944	-1.09673	0.00167726	4.62507	-1.21425	4.78855e-05	-1.33306	-1.04839
132347395	chr5:132347395:G:A	2.53251e-07	-1.78844e-10	-1.19401	1.63777e-05	-1.78844e-10	-1.21818	0.000153164	-1.78844e-10	-1.21876
132347600	chr5:132347600:T:G	2.96856e-07	-1.78844e-10	-1.03514	1.88978e-05	-1.78844e-10	-1.07506	0.000178436	-1.78844e-10	-1.06604
132347731	chr5:132347731:G:T	2.54356e-07	-0.200146	-0.989508	4.13074e-06	-1.75771	-0.837939	3.55579e-05	-1.78787	-0.891229
132347795	chr5:132347795:G:GA	1.76996e-07	-0.404027	-1.14824	3.47206e-06	-1.71849	-1.05087	2.90188e-05	-1.79578	-1.08654
132347860	chr5:132347860:C:T	2.08087e-07	-0.280856	-1.10958	6.41342e-06	-1.17416	-0.98155	9.76811e-05	-0.626726	-1.04183
132347962	chr5:132347962:G:A	2.96636e-07	-1.78844e-10	-1.03589	1.88855e-05	-1.78844e-10	-1.07571	0.000178315	-1.78844e-10	-1.06672
132348060	chr5:132348060:C:A	5.08769e-07	0.720023	-1.21642	0.00111686	4.14394	-1.13978	3.52146e-05	-1.47979	-1.20901
132348161	chr5:132348161:T:C	2.47916e-07	-1.78844e-10	-1.2153	1.72991e-05	-1.78844e-10	-1.16346	0.000158224	-1.78844e-10	-1.18626
132348185	chr5:132348185:C:T	2.71708e-07	-1.12366	-2.61742e-10	1.70101e-05	-1.1803	-2.61742e-10	9.53236e-05	-1.69299	-2.61742e-10
132348317	chr5:132348317:A:G	1.58355e-07	-1.66355	-2.61742e-10	1.07269e-05	-1.64136	-2.61742e-10	0.000136381	-1.33482	-2.61742e-10
132348320	chr5:132348320:T:TG	2.72372e-07	-1.78844e-10	-1.12122	1.91679e-05	-1.78844e-10	-1.06087	0.000177981	-1.78844e-10	-1.06859
132348349	chr5:132348349:G:A	1.08004e-07	-0.850729	-1.19549	0.00706748	5.58375	-0.734597	3.6858e-05	-1.47116	-1.17204
132348454	chr5:132348454:C:T	1.62214e-07	-0.491253	-1.14822	3.55034e-06	-1.69618	-1.05088	2.90439e-05	-1.79491	-1.08655
132348482	chr5:132348482:C:G	1.09436e-06	1.34866	-1.07912	0.00170716	4.63881	-1.21033	4.90584e-05	-1.32946	-1.02779
132348537	chr5:132348537:G:A	2.7099e-07	-1.78844e-10	-1.12631	1.90442e-05	-1.78844e-10	-1.06734	0.00017686	-1.78844e-10	-1.07491
132348563	chr5:132348563:T:C	1.12999e-07	-0.795322	-1.20569	0.0077835	5.73272	-0.787061	3.74865e-05	-1.43902	-1.18726
132349085	chr5:132349085:T:C	2.96636e-07	-1.78844e-10	-1.03589	1.88855e-05	-1.78844e-10	-1.07571	0.000178315	-1.78844e-10	-1.06672
132349573	chr5:132349573:G:A	1.56229e-07	-1.67707	-2.61742e-10	1.06231e-05	-1.65108	-2.61742e-10	0.000122124	-1.44523	-2.61742e-10
132349578	chr5:132349578:A:C	5.64802e-07	-1.78844e-10	-0.391916	3.28372e-05	-1.78844e-10	-0.522545	0.000375175	-1.78844e-10	-0.322873
132349604	chr5:132349604:G:A	4.89372e-07	0.68259	-1.21786	0.00116451	4.12439	-1.07844	3.46632e-05	-1.48659	-1.218
132349654	chr5:132349654:G:A	1.63787e-07	-0.467418	-1.16241	3.45042e-06	-1.70262	-1.07299	2.84656e-05	-1.79543	-1.10614
132350347	chr5:132350347:A:G	1.69119e-07	-0.441356	-1.15643	3.45795e-06	-1.70969	-1.06374	2.8691e-05	-1.79576	-1.09792
132350453	chr5:132350453:G:A	8.43196e-06	3.34699	-1.0356	0.00227212	4.82816	-1.11379	9.43116e-05	-0.548852	-1.15481
132350759	chr5:132350759:T:A	1.6314e-07	-0.49074	-1.14304	3.57844e-06	-1.69627	-1.04291	2.92499e-05	-1.79491	-1.07948
132350786	chr5:132350786:T:G	2.44727e-07	-0.307466	-0.920784	4.56482e-06	-1.7416	-0.754128	3.81909e-05	-1.79316	-0.814512
132351087	chr5:132351087:G:A	1.1868e-06	-1.78844e-10	0.350625	7.56943e-05	-1.78844e-10	0.312595	0.000719696	-1.78844e-10	0.328563
132351124	chr5:132351124:G:A	2.48607e-07	-1.78844e-10	-1.21252	1.74692e-05	-1.78844e-10	-1.15367	0.000159422	-1.78844e-10	-1.17871
132351482	chr5:132351482:C:T	1.67053e-07	-0.502702	-1.10738	0.0254412	6.55266	-0.422642	5.14882e-05	-1.24421	-1.0647
132351550	chr5:132351550:C:T	1.18183e-06	-1.78844e-10	0.34643	7.53793e-05	-1.78844e-10	0.308425	0.000716693	-1.78844e-10	0.324381
132351776	chr5:132351776:C:T	2.72635e-07	-1.78844e-10	-1.12026	1.73701e-05	-1.78844e-10	-1.15936	0.000166242	-1.78844e-10	-1.13682
132352324	chr5:132352324:C:T	1.38141e-07	-0.63914	-1.16098	0.01543	6.20769	-0.577726	4.41958e-05	-1.33156	-1.13007
132352638	chr5:132352638:A:G	1.18271e-06	-1.78844e-10	0.347171	7.54348e-05	-1.78844e-10	0.309161	0.00071722	-1.78844e-10	0.325116
132352840	chr5:132352840:T:C	1.18585e-07	-0.817831	-1.13493	0.00945464	5.67024	-0.530088	4.04982e-05	-1.45284	-1.09616
132352868	chr5:132352868:A:G	1.13949e-07	-0.83108	-1.16156	0.00867996	5.66219	-0.607524	3.91793e-05	-1.45467	-1.12745
132352878	chr5:132352878:A:G	2.80601e-07	-1.78844e-10	-1.09146	1.99912e-05	-1.78844e-10	-1.01881	0.000186053	-1.78844e-10	-1.02423
132352903	chr5:132352903:G:A	2.54875e-07	-1.78844e-10	-1.18762	1.65954e-05	-1.78844e-10	-1.20498	0.000156218	-1.78844e-10	-1.19901
132353131	chr5:132353131:C:T	1.20481e-07	-0.718149	-1.21875	3.16552e-06	-1.65355	-1.20824	2.58709e-05	-1.78464	-1.21251
132353208	chr5:132353208:G:A	1.51209e-07	-1.70973	-2.61742e-10	9.70877e-06	-1.74108	-2.61742e-10	8.60271e-05	-1.7956	-2.61742e-10
132353271	chr5:132353271:A:G	1.19506e-07	-0.81813	-1.12689	0.00972162	5.67569	-0.507694	4.09371e-05	-1.4516	-1.08662
132353430	chr5:132353430:A:G	1.11803e-07	-0.880507	-1.13114	0.0080312	5.4966	-0.519618	3.92225e-05	-1.48929	-1.09173
132353945	chr5:132353945:T:C	2.12558e-07	-0.476877	-0.8923	4.99981e-06	-1.70037	-0.704335	3.96921e-05	-1.79529	-0.773828
132354364	chr5:132354364:T:G	2.5411e-07	-1.78844e-10	-1.19062	1.79452e-05	-1.78844e-10	-1.12679	0.00017422	-1.78844e-10	-1.08995
132354956	chr5:132354956:TAA:T	2.05754e-07	-0.48045	-0.921262	4.82457e-06	-1.69976	-0.740622	3.83743e-05	-1.79524	-0.80764
132355035	chr5:132355035:T:C	1.35816e-06	-1.78844e-10	0.485497	8.6444e-05	-1.78844e-10	0.445389	0.000821943	-1.78844e-10	0.461405
132355360	chr5:132355360:G:A	2.64408e-07	-1.78844e-10	-1.1509	1.70553e-05	-1.78844e-10	-1.17764	0.000161112	-1.78844e-10	-1.16816
132355470	chr5:132355470:G:A	2.47138e-07	-1.78844e-10	-1.21845	1.70029e-05	-1.78844e-10	-1.18072	0.000156242	-1.78844e-10	-1.19886
132355483	chr5:132355483:C:T	2.12177e-07	-0.472101	-0.898871	4.95305e-06	-1.70158	-0.712522	3.93873e-05	-1.79538	-0.781444
132355663	chr5:132355663:C:T	2.51477e-07	-1.78844e-10	-1.20104	1.67894e-05	-1.78844e-10	-1.19336	0.000154469	-1.78844e-10	-1.21027
132355981	chr5:132355981:A:C	2.54084e-07	-1.78844e-10	-1.19072	1.71801e-05	-1.78844e-10	-1.17036	0.000159434	-1.78844e-10	-1.17864
132356046	chr5:132356046:T:C	2.47207e-07	-1.78844e-10	-1.21816	1.70396e-05	-1.78844e-10	-1.17857	0.00015649	-1.78844e-10	-1.19727
132356235	chr5:132356235:C:A	1.18388e-06	-1.78844e-10	0.348162	7.55071e-05	-1.78844e-10	0.310119	0.000717907	-1.78844e-10	0.326074
132356375	chr5:132356375:T:C	2.57689e-07	-1.78844e-10	-1.17664	1.8361e-05	-1.78844e-10	-1.10388	0.00016338	-1.78844e-10	-1.15419
132356459	chr5:132356459:A:T	2.47807e-07	-0.254585	-0.961157	4.31812e-06	-1.74876	-0.802524	3.65425e-05	-1.79069	-0.861102
132356777	chr5:132356777:A:T	2.54969e-07	-1.78844e-10	-1.18725	1.65996e-05	-1.78844e-10	-1.20473	0.000156261	-1.78844e-10	-1.19874
132357053	chr5:132357053:C:G	1.60133e-07	-1.65239	-2.61742e-10	9.21294e-06	-1.7935	-2.61742e-10	8.62075e-05	-1.79351	-2.61742e-10
132357252	chr5:132357252:A:G	2.51797e-07	-0.326194	-0.873573	4.8572e-06	-1.73802	-0.695628	4.03081e-05	-1.79387	-0.759844
132357322	chr5:132357322:C:T	3.32626e-07	-0.921372	-2.61742e-10	1.9993e-05	-1.01872	-2.61742e-10	0.000120406	-1.45939	-2.61742e-10
132357364	chr5:132357364:T:C	4.22366e-07	0.455502	-1.13802	0.000682254	3.71534	-1.20404	3.44078e-05	-1.57147	-1.14051
132357371	chr5:132357371:G:A	2.49262e-07	-1.78844e-10	-1.20988	1.7004e-05	-1.78844e-10	-1.18066	0.000157479	-1.78844e-10	-1.19098
132357421	chr5:132357421:G:C	2.16235e-07	-0.446574	-0.905449	4.88685e-06	-1.70716	-0.720402	3.90823e-05	-1.7957	-0.788897
132357622	chr5:132357622:C:T	2.999e-07	-1.78844e-10	-1.02494	2.0307e-05	-1.78844e-10	-1.00314	0.00020065	-1.78844e-10	-0.948706
132357746	chr5:132357746:G:C	2.49309e-07	-1.78844e-10	-1.2097	1.70069e-05	-1.78844e-10	-1.18049	0.0001575	-1.78844e-10	-1.19084
132358056	chr5:132358056:G:A	1.15441e-06	-1.78844e-10	0.322956	7.3663e-05	-1.78844e-10	0.285393	0.000700098	-1.78844e-10	0.300954
132358091	chr5:132358091:T:C	2.47059e-07	-1.78844e-10	-1.21876	1.64861e-05	-1.78844e-10	-1.21159	0.000153635	-1.78844e-10	-1.21569
132358384	chr5:132358384:T:C	1.32489e-05	3.83267	-1.06939	0.00535986	5.61963	-1.04705	0.000131144	-0.253596	-1.12037
132358667	chr5:132358667:G:T	1.1907e-07	-0.839611	-1.10907	0.00958078	5.61191	-0.458501	4.12659e-05	-1.46532	-1.06491
132358746	chr5:132358746:A:G	2.54016e-07	-1.78844e-10	-1.191	1.71738e-05	-1.78844e-10	-1.17072	0.000159381	-1.78844e-10	-1.17897
132358913	chr5:132358913:G:A	9.99575e-07	1.30047	-1.12153	0.0015816	4.57013	-1.21804	4.57825e-05	-1.34795	-1.07841
132359485	chr5:132359485:G:A	1.21049e-07	-0.826677	-1.10551	0.0100235	5.64779	-0.449215	4.17565e-05	-1.4577	-1.06072
132359599	chr5:132359599:AC:A	1.18388e-06	-1.78844e-10	0.348162	7.55071e-05	-1.78844e-10	0.310119	0.000717907	-1.78844e-10	0.326074
132359713	chr5:132359713:C:A	2.33947e-07	-0.339861	-0.933435	4.52172e-06	-1.73518	-0.770035	3.75847e-05	-1.79436	-0.829308
132359722	chr5:132359722:C:T	2.70501e-07	-1.78844e-10	-1.12811	1.90001e-05	-1.78844e-10	-1.06966	0.000176461	-1.78844e-10	-1.07717
132360559	chr5:132360559:C:G	2.486e-07	-0.206727	-1.00582	4.04916e-06	-1.7566	-0.858995	3.48537e-05	-1.78835	-0.910758
132360627	chr5:132360627:A:G	1.22736e-07	-0.804176	-1.11418	0.0103993	5.70858	-0.473191	4.18778e-05	-1.44412	-1.07139
132360638	chr5:132360638:C:T	4.08908e-07	0.416318	-1.13122	0.000639608	3.65362	-1.20688	3.42335e-05	-1.58373	-1.13333
132360788	chr5:132360788:T:G	1.18406e-06	-1.78844e-10	0.348314	7.55199e-05	-1.78844e-10	0.310289	0.000718035	-1.78844e-10	0.326253
132360859	chr5:132360859:G:A	2.22085e-07	-0.443978	-0.881354	5.0295e-06	-1.70866	-0.690132	4.01928e-05	-1.79574	-0.760841
132360983	chr5:132360983:T:C	1.18406e-06	-1.78844e-10	0.348314	7.55199e-05	-1.78844e-10	0.310289	0.000718035	-1.78844e-10	0.326253
132361203	chr5:132361203:G:A	6.42863e-07	-1.78844e-10	-0.262459	4.68918e-05	-1.78844e-10	-0.166264	0.000434368	-1.78844e-10	-0.176374
132361749	chr5:132361749:T:C	2.51625e-07	-1.78844e-10	-1.20045	1.85895e-05	-1.78844e-10	-1.09151	0.000161382	-1.78844e-10	-1.16649
132361750	chr5:132361750:A:C	1.11785e-06	-1.78844e-10	0.290768	7.13477e-05	-1.78844e-10	0.253457	0.00067816	-1.78844e-10	0.269118
132362077	chr5:132362077:G:A	4.32185e-07	-1.78844e-10	-0.659537	2.396e-05	-1.78844e-10	-0.837722	0.00023714	-1.78844e-10	-0.781615
132362078	chr5:132362078:G:A	5.93006e-07	-0.343187	-2.61742e-10	2.68804e-05	-0.72271	-2.61742e-10	0.000321265	-0.478001	-2.61742e-10
132362249	chr5:132362249:T:C	2.22231e-07	-0.441464	-0.883208	5.01232e-06	-1.70925	-0.69296	4.00965e-05	-1.79576	-0.763217
132362327	chr5:132362327:T:C	2.14774e-07	-0.464218	-0.894586	4.97044e-06	-1.70342	-0.707178	3.95785e-05	-1.7955	-0.776479
132362982	chr5:132362982:T:C	2.48771e-07	-1.78844e-10	-1.21186	1.66737e-05	-1.78844e-10	-1.20028	0.000155245	-1.78844e-10	-1.20526
132363169	chr5:132363169:T:C	1.18918e-06	-1.78844e-10	0.35263	7.58449e-05	-1.78844e-10	0.314582	0.00072115	-1.78844e-10	0.330582
132363299	chr5:132363299:A:C	1.18288e-06	-1.78844e-10	0.347316	7.54473e-05	-1.78844e-10	0.309326	0.000717333	-1.78844e-10	0.325275
132363550	chr5:132363550:G:C	2.6717e-07	-1.78844e-10	-1.14051	1.64645e-05	-1.78844e-10	-1.2129	0.000156778	-1.78844e-10	-1.19544
132363977	chr5:132363977:G:A	1.20082e-07	-1.04266	-0.897561	5.013e-06	-1.50393	-0.898139	6.6065e-05	-1.12041	-0.939213
132364175	chr5:132364175:A:G	4.13685e-07	0.419576	-1.12286	0.000638634	3.6549	-1.20968	3.45166e-05	-1.58356	-1.12526
132364266	chr5:132364266:G:A	9.66172e-08	-0.939307	-1.21833	0.00403822	5.24988	-0.960432	3.30971e-05	-1.53321	-1.21761
132364491	chr5:132364491:T:C	2.56103e-07	-1.78844e-10	-1.18281	1.73556e-05	-1.78844e-10	-1.16019	0.000160955	-1.78844e-10	-1.16914
132364921	chr5:132364921:G:A	1.18787e-06	-1.78844e-10	0.35153	7.57545e-05	-1.78844e-10	0.31339	0.000720289	-1.78844e-10	0.329387
132365050	chr5:132365050:C:T	2.09809e-07	-1.38219	-2.61742e-10	4.5413e-05	-0.19831	-2.61742e-10	0.000110135	-1.54855	-2.61742e-10
132365102	chr5:132365102:C:G	9.5292e-08	-0.952557	-1.21889	0.00395553	5.21272	-0.943959	3.29095e-05	-1.54032	-1.21618
132365129	chr5:132365129:G:A	2.54016e-07	-1.78844e-10	-1.191	1.71738e-05	-1.78844e-10	-1.17072	0.000159381	-1.78844e-10	-1.17897
132365151	chr5:132365151:A:C	2.49624e-07	-1.78844e-10	-1.20844	1.66816e-05	-1.78844e-10	-1.1998	0.000157556	-1.78844e-10	-1.19049
132365493	chr5:132365493:T:C	2.47352e-07	-1.78844e-10	-1.21758	1.71034e-05	-1.78844e-10	-1.17483	0.000156917	-1.78844e-10	-1.19455
132365587	chr5:132365587:T:C	1.2345e-07	-0.838257	-1.0743	0.00923983	5.44317	-0.326003	4.72557e-05	-1.46709	-0.927598
132365654	chr5:132365654:TTTTC:T	4.03459e-07	-1.78844e-10	-0.728317	2.44853e-05	-1.78844e-10	-0.816035	0.000236551	-1.78844e-10	-0.784104
132365718	chr5:132365718:AGTGGC:A	2.43954e-07	-0.21008	-1.02133	3.97637e-06	-1.75499	-0.87875	3.41959e-05	-1.78895	-0.929214
132365903	chr5:132365903:A:G	9.29994e-08	-0.976963	-1.21883	0.00376776	5.14163	-0.921502	3.25607e-05	-1.55364	-1.21352
132366574	chr5:132366574:G:A	5.19526e-07	-1.78844e-10	-0.475474	3.03527e-05	-1.78844e-10	-0.601221	0.00034338	-1.78844e-10	-0.411427
132367044	chr5:132367044:T:C	1.22245e-06	-1.78844e-10	0.380219	7.79921e-05	-1.78844e-10	0.342499	0.000741831	-1.78844e-10	0.358856
132367289	chr5:132367289:C:T	2.47119e-07	-1.78844e-10	-1.21852	1.64307e-05	-1.78844e-10	-1.21495	0.000154212	-1.78844e-10	-1.21193
132367462	chr5:132367462:T:C	4.43282e-07	-1.78844e-10	-0.634185	2.81156e-05	-1.78844e-10	-0.677784	0.000249451	-1.78844e-10	-0.731004
132367862	chr5:132367862:T:C	2.53935e-07	-1.78844e-10	-1.19131	1.79223e-05	-1.78844e-10	-1.12806	0.000174022	-1.78844e-10	-1.09109
132367886	chr5:132367886:G:C	9.50924e-08	-0.954784	-1.21876	0.00390115	5.20523	-0.950308	3.28405e-05	-1.54179	-1.21681
132367999	chr5:132367999:G:A	1.48786e-07	-0.586498	-1.13938	0.0189491	6.34426	-0.508855	4.6949e-05	-1.29793	-1.10327
132368084	chr5:132368084:T:C	1.09778e-06	1.37196	-1.0993	0.00175318	4.6698	-1.21472	4.83416e-05	-1.32082	-1.05115
132368496	chr5:132368496:G:A	1.62617e-07	-1.63699	-2.61742e-10	9.64912e-06	-1.74724	-2.61742e-10	8.86029e-05	-1.7661	-2.61742e-10
132368633	chr5:132368633:T:C	2.54249e-07	-1.78844e-10	-1.19008	1.71947e-05	-1.78844e-10	-1.16951	0.000159558	-1.78844e-10	-1.17786
132368827	chr5:132368827:T:C	9.12029e-08	-0.996824	-1.21848	0.00343449	5.08579	-0.958274	3.20952e-05	-1.56409	-1.21747
132368857	chr5:132368857:T:G	2.81869e-07	-1.78844e-10	-1.08695	1.89981e-05	-1.78844e-10	-1.06977	0.000186098	-1.78844e-10	-1.02399
132369134	chr5:132369134:A:G	2.54922e-07	-1.78844e-10	-1.18743	1.65979e-05	-1.78844e-10	-1.20483	0.00015624	-1.78844e-10	-1.19887
132369527	chr5:132369527:C:T	2.12453e-07	-0.446769	-0.922901	4.76861e-06	-1.70953	-0.742525	3.82849e-05	-1.79576	-0.809456
132369574	chr5:132369574:G:C	1.54778e-07	-0.544878	-1.14152	0.0136944	6.27096	-0.760326	4.50397e-05	-1.30371	-1.13901
132369895	chr5:132369895:C:T	2.09317e-07	-0.451168	-0.933372	4.71695e-06	-1.70689	-0.756056	3.78155e-05	-1.79568	-0.821872
132370031	chr5:132370031:T:A	2.53477e-07	-1.78844e-10	-1.19312	1.71261e-05	-1.78844e-10	-1.1735	0.000158973	-1.78844e-10	-1.18153
132370382	chr5:132370382:G:A	2.58158e-07	-1.78844e-10	-1.17482	1.89926e-05	-1.78844e-10	-1.07006	0.000170863	-1.78844e-10	-1.1094
132370483	chr5:132370483:C:A	2.53198e-07	-1.78844e-10	-1.19422	1.82551e-05	-1.78844e-10	-1.10966	0.000165319	-1.78844e-10	-1.14239
132370597	chr5:132370597:G:A	3.12599e-07	-0.797546	-0.185924	1.25244e-05	-1.57766	0.0912361	8.8273e-05	-1.76325	-0.00658082
132370679	chr5:132370679:C:T	2.48534e-07	-0.191649	-1.02116	3.96062e-06	-1.75896	-0.878749	3.42571e-05	-1.78727	-0.929104
132371099	chr5:132371099:T:C	6.8058e-07	0.936429	-1.14187	0.000918332	4.02689	-1.21844	3.83662e-05	-1.48744	-1.11565
132371131	chr5:132371131:T:A	1.87027e-07	-0.422792	-1.07435	3.91881e-06	-1.70379	-0.944532	3.21004e-05	-1.79519	-0.986208
132371206	chr5:132371206:C:T	2.47333e-07	-1.78844e-10	-1.21765	1.66776e-05	-1.78844e-10	-1.20004	0.000155013	-1.78844e-10	-1.20676
132371412	chr5:132371412:T:A	2.48756e-07	-1.78844e-10	-1.21192	1.66167e-05	-1.78844e-10	-1.2037	0.000156333	-1.78844e-10	-1.19827
132371601	chr5:132371601:A:G	1.39492e-07	-0.693268	-1.09711	0.0162537	6.05535	-0.373381	4.70811e-05	-1.36491	-1.03348
132371673	chr5:132371673:A:G	1.16772e-07	-1.11103	-0.857138	5.00557e-06	-1.54491	-0.858645	6.43786e-05	-1.18348	-0.902007
132371737	chr5:132371737:G:A	1.65487e-05	4.02827	-1.0426	0.0123065	6.2463	-0.842524	0.000173739	-0.0452296	-1.04748
132372200	chr5:132372200:C:T	1.35258e-07	-0.724295	-1.09691	0.0149835	5.97354	-0.372941	4.61979e-05	-1.38402	-1.03331
132372442	chr5:132372442:C:T	2.54595e-07	-1.78844e-10	-1.18872	1.73277e-05	-1.78844e-10	-1.1618	0.000158764	-1.78844e-10	-1.18285
132373185	chr5:132373185:T:C	6.75023e-06	2.99965	-0.910713	0.00164875	4.4089	-1.01523	8.49717e-05	-0.733631	-1.07432
132373734	chr5:132373734:C:G	2.54228e-07	-1.78844e-10	-1.19016	1.84089e-05	-1.78844e-10	-1.10127	0.000166487	-1.78844e-10	-1.13535
132373907	chr5:132373907:A:G	1.83975e-07	-1.0483	-0.465292	1.0782e-05	-1.41208	-0.22415	7.08873e-05	-1.68065	-0.308526
132374047	chr5:132374047:A:C	2.79421e-07	0.0922042	-1.18787	0.000394473	3.12136	-1.15792	2.91904e-05	-1.68044	-1.19598
132374335	chr5:132374335:C:T	1.88034e-07	-1.05205	-0.439723	1.10891e-05	-1.41207	-0.196082	7.28404e-05	-1.68076	-0.281237
132374510	chr5:132374510:G:A	1.40474e-07	-0.67925	-1.10412	0.0165941	6.09483	-0.392141	4.71049e-05	-1.35566	-1.04222
132374635	chr5:132374635:T:C	2.70566e-07	-1.78844e-10	-1.12788	1.72808e-05	-1.78844e-10	-1.16451	0.000165217	-1.78844e-10	-1.14301
132374707	chr5:132374707:A:C	1.57997e-05	3.97502	-1.03566	0.011693	6.18494	-0.832308	0.000170065	-0.0735048	-1.04058
132374979	chr5:132374979:A:G	2.55184e-07	-1.78844e-10	-1.18641	1.67347e-05	-1.78844e-10	-1.19662	0.000154633	-1.78844e-10	-1.20921
132375225	chr5:132375225:T:G	1.43159e-07	-0.664993	-1.09944	0.0174479	6.13254	-0.37967	4.78108e-05	-1.34658	-1.03643
132375403	chr5:132375403:A:G	4.67065e-06	1.72066	-2.61742e-10	0.000277901	1.61316	-2.61742e-10	0.00127764	0.902507	-2.61742e-10
132375408	chr5:132375408:G:A	2.11594e-07	-0.951847	-0.421873	1.02617e-05	-1.48399	-0.201701	7.05433e-05	-1.71786	-0.276178
132375682	chr5:132375682:A:G	2.58158e-07	-1.78844e-10	-1.17482	1.89926e-05	-1.78844e-10	-1.07006	0.000170863	-1.78844e-10	-1.1094
132375761	chr5:132375761:G:A	2.53477e-07	-1.78844e-10	-1.19312	1.71261e-05	-1.78844e-10	-1.1735	0.000158973	-1.78844e-10	-1.18153
132375917	chr5:132375917:A:G	2.57135e-07	-1.78844e-10	-1.17879	1.88532e-05	-1.78844e-10	-1.07743	0.000169789	-1.78844e-10	-1.11571
132375993	chr5:132375993:G:A	2.52802e-07	-1.78844e-10	-1.19578	1.7157e-05	-1.78844e-10	-1.1717	0.000157535	-1.78844e-10	-1.19062
132376034	chr5:132376034:G:A	2.54018e-07	-1.78844e-10	-1.19098	1.83776e-05	-1.78844e-10	-1.10297	0.000166249	-1.78844e-10	-1.13678
132376309	chr5:132376309:G:T	2.58258e-07	-1.78844e-10	-1.17443	1.90059e-05	-1.78844e-10	-1.06936	0.000170967	-1.78844e-10	-1.10879
132376433	chr5:132376433:A:G	1.34087e-07	-0.745826	-1.08408	0.0146054	5.91477	-0.339731	4.63157e-05	-1.39726	-1.01752
132376790	chr5:132376790:G:C	1.93917e-07	-1.02152	-0.439442	1.08581e-05	-1.43346	-0.195737	7.20335e-05	-1.69224	-0.28089
132377534	chr5:132377534:C:T	1.41467e-07	-0.716679	-1.05965	0.0167847	5.99532	-0.281198	4.85499e-05	-1.3789	-0.988776
132377727	chr5:132377727:GTT:G	3.05435e-07	0.199646	-1.2063	0.00048463	3.29159	-1.12231	2.95395e-05	-1.65328	-1.21126
132377780	chr5:132377780:A:G	2.57998e-07	-1.78844e-10	-1.17544	1.69077e-05	-1.78844e-10	-1.18634	0.000155646	-1.78844e-10	-1.20268
132377863	chr5:132377863:G:T	1.67255e-07	-0.489293	-1.11958	3.72685e-06	-1.68609	-1.01246	3.01577e-05	-1.79311	-1.05072
132377886	chr5:132377886:C:T	6.89548e-07	0.966205	-1.15856	0.00095866	4.06743	-1.216	3.79843e-05	-1.47796	-1.13514
132378082	chr5:132378082:C:T	1.94844e-07	-1.00702	-0.449171	1.0636e-05	-1.44336	-0.206503	7.09004e-05	-1.69765	-0.291342
132378414	chr5:132378414:C:T	3.6365e-07	-1.78844e-10	-0.832199	2.00907e-05	-1.78844e-10	-1.01385	0.000201556	-1.78844e-10	-0.944201
132378717	chr5:132378717:C:T	2.92924e-07	0.155054	-1.20353	0.000447455	3.21903	-1.12956	2.92595e-05	-1.66502	-1.20904
132378806	chr5:132378806:G:A	2.58158e-07	-1.78844e-10	-1.17482	1.89926e-05	-1.78844e-10	-1.07006	0.000170863	-1.78844e-10	-1.1094
132379086	chr5:132379086:C:A	2.13908e-07	-0.940459	-0.422387	1.01846e-05	-1.49089	-0.202345	7.02591e-05	-1.7213	-0.27678
132379319	chr5:132379319:A:G	5.97172e-07	0.836451	-1.17264	0.000795823	3.87712	-1.21185	3.57923e-05	-1.5211	-1.15144
132379609	chr5:132379609:C:T	1.4944e-07	-0.674248	-1.04725	0.0193228	6.10746	-0.252531	5.06252e-05	-1.35254	-0.973274
132379625	chr5:132379625:C:T	2.8559e-07	-1.78844e-10	-1.07383	1.87215e-05	-1.78844e-10	-1.08444	0.000172881	-1.78844e-10	-1.09766
132379687	chr5:132379687:T:C	1.88299e-07	-1.02465	-0.465708	1.05636e-05	-1.4309	-0.225797	7.00557e-05	-1.69116	-0.309814
132379873	chr5:132379873:G:C	3.71051e-07	0.406152	-1.2182	0.000731398	3.65005	-1.06919	3.1303e-05	-1.58773	-1.21883
132379878	chr5:132379878:G:A	2.54622e-07	-1.78844e-10	-1.18861	1.67165e-05	-1.78844e-10	-1.19771	0.000154457	-1.78844e-10	-1.21035
132380144	chr5:132380144:G:C	4.69666e-07	-1.78844e-10	-0.576369	3.63521e-05	-1.78844e-10	-0.420856	0.000324764	-1.78844e-10	-0.467166
132380386	chr5:132380386:G:A	6.00378e-07	-1.78844e-10	-0.330831	3.09285e-05	-1.78844e-10	-0.582428	0.000320337	-1.78844e-10	-0.480891
132381285	chr5:132381285:T:G	2.54211e-07	-1.78844e-10	-1.19022	1.72942e-05	-1.78844e-10	-1.16374	0.000158488	-1.78844e-10	-1.18458
132381358	chr5:132381358:G:A	1.07508e-05	3.46965	-0.915301	0.00402869	5.17147	-0.884379	0.000121453	-0.460081	-0.990656
132381408	chr5:132381408:A:G	2.67432e-07	-1.78844e-10	-1.13953	1.88296e-05	-1.78844e-10	-1.07868	0.000172993	-1.78844e-10	-1.09701
132382167	chr5:132382167:C:A	3.9238e-07	0.425508	-1.18167	0.00068332	3.68215	-1.1693	3.24917e-05	-1.5811	-1.18818
132382170	chr5:132382170:C:A	2.06799e-07	-1.39664	-2.61742e-10	4.38363e-05	-0.233646	-2.61742e-10	0.000108406	-1.56438	-2.61742e-10
132382847	chr5:132382847:G:A	1.85613e-07	-1.01972	-0.485009	1.02954e-05	-1.43465	-0.247762	6.84599e-05	-1.69305	-0.330967
132383145	chr5:132383145:T:C	2.4954e-07	-1.78844e-10	-1.20877	1.76524e-05	-1.78844e-10	-1.14324	0.000160824	-1.78844e-10	-1.16996
132383536	chr5:132383536:C:A	4.08609e-07	0.464365	-1.18	0.000724338	3.74234	-1.17119	3.2935e-05	-1.56899	-1.18674
132383690	chr5:132383690:A:G	1.86107e-07	-1.01011	-0.491963	1.01418e-05	-1.44132	-0.25612	6.76894e-05	-1.69649	-0.338848
132383881	chr5:132383881:A:T	2.53457e-07	-1.78844e-10	-1.1932	1.71242e-05	-1.78844e-10	-1.17362	0.000158957	-1.78844e-10	-1.18163
132384378	chr5:132384378:A:G	6.74398e-07	0.957243	-1.17181	0.000948893	4.05339	-1.2122	3.73e-05	-1.48087	-1.15041
132384573	chr5:132384573:G:A	1.46871e-07	-0.669891	-1.06895	0.0185312	6.11698	-0.303878	4.94273e-05	-1.34978	-0.999979
132384660	chr5:132384660:C:T	2.62218e-07	-1.78844e-10	-1.15921	1.8914e-05	-1.78844e-10	-1.07421	0.000185268	-1.78844e-10	-1.02846
132385125	chr5:132385125:G:A	3.32658e-07	-1.78844e-10	-0.921276	2.01025e-05	-1.78844e-10	-1.01326	0.000193793	-1.78844e-10	-0.983476
132385482	chr5:132385482:A:G	7.44905e-07	1.06089	-1.17603	0.00109515	4.19494	-1.2104	3.83912e-05	-1.4468	-1.15563
132385512	chr5:132385512:T:C	7.23717e-07	1.03109	-1.17508	0.00105178	4.15495	-1.21081	3.80647e-05	-1.45647	-1.15451
132386196	chr5:132386196:T:A	2.61126e-07	-1.78844e-10	-1.16339	1.87791e-05	-1.78844e-10	-1.08136	0.000183766	-1.78844e-10	-1.0366
132386217	chr5:132386217:TTTTTC:T	1.32203e-07	-0.767213	-1.07684	0.0139343	5.85197	-0.323969	4.60904e-05	-1.41004	-1.00963
132386315	chr5:132386315:C:T	2.53477e-07	-1.78844e-10	-1.19312	1.71261e-05	-1.78844e-10	-1.1735	0.000158973	-1.78844e-10	-1.18153
132386383	chr5:132386383:A:G	1.64704e-07	-0.624993	-0.999247	0.0242918	6.22852	-0.144732	5.51363e-05	-1.3216	-0.918857
132386639	chr5:132386639:C:T	4.7511e-07	-1.78844e-10	-0.564845	2.79779e-05	-1.78844e-10	-0.682691	0.000312825	-1.78844e-10	-0.504622
132386731	chr5:132386731:A:C	1.41393e-06	-1.78844e-10	0.525735	8.97032e-05	-1.78844e-10	0.482398	0.000847239	-1.78844e-10	0.491718
132387259	chr5:132387259:C:T	7.80339e-07	1.07641	-1.14507	0.00064452	3.31377	-0.859375	4.01939e-05	-1.40545	-1.1511
132387373	chr5:132387373:C:T	4.2435e-07	0.539517	-1.21735	2.70113e-05	0.483718	-1.20157	3.20186e-05	-1.56604	-1.21791
132387498	chr5:132387498:T:C	3.36338e-07	-1.78844e-10	-0.910274	2.02963e-05	-1.78844e-10	-1.00367	0.000195592	-1.78844e-10	-0.974235
132387917	chr5:132387917:C:T	2.65945e-07	-1.78844e-10	-1.1451	1.81389e-05	-1.78844e-10	-1.11605	0.000167719	-1.78844e-10	-1.12797
132388151	chr5:132388151:C:CT	2.72455e-07	-1.78844e-10	-1.12092	1.86626e-05	-1.78844e-10	-1.08759	0.000172241	-1.78844e-10	-1.10137
132388814	chr5:132388814:C:T	2.47079e-07	-1.78844e-10	-1.21868	1.64082e-05	-1.78844e-10	-1.21632	0.000153144	-1.78844e-10	-1.21889
132389637	chr5:132389637:T:A	1.14893e-05	3.14019	-0.519412	0.000291941	2.3793	-0.716853	6.71302e-05	-1.23944	-0.804192
132390140	chr5:132390140:G:C	8.38214e-08	-1.65265	-0.647049	5.4764e-06	-1.35605	-0.957606	4.73033e-05	-1.76451	-0.62918
132390155	chr5:132390155:C:T	2.61916e-07	-1.78844e-10	-1.16037	1.77919e-05	-1.78844e-10	-1.13536	0.000164703	-1.78844e-10	-1.14612
132390342	chr5:132390342:G:A	5.0819e-07	-1.78844e-10	-0.497536	2.97588e-05	-1.78844e-10	-0.620983	0.000335491	-1.78844e-10	-0.434672
132391293	chr5:132391293:C:T	2.62477e-07	-1.78844e-10	-1.15823	1.78564e-05	-1.78844e-10	-1.13174	0.00016522	-1.78844e-10	-1.14299
132391341	chr5:132391341:G:A	1.03952e-05	3.15997	-0.639259	0.000268929	2.39767	-0.817333	6.17187e-05	-1.23244	-0.895243
132391654	chr5:132391654:G:C	7.34412e-08	-1.70611	-0.725792	5.9825e-06	-1.23995	-0.985321	4.60109e-05	-1.72582	-0.695569
132391833	chr5:132391833:A:G	2.9193e-07	-1.78844e-10	-1.05188	2.10537e-05	-1.78844e-10	-0.967032	0.00019219	-1.78844e-10	-0.991781
132392216	chr5:132392216:G:C	9.0987e-08	-1.04258	-1.1751	3.71731e-06	-1.49027	-1.21084	2.80022e-05	-1.71164	-1.20635
132392221	chr5:132392221:G:A	2.47308e-07	-1.78844e-10	-1.21776	1.65804e-05	-1.78844e-10	-1.20589	0.000154163	-1.78844e-10	-1.21225
132392399	chr5:132392399:A:G	2.5819e-07	-1.78844e-10	-1.17469	1.8803e-05	-1.78844e-10	-1.08009	0.000170906	-1.78844e-10	-1.10915
132392533	chr5:132392533:A:G	2.59521e-07	-1.78844e-10	-1.16955	1.76137e-05	-1.78844e-10	-1.14543	0.000163129	-1.78844e-10	-1.15573
132392743	chr5:132392743:T:A	1.3934e-07	-1.79147	-2.61742e-10	3.15778e-05	-0.561654	-2.61742e-10	0.00015692	-1.19453	-2.61742e-10
132392885	chr5:132392885:G:T	2.62477e-07	-1.78844e-10	-1.15823	1.78564e-05	-1.78844e-10	-1.13174	0.00016522	-1.78844e-10	-1.14299
132393020	chr5:132393020:G:T	8.15092e-08	-1.47005	-0.857624	4.02765e-06	-1.47901	-1.14191	3.45379e-05	-1.79015	-0.918058
132393055	chr5:132393055:T:A	2.91484e-07	-1.78844e-10	-1.0534	2.06627e-05	-1.78844e-10	-0.985776	0.000187064	-1.78844e-10	-1.01882
132393148	chr5:132393148:T:TC	2.58713e-07	-1.78844e-10	-1.17267	1.70283e-05	-1.78844e-10	-1.17923	0.00015646	-1.78844e-10	-1.19746
132393426	chr5:132393426:A:C	7.60018e-08	-1.69988	-0.697758	6.01916e-06	-1.2534	-0.965756	4.71439e-05	-1.73059	-0.666468
132393623	chr5:132393623:A:T	6.07288e-07	-1.78844e-10	-0.319387	3.13486e-05	-1.78844e-10	-0.568937	0.000324654	-1.78844e-10	-0.467507
132393660	chr5:132393660:G:A	2.53673e-07	-1.78844e-10	-1.19235	1.71325e-05	-1.78844e-10	-1.17313	0.000159003	-1.78844e-10	-1.18134
132394101	chr5:132394101:GAT:G	2.62477e-07	-1.78844e-10	-1.15823	1.78564e-05	-1.78844e-10	-1.13174	0.00016522	-1.78844e-10	-1.14299
132394147	chr5:132394147:A:C	2.53432e-07	-1.78844e-10	-1.19329	1.81354e-05	-1.78844e-10	-1.11624	0.000165622	-1.78844e-10	-1.14056
132394188	chr5:132394188:G:T	2.62477e-07	-1.78844e-10	-1.15823	1.78564e-05	-1.78844e-10	-1.13174	0.00016522	-1.78844e-10	-1.14299
132394243	chr5:132394243:C:T	2.749e-07	-1.78844e-10	-1.11198	2.08257e-05	-1.78844e-10	-0.977918	0.000186295	-1.78844e-10	-1.02294
132394319	chr5:132394319:C:T	3.00729e-07	0.151158	-1.17334	1.35221e-05	-0.208104	-1.20168	3.3606e-05	-1.58866	-1.1469
132394360	chr5:132394360:CA:C	8.76723e-08	-1.60248	-0.652301	5.06408e-06	-1.43326	-0.958673	4.6324e-05	-1.78232	-0.632283
132394543	chr5:132394543:T:G	2.94036e-07	-1.78844e-10	-1.04469	2.12394e-05	-1.78844e-10	-0.95825	0.000193801	-1.78844e-10	-0.983435
132395115	chr5:132395115:T:C	7.19307e-08	-1.71211	-0.740581	6.00104e-06	-1.21678	-1.00539	4.52783e-05	-1.7177	-0.719735
132395414	chr5:132395414:C:T	1.40301e-07	-1.7846	-2.61742e-10	1.38645e-05	-1.38478	-2.61742e-10	8.95985e-05	-1.75493	-2.61742e-10
132395451	chr5:132395451:G:T	2.84742e-07	-1.78844e-10	-1.07681	2.19236e-05	-1.78844e-10	-0.926542	0.000195157	-1.78844e-10	-0.976462
132395612	chr5:132395612:A:T	7.07538e-08	-1.71909	-0.750093	6.07551e-06	-1.19784	-1.012	4.5145e-05	-1.71063	-0.72976
132395634	chr5:132395634:A:G	1.11942e-05	3.13253	-0.537773	0.000284503	2.36889	-0.732253	6.59863e-05	-1.24267	-0.818151
132395781	chr5:132395781:A:G	2.80148e-07	-1.78844e-10	-1.09307	2.14124e-05	-1.78844e-10	-0.950138	0.000191043	-1.78844e-10	-0.997768
132396293	chr5:132396293:T:C	8.88721e-07	-1.78844e-10	0.0613925	5.71105e-05	-1.78844e-10	0.0308811	0.000541314	-1.78844e-10	0.0437337
132396425	chr5:132396425:C:G	2.52211e-07	-1.78844e-10	-1.19813	1.7399e-05	-1.78844e-10	-1.1577	0.000160733	-1.78844e-10	-1.17052
132397082	chr5:132397082:G:A	8.33014e-08	-1.78926	-0.516668	0.000103945	1.53428	-0.904526	5.18669e-05	-1.66973	-0.631854
132397139	chr5:132397139:T:C	2.47652e-07	-1.78844e-10	-1.21637	1.64576e-05	-1.78844e-10	-1.21332	0.000155777	-1.78844e-10	-1.20184
132397552	chr5:132397552:G:A	2.71249e-07	-1.78844e-10	-1.12535	2.0403e-05	-1.78844e-10	-0.998426	0.000182916	-1.78844e-10	-1.04124
132397781	chr5:132397781:T:C	3.04465e-07	-1.78844e-10	-1.00983	1.75212e-05	-1.78844e-10	-1.1507	0.000168769	-1.78844e-10	-1.12173
132398060	chr5:132398060:G:A	2.05296e-06	0.898649	-2.61742e-10	0.000111948	0.70393	-2.61742e-10	0.000279878	-0.615912	-2.61742e-10
132398073	chr5:132398073:A:G	2.4757e-07	-1.78844e-10	-1.2167	1.63718e-05	-1.78844e-10	-1.21855	0.000154241	-1.78844e-10	-1.21175
132398425	chr5:132398425:CTT:C	2.61939e-07	-1.78844e-10	-1.16028	1.77168e-05	-1.78844e-10	-1.13959	0.00015698	-1.78844e-10	-1.19415
132398707	chr5:132398707:C:T	2.74909e-07	-1.78844e-10	-1.11195	1.9473e-05	-1.78844e-10	-1.04508	0.000180598	-1.78844e-10	-1.05399
132398720	chr5:132398720:A:G	2.62477e-07	-1.78844e-10	-1.15823	1.78564e-05	-1.78844e-10	-1.13174	0.00016522	-1.78844e-10	-1.14299
132398891	chr5:132398891:G:A	2.61757e-07	-1.78844e-10	-1.16097	1.77978e-05	-1.78844e-10	-1.13503	0.000164713	-1.78844e-10	-1.14606
132399367	chr5:132399367:G:C	6.27072e-07	-1.78844e-10	-0.28733	9.60804e-05	-1.78844e-10	0.551078	0.000418908	-1.78844e-10	-0.212614
132399861	chr5:132399861:C:T	3.16103e-07	-1.78844e-10	-0.972323	1.93867e-05	-1.78844e-10	-1.04952	0.000186428	-1.78844e-10	-1.02222
132401338	chr5:132401338:C:T	1.02441e-07	-0.880206	-1.2189	0.00285954	4.95072	-1.00641	3.60462e-05	-1.4491	-1.21636
132401693	chr5:132401693:G:A	1.02143e-07	-1.43378	-0.668231	4.31241e-06	-1.51921	-1.0334	4.13542e-05	-1.79427	-0.73382
132401868	chr5:132401868:CAGCACATCAAAA:C	1.38344e-07	-0.917191	-0.881459	5.63681e-06	-1.4013	-0.883493	7.70271e-05	-0.980187	-0.925921
132401944	chr5:132401944:A:C	2.9904e-07	-1.78844e-10	-1.02781	2.09308e-05	-1.78844e-10	-0.972887	0.000187335	-1.78844e-10	-1.01736
132401945	chr5:132401945:ATCGAT:A	2.99932e-07	-1.78844e-10	-1.02484	2.10013e-05	-1.78844e-10	-0.969523	0.000187909	-1.78844e-10	-1.01431
132401954	chr5:132401954:C:T	2.20532e-07	-0.814888	-0.51746	8.51183e-06	-1.56563	-0.307024	6.16843e-05	-1.75346	-0.37478
132402442	chr5:132402442:C:T	2.5489e-07	-1.78844e-10	-1.18756	1.71206e-05	-1.78844e-10	-1.17383	0.000162434	-1.78844e-10	-1.16
132402494	chr5:132402494:A:T	2.62399e-07	-1.78844e-10	-1.15852	1.78502e-05	-1.78844e-10	-1.13209	0.000165165	-1.78844e-10	-1.14332
132403184	chr5:132403184:G:A	2.65907e-07	-1.78844e-10	-1.14524	1.81238e-05	-1.78844e-10	-1.11688	0.000167579	-1.78844e-10	-1.12881
132403741	chr5:132403741:C:A	8.73719e-08	-1.473	-0.785215	4.17783e-06	-1.47803	-1.10629	3.69425e-05	-1.78994	-0.850967
132403749	chr5:132403749:A:G	2.62477e-07	-1.78844e-10	-1.15823	1.78564e-05	-1.78844e-10	-1.13174	0.00016522	-1.78844e-10	-1.14299
132404756	chr5:132404756:T:C	1.03253e-07	-1.712	-0.379199	7.79512e-06	-1.2255	-0.735107	6.54783e-05	-1.71992	-0.348624
132404964	chr5:132404964:A:C	8.50173e-08	-1.65629	-0.629246	5.58318e-06	-1.34969	-0.944657	4.82946e-05	-1.76257	-0.610373
132405309	chr5:132405309:C:T	2.63996e-07	-1.78844e-10	-1.15246	1.78704e-05	-1.78844e-10	-1.13096	0.000157763	-1.78844e-10	-1.18917
132405401	chr5:132405401:T:A	2.70703e-07	-1.78844e-10	-1.12737	2.03376e-05	-1.78844e-10	-1.00164	0.000182436	-1.78844e-10	-1.04386
132406004	chr5:132406004:A:G	8.87927e-08	-1.49564	-0.746448	4.36322e-06	-1.45387	-1.08703	3.83929e-05	-1.78632	-0.816071
132406582	chr5:132406582:A:G	3.09755e-07	-1.78844e-10	-0.99261	2.26219e-05	-1.78844e-10	-0.895188	0.000205707	-1.78844e-10	-0.923813
132406854	chr5:132406854:C:T	1.48043e-07	-0.566882	-1.16401	5.10528e-06	-1.18886	-1.19497	2.68347e-05	-1.76155	-1.19902
132406924	chr5:132406924:G:T	3.57373e-07	-1.78844e-10	-0.849611	1.98488e-05	-1.78844e-10	-1.02597	0.000198367	-1.78844e-10	-0.960146
132407309	chr5:132407309:T:C	5.6704e-07	-1.78844e-10	-0.38796	3.28114e-05	-1.78844e-10	-0.523333	0.000374973	-1.78844e-10	-0.323412
132407363	chr5:132407363:T:C	2.70921e-07	-1.78844e-10	-1.12656	2.03677e-05	-1.78844e-10	-1.00016	0.000182671	-1.78844e-10	-1.04258
132408085	chr5:132408085:G:T	3.14205e-06	1.33797	-0.0137305	0.000252439	1.51081	0.00625197	8.21777e-05	-1.65896	-0.182422
132408273	chr5:132408273:G:T	2.476e-07	-1.78844e-10	-1.21657	1.73106e-05	-1.78844e-10	-1.16279	0.000158917	-1.78844e-10	-1.18188
132408510	chr5:132408510:C:T	4.40423e-08	-1.79359	-1.14965	0.000108649	1.81987	-1.14585	2.98237e-05	-1.64214	-1.21282
132408790	chr5:132408790:C:T	5.81433e-06	1.55137	0.388322	0.000491779	1.40348	0.780442	0.000175592	-1.61076	0.52866
132408882	chr5:132408882:T:C	4.75312e-08	-1.79487	-1.07213	0.000114999	1.9255	-1.19469	2.9926e-05	-1.67058	-1.18096
132409036	chr5:132409036:G:A	3.01002e-07	-1.78844e-10	-1.02127	2.26535e-05	-1.78844e-10	-0.893793	0.000202805	-1.78844e-10	-0.938021
132409254	chr5:132409254:T:C	2.47264e-07	-1.78844e-10	-1.21793	1.71514e-05	-1.78844e-10	-1.17203	0.000158157	-1.78844e-10	-1.18668
132410119	chr5:132410119:T:A	8.94542e-07	-1.78844e-10	0.0679215	6.44015e-05	-1.78844e-10	0.151029	0.000591871	-1.78844e-10	0.133022
132410120	chr5:132410120:C:T	8.93996e-07	-1.78844e-10	0.0673104	6.4363e-05	-1.78844e-10	0.150431	0.00059152	-1.78844e-10	0.13243
132411026	chr5:132411026:A:G	2.47047e-07	-1.78844e-10	-1.21881	1.68914e-05	-1.78844e-10	-1.1873	0.000155922	-1.78844e-10	-1.20091
132411130	chr5:132411130:A:G	2.47351e-07	-1.78844e-10	-1.21758	1.72274e-05	-1.78844e-10	-1.16761	0.000158375	-1.78844e-10	-1.1853
132411476	chr5:132411476:A:C	2.48106e-07	-1.78844e-10	-1.21454	1.74725e-05	-1.78844e-10	-1.15348	0.000160214	-1.78844e-10	-1.17376
132411761	chr5:132411761:G:A	4.4065e-07	-1.78844e-10	-0.640141	2.58701e-05	-1.78844e-10	-0.761019	0.000284739	-1.78844e-10	-0.598694
132411803	chr5:132411803:A:G	3.86281e-07	-1.78844e-10	-0.771824	2.67795e-05	-1.78844e-10	-0.726472	0.000243361	-1.78844e-10	-0.755722
132411886	chr5:132411886:A:G	2.48089e-07	-1.78844e-10	-1.2146	1.7468e-05	-1.78844e-10	-1.15374	0.000160174	-1.78844e-10	-1.174
132411897	chr5:132411897:A:G	4.30267e-07	-1.78844e-10	-0.663985	3.44355e-05	-1.78844e-10	-0.47502	0.000306349	-1.78844e-10	-0.525541
132412270	chr5:132412270:G:C	2.54396e-07	-1.78844e-10	-1.1895	1.74136e-05	-1.78844e-10	-1.15686	0.000166984	-1.78844e-10	-1.13237
132412559	chr5:132412559:A:T	3.15419e-07	-1.78844e-10	-0.97449	2.04051e-05	-1.78844e-10	-0.998325	0.000186211	-1.78844e-10	-1.02338
132412808	chr5:132412808:T:G	8.5925e-07	-1.78844e-10	0.0276691	6.17292e-05	-1.78844e-10	0.108649	0.000567715	-1.78844e-10	0.0913538
132413043	chr5:132413043:ACT:A	1.89217e-07	-1.48549	-2.61742e-10	9.19218e-06	-1.79575	-2.61742e-10	9.84116e-05	-1.66111	-2.61742e-10
132413076	chr5:132413076:G:A	1.1937e-07	-1.41286	-0.533302	6.02597e-06	-1.57771	-0.640323	4.33803e-05	-1.77793	-0.702326
132413192	chr5:132413192:A:G	4.44142e-07	-1.78844e-10	-0.632246	3.57396e-05	-1.78844e-10	-0.437849	0.000317608	-1.78844e-10	-0.489447
132413518	chr5:132413518:G:A	7.35613e-07	-1.78844e-10	-0.127687	5.22626e-05	-1.78844e-10	-0.0578267	0.000480194	-1.78844e-10	-0.0760766
132413802	chr5:132413802:G:A	2.47797e-07	-1.78844e-10	-1.21578	1.73814e-05	-1.78844e-10	-1.1587	0.000159465	-1.78844e-10	-1.17844
132413923	chr5:132413923:TG:T	1.40365e-07	-1.78414	-2.61742e-10	1.39835e-05	-1.37623	-2.61742e-10	9.19693e-05	-1.72881	-2.61742e-10
132413984	chr5:132413984:T:A	2.47843e-07	-1.78844e-10	-1.2156	1.64625e-05	-1.78844e-10	-1.21302	0.000154594	-1.78844e-10	-1.20946
132414168	chr5:132414168:A:C	2.24986e-07	-1.31235	-2.61742e-10	5.91468e-05	0.0659157	-2.61742e-10	0.000239389	-0.772176	-2.61742e-10
132415269	chr5:132415269:G:A	2.86688e-07	-1.78844e-10	-1.07	2.05813e-05	-1.78844e-10	-0.989726	0.000188095	-1.78844e-10	-1.01332
132415738	chr5:132415738:C:T	6.25547e-07	-1.78844e-10	-0.289763	3.73983e-05	-1.78844e-10	-0.392483	0.00037251	-1.78844e-10	-0.330002
132415805	chr5:132415805:T:C	2.47641e-07	-1.78844e-10	-1.21641	1.73345e-05	-1.78844e-10	-1.16141	0.000159166	-1.78844e-10	-1.18032
132416011	chr5:132416011:A:G	4.77273e-07	-1.78844e-10	-0.560302	2.77352e-05	-1.78844e-10	-0.691404	0.000308835	-1.78844e-10	-0.517458
132416398	chr5:132416398:A:G	1.41742e-07	-1.77438	-2.61742e-10	9.29416e-06	-1.78472	-2.61742e-10	8.65278e-05	-1.7898	-2.61742e-10
132416765	chr5:132416765:G:C	2.47463e-07	-1.78844e-10	-1.21713	1.72673e-05	-1.78844e-10	-1.16529	0.000158616	-1.78844e-10	-1.18378
132416928	chr5:132416928:G:A	9.26001e-07	1.3174	-1.21492	1.90972e-05	0.154405	-1.21897	5.92395e-05	-0.955494	-1.21318
132417064	chr5:132417064:T:G	2.47218e-07	-1.78844e-10	-1.21812	1.68275e-05	-1.78844e-10	-1.19109	0.000155524	-1.78844e-10	-1.20347
132417221	chr5:132417221:C:T	7.35613e-07	-1.78844e-10	-0.127687	5.22626e-05	-1.78844e-10	-0.0578267	0.000480194	-1.78844e-10	-0.0760766
132417378	chr5:132417378:G:T	2.55597e-07	-1.78844e-10	-1.18479	1.70064e-05	-1.78844e-10	-1.18052	0.000154425	-1.78844e-10	-1.21056
132417555	chr5:132417555:C:T	2.50327e-07	-1.78844e-10	-1.20562	1.64495e-05	-1.78844e-10	-1.21381	0.000153254	-1.78844e-10	-1.21817
132417772	chr5:132417772:G:A	2.47453e-07	-1.78844e-10	-1.21717	1.72636e-05	-1.78844e-10	-1.16551	0.000158589	-1.78844e-10	-1.18395
132417833	chr5:132417833:TACAC:T	2.47538e-07	-1.78844e-10	-1.21683	1.7295e-05	-1.78844e-10	-1.16369	0.000158823	-1.78844e-10	-1.18248
132418770	chr5:132418770:C:T	1.12178e-06	1.416	-1.12172	2.11615e-05	0.191709	-1.15363	6.78349e-05	-0.926284	-1.10691
132419069	chr5:132419069:C:T	1.06021e-07	-1.34978	-0.714967	5.22514e-06	-1.63534	-0.72529	6.11909e-05	-1.36269	-0.773578
132419091	chr5:132419091:T:G	2.5575e-07	-1.78844e-10	-1.18419	1.88386e-05	-1.78844e-10	-1.0782	0.000170799	-1.78844e-10	-1.10978
132419104	chr5:132419104:A:C	4.54227e-07	-1.78844e-10	-0.609794	2.85968e-05	-1.78844e-10	-0.660811	0.000269261	-1.78844e-10	-0.654585
132419312	chr5:132419312:A:G	1.00052e-07	-0.925588	-1.19712	3.42389e-06	-1.6949	-1.08843	2.87115e-05	-1.79568	-1.09729
132419572	chr5:132419572:T:A	3.29662e-07	-1.78844e-10	-0.930323	2.84786e-05	-1.78844e-10	-0.664956	0.000246736	-1.78844e-10	-0.741945
132419785	chr5:132419785:G:T	6.50645e-08	-1.75831	-0.794697	2.24304e-05	0.171765	-1.07545	0.000104946	-0.69093	-0.905889
132419911	chr5:132419911:G:A	2.97583e-07	-1.78844e-10	-1.0327	1.8425e-05	-1.78844e-10	-1.1004	0.00017342	-1.78844e-10	-1.09455
132419959	chr5:132419959:C:T	5.14822e-08	-1.79113	-0.996025	0.000184337	1.69964	-0.496975	4.14523e-05	-1.68313	-0.842592
132420277	chr5:132420277:C:T	1.33171e-06	1.68446	-1.21863	2.47844e-05	0.409682	-1.21357	7.05783e-05	-0.775685	-1.21786
132420399	chr5:132420399:G:A	6.01981e-07	-1.78844e-10	-0.328165	4.24736e-05	-1.78844e-10	-0.265224	0.000390792	-1.78844e-10	-0.282092
132420600	chr5:132420600:G:T	5.77674e-07	-1.78844e-10	-0.36938	4.06997e-05	-1.78844e-10	-0.307888	0.000374613	-1.78844e-10	-0.324372
132420814	chr5:132420814:C:T	5.29829e-08	-1.79182	-0.966601	0.00019889	1.72227	-0.443623	4.32794e-05	-1.67891	-0.80368
132421320	chr5:132421320:C:A	1.17933e-07	-0.925325	-1.03295	4.58261e-06	-1.69468	-0.797155	3.81828e-05	-1.79569	-0.812188
132421360	chr5:132421360:A:G	3.16425e-07	-1.78844e-10	-0.971304	2.16803e-05	-1.78844e-10	-0.937703	0.000198407	-1.78844e-10	-0.959947
132421409	chr5:132421409:A:G	7.03293e-08	-1.77623	-0.698975	2.06115e-05	0.0296676	-1.01793	0.000102439	-0.797941	-0.823053
132421897	chr5:132421897:C:T	2.52299e-07	-1.78844e-10	-1.19778	1.69861e-05	-1.78844e-10	-1.18171	0.000160241	-1.78844e-10	-1.17359
132422301	chr5:132422301:G:A	2.68728e-07	-1.78844e-10	-1.13469	1.8365e-05	-1.78844e-10	-1.10366	0.000170356	-1.78844e-10	-1.11237
132422315	chr5:132422315:G:A	2.52271e-07	-1.78844e-10	-1.19789	1.69079e-05	-1.78844e-10	-1.18633	0.000153647	-1.78844e-10	-1.21561
132422331	chr5:132422331:G:A	2.77925e-07	-1.78844e-10	-1.10104	1.86282e-05	-1.78844e-10	-1.08943	0.000173491	-1.78844e-10	-1.09414
132422622	chr5:132422622:A:G	6.75618e-08	-1.68619	-0.829159	4.34615e-05	0.804726	-1.04696	0.000135469	-0.437204	-0.904318
132423001	chr5:132423001:A:T	5.02949e-07	-1.78844e-10	-0.507903	2.66918e-05	-1.78844e-10	-0.729751	0.00029029	-1.78844e-10	-0.579386
132423020	chr5:132423020:T:C	7.41405e-08	-1.68204	-0.740391	4.55226e-05	0.766364	-0.962262	0.000146861	-0.459179	-0.801598
132423148	chr5:132423148:A:T	2.84892e-07	-1.78844e-10	-1.07628	1.78724e-05	-1.78844e-10	-1.13085	0.000168431	-1.78844e-10	-1.12374
132423197	chr5:132423197:A:C	3.51328e-07	-1.78844e-10	-0.866671	2.54767e-05	-1.78844e-10	-0.776343	0.000233033	-1.78844e-10	-0.799084
132423853	chr5:132423853:G:A	4.76446e-07	-1.78844e-10	-0.562037	2.55199e-05	-1.78844e-10	-0.774651	0.000275686	-1.78844e-10	-0.631003
132424020	chr5:132424020:A:G	2.54583e-07	-1.78844e-10	-1.18876	1.86125e-05	-1.78844e-10	-1.09028	0.000169845	-1.78844e-10	-1.11538
132424331	chr5:132424331:G:A	3.18219e-07	-1.78844e-10	-0.965651	2.72404e-05	-1.78844e-10	-0.709406	0.000237135	-1.78844e-10	-0.781636
132424697	chr5:132424697:T:C	1.63228e-07	-0.539905	-1.09334	3.79955e-06	-1.66434	-1.01488	3.22854e-05	-1.7846	-0.991046
132424726	chr5:132424726:A:G	9.44164e-08	-1.35655	-0.824124	1.73971e-05	-0.0586718	-1.09913	7.07199e-05	-1.0299	-0.961639
132424787	chr5:132424787:G:A	2.54356e-07	-1.78844e-10	-1.18966	1.86366e-05	-1.78844e-10	-1.08898	0.000169199	-1.78844e-10	-1.11919
132425213	chr5:132425213:G:C	2.84119e-07	-1.78844e-10	-1.079	2.05262e-05	-1.78844e-10	-0.992405	0.00019728	-1.78844e-10	-0.965642
132425556	chr5:132425556:C:T	2.53065e-07	-1.78844e-10	-1.19474	1.84329e-05	-1.78844e-10	-1.09997	0.000167589	-1.78844e-10	-1.12875
132425858	chr5:132425858:C:G	4.79152e-07	-1.78844e-10	-0.556373	2.56206e-05	-1.78844e-10	-0.77071	0.000276834	-1.78844e-10	-0.626847
132426893	chr5:132426893:T:A	2.53275e-07	-1.78844e-10	-1.19391	1.82668e-05	-1.78844e-10	-1.10902	0.000167201	-1.78844e-10	-1.13107
132427482	chr5:132427482:T:C	7.28563e-08	-1.65589	-0.784012	3.93041e-05	0.671265	-1.01404	0.000128269	-0.534394	-0.861741
132427825	chr5:132427825:T:C	4.67613e-07	-1.78844e-10	-0.58075	2.51085e-05	-1.78844e-10	-0.790903	0.000270524	-1.78844e-10	-0.649904
132428246	chr5:132428246:T:C	3.22975e-07	-1.78844e-10	-0.950816	2.78211e-05	-1.78844e-10	-0.688311	0.000241705	-1.78844e-10	-0.762547
132428429	chr5:132428429:C:T	2.47245e-07	-1.78844e-10	-1.21801	1.63923e-05	-1.78844e-10	-1.2173	0.000153188	-1.78844e-10	-1.2186
132428895	chr5:132428895:G:A	2.51243e-07	-1.78844e-10	-1.20197	1.81238e-05	-1.78844e-10	-1.11688	0.000165156	-1.78844e-10	-1.14338
132429514	chr5:132429514:T:C	2.21138e-07	-1.70171	0.372107	2.81611e-05	-1.43773	0.761564	0.00019141	-1.63241	0.636562
132429692	chr5:132429692:G:A	2.51698e-07	-1.78844e-10	-1.20016	1.80265e-05	-1.78844e-10	-1.12226	0.000164963	-1.78844e-10	-1.14455
132429792	chr5:132429792:TAC:T	2.697e-07	-1.78844e-10	-1.13108	1.88325e-05	-1.78844e-10	-1.07852	0.000182891	-1.78844e-10	-1.04138
132430030	chr5:132430030:C:T	2.53702e-07	-1.78844e-10	-1.19223	1.65629e-05	-1.78844e-10	-1.20694	0.000153553	-1.78844e-10	-1.21622
132430110	chr5:132430110:T:G	3.79676e-07	-1.78844e-10	-0.789072	2.77573e-05	-1.78844e-10	-0.690607	0.000253491	-1.78844e-10	-0.714937
132430430	chr5:132430430:C:T	2.47316e-07	-1.78844e-10	-1.21772	1.63649e-05	-1.78844e-10	-1.21897	0.000153263	-1.78844e-10	-1.21811
132430811	chr5:132430811:G:A	1.52544e-07	-0.570717	-1.13022	3.65348e-06	-1.65463	-1.06379	3.07505e-05	-1.78163	-1.04272
132431071	chr5:132431071:TGTGATACCCCAA:T	5.78539e-06	2.94079	-1.00609	0.000124086	1.91202	-1.10515	3.97294e-05	-1.41494	-1.15323
132431374	chr5:132431374:G:A	3.05918e-07	-1.78844e-10	-1.00507	2.17631e-05	-1.78844e-10	-0.933893	0.00020229	-1.78844e-10	-0.940563
132432196	chr5:132432196:C:T	8.26357e-06	3.08444	-0.793219	8.49192e-05	1.07441	-0.646818	0.000184405	-0.437819	-0.595314
132432660	chr5:132432660:C:T	2.61123e-07	-1.78844e-10	-1.1634	1.91764e-05	-1.78844e-10	-1.06043	0.000174414	-1.78844e-10	-1.08883
132433482	chr5:132433482:C:T	5.84652e-08	-1.77718	-0.882783	0.000175175	1.40665	-0.254972	4.88156e-05	-1.72456	-0.637659
132433548	chr5:132433548:C:T	3.13403e-07	-1.78844e-10	-0.9809	2.66585e-05	-1.78844e-10	-0.731001	0.000232387	-1.78844e-10	-0.801862
132433557	chr5:132433557:A:T	3.58091e-07	-1.78844e-10	-0.847604	2.60083e-05	-1.78844e-10	-0.755691	0.000237892	-1.78844e-10	-0.778449
132433581	chr5:132433581:G:A	2.87602e-06	2.08029	-0.844515	4.02386e-05	0.586126	-0.905406	0.000101988	-0.808882	-0.816533
132434161	chr5:132434161:T:C	4.2664e-07	-1.78844e-10	-0.672451	2.33705e-05	-1.78844e-10	-0.862631	0.000248891	-1.78844e-10	-0.733252
132434478	chr5:132434478:G:A	2.49163e-07	-1.78844e-10	-1.21028	1.63803e-05	-1.78844e-10	-1.21803	0.000153575	-1.78844e-10	-1.21608
132435113	chr5:132435113:C:T	6.92745e-06	2.67872	-0.563861	0.000133739	1.6559	-0.774112	5.00622e-05	-1.49175	-0.845252
132435189	chr5:132435189:C:A	2.95341e-06	2.08052	-0.818199	4.12155e-05	0.585611	-0.880904	0.000104828	-0.80922	-0.788722
132435423	chr5:132435423:C:T	6.01696e-07	-1.78844e-10	-0.328638	3.54681e-05	-1.78844e-10	-0.445475	0.000358443	-1.78844e-10	-0.368496
132435561	chr5:132435561:C:T	3.33165e-07	-1.78844e-10	-0.919753	2.46684e-05	-1.78844e-10	-0.808584	0.000223386	-1.78844e-10	-0.841366
132435611	chr5:132435611:A:G	2.47664e-07	-1.78844e-10	-1.21632	1.64263e-05	-1.78844e-10	-1.21522	0.000153131	-1.78844e-10	-1.21897
132435623	chr5:132435623:G:T	2.64435e-06	2.10547	-0.953675	3.71306e-05	0.604769	-1.00443	9.21914e-05	-0.79613	-0.930268
132435951	chr5:132435951:T:C	4.39473e-07	-1.78844e-10	-0.642815	2.39386e-05	-1.78844e-10	-0.838613	0.00025596	-1.78844e-10	-0.705245
132436215	chr5:132436215:T:C	2.48993e-07	-1.78844e-10	-1.21096	1.66522e-05	-1.78844e-10	-1.20156	0.000158221	-1.78844e-10	-1.18628
132436224	chr5:132436224:A:T	7.88157e-08	-1.63623	-0.725047	3.7991e-05	0.598488	-0.975245	0.000128	-0.586011	-0.812222
132436515	chr5:132436515:G:A	4.22547e-07	-1.78844e-10	-0.68209	2.36492e-05	-1.78844e-10	-0.850779	0.000227926	-1.78844e-10	-0.821243
132436585	chr5:132436585:T:C	2.89632e-07	-1.78844e-10	-1.05978	2.33728e-05	-1.78844e-10	-0.862533	0.000209085	-1.78844e-10	-0.907526
132436705	chr5:132436705:T:C	5.04265e-07	-1.78844e-10	-0.505289	2.3443e-05	-1.78844e-10	-0.859535	0.000245821	-1.78844e-10	-0.745661
132436804	chr5:132436804:C:G	2.48494e-07	-1.78844e-10	-1.21297	1.649e-05	-1.78844e-10	-1.21135	0.000153242	-1.78844e-10	-1.21825
132437151	chr5:132437151:A:G	3.29231e-07	-1.78844e-10	-0.93163	2.43266e-05	-1.78844e-10	-0.822539	0.000220416	-1.78844e-10	-0.854748
132437207	chr5:132437207:C:T	2.47126e-07	-1.78844e-10	-1.21849	1.70728e-05	-1.78844e-10	-1.17662	0.000157085	-1.78844e-10	-1.19348
132437502	chr5:132437502:G:A	2.97035e-07	-1.78844e-10	-1.03454	2.42602e-05	-1.78844e-10	-0.82527	0.000216515	-1.78844e-10	-0.872606
132437966	chr5:132437966:A:G	9.1061e-08	-1.65121	-0.565647	4.55567e-05	0.638972	-0.834121	0.000156391	-0.555048	-0.642857
132437982	chr5:132437982:T:C	5.67456e-08	-1.77591	-0.913902	0.000162464	1.38205	-0.3057	4.6804e-05	-1.72788	-0.676414
132438757	chr5:132438757:C:T	2.46767e-07	-1.21995	-2.61742e-10	1.22361e-05	-1.50971	-2.61742e-10	8.93418e-05	-1.7578	-2.61742e-10
132439467	chr5:132439467:C:T	3.14172e-07	-1.78844e-10	-0.978451	2.67906e-05	-1.78844e-10	-0.726058	0.00023345	-1.78844e-10	-0.797299
132439930	chr5:132439930:T:C	2.48616e-07	-1.78844e-10	-1.21248	1.63949e-05	-1.78844e-10	-1.21713	0.000153155	-1.78844e-10	-1.21882
132439939	chr5:132439939:T:G	3.36972e-07	-1.78844e-10	-0.908391	1.96363e-05	-1.78844e-10	-1.03673	0.00019118	-1.78844e-10	-0.997049
132440039	chr5:132440039:G:C	1.53897e-07	-1.6921	-2.61742e-10	2.78279e-05	-0.68807	-2.61742e-10	0.000133645	-1.35508	-2.61742e-10
132440302	chr5:132440302:G:A	3.13399e-07	-1.78844e-10	-0.980912	2.29453e-05	-1.78844e-10	-0.880996	0.00020842	-1.78844e-10	-0.910709
132440814	chr5:132440814:A:G	2.14687e-07	-1.74884	0.389628	2.38524e-05	-1.55847	0.716244	0.000186522	-1.53921	0.517495
132440974	chr5:132440974:G:A	2.66601e-07	-1.78844e-10	-1.14264	1.7378e-05	-1.78844e-10	-1.1589	0.000160489	-1.78844e-10	-1.17204
132441275	chr5:132441275:T:C	6.94362e-08	-1.60757	-0.880407	3.118e-05	0.51857	-1.0929	0.00010154	-0.637176	-0.992636
132441470	chr5:132441470:T:C	2.48849e-07	-1.78844e-10	-1.21154	1.64405e-05	-1.78844e-10	-1.21436	0.000153153	-1.78844e-10	-1.21883
132441542	chr5:132441542:G:A	1.11991e-07	-1.78621	-0.223758	0.000803117	2.20127	0.47312	0.000113398	-1.54513	0.0257698
132441974	chr5:132441974:C:A	4.47966e-07	-1.78844e-10	-0.623673	2.888e-05	-1.78844e-10	-0.650958	0.000257008	-1.78844e-10	-0.701159
132442760	chr5:132442760:A:G	1.15944e-05	3.49244	-0.862556	0.000221624	2.40044	-1.01357	5.21198e-05	-1.23635	-1.06037
132443024	chr5:132443024:A:G	8.28304e-08	-1.78971	-0.521881	0.000487305	2.11279	0.0619968	7.85307e-05	-1.56442	-0.322354
132443165	chr5:132443165:A:C	3.49159e-07	-1.78844e-10	-0.872864	3.1353e-05	-1.78844e-10	-0.568799	0.00026981	-1.78844e-10	-0.652549
132443565	chr5:132443565:C:T	2.39284e-07	-1.19985	-0.0508925	1.1016e-05	-1.48921	-0.125547	0.000132557	-1.18638	-0.176877
132444068	chr5:132444068:C:T	7.17036e-06	2.87953	-0.730207	8.47174e-05	1.2316	-0.806389	0.000176901	-0.372682	-0.701992
132444165	chr5:132444165:T:C	1.16441e-05	2.46157	0.1726	0.00014651	0.846245	0.12674	0.000325994	-0.616527	0.153139
132444463	chr5:132444463:A:G	8.93786e-07	-1.78844e-10	0.0670759	3.74278e-05	-1.78844e-10	-0.391695	0.00040494	-1.78844e-10	-0.246527
132445092	chr5:132445092:A:G	2.49787e-07	-1.78844e-10	-1.20778	1.67875e-05	-1.78844e-10	-1.19347	0.000160183	-1.78844e-10	-1.17395
132445596	chr5:132445596:A:C	7.92406e-08	-1.79194	-0.563964	0.000432131	2.04826	0.00636404	7.37885e-05	-1.58011	-0.368952
132445895	chr5:132445895:C:T	6.79986e-07	-1.78844e-10	-0.206318	4.82685e-05	-1.78844e-10	-0.137329	0.000403351	-1.78844e-10	-0.250459
132446752	chr5:132446752:T:C	1.14957e-05	2.4369	0.184439	0.000145465	0.827448	0.138382	0.000325655	-0.629323	0.164894
132447145	chr5:132447145:C:A	1.35511e-05	2.61081	0.175022	0.000165515	0.965428	0.129525	0.000354239	-0.536898	0.156603
132447185	chr5:132447185:A:G	8.14469e-07	-1.78844e-10	-0.0258546	4.11491e-05	-1.78844e-10	-0.296906	0.000470012	-1.78844e-10	-0.0975079
132447521	chr5:132447521:C:T	1.31248e-05	2.59367	0.160203	0.000160647	0.950782	0.114319	0.000345449	-0.547015	0.141594
132448023	chr5:132448023:G:A	6.26009e-06	2.72682	-0.713258	7.53556e-05	1.10492	-0.796809	0.00016334	-0.459238	-0.695196
132448080	chr5:132448080:C:T	6.28222e-08	-1.38142	-1.20666	1.83877e-05	0.115069	-1.2175	3.64514e-05	-1.44186	-1.21243
132448313	chr5:132448313:A:G	1.13337e-05	2.40449	0.20265	0.000139525	0.768676	0.155459	0.000317088	-0.676018	0.184931
132448701	chr5:132448701:G:T	1.02704e-05	3.56413	-1.0555	0.000206131	2.46107	-1.14667	4.76597e-05	-1.2115	-1.17468
132449500	chr5:132449500:G:A	2.51127e-07	-1.20243	-2.61742e-10	1.00534e-05	-1.70619	-2.61742e-10	0.00011658	-1.49169	-2.61742e-10
132449654	chr5:132449654:C:T	3.63656e-07	-1.78844e-10	-0.832183	2.21445e-05	-1.78844e-10	-0.91652	0.000217136	-1.78844e-10	-0.869741
132449844	chr5:132449844:G:A	1.87749e-06	1.98704	-1.17774	3.81355e-05	0.818187	-1.19115	4.37189e-05	-1.34639	-1.12609
132449992	chr5:132449992:C:T	9.53082e-06	3.25784	-0.823941	0.000174832	2.13711	-0.987398	4.88438e-05	-1.32415	-1.03749
132450078	chr5:132450078:T:G	3.30947e-07	-1.20645	0.28002	2.8684e-05	-0.919974	0.262206	0.000101011	-1.79583	0.160797
132450110	chr5:132450110:T:C	2.53992e-07	-1.78844e-10	-1.19109	1.85438e-05	-1.78844e-10	-1.09397	0.000169401	-1.78844e-10	-1.118
132450115	chr5:132450115:C:T	2.47127e-07	-1.78844e-10	-1.21849	1.70379e-05	-1.78844e-10	-1.17867	0.000156962	-1.78844e-10	-1.19426
132450187	chr5:132450187:T:C	5.47222e-08	-1.53789	-1.18823	0.00100186	4.07502	-1.17951	6.27644e-05	-0.892072	-1.21881
132450225	chr5:132450225:G:A	3.31184e-07	-1.78844e-10	-0.925715	1.96128e-05	-1.78844e-10	-1.03792	0.000186385	-1.78844e-10	-1.02245
132450863	chr5:132450863:C:G	3.30821e-07	-1.78844e-10	-0.926814	2.20196e-05	-1.78844e-10	-0.922172	0.000198103	-1.78844e-10	-0.961479
132450903	chr5:132450903:G:A	1.02083e-05	3.298	-0.795433	0.00018485	2.17103	-0.965589	5.03808e-05	-1.31248	-1.01818
132451445	chr5:132451445:A:G	9.75242e-06	2.96811	-0.51123	0.000204868	1.99415	-0.685891	6.2104e-05	-1.34341	-0.778051
132452642	chr5:132452642:A:C	4.85336e-07	0.637058	-1.18061	9.91249e-06	-0.641701	-1.07861	4.35866e-05	-1.36424	-1.11127
132452729	chr5:132452729:T:A	4.96564e-06	2.44899	-0.667081	6.32553e-05	0.879105	-0.746034	0.000140882	-0.673756	-0.628587
132452999	chr5:132452999:G:T	2.96936e-06	-1.78844e-10	1.26771	0.000126388	-1.78844e-10	0.825247	0.00161067	-1.78844e-10	1.13414
132453122	chr5:132453122:C:A	1.366e-07	-0.960472	-0.850865	1.45967e-05	-0.590615	-0.742697	3.81485e-05	-1.76975	-0.839026
132453123	chr5:132453123:T:A	1.26666e-07	-1.0193	-0.867543	1.33526e-05	-0.660855	-0.761544	3.71694e-05	-1.77919	-0.855594
132453201	chr5:132453201:C:G	4.06293e-07	-1.78844e-10	-0.721316	2.63323e-05	-1.78844e-10	-0.743312	0.000239551	-1.78844e-10	-0.771501
132453764	chr5:132453764:G:A	6.05057e-08	-1.4092	-1.21645	2.03347e-05	0.176923	-1.1787	6.83018e-05	-0.838584	-1.18775
132453824	chr5:132453824:C:G	3.15173e-07	-1.78844e-10	-0.97527	2.05916e-05	-1.78844e-10	-0.989226	0.000184457	-1.78844e-10	-1.03285
132453865	chr5:132453865:C:T	1.36613e-07	-0.996292	-0.814944	1.43681e-05	-0.646402	-0.702697	3.92512e-05	-1.77705	-0.803231
132453934	chr5:132453934:C:T	2.50845e-07	-1.78844e-10	-1.20356	1.64371e-05	-1.78844e-10	-1.21457	0.000153463	-1.78844e-10	-1.21681
132454053	chr5:132454053:C:T	1.37907e-07	-0.958156	-0.843653	1.47609e-05	-0.587624	-0.734498	3.8447e-05	-1.76929	-0.8317
132454171	chr5:132454171:A:G	1.40112e-07	-0.962794	-0.823153	1.499e-05	-0.595054	-0.711668	3.91933e-05	-1.77029	-0.811464
132454381	chr5:132454381:A:T	2.9062e-07	-1.78844e-10	-1.05638	1.84637e-05	-1.78844e-10	-1.0983	0.00016769	-1.78844e-10	-1.12815
132454423	chr5:132454423:C:T	3.29893e-06	-1.78844e-10	1.37296	0.000142184	-1.78844e-10	0.943012	0.00181827	-1.78844e-10	1.25537
132454592	chr5:132454592:CT:C	4.70169e-07	-1.78844e-10	-0.575299	2.33361e-05	-1.78844e-10	-0.864105	0.000234515	-1.78844e-10	-0.792744
132454724	chr5:132454724:T:C	1.20895e-07	-1.05695	-0.876521	1.24533e-05	-0.719134	-0.772986	3.6565e-05	-1.78522	-0.865953
132454828	chr5:132454828:C:T	1.39872e-07	-1.78766	-2.61742e-10	4.27133e-05	-0.259597	-2.61742e-10	0.000199962	-0.952137	-2.61742e-10
132454924	chr5:132454924:G:A	3.33211e-05	3.93378	-0.248219	2.9397e-05	-0.630154	-0.00306053	0.000154347	-1.27431	0.0632534
132454970	chr5:132454970:G:A	7.1397e-08	-1.78198	-0.678159	2.04668e-05	-0.188766	-0.806536	9.66705e-05	-0.898905	-0.780053
132455672	chr5:132455672:C:T	1.42055e-07	-0.924107	-0.848071	1.52939e-05	-0.547532	-0.739123	3.85443e-05	-1.76265	-0.835806
132455979	chr5:132455979:T:A	1.48195e-07	-0.888875	-0.840985	1.60788e-05	-0.505191	-0.731417	3.90615e-05	-1.75602	-0.829108
132456154	chr5:132456154:C:T	1.518e-07	-0.884801	-0.821027	1.65179e-05	-0.500929	-0.708731	3.98881e-05	-1.75536	-0.80883
132456386	chr5:132456386:C:T	1.56202e-07	-1.67724	-2.61742e-10	1.02464e-05	-1.68718	-2.61742e-10	8.75937e-05	-1.77756	-2.61742e-10
132456725	chr5:132456725:T:C	2.511e-07	-1.78844e-10	-1.20254	1.69087e-05	-1.78844e-10	-1.18628	0.000159313	-1.78844e-10	-1.17939
132457594	chr5:132457594:C:T	2.05942e-05	3.62959	-0.425218	0.00034497	2.44068	-0.611328	7.68803e-05	-1.21401	-0.694003
132457984	chr5:132457984:C:G	3.69228e-06	-1.78844e-10	1.48561	0.000153917	-1.78844e-10	1.02231	0.00198966	-1.78844e-10	1.34545
132458098	chr5:132458098:T:G	6.14267e-08	-1.39627	-1.21428	1.89955e-05	0.127893	-1.1978	6.53841e-05	-0.868634	-1.20135
132458377	chr5:132458377:G:A	6.79169e-07	1.0101	-1.21763	1.19682e-05	-0.369379	-1.16247	4.83681e-05	-1.19828	-1.17315
132458606	chr5:132458606:G:A	5.96514e-08	-1.47745	-1.16243	0.000889519	3.96696	-1.19039	6.61981e-05	-0.838833	-1.21878
132459226	chr5:132459226:T:TC	1.06804e-07	-1.52219	-0.53521	3.4807e-05	0.492065	-0.956355	0.000114925	-0.633217	-0.872765
132459618	chr5:132459618:T:G	5.71789e-06	3.08197	-1.15901	7.00351e-05	1.40454	-1.16965	6.18413e-05	-1.03373	-1.09196
132459905	chr5:132459905:A:G	6.02613e-08	-1.46437	-1.16533	0.000938576	4.01785	-1.1876	6.7725e-05	-0.816325	-1.21849
132459971	chr5:132459971:C:T	5.79456e-08	-1.50536	-1.16353	0.000786477	3.84309	-1.18964	6.30684e-05	-0.887341	-1.2187
132460190	chr5:132460190:G:T	5.82073e-08	-1.49686	-1.16752	0.000820448	3.88123	-1.18548	6.40589e-05	-0.872262	-1.2182
132460375	chr5:132460375:G:A	6.00329e-08	-1.47224	-1.16126	0.000905698	3.98516	-1.19056	6.67955e-05	-0.829837	-1.21879
132460471	chr5:132460471:T:C	2.59768e-05	3.80679	-0.370218	0.000434574	2.62211	-0.561855	8.60271e-05	-1.14737	-0.648234
132460881	chr5:132460881:T:C	2.55946e-07	-1.78844e-10	-1.18342	1.66748e-05	-1.78844e-10	-1.20021	0.000154414	-1.78844e-10	-1.21063
132460917	chr5:132460917:C:T	5.83354e-08	-1.4927	-1.16948	0.000829997	3.89236	-1.18505	6.43016e-05	-0.868573	-1.21811
132461230	chr5:132461230:G:A	7.90485e-06	2.47542	-0.228573	4.21446e-06	-1.74093	-0.834656	4.09688e-05	-1.79279	-0.74466
132461855	chr5:132461855:A:G	5.0791e-06	2.40537	-0.600875	3.12965e-06	-1.75621	-1.11698	3.04597e-05	-1.78398	-1.04988
132461886	chr5:132461886:T:C	4.22491e-06	2.26811	-0.647743	0.0589394	7.99184	-1.02168	0.000436889	0.686743	-0.857331
132462711	chr5:132462711:C:G	2.51113e-07	-1.54827	0.345785	6.21341e-05	0.610603	-0.495415	0.000217563	-0.564216	-0.303563
132462795	chr5:132462795:C:T	2.54886e-05	3.98291	-0.565315	0.000427418	2.79152	-0.747865	7.54012e-05	-1.08522	-0.842224
132463037	chr5:132463037:C:T	2.5443e-07	-1.55171	0.362347	6.33632e-05	0.623495	-0.488719	0.000221249	-0.555856	-0.29512
132463117	chr5:132463117:C:T	1.07213e-07	-1.51445	-0.539119	3.34409e-05	0.454005	-0.958334	0.000111839	-0.657679	-0.875525
132463320	chr5:132463320:A:G	2.92903e-05	4.10944	-0.552819	0.000482913	2.90299	-0.73726	7.95734e-05	-1.04083	-0.832759
132463321	chr5:132463321:C:T	3.02627e-07	-1.78844e-10	-1.01589	1.91221e-05	-1.78844e-10	-1.06327	0.00017294	-1.78844e-10	-1.09732
132463739	chr5:132463739:G:GT	1.39218e-07	-1.79235	-2.61742e-10	3.96246e-05	-0.334657	-2.61742e-10	0.000189075	-1.00812	-2.61742e-10
132463809	chr5:132463809:AACAG:A	3.0283e-07	-1.78844e-10	-1.01522	3.04406e-05	-1.78844e-10	-0.598331	0.000208817	-1.78844e-10	-0.908808
132463934	chr5:132463934:T:C	1.48363e-06	1.44434	-0.870487	2.6486e-05	0.0273002	-0.764792	9.65318e-05	-0.957225	-0.723168
132464269	chr5:132464269:T:C	2.75247e-05	4.07057	-0.576128	0.000457398	2.8682	-0.756759	7.71135e-05	-1.05541	-0.849572
132464413	chr5:132464413:G:T	4.74299e-08	-1.7014	-1.16774	0.000379308	3.10363	-1.17939	4.67955e-05	-1.18727	-1.21721
132464907	chr5:132464907:C:A	9.56384e-08	-1.30179	-0.866023	1.04371e-05	-0.92329	-0.745452	3.70588e-05	-1.79579	-0.841969
132465058	chr5:132465058:G:C	3.7377e-05	3.99537	-0.19495	0.000597499	2.78634	-0.407698	0.000105797	-1.08405	-0.504694
132465072	chr5:132465072:T:C	2.47968e-07	-1.78844e-10	-1.21509	1.72342e-05	-1.78844e-10	-1.16721	0.000158607	-1.78844e-10	-1.18384
132465105	chr5:132465105:C:T	4.45968e-07	-1.78844e-10	-0.628144	2.31862e-05	-1.78844e-10	-0.870549	0.000233628	-1.78844e-10	-0.796538
132465268	chr5:132465268:A:G	3.93429e-07	-1.78844e-10	-0.75349	3.69409e-05	-1.78844e-10	-0.404787	0.000319918	-1.78844e-10	-0.482202
132465283	chr5:132465283:T:A	1.58601e-07	-1.1743	-0.487699	7.60276e-06	-1.42038	-0.565216	9.12309e-05	-1.14028	-0.596588
132465298	chr5:132465298:G:A	1.38842e-07	-1.79505	-2.61742e-10	3.68008e-05	-0.408588	-2.61742e-10	0.000179124	-1.06219	-2.61742e-10
132465466	chr5:132465466:C:T	8.56316e-06	3.03899	-0.712152	8.62805e-05	1.2099	-0.766402	0.000174487	-0.429341	-0.659073
132465596	chr5:132465596:G:T	2.52281e-07	-1.78844e-10	-1.19785	1.80226e-05	-1.78844e-10	-1.12248	0.000164694	-1.78844e-10	-1.14618
132466034	chr5:132466034:G:A	4.64647e-08	-1.69521	-1.19449	0.000401037	3.12723	-1.14728	4.78147e-05	-1.17656	-1.20638
132466042	chr5:132466042:G:GT	2.48242e-07	-1.78844e-10	-1.21399	1.63661e-05	-1.78844e-10	-1.21889	0.000153147	-1.78844e-10	-1.21887
132466255	chr5:132466255:G:C	2.84229e-05	4.07358	-0.547024	0.000469119	2.86904	-0.732294	7.87973e-05	-1.0552	-0.828187
132466531	chr5:132466531:C:T	5.73033e-08	-1.74181	-0.938223	2.18537e-05	0.140177	-1.06992	9.43147e-05	-0.655233	-1.0484
132466902	chr5:132466902:C:T	3.09471e-07	-1.78844e-10	-0.993526	1.94773e-05	-1.78844e-10	-1.04486	0.000175844	-1.78844e-10	-1.08067
132467308	chr5:132467308:C:T	5.02324e-07	-1.78844e-10	-0.509145	2.53362e-05	-1.78844e-10	-0.781872	0.000257485	-1.78844e-10	-0.699304
132467845	chr5:132467845:T:C	2.64256e-07	-0.950479	-0.200992	1.27871e-05	-1.16376	-0.301909	6.64625e-05	-1.69565	-0.357974
132468159	chr5:132468159:G:A	6.15778e-08	-1.76119	-0.846899	2.05278e-05	0.00928148	-1.00161	9.21354e-05	-0.752491	-0.974516
132468176	chr5:132468176:A:G	4.24319e-06	2.34054	-0.71586	5.57978e-05	0.783936	-0.77631	0.000127882	-0.732426	-0.666734
132468275	chr5:132468275:T:G	2.2065e-06	1.25666	-0.285885	3.66462e-05	-0.042714	-0.370085	0.00012666	-1.18686	-0.221893
132468353	chr5:132468353:G:T	4.38887e-08	-1.73356	-1.21317	0.00035867	2.838	-0.969704	4.84565e-05	-1.27149	-1.09811
132468408	chr5:132468408:A:AG	3.56991e-07	-1.78844e-10	-0.850679	1.95375e-05	-1.78844e-10	-1.04177	0.000193336	-1.78844e-10	-0.985834
132468564	chr5:132468564:C:T	4.41511e-08	-1.72646	-1.21431	0.000377931	2.89833	-0.977722	4.91881e-05	-1.25095	-1.10366
132468655	chr5:132468655:C:A	3.92536e-05	4.14864	-0.299233	0.000606019	2.91747	-0.524667	9.70297e-05	-1.03327	-0.64198
132468815	chr5:132468815:T:C	5.24728e-06	2.45304	-0.615962	6.60355e-05	0.873455	-0.69737	0.00014855	-0.67532	-0.574022
132469573	chr5:132469573:G:A	1.08363e-07	-1.48832	-0.554587	3.13993e-05	0.390958	-0.958279	0.000106981	-0.697774	-0.879839
132469724	chr5:132469724:A:G	4.52348e-08	-1.70426	-1.21226	0.000453828	3.06838	-0.964767	5.26199e-05	-1.1925	-1.09467
132469899	chr5:132469899:G:T	4.59824e-08	-1.6938	-1.20634	0.00049853	3.12975	-0.932197	5.50953e-05	-1.16935	-1.07185
132470477	chr5:132470477:G:A	9.46258e-08	-1.5218	-0.656661	3.23311e-05	0.493986	-1.03206	0.000105769	-0.625596	-0.963412
132471031	chr5:132471031:G:A	8.83032e-07	-1.78844e-10	0.0549705	3.97516e-05	-1.78844e-10	-0.331458	0.000462089	-1.78844e-10	-0.114508
132471076	chr5:132471076:G:C	6.02869e-06	2.36791	-0.392016	7.74132e-05	0.799274	-0.464225	0.000182647	-0.72287	-0.319843
132471088	chr5:132471088:C:T	5.10908e-06	2.99152	-1.18114	5.04197e-05	1.01181	-1.10553	0.000100022	-0.5386	-1.10627
132471932	chr5:132471932:G:A	4.56288e-08	-1.69738	-1.21047	0.000481471	3.11753	-0.954787	5.39735e-05	-1.17434	-1.08743
132473336	chr5:132473336:T:G	9.51109e-07	0.129238	-2.61742e-10	3.49614e-05	-0.459864	-2.61742e-10	0.000181581	-1.04857	-2.61742e-10
132473686	chr5:132473686:C:T	2.52092e-07	-1.78844e-10	-1.19859	1.70007e-05	-1.78844e-10	-1.18085	0.000160274	-1.78844e-10	-1.17338
132473701	chr5:132473701:C:T	1.43041e-07	-1.76526	-2.61742e-10	2.0711e-05	-0.983441	-2.61742e-10	0.000156788	-1.19537	-2.61742e-10
132474178	chr5:132474178:C:T	1.00487e-06	-1.78844e-10	0.184222	8.78622e-05	-1.78844e-10	0.461662	0.000791272	-1.78844e-10	0.423376
132474927	chr5:132474927:C:T	4.51703e-08	-1.69898	-1.21897	0.000437331	3.11759	-1.051	5.05038e-05	-1.17294	-1.15528
132474955	chr5:132474955:T:C	3.30872e-07	-1.78844e-10	-0.92666	2.07536e-05	-1.78844e-10	-0.981387	0.000185873	-1.78844e-10	-1.0252
132475490	chr5:132475490:G:A	1.85668e-05	3.57703	-0.476292	0.000300211	2.343	-0.652621	7.27069e-05	-1.2361	-0.727726
132475743	chr5:132475743:C:T	2.10977e-06	-1.78844e-10	0.925942	8.40736e-05	-1.78844e-10	0.417585	0.000991009	-1.78844e-10	0.648458
132476085	chr5:132476085:A:C	3.12224e-07	-1.78844e-10	-0.984669	1.75299e-05	-1.78844e-10	-1.1502	0.000174144	-1.78844e-10	-1.09038
132476164	chr5:132476164:C:T	1.61507e-07	-1.64384	-2.61742e-10	4.20628e-05	-0.274944	-2.61742e-10	0.000287472	-0.58914	-2.61742e-10
132476274	chr5:132476274:G:A	2.2351e-07	-1.31893	-2.61742e-10	1.00644e-05	-1.70511	-2.61742e-10	0.00010458	-1.60032	-2.61742e-10
132476364	chr5:132476364:G:T	2.55053e-07	-1.78844e-10	-1.18692	1.78032e-05	-1.78844e-10	-1.13473	0.000164214	-1.78844e-10	-1.1491
132476489	chr5:132476489:C:T	7.14383e-07	-1.78844e-10	-0.156971	3.12578e-05	-1.78844e-10	-0.571837	0.000350102	-1.78844e-10	-0.392041
132476630	chr5:132476630:C:T	1.39356e-07	-1.79136	-2.61742e-10	1.28516e-05	-1.46064	-2.61742e-10	0.000108618	-1.56243	-2.61742e-10
132476961	chr5:132476961:A:G	2.52688e-07	-1.78844e-10	-1.19623	1.91075e-05	-1.78844e-10	-1.06402	0.000173273	-1.78844e-10	-1.0954
132476986	chr5:132476986:G:A	2.79777e-07	-1.78844e-10	-1.0944	1.94983e-05	-1.78844e-10	-1.04378	0.00018767	-1.78844e-10	-1.01558
132477215	chr5:132477215:T:C	3.47434e-07	-1.78844e-10	-0.877817	2.01996e-05	-1.78844e-10	-1.00845	0.000186666	-1.78844e-10	-1.02094
132477342	chr5:132477342:AAAG:A	0.026835	10.7736	-0.396759	2.45339e-05	0.220842	-1.03489	7.62384e-05	-0.919468	-0.996932
132477512	chr5:132477512:T:C	0.0211509	11.1367	-0.997862	1.00158e-05	-0.531766	-1.17818	4.04712e-05	-1.36045	-1.18923
132477513	chr5:132477513:G:A	2.82019e-07	-1.78844e-10	-1.08642	2.07025e-05	-1.78844e-10	-0.983851	0.000190357	-1.78844e-10	-1.00136
132477527	chr5:132477527:A:T	0.00265047	8.82157	-0.75972	9.58887e-06	-0.534559	-1.21895	4.90921e-05	-1.14335	-1.21322
132477630	chr5:132477630:C:T	2.07962e-07	-1.39103	-2.61742e-10	1.20233e-05	-1.52726	-2.61742e-10	9.11943e-05	-1.73727	-2.61742e-10
132477631	chr5:132477631:T:C	1.24175e-06	-1.78844e-10	0.395883	4.10605e-05	-1.78844e-10	-0.29906	0.000462278	-1.78844e-10	-0.1141
132477658	chr5:132477658:T:C	0.0200567	10.3246	-0.238951	3.76206e-06	-1.49247	-1.19667	2.7837e-05	-1.74287	-1.18103
132477837	chr5:132477837:G:A	2.50806e-07	-1.78844e-10	-1.20371	1.63734e-05	-1.78844e-10	-1.21845	0.000153423	-1.78844e-10	-1.21707
132478135	chr5:132478135:C:T	1.04653e-07	-1.08848	-0.989256	5.30411e-06	-1.7868	-0.558822	5.10008e-05	-1.7876	-0.530824
132478225	chr5:132478225:T:C	1.02017e-07	-1.14012	-0.963138	5.60827e-06	-1.77939	-0.510475	5.38368e-05	-1.78064	-0.48367
132478399	chr5:132478399:C:G	0.0128533	9.82845	-0.187727	3.49243e-06	-1.5731	-1.19041	2.74909e-05	-1.76471	-1.1717
132478572	chr5:132478572:T:C	0.0205547	10.2672	-0.15703	3.64459e-06	-1.5359	-1.18497	2.75257e-05	-1.7683	-1.16684
132478953	chr5:132478953:C:T	1.45951e-07	-1.74512	-2.61742e-10	9.3325e-06	-1.78061	-2.61742e-10	8.67742e-05	-1.78696	-2.61742e-10
132479312	chr5:132479312:C:A	0.00569521	9.05689	-0.230147	3.16377e-06	-1.66602	-1.19632	2.63995e-05	-1.79575	-1.18117
132479665	chr5:132479665:G:A	0.00691868	9.1836	-0.162251	3.24481e-06	-1.65186	-1.18519	2.67849e-05	-1.79508	-1.16735
132479677	chr5:132479677:A:T	2.77783e-07	-1.78844e-10	-1.10155	1.76339e-05	-1.78844e-10	-1.14428	0.000162869	-1.78844e-10	-1.15732
132479692	chr5:132479692:A:G	1.82677e-07	-1.56128	0.0406078	2.64773e-05	-0.460995	-0.276825	0.00023282	-0.524378	-0.275624
132480231	chr5:132480231:G:A	2.47894e-07	-1.78844e-10	-1.21539	1.68269e-05	-1.78844e-10	-1.19113	0.000158282	-1.78844e-10	-1.18589
132480395	chr5:132480395:T:C	0.0212828	10.2823	-0.137282	3.66481e-06	-1.53397	-1.18136	2.76628e-05	-1.76773	-1.16245
132480549	chr5:132480549:T:C	0.0297145	10.7065	-0.227716	3.85296e-06	-1.46873	-1.19654	2.78011e-05	-1.74364	-1.18155
132480637	chr5:132480637:G:A	1.22966e-06	-1.78844e-10	0.386101	4.29139e-05	-1.78844e-10	-0.254912	0.000482932	-1.78844e-10	-0.0703892
132480694	chr5:132480694:C:A	2.49079e-07	-1.78844e-10	-1.21062	1.71184e-05	-1.78844e-10	-1.17395	0.000159535	-1.78844e-10	-1.178
132480836	chr5:132480836:C:A	0.0201295	10.281	-0.191677	3.6286e-06	-1.53429	-1.19097	2.73332e-05	-1.76783	-1.17434
132481019	chr5:132481019:A:C	0.0212592	10.3348	-0.190873	3.65725e-06	-1.52658	-1.19082	2.74082e-05	-1.76525	-1.17417
132481024	chr5:132481024:T:C	0.0222242	10.3827	-0.19439	3.68125e-06	-1.51945	-1.19141	2.74572e-05	-1.76275	-1.17489
132481150	chr5:132481150:C:T	1.15362e-06	-1.78844e-10	0.32227	4.08701e-05	-1.78844e-10	-0.303709	0.000457761	-1.78844e-10	-0.123918
132481417	chr5:132481417:C:T	3.52758e-07	-1.78844e-10	-0.86261	2.04228e-05	-1.78844e-10	-0.997456	0.00018868	-1.78844e-10	-1.01022
132481702	chr5:132481702:A:G	3.60639e-07	-1.78844e-10	-0.840513	2.07832e-05	-1.78844e-10	-0.979964	0.000191913	-1.78844e-10	-0.993225
132482083	chr5:132482083:A:G	0.0208539	10.2742	-0.14952	3.65324e-06	-1.53483	-1.18366	2.75971e-05	-1.76741	-1.16515
132482137	chr5:132482137:C:T	0.0215197	10.3746	-0.218476	3.66228e-06	-1.52077	-1.19525	2.73088e-05	-1.76327	-1.17979
132482293	chr5:132482293:A:G	0.0118621	10.6643	-1.10384	4.41947e-06	-1.39596	-1.13213	3.01286e-05	-1.72295	-1.12184
132482509	chr5:132482509:T:C	0.0284755	10.5081	-0.0719701	3.84209e-06	-1.4998	-1.16829	2.84488e-05	-1.75571	-1.14645
132482862	chr5:132482862:G:A	0.0215049	10.2477	-0.0923306	3.6977e-06	-1.53464	-1.17176	2.79077e-05	-1.76961	-1.15176
132482939	chr5:132482939:G:T	0.0177136	10.1982	-0.236756	3.56464e-06	-1.54507	-1.19797	2.6972e-05	-1.77215	-1.18332
132482957	chr5:132482957:T:C	0.0188181	10.2108	-0.188816	3.59825e-06	-1.54325	-1.19041	2.72483e-05	-1.77158	-1.1737
132482965	chr5:132482965:T:C	1.22054e-07	-1.78849	-0.13544	9.75089e-06	-1.14222	-0.594528	8.33114e-05	-1.18994	-0.637738
132483078	chr5:132483078:AC:A	0.0192223	10.2755	-0.232305	3.60741e-06	-1.53381	-1.1973	2.70909e-05	-1.76858	-1.18249
132483136	chr5:132483136:CT:C	0.00213254	8.58019	-0.735758	8.34763e-06	-0.674668	-1.21746	4.34243e-05	-1.27993	-1.19932
132483434	chr5:132483434:C:T	0.0201005	10.2752	-0.187332	3.63388e-06	-1.53359	-1.19022	2.73387e-05	-1.76854	-1.17342
132483523	chr5:132483523:C:T	2.47479e-07	-1.78844e-10	-1.21707	1.63648e-05	-1.78844e-10	-1.21897	0.000153208	-1.78844e-10	-1.21847
132483570	chr5:132483570:G:A	5.25655e-07	-1.78844e-10	-0.463746	2.50101e-05	-1.78844e-10	-0.794829	0.000239256	-1.78844e-10	-0.77273
132483809	chr5:132483809:G:A	2.50788e-07	-1.78844e-10	-1.20378	1.63732e-05	-1.78844e-10	-1.21846	0.000153419	-1.78844e-10	-1.21709
132484106	chr5:132484106:T:C	0.0114683	10.6377	-1.11097	4.43676e-06	-1.39793	-1.12625	3.02495e-05	-1.72541	-1.11538
132484108	chr5:132484108:G:A	0.0207556	10.3247	-0.204793	3.64978e-06	-1.52634	-1.1931	2.73036e-05	-1.7662	-1.17705
132484229	chr5:132484229:C:A	0.00303739	9.04666	-0.848538	9.77954e-06	-0.519026	-1.21479	4.70468e-05	-1.18016	-1.21897
132484285	chr5:132484285:C:T	0.0192567	10.2625	-0.217476	3.60873e-06	-1.53568	-1.19507	2.71538e-05	-1.76918	-1.17957
132484583	chr5:132484583:C:A	0.0206011	10.27	-0.157575	3.64845e-06	-1.53472	-1.18508	2.7506e-05	-1.76886	-1.167
132485132	chr5:132485132:A:G	0.0199798	10.2422	-0.160394	3.63527e-06	-1.53792	-1.1855	2.74625e-05	-1.76992	-1.16753
132485140	chr5:132485140:G:A	1.77875e-06	-1.78844e-10	0.755274	5.62808e-05	-1.78844e-10	0.016246	0.000645281	-1.78844e-10	0.21942
132485164	chr5:132485164:C:T	2.51152e-07	-1.78844e-10	-1.20233	1.63972e-05	-1.78844e-10	-1.217	0.000153131	-1.78844e-10	-1.21897
132485496	chr5:132485496:C:T	0.0187049	10.2198	-0.203854	3.59382e-06	-1.54192	-1.19297	2.7173e-05	-1.77119	-1.17685
132485554	chr5:132485554:G:A	0.01873	10.1934	-0.176114	3.59622e-06	-1.54589	-1.18833	2.73001e-05	-1.77236	-1.17102
132485950	chr5:132485950:CCCTACTTCCTTCCTCA:C	0.0161968	10.0547	-0.18281	3.52211e-06	-1.56557	-1.18948	2.71059e-05	-1.77806	-1.17245
132486017	chr5:132486017:G:T	1.40211e-07	-1.78524	-2.61742e-10	9.26521e-06	-1.78784	-2.61742e-10	8.96978e-05	-1.75382	-2.61742e-10
132486046	chr5:132486046:C:A	0.0277001	10.5953	-0.186789	3.85871e-06	-1.47376	-1.19002	2.78494e-05	-1.75016	-1.1733
132486096	chr5:132486096:C:T	0.0206154	10.29	-0.176832	3.65228e-06	-1.53032	-1.18844	2.74279e-05	-1.76755	-1.17116
132486099	chr5:132486099:C:T	4.48639e-07	-1.78844e-10	-0.622173	2.14871e-05	-1.78844e-10	-0.946653	0.000221824	-1.78844e-10	-0.848382
132486174	chr5:132486174:T:G	0.0297836	10.6383	-0.157261	3.90607e-06	-1.46668	-1.18489	2.80969e-05	-1.74771	-1.1669
132486363	chr5:132486363:T:C	0.0245523	10.4496	-0.161628	3.78708e-06	-1.49684	-1.18567	2.77673e-05	-1.75854	-1.16787
132486380	chr5:132486380:A:G	0.0272781	10.5636	-0.170436	3.84943e-06	-1.47896	-1.18722	2.78935e-05	-1.75207	-1.16981
132486441	chr5:132486441:T:C	0.0270995	10.5559	-0.169235	3.84601e-06	-1.48005	-1.18702	2.78824e-05	-1.75272	-1.16955
132486532	chr5:132486532:T:C	0.0274935	10.5802	-0.179169	3.85405e-06	-1.47629	-1.1887	2.78697e-05	-1.75107	-1.17166
132486973	chr5:132486973:G:C	1.13082e-06	0.302307	-2.61742e-10	9.10579e-05	0.497388	-2.61742e-10	0.00155613	1.09969	-2.61742e-10
132487495	chr5:132487495:A:G	0.0278796	10.5777	-0.162639	3.86459e-06	-1.4764	-1.18585	2.79609e-05	-1.7514	-1.16806
132487595	chr5:132487595:A:G	2.79642e-07	-1.78844e-10	-1.09488	2.01547e-05	-1.78844e-10	-1.01067	0.000185681	-1.78844e-10	-1.02624
132488235	chr5:132488235:T:C	0.0149046	10.999	-1.21024	2.42344e-05	0.349784	-1.17612	6.46374e-05	-0.952053	-1.12942
132488239	chr5:132488239:C:T	4.19792e-07	-1.78844e-10	-0.688632	2.45192e-05	-1.78844e-10	-0.814649	0.000225012	-1.78844e-10	-0.834114
132488372	chr5:132488372:T:A	0.0132924	10.7827	-1.10834	4.60345e-06	-1.3584	-1.1289	3.05674e-05	-1.71228	-1.11805
132488548	chr5:132488548:C:T	2.52722e-07	-1.78844e-10	-1.1961	1.64066e-05	-1.78844e-10	-1.21643	0.000153907	-1.78844e-10	-1.21392
132488618	chr5:132488618:C:T	2.06456e-07	-1.3983	-2.61742e-10	4.73366e-05	-0.156823	-2.61742e-10	0.000218388	-0.863993	-2.61742e-10
132488794	chr5:132488794:A:C	0.0267448	10.5738	-0.200348	3.83804e-06	-1.47702	-1.19213	2.77384e-05	-1.75149	-1.17596
132489936	chr5:132489936:C:G	1.23065e-06	-1.78844e-10	0.386908	4.30064e-05	-1.78844e-10	-0.252758	0.000483845	-1.78844e-10	-0.068502
132490155	chr5:132490155:T:C	2.47007e-07	-1.78844e-10	-1.21897	1.64273e-05	-1.78844e-10	-1.21516	0.00015371	-1.78844e-10	-1.2152
132490390	chr5:132490390:G:A	1.19344e-06	-1.78844e-10	0.356202	4.1989e-05	-1.78844e-10	-0.2767	0.000471351	-1.78844e-10	-0.0946621
132491073	chr5:132491073:T:C	0.00715792	10.2505	-1.19519	4.72617e-06	-1.45652	-1.00448	3.2428e-05	-1.74741	-1.02383
132491161	chr5:132491161:G:A	1.72e-06	0.392807	0.328883	9.14338e-06	-1.49803	-0.303045	9.70377e-05	-1.64125	-0.0339124
132491188	chr5:132491188:G:T	0.0357676	10.3098	0.354343	4.50182e-06	-1.51262	-0.997004	3.53608e-05	-1.76097	-0.923686
132491373	chr5:132491373:A:G	0.00652376	10.1555	-1.19295	4.61777e-06	-1.47323	-1.01097	3.2027e-05	-1.75362	-1.03007
132491499	chr5:132491499:T:C	0.00626775	10.1177	-1.19521	4.61955e-06	-1.47938	-1.00443	3.21559e-05	-1.75582	-1.02385
132491579	chr5:132491579:T:C	2.48913e-07	-1.78844e-10	-1.21129	1.66948e-05	-1.78844e-10	-1.19901	0.00015473	-1.78844e-10	-1.20858
132492083	chr5:132492083:A:G	0.000835519	7.72869	-0.821269	6.31458e-06	-0.95291	-1.21834	3.57994e-05	-1.4592	-1.21313
132492133	chr5:132492133:C:G	0.015554	10.0588	-0.227328	3.59095e-06	-1.55864	-1.17705	2.80691e-05	-1.77396	-1.14164
132492783	chr5:132492783:T:C	2.27798e-06	-1.78844e-10	1.00265	6.72107e-05	-1.78844e-10	0.193726	0.000783763	-1.78844e-10	0.41384
132493154	chr5:132493154:T:C	2.48111e-07	-1.78844e-10	-1.21451	1.68492e-05	-1.78844e-10	-1.1898	0.000156978	-1.78844e-10	-1.19416
132493282	chr5:132493282:C:T	1.6014e-07	-1.65234	-2.61742e-10	7.88476e-05	0.353409	-2.61742e-10	0.000191514	-0.995305	-2.61742e-10
132493336	chr5:132493336:C:T	1.32922e-06	-1.78844e-10	0.463954	4.89587e-05	-1.78844e-10	-0.12313	0.000564856	-1.78844e-10	0.0863042
132493426	chr5:132493426:G:A	1.79814e-06	-1.78844e-10	0.766117	5.57052e-05	-1.78844e-10	0.00596624	0.000640344	-1.78844e-10	0.21174
132493501	chr5:132493501:A:T	1.76929e-06	-1.78844e-10	0.74994	5.50145e-05	-1.78844e-10	-0.00651118	0.000631621	-1.78844e-10	0.198024
132493605	chr5:132493605:G:A	0.0133578	10.0202	-0.341028	3.53873e-06	-1.55349	-1.19685	2.72855e-05	-1.77421	-1.1697
132493917	chr5:132493917:G:A	1.8458e-06	-1.78844e-10	0.792279	5.73084e-05	-1.78844e-10	0.0343397	0.000658639	-1.78844e-10	0.23991
132494135	chr5:132494135:TGGGAACAAACTCTG:T	0.00795262	10.159	-0.998416	3.88488e-06	-1.45723	-1.19979	2.72052e-05	-1.7496	-1.19726
132494408	chr5:132494408:G:A	2.67446e-07	-1.78844e-10	-1.13947	2.15074e-05	-1.78844e-10	-0.945711	0.000192991	-1.78844e-10	-0.987625
132494990	chr5:132494990:T:C	0.00739815	10.1519	-1.06358	3.9429e-06	-1.44883	-1.19336	2.73397e-05	-1.74248	-1.19945
132495190	chr5:132495190:A:G	2.47361e-07	-1.78844e-10	-1.21754	1.6615e-05	-1.78844e-10	-1.2038	0.000158393	-1.78844e-10	-1.18519
132495366	chr5:132495366:G:T	0.0247904	10.1074	0.190141	4.43256e-06	-1.5213	-1.00383	3.4962e-05	-1.76372	-0.932287
132495568	chr5:132495568:G:C	3.39782e-07	-1.78844e-10	-0.900087	2.74059e-05	-1.78844e-10	-0.70335	0.000245515	-1.78844e-10	-0.746906
132495847	chr5:132495847:G:A	5.49657e-07	-1.78844e-10	-0.419095	2.58456e-05	-1.78844e-10	-0.761968	0.000247504	-1.78844e-10	-0.738838
132496074	chr5:132496074:T:G	0.034391	10.2674	0.357481	4.94205e-06	-1.48891	-0.92742	3.87359e-05	-1.75147	-0.842029
132496822	chr5:132496822:G:A	0.000534775	7.32132	-0.860109	5.7698e-06	-1.04523	-1.21624	3.36402e-05	-1.51806	-1.21649
132496890	chr5:132496890:T:C	3.99897e-07	-1.78844e-10	-0.737183	3.17279e-05	-1.78844e-10	-0.556911	0.000303169	-1.78844e-10	-0.535977
132497907	chr5:132497907:C:T	3.05555e-06	2.00186	-0.705537	2.85433e-05	0.275428	-0.938114	3.50002e-05	-1.71123	-0.983684
132498015	chr5:132498015:T:C	3.98402e-07	-1.78844e-10	-0.740928	3.19391e-05	-1.78844e-10	-0.550276	0.000281759	-1.78844e-10	-0.609215
132498471	chr5:132498471:A:T	1.7103e-06	-1.78844e-10	0.716034	5.6322e-05	-1.78844e-10	0.0169772	0.00065188	-1.78844e-10	0.229594
132498491	chr5:132498491:C:T	2.18801e-06	-1.78844e-10	0.962356	6.44443e-05	-1.78844e-10	0.151694	0.00074546	-1.78844e-10	0.363735
132498731	chr5:132498731:G:A	1.89402e-06	-1.78844e-10	0.818066	0.000118175	-1.78844e-10	0.758056	0.000948794	-1.78844e-10	0.604926
132499703	chr5:132499703:G:A	0.00724519	10.1892	-1.12178	4.11534e-06	-1.42912	-1.17026	2.81455e-05	-1.7333	-1.17958
132499875	chr5:132499875:T:G	2.47556e-07	-1.21675	-2.61742e-10	1.3895e-05	-1.38258	-2.61742e-10	9.83913e-05	-1.66131	-2.61742e-10
132501228	chr5:132501228:G:A	2.49261e-07	-1.78844e-10	-1.20989	1.79475e-05	-1.78844e-10	-1.12666	0.000163884	-1.78844e-10	-1.15111
132501301	chr5:132501301:G:A	1.48282e-06	-1.78844e-10	0.573314	5.4223e-05	-1.78844e-10	-0.0210016	0.000629114	-1.78844e-10	0.194046
132501325	chr5:132501325:C:A	3.95941e-07	-1.78844e-10	-0.747125	2.05465e-05	-1.78844e-10	-0.991416	0.000195375	-1.78844e-10	-0.975345
132501399	chr5:132501399:T:C	9.71396e-08	-1.17663	-0.975609	3.68742e-06	-1.74636	-0.96282	3.82578e-05	-1.76342	-0.842501
132501840	chr5:132501840:A:C	2.74775e-07	-1.78844e-10	-1.11244	2.17757e-05	-1.78844e-10	-0.933312	0.000194719	-1.78844e-10	-0.978711
132503346	chr5:132503346:A:G	2.48183e-07	-1.78844e-10	-1.21422	1.66029e-05	-1.78844e-10	-1.20453	0.000154467	-1.78844e-10	-1.21029
132503354	chr5:132503354:G:C	2.47625e-07	-1.78844e-10	-1.21647	1.63854e-05	-1.78844e-10	-1.21771	0.000153189	-1.78844e-10	-1.21859
132503926	chr5:132503926:G:A	2.01115e-07	-0.346026	-1.07849	5.28743e-06	-1.43789	-0.91089	3.65948e-05	-1.77026	-0.880095
132504243	chr5:132504243:C:T	2.9815e-07	-1.78844e-10	-1.03079	2.10832e-05	-1.78844e-10	-0.96563	0.000206591	-1.78844e-10	-0.919527
132504390	chr5:132504390:G:A	1.20278e-07	-0.723544	-1.21504	5.43058e-06	-1.23803	-1.08403	2.71571e-05	-1.78981	-1.15882
132504704	chr5:132504704:C:T	1.39147e-07	-0.589789	-1.20307	4.15704e-06	-1.43324	-1.15606	2.73801e-05	-1.75335	-1.18711
132504749	chr5:132504749:C:CT	1.35956e-07	-0.669212	-1.14685	2.88728e-06	-1.79541	-1.15838	2.67232e-05	-1.79574	-1.169
132504940	chr5:132504940:C:A	3.00149e-07	-1.78844e-10	-1.02411	2.12441e-05	-1.78844e-10	-0.958028	0.00020826	-1.78844e-10	-0.91148
132505045	chr5:132505045:C:T	1.6066e-07	-1.78788	0.138782	8.18402e-06	-1.73653	-0.175395	8.71093e-05	-1.76063	-0.0224766
132505226	chr5:132505226:A:G	2.59919e-07	-1.78844e-10	-1.16802	1.8038e-05	-1.78844e-10	-1.12163	0.000165729	-1.78844e-10	-1.13991
132505444	chr5:132505444:G:A	1.40904e-07	-0.605621	-1.17469	2.81188e-06	-1.79583	-1.18443	2.61209e-05	-1.79564	-1.19189
132505617	chr5:132505617:A:G	1.35726e-07	-0.610612	-1.20714	4.10966e-06	-1.43724	-1.16353	2.72258e-05	-1.75498	-1.19112
132506128	chr5:132506128:G:A	3.90539e-07	-1.78844e-10	-0.760863	2.39953e-05	-1.78844e-10	-0.836251	0.000216973	-1.78844e-10	-0.870494
132506367	chr5:132506367:T:G	3.84668e-07	-1.78844e-10	-0.776011	2.36536e-05	-1.78844e-10	-0.850593	0.000214071	-1.78844e-10	-0.883958
132506529	chr5:132506529:C:G	1.29532e-07	-0.652763	-1.2117	4.22133e-06	-1.40036	-1.1736	2.67876e-05	-1.76409	-1.19823
132506588	chr5:132506588:C:A	1.42949e-07	-0.546953	-1.21895	5.07571e-06	-1.3607	-1.02894	2.88162e-05	-1.76807	-1.12126
132506635	chr5:132506635:C:A	1.33656e-07	-0.620558	-1.21256	4.1352e-06	-1.4188	-1.17577	2.68935e-05	-1.75871	-1.19967
132506735	chr5:132506735:G:A	2.57803e-07	-1.78844e-10	-1.17619	1.65968e-05	-1.78844e-10	-1.2049	0.000154629	-1.78844e-10	-1.20924
132507285	chr5:132507285:G:T	9.41796e-08	-0.964317	-1.21887	2.80833e-06	-1.76323	-1.21829	2.62738e-05	-1.76288	-1.21882
132507546	chr5:132507546:A:C	2.64523e-07	-1.78844e-10	-1.15046	1.6372e-05	-1.78844e-10	-1.21854	0.000153147	-1.78844e-10	-1.21887
132507614	chr5:132507614:T:C	1.82988e-07	-0.679845	-0.839126	5.26962e-06	-1.24668	-1.10547	3.12948e-05	-1.78623	-1.02058
132508016	chr5:132508016:C:T	2.50249e-07	-1.78844e-10	-1.20593	1.70331e-05	-1.78844e-10	-1.17895	0.000160952	-1.78844e-10	-1.16916
132508112	chr5:132508112:A:G	3.76209e-07	-1.78844e-10	-0.798246	2.69103e-05	-1.78844e-10	-0.721597	0.000232451	-1.78844e-10	-0.801588
132508266	chr5:132508266:T:C	1.54575e-07	-1.68771	-2.61742e-10	1.78098e-05	-1.13436	-2.61742e-10	0.000117929	-1.48018	-2.61742e-10
132508365	chr5:132508365:C:T	1.35494e-07	-0.601017	-1.21844	5.11476e-06	-1.32947	-1.05251	2.81325e-05	-1.77539	-1.13795
132508447	chr5:132508447:G:C	2.95779e-07	-1.78844e-10	-1.03878	2.08852e-05	-1.78844e-10	-0.975067	0.000204451	-1.78844e-10	-0.92994
132508759	chr5:132508759:G:A	2.48999e-07	-1.78844e-10	-1.21094	1.63648e-05	-1.78844e-10	-1.21897	0.000153216	-1.78844e-10	-1.21842
132508888	chr5:132508888:C:T	1.23064e-07	-0.702011	-1.21367	4.30448e-06	-1.37571	-1.17874	2.65139e-05	-1.77095	-1.20165
132509641	chr5:132509641:C:T	5.98553e-08	-1.45229	-1.18417	2.80121e-06	-1.79314	-1.19092	3.54408e-05	-1.50805	-1.17436
132509725	chr5:132509725:G:T	3.80501e-07	-1.78844e-10	-0.786901	2.33665e-05	-1.78844e-10	-0.862804	0.000211324	-1.78844e-10	-0.896872
132509789	chr5:132509789:C:T	2.81793e-07	-1.78844e-10	-1.08722	1.83213e-05	-1.78844e-10	-1.10604	0.000169623	-1.78844e-10	-1.11669
132510186	chr5:132510186:T:A	2.49326e-07	-1.78844e-10	-1.20963	1.69198e-05	-1.78844e-10	-1.18563	0.000159789	-1.78844e-10	-1.17641
132510507	chr5:132510507:A:T	6.10816e-08	-1.55995	-1.05623	3.16566e-06	-1.7756	-1.08615	3.60855e-05	-1.60504	-1.05933
132510641	chr5:132510641:T:C	2.82113e-07	-1.78844e-10	-1.08608	1.94093e-05	-1.78844e-10	-1.04836	0.000187956	-1.78844e-10	-1.01406
132511366	chr5:132511366:A:C	5.76728e-07	-0.37102	-2.61742e-10	1.76591e-05	-1.14285	-2.61742e-10	0.000120597	-1.45781	-2.61742e-10
132512081	chr5:132512081:T:C	3.47242e-07	-1.78844e-10	-0.878369	1.90557e-05	-1.78844e-10	-1.06674	0.000190523	-1.78844e-10	-1.00049
132512179	chr5:132512179:A:G	8.91181e-08	-1.11849	-1.11994	4.48534e-06	-1.52986	-0.983435	3.47771e-05	-1.68974	-1.01157
132512200	chr5:132512200:A:G	1.00357e-07	-0.93167	-1.18799	2.85735e-06	-1.76751	-1.1967	2.65671e-05	-1.76773	-1.20286
132512570	chr5:132512570:T:C	2.73079e-07	-1.78844e-10	-1.11863	1.77901e-05	-1.78844e-10	-1.13547	0.000164976	-1.78844e-10	-1.14447
132513399	chr5:132513399:T:G	9.42661e-08	-1.05275	-1.12952	4.2406e-06	-1.57105	-0.998356	3.33898e-05	-1.71641	-1.0256
132513817	chr5:132513817:A:G	2.53426e-07	-1.78844e-10	-1.19332	1.73858e-05	-1.78844e-10	-1.15845	0.000160392	-1.78844e-10	-1.17264
132513844	chr5:132513844:G:C	7.26164e-08	-1.36268	-1.08052	5.23412e-06	-1.41552	-0.943392	4.02608e-05	-1.59188	-0.963004
132513881	chr5:132513881:G:A	2.71375e-07	-1.78844e-10	-1.12489	1.7396e-05	-1.78844e-10	-1.15787	0.000161713	-1.78844e-10	-1.16444
132514149	chr5:132514149:G:C	2.75952e-07	-1.78844e-10	-1.10816	1.79637e-05	-1.78844e-10	-1.12576	0.000166495	-1.78844e-10	-1.1353
132514164	chr5:132514164:G:A	1.56479e-07	-1.51309	-0.162377	6.24996e-06	-1.79187	-0.38966	8.67704e-05	-1.32194	-0.465061
132519988	chr5:132519988:AT:A	1.87368e-07	-1.74723	0.251907	8.62204e-06	-1.53477	-0.325014	8.47678e-05	-1.68943	-0.120917
132520324	chr5:132520324:A:T	5.82331e-08	-1.47566	-1.18827	2.80288e-06	-1.79211	-1.19135	4.16029e-05	-1.36448	-1.15762
132520350	chr5:132520350:G:A	4.19005e-07	-1.78844e-10	-0.690507	2.55372e-05	-1.78844e-10	-0.773972	0.000230005	-1.78844e-10	-0.812164
132520361	chr5:132520361:T:G	6.69084e-08	-1.35638	-1.16869	4.52307e-06	-1.41987	-1.08504	3.49637e-05	-1.59616	-1.0998
132520731	chr5:132520731:C:T	4.2074e-07	-1.78844e-10	-0.686374	2.56344e-05	-1.78844e-10	-0.770171	0.000230841	-1.78844e-10	-0.808537
132522519	chr5:132522519:C:T	1.43692e-07	-1.76072	-2.61742e-10	1.90311e-05	-1.06803	-2.61742e-10	0.000124855	-1.42311	-2.61742e-10
132522647	chr5:132522647:G:A	4.42111e-07	-1.78844e-10	-0.63683	2.68294e-05	-1.78844e-10	-0.724609	0.000241135	-1.78844e-10	-0.76491
132523300	chr5:132523300:C:G	1.44325e-07	-1.75632	-2.61742e-10	1.86594e-05	-1.08776	-2.61742e-10	0.000123118	-1.43713	-2.61742e-10
132523669	chr5:132523669:A:T	5.99715e-08	-1.46439	-1.17014	2.84852e-06	-1.79327	-1.17404	4.20888e-05	-1.37763	-1.13285
132523819	chr5:132523819:G:A	2.29683e-07	-1.3562	0.0645126	1.68257e-05	-0.750383	-0.440815	7.30267e-05	-1.73864	-0.220803
132523843	chr5:132523843:T:C	2.36231e-07	-1.78782	0.524241	1.09775e-05	-1.79152	0.173264	0.000121547	-1.79583	0.345866
132523879	chr5:132523879:G:A	2.47008e-07	-1.78844e-10	-1.21897	1.65041e-05	-1.78844e-10	-1.2105	0.00015386	-1.78844e-10	-1.21422
132523949	chr5:132523949:G:A	1.21115e-06	-1.78844e-10	0.370934	6.87264e-05	-1.78844e-10	0.216026	0.000663502	-1.78844e-10	0.247266
132524013	chr5:132524013:T:C	1.40857e-07	-0.56167	-1.21897	5.08592e-06	-1.35366	-1.03397	2.86656e-05	-1.77	-1.12457
132524107	chr5:132524107:C:T	2.64963e-07	-1.79524	0.646435	1.2414e-05	-1.77859	0.283309	0.000136914	-1.79131	0.460392
132524558	chr5:132524558:G:C	3.76143e-07	-1.78844e-10	-0.798422	2.29987e-05	-1.78844e-10	-0.87867	0.000211486	-1.78844e-10	-0.896105
132524628	chr5:132524628:C:A	5.98142e-08	-1.57899	-1.05816	3.17925e-06	-1.7694	-1.08806	3.53176e-05	-1.62405	-1.06184
132525954	chr5:132525954:G:A	5.50365e-08	-1.52094	-1.19945	2.79173e-06	-1.78295	-1.2045	3.26507e-05	-1.57242	-1.19198
132526339	chr5:132526339:T:G	1.78217e-07	-0.331533	-1.21386	3.57608e-06	-1.56891	-1.17093	2.89207e-05	-1.69131	-1.1944
132526877	chr5:132526877:C:T	2.63902e-07	-1.78844e-10	-1.15281	1.72467e-05	-1.78844e-10	-1.16649	0.00016027	-1.78844e-10	-1.17341
132527166	chr5:132527166:C:T	2.47784e-07	-1.78844e-10	-1.21583	1.66565e-05	-1.78844e-10	-1.20131	0.000156066	-1.78844e-10	-1.19999
132527285	chr5:132527285:T:G	1.56378e-07	-0.457365	-1.21875	3.65456e-06	-1.51597	-1.20216	2.74599e-05	-1.72284	-1.2147
132527552	chr5:132527552:A:G	1.38762e-07	-0.607292	-1.18834	4.6186e-06	-1.3303	-1.15372	2.63882e-05	-1.77604	-1.20131
132527611	chr5:132527611:A:T	1.73257e-05	-1.78844e-10	3.03155	0.00068667	-1.78844e-10	2.51775	0.00852247	-1.78844e-10	2.8002
132527908	chr5:132527908:A:G	5.85633e-08	-1.4398	-1.21848	2.71871e-06	-1.79501	-1.21894	3.74622e-05	-1.41179	-1.21514
132528059	chr5:132528059:T:C	1.29595e-07	-0.702261	-1.16171	2.85004e-06	-1.79365	-1.17313	2.64169e-05	-1.79416	-1.1821
132528460	chr5:132528460:C:T	6.45928e-07	-1.45545	1.19774	1.9257e-05	-1.79558	0.739349	0.000242138	-1.39122	0.63046
132528814	chr5:132528814:A:C	5.36785e-08	-1.52643	-1.21895	2.75309e-06	-1.78241	-1.21897	3.14276e-05	-1.58508	-1.2175
132530099	chr5:132530099:T:C	7.66548e-07	-1.44593	1.35944	2.22679e-05	-1.7958	0.884839	0.000275978	-1.40125	0.771304
132530323	chr5:132530323:G:T	1.47517e-05	-1.78844e-10	2.87072	0.000590621	-1.78844e-10	2.36707	0.00728898	-1.78844e-10	2.64385
132530535	chr5:132530535:C:T	3.52206e-07	-1.78844e-10	-0.864174	2.06463e-05	-1.78844e-10	-0.98657	0.000192264	-1.78844e-10	-0.991394
132530582	chr5:132530582:G:A	2.85187e-07	-1.78844e-10	-1.07525	1.78497e-05	-1.78844e-10	-1.13212	0.000168777	-1.78844e-10	-1.12169
132530716	chr5:132530716:A:G	1.4594e-07	-0.57741	-1.16778	4.38789e-06	-1.36016	-1.1751	2.62795e-05	-1.77117	-1.21031
132530794	chr5:132530794:C:T	5.06968e-07	-0.499942	-2.61742e-10	9.33003e-06	-1.78087	-2.61742e-10	8.72399e-05	-1.7816	-2.61742e-10
132531104	chr5:132531104:G:A	2.48804e-07	-1.78844e-10	-1.21173	1.63684e-05	-1.78844e-10	-1.21876	0.000153133	-1.78844e-10	-1.21896
132531701	chr5:132531701:A:G	2.47728e-07	-1.78844e-10	-1.21606	1.66475e-05	-1.78844e-10	-1.20185	0.000155979	-1.78844e-10	-1.20054
132532010	chr5:132532010:A:G	1.22445e-07	-0.793856	-1.12687	2.95078e-06	-1.78574	-1.1463	2.72496e-05	-1.78584	-1.15939
132532143	chr5:132532143:A:G	1.60585e-07	-0.485956	-1.16361	4.17531e-06	-1.40603	-1.17889	2.65546e-05	-1.75919	-1.21187
132532237	chr5:132532237:G:A	2.68926e-07	-1.78844e-10	-1.13395	1.7543e-05	-1.78844e-10	-1.14945	0.000162794	-1.78844e-10	-1.15778
132532645	chr5:132532645:A:G	6.55391e-07	-1.78844e-10	-0.243158	3.5535e-05	-1.78844e-10	-0.44359	0.000334041	-1.78844e-10	-0.439003
132532994	chr5:132532994:T:G	1.57292e-07	-1.67028	-2.61742e-10	1.18746e-05	-1.53971	-2.61742e-10	0.000121326	-1.45179	-2.61742e-10
132533430	chr5:132533430:TCTTC:T	2.63159e-07	-1.78844e-10	-1.15563	1.72053e-05	-1.78844e-10	-1.16889	0.000159867	-1.78844e-10	-1.17592
132533775	chr5:132533775:AG:A	3.05441e-07	-1.78844e-10	-1.00663	1.95924e-05	-1.78844e-10	-1.03897	0.000186902	-1.78844e-10	-1.01968
132534220	chr5:132534220:T:G	2.62947e-07	-1.78844e-10	-1.15644	1.71928e-05	-1.78844e-10	-1.16962	0.000159762	-1.78844e-10	-1.17658
132534441	chr5:132534441:T:G	2.56748e-07	-1.78844e-10	-1.1803	1.77154e-05	-1.78844e-10	-1.13967	0.000162985	-1.78844e-10	-1.15661
132534893	chr5:132534893:A:G	2.49084e-07	-1.78844e-10	-1.2106	1.68319e-05	-1.78844e-10	-1.19083	0.00015536	-1.78844e-10	-1.20452
132534936	chr5:132534936:T:A	3.03052e-07	-1.78844e-10	-1.01449	2.13994e-05	-1.78844e-10	-0.950744	0.000201424	-1.78844e-10	-0.944852
132534997	chr5:132534997:T:C	4.24962e-08	-1.7788	-1.20017	3.12234e-06	-1.67019	-1.20533	2.74755e-05	-1.73145	-1.20552
132535890	chr5:132535890:C:T	3.82827e-07	-1.78844e-10	-0.780808	2.74229e-05	-1.78844e-10	-0.702728	0.000236629	-1.78844e-10	-0.783774
132536518	chr5:132536518:G:A	3.57596e-07	-1.78844e-10	-0.848986	2.20503e-05	-1.78844e-10	-0.920783	0.000203023	-1.78844e-10	-0.936949
132536582	chr5:132536582:G:A	4.19096e-07	-1.78844e-10	-0.690289	3.41067e-05	-1.78844e-10	-0.484613	0.000302328	-1.78844e-10	-0.538753
132536610	chr5:132536610:T:A	1.39126e-07	-1.79301	-2.61742e-10	9.33311e-06	-1.78054	-2.61742e-10	9.38139e-05	-1.70895	-2.61742e-10
132536691	chr5:132536691:C:T	5.04226e-07	-0.642822	0.137455	1.03596e-05	-1.22657	-0.449617	9.04649e-05	-1.3263	-0.419
132537173	chr5:132537173:A:C	4.47842e-08	-1.771	-1.15553	7.86516e-06	-0.739755	-1.21191	5.2978e-05	-1.06142	-1.21897
132537437	chr5:132537437:C:T	2.50533e-07	-1.78844e-10	-1.2048	1.69841e-05	-1.78844e-10	-1.18183	0.00015737	-1.78844e-10	-1.19167
132537487	chr5:132537487:A:G	2.76809e-07	-1.78844e-10	-1.10506	1.92333e-05	-1.78844e-10	-1.05746	0.00018245	-1.78844e-10	-1.04379
132537889	chr5:132537889:G:A	3.18764e-07	-1.78844e-10	-0.963938	2.25526e-05	-1.78844e-10	-0.898256	0.000220386	-1.78844e-10	-0.854887
132538033	chr5:132538033:A:T	2.47072e-07	-1.78844e-10	-1.21871	1.64054e-05	-1.78844e-10	-1.21649	0.000153259	-1.78844e-10	-1.21814
132538100	chr5:132538100:A:C	2.79276e-07	-1.78844e-10	-1.09619	1.82094e-05	-1.78844e-10	-1.11217	0.000172661	-1.78844e-10	-1.09893
132538330	chr5:132538330:T:A	7.1044e-08	-1.69228	-0.772807	3.91596e-06	-1.78604	-0.863008	4.07311e-05	-1.63997	-0.903302
132539037	chr5:132539037:C:T	2.66e-07	-1.78844e-10	-1.14489	1.8286e-05	-1.78844e-10	-1.10797	0.00017552	-1.78844e-10	-1.08251
132539091	chr5:132539091:A:C	4.64059e-07	-1.78844e-10	-0.588379	4.44293e-05	-1.78844e-10	-0.220209	0.00040173	-1.78844e-10	-0.254486
132539646	chr5:132539646:C:T	2.47228e-07	-1.78844e-10	-1.21808	1.66364e-05	-1.78844e-10	-1.20252	0.000154896	-1.78844e-10	-1.20751
132541006	chr5:132541006:A:G	1.38799e-07	-1.79536	-2.61742e-10	1.06391e-05	-1.64957	-2.61742e-10	8.82501e-05	-1.77009	-2.61742e-10
132541024	chr5:132541024:T:C	2.61726e-07	-1.78844e-10	-1.16109	1.70745e-05	-1.78844e-10	-1.17652	0.000158927	-1.78844e-10	-1.18182
132542435	chr5:132542435:C:T	2.68883e-07	-1.78844e-10	-1.13411	2.15413e-05	-1.78844e-10	-0.944134	0.000197064	-1.78844e-10	-0.966736
132542856	chr5:132542856:C:T	2.50061e-07	-1.78844e-10	-1.20669	1.64512e-05	-1.78844e-10	-1.21371	0.000153292	-1.78844e-10	-1.21792
132542905	chr5:132542905:A:C	4.96343e-07	-1.78844e-10	-0.521123	4.83937e-05	-1.78844e-10	-0.134738	0.000436697	-1.78844e-10	-0.171026
132543691	chr5:132543691:C:G	2.51976e-07	-1.78844e-10	-1.19906	1.72848e-05	-1.78844e-10	-1.16428	0.000160274	-1.78844e-10	-1.17338
132543724	chr5:132543724:C:T	3.50732e-07	-1.78844e-10	-0.868367	2.13741e-05	-1.78844e-10	-0.951925	0.000195119	-1.78844e-10	-0.976658
132544224	chr5:132544224:A:G	4.89565e-08	-1.66883	-1.16863	2.78356e-06	-1.77244	-1.21794	4.17023e-05	-1.31522	-1.20449
132544493	chr5:132544493:C:T	2.59351e-07	-1.78844e-10	-1.17021	1.7909e-05	-1.78844e-10	-1.12881	0.000165172	-1.78844e-10	-1.14328
132544495	chr5:132544495:C:T	6.59072e-08	-1.78755	-0.752591	6.06243e-06	-1.64544	-0.566559	5.80081e-05	-1.67311	-0.516576
132544560	chr5:132544560:C:T	2.63641e-07	-1.78844e-10	-1.1538	1.74912e-05	-1.78844e-10	-1.15241	0.000161771	-1.78844e-10	-1.16409
132545030	chr5:132545030:G:A	3.94706e-07	-1.78844e-10	-0.750249	2.09556e-05	-1.78844e-10	-0.9717	0.000204487	-1.78844e-10	-0.92976
132545469	chr5:132545469:A:G	4.8144e-07	-1.78844e-10	-0.551609	4.66631e-05	-1.78844e-10	-0.171153	0.000419428	-1.78844e-10	-0.211374
132545557	chr5:132545557:G:A	2.52904e-07	-1.78844e-10	-1.19538	1.65432e-05	-1.78844e-10	-1.20813	0.000153788	-1.78844e-10	-1.21469
132545783	chr5:132545783:G:C	2.56228e-07	-1.78844e-10	-1.18232	1.76194e-05	-1.78844e-10	-1.1451	0.000162585	-1.78844e-10	-1.15906
132546511	chr5:132546511:T:C	2.90069e-07	-1.78844e-10	-1.05827	2.4327e-05	-1.78844e-10	-0.822521	0.000222255	-1.78844e-10	-0.846439
132546562	chr5:132546562:A:G	2.613e-07	-1.78844e-10	-1.16272	1.73318e-05	-1.78844e-10	-1.16156	0.000160397	-1.78844e-10	-1.17261
132546634	chr5:132546634:T:C	2.47145e-07	-1.78844e-10	-1.21842	1.64707e-05	-1.78844e-10	-1.21253	0.000153726	-1.78844e-10	-1.2151
132546867	chr5:132546867:T:C	2.52471e-07	-1.78844e-10	-1.19709	1.70813e-05	-1.78844e-10	-1.17612	0.00016047	-1.78844e-10	-1.17216
132547787	chr5:132547787:C:T	3.39807e-07	-1.78844e-10	-0.900014	2.76633e-05	-1.78844e-10	-0.693999	0.000246114	-1.78844e-10	-0.744473
132548025	chr5:132548025:C:T	2.51215e-07	-1.78844e-10	-1.20208	1.65222e-05	-1.78844e-10	-1.2094	0.000154199	-1.78844e-10	-1.21202
132548075	chr5:132548075:A:T	9.94597e-08	-1.11747	-1.01117	3.94532e-06	-1.72966	-0.911913	4.15762e-05	-1.6308	-0.891933
132548505	chr5:132548505:C:T	2.52214e-07	-1.78844e-10	-1.19811	1.65749e-05	-1.78844e-10	-1.20622	0.000154734	-1.78844e-10	-1.20856
132548729	chr5:132548729:C:T	2.49777e-07	-1.78844e-10	-1.20782	1.68168e-05	-1.78844e-10	-1.19173	0.000156468	-1.78844e-10	-1.19741
132549181	chr5:132549181:G:A	8.35285e-08	-1.08761	-1.21559	3.2596e-06	-1.63223	-1.20028	2.7961e-05	-1.70388	-1.21557
132549244	chr5:132549244:C:T	8.82228e-08	-1.04457	-1.20395	2.95378e-06	-1.75256	-1.17846	3.22437e-05	-1.59691	-1.18003
132549258	chr5:132549258:C:T	2.50397e-07	-1.78844e-10	-1.20534	1.68786e-05	-1.78844e-10	-1.18806	0.000158472	-1.78844e-10	-1.18469
132549548	chr5:132549548:G:C	1.15027e-07	-1.01242	-0.9708	3.3995e-06	-1.65059	-1.13989	3.26398e-05	-1.68586	-1.07887
132549625	chr5:132549625:T:C	7.29194e-08	-1.78744	-0.651591	5.07884e-06	-1.73552	-0.653504	5.03839e-05	-1.73518	-0.595413
132549822	chr5:132549822:ATC:A	2.59135e-07	-1.78844e-10	-1.17104	1.67822e-05	-1.78844e-10	-1.19379	0.000155193	-1.78844e-10	-1.2056
132550513	chr5:132550513:G:A	2.47659e-07	-1.78844e-10	-1.21634	1.66478e-05	-1.78844e-10	-1.20183	0.000154775	-1.78844e-10	-1.20829
132550623	chr5:132550623:G:GA	4.92429e-07	-1.78844e-10	-0.529041	3.2485e-05	-1.78844e-10	-0.53333	0.000324278	-1.78844e-10	-0.468666
132551253	chr5:132551253:G:A	2.53194e-07	-1.78844e-10	-1.19423	1.7574e-05	-1.78844e-10	-1.14769	0.00016846	-1.78844e-10	-1.12357
132551535	chr5:132551535:T:C	2.48508e-07	-1.78844e-10	-1.21291	1.6365e-05	-1.78844e-10	-1.21896	0.000153237	-1.78844e-10	-1.21828
132551553	chr5:132551553:C:T	1.47516e-07	-1.73445	-2.61742e-10	1.24392e-05	-1.49326	-2.61742e-10	0.000112067	-1.53117	-2.61742e-10
132551850	chr5:132551850:G:C	3.36014e-07	-1.78844e-10	-0.911237	1.90341e-05	-1.78844e-10	-1.06787	0.000193338	-1.78844e-10	-0.985824
132552162	chr5:132552162:A:G	2.93474e-07	-1.78844e-10	-1.0466	1.73668e-05	-1.78844e-10	-1.15955	0.000172316	-1.78844e-10	-1.10094
132552321	chr5:132552321:T:C	2.49533e-07	-1.78844e-10	-1.2088	1.67887e-05	-1.78844e-10	-1.1934	0.000157582	-1.78844e-10	-1.19032
132552389	chr5:132552389:C:T	2.53261e-07	-1.78844e-10	-1.19397	1.69939e-05	-1.78844e-10	-1.18125	0.000161323	-1.78844e-10	-1.16686
132552977	chr5:132552977:G:A	1.99019e-07	-1.43499	-2.61742e-10	9.51236e-06	-1.76152	-2.61742e-10	9.5668e-05	-1.68938	-2.61742e-10
132553186	chr5:132553186:T:A	3.519e-07	-1.78844e-10	-0.865044	2.21983e-05	-1.78844e-10	-0.914094	0.000205612	-1.78844e-10	-0.924276
132553417	chr5:132553417:A:G	8.39691e-08	-1.51941	-0.778534	6.35922e-06	-1.35019	-0.814009	6.07291e-05	-1.36052	-0.783326
132553702	chr5:132553702:C:T	2.47074e-07	-1.78844e-10	-1.2187	1.63956e-05	-1.78844e-10	-1.21709	0.000153599	-1.78844e-10	-1.21592
132554297	chr5:132554297:G:A	7.52956e-08	-1.51895	-0.888018	5.61189e-06	-1.37057	-0.918653	5.36408e-05	-1.37792	-0.89004
132554495	chr5:132554495:A:G	2.49516e-07	-1.78844e-10	-1.20887	1.67869e-05	-1.78844e-10	-1.19351	0.000157564	-1.78844e-10	-1.19044
132555638	chr5:132555638:C:G	1.92955e-07	-1.46593	-2.61742e-10	9.37593e-06	-1.77596	-2.61742e-10	8.83493e-05	-1.76897	-2.61742e-10
132555774	chr5:132555774:C:T	1.38895e-07	-1.79467	-2.61742e-10	9.21801e-06	-1.79295	-2.61742e-10	9.16108e-05	-1.73272	-2.61742e-10
132556095	chr5:132556095:G:T	2.49556e-07	-1.78844e-10	-1.20871	1.67912e-05	-1.78844e-10	-1.19326	0.000156269	-1.78844e-10	-1.19869
132556502	chr5:132556502:C:T	2.5452e-07	-1.78844e-10	-1.18901	1.75083e-05	-1.78844e-10	-1.15143	0.000163468	-1.78844e-10	-1.15365
132557287	chr5:132557287:G:A	9.44618e-08	-1.44813	-0.732065	7.07814e-06	-1.28206	-0.77504	6.8026e-05	-1.29112	-0.739259
132558090	chr5:132558090:G:A	3.92282e-07	-1.78844e-10	-0.756408	3.59322e-05	-1.78844e-10	-0.432475	0.000324687	-1.78844e-10	-0.467405
132558292	chr5:132558292:T:A	2.55097e-07	-1.78844e-10	-1.18675	1.65068e-05	-1.78844e-10	-1.21034	0.000155444	-1.78844e-10	-1.20398
132558356	chr5:132558356:GTT:G	2.49652e-07	-1.78844e-10	-1.20832	1.66924e-05	-1.78844e-10	-1.19915	0.000157889	-1.78844e-10	-1.18837
132558476	chr5:132558476:C:T	2.76553e-07	-1.78844e-10	-1.10599	1.80409e-05	-1.78844e-10	-1.12146	0.000170589	-1.78844e-10	-1.11101
132558541	chr5:132558541:T:G	1.3567e-06	-1.78844e-10	0.48442	7.09601e-05	-1.78844e-10	0.24801	0.000764407	-1.78844e-10	0.388834
132558660	chr5:132558660:G:A	2.84783e-07	-1.78844e-10	-1.07666	1.85464e-05	-1.78844e-10	-1.09383	0.000175602	-1.78844e-10	-1.08204
132559570	chr5:132559570:T:C	3.34551e-07	-1.78844e-10	-0.9156	2.33817e-05	-1.78844e-10	-0.862156	0.000218222	-1.78844e-10	-0.864755
132559643	chr5:132559643:C:T	2.51448e-07	-1.78844e-10	-1.20115	1.65219e-05	-1.78844e-10	-1.20942	0.000154222	-1.78844e-10	-1.21188
132559851	chr5:132559851:G:A	2.48531e-07	-1.78844e-10	-1.21282	1.63654e-05	-1.78844e-10	-1.21894	0.000153242	-1.78844e-10	-1.21825
132560126	chr5:132560126:C:T	4.59077e-07	-1.78844e-10	-0.599173	2.16405e-05	-1.78844e-10	-0.939539	0.0002095	-1.78844e-10	-0.905542
132560157	chr5:132560157:C:T	1.0939e-07	-1.05611	-0.977366	3.3622e-06	-1.65982	-1.14169	3.18798e-05	-1.68988	-1.09842
132560426	chr5:132560426:A:G	2.49768e-07	-1.78844e-10	-1.20786	1.68087e-05	-1.78844e-10	-1.19221	0.000156636	-1.78844e-10	-1.19634
132560437	chr5:132560437:T:C	4.48276e-07	-1.78844e-10	-0.622982	4.13076e-05	-1.78844e-10	-0.293062	0.000365898	-1.78844e-10	-0.347913
132561027	chr5:132561027:T:C	3.99891e-07	-1.78844e-10	-0.737199	3.68447e-05	-1.78844e-10	-0.407396	0.000332705	-1.78844e-10	-0.443011
132561216	chr5:132561216:G:A	2.50994e-07	-1.78844e-10	-1.20296	1.68096e-05	-1.78844e-10	-1.19216	0.000159252	-1.78844e-10	-1.17978
132561221	chr5:132561221:C:G	3.26827e-07	-1.78844e-10	-0.938959	2.4767e-05	-1.78844e-10	-0.804596	0.000218176	-1.78844e-10	-0.864964
132561479	chr5:132561479:C:CA	1.08554e-07	-1.07393	-0.967214	3.40733e-06	-1.65154	-1.13664	3.23982e-05	-1.6968	-1.07537
132561657	chr5:132561657:C:T	6.77656e-08	-1.57032	-0.942017	5.00558e-06	-1.43113	-0.972425	4.76809e-05	-1.43933	-0.946407
132561744	chr5:132561744:G:A	2.87814e-07	-1.78844e-10	-1.06607	2.12302e-05	-1.78844e-10	-0.958682	0.000189244	-1.78844e-10	-1.00723
132562313	chr5:132562313:C:T	7.08203e-08	-1.52367	-0.94458	5.29353e-06	-1.37263	-0.974991	5.0372e-05	-1.38164	-0.949186
132563310	chr5:132563310:A:G	2.50514e-07	-1.78844e-10	-1.20487	1.68709e-05	-1.78844e-10	-1.18852	0.000157214	-1.78844e-10	-1.19266
132563994	chr5:132563994:C:T	6.58466e-08	-1.62469	-0.916369	4.78768e-06	-1.50006	-0.948001	4.56589e-05	-1.50845	-0.920617
132564069	chr5:132564069:T:C	2.74176e-07	-1.78844e-10	-1.11462	1.67345e-05	-1.78844e-10	-1.19664	0.000162913	-1.78844e-10	-1.15705
132564077	chr5:132564077:A:G	3.02942e-07	-1.78844e-10	-1.01485	1.75286e-05	-1.78844e-10	-1.15027	0.000167863	-1.78844e-10	-1.12712
132564311	chr5:132564311:A:AGGAG	2.50324e-07	-1.78844e-10	-1.20564	1.70353e-05	-1.78844e-10	-1.17882	0.000158207	-1.78844e-10	-1.18636
132564399	chr5:132564399:G:T	7.29004e-08	-1.49503	-0.944263	5.492e-06	-1.33616	-0.974657	5.22645e-05	-1.34521	-0.948736
132564657	chr5:132564657:G:A	2.49157e-07	-1.78844e-10	-1.21031	1.67437e-05	-1.78844e-10	-1.19609	0.000155862	-1.78844e-10	-1.2013
132564905	chr5:132564905:G:A	6.37183e-08	-1.35509	-1.21883	3.56072e-06	-1.54765	-1.1965	2.63657e-05	-1.76728	-1.21092
132565189	chr5:132565189:A:G	2.84698e-07	-1.78844e-10	-1.07696	2.09254e-05	-1.78844e-10	-0.973144	0.000186822	-1.78844e-10	-1.02011
132565501	chr5:132565501:T:C	6.68376e-08	-1.56107	-0.965056	4.95471e-06	-1.41939	-0.994376	4.71371e-05	-1.42774	-0.969469
132565533	chr5:132565533:A:G	6.52348e-08	-1.3583	-1.1921	3.33569e-06	-1.65544	-1.15399	2.90974e-05	-1.72654	-1.15308
132566210	chr5:132566210:A:G	2.48049e-07	-1.78844e-10	-1.21477	1.67079e-05	-1.78844e-10	-1.19822	0.000155227	-1.78844e-10	-1.20538
132566506	chr5:132566506:G:A	2.66181e-07	-1.78844e-10	-1.14421	1.73855e-05	-1.78844e-10	-1.15847	0.000161752	-1.78844e-10	-1.1642
132567017	chr5:132567017:A:G	2.65296e-07	-1.78844e-10	-1.14754	1.65149e-05	-1.78844e-10	-1.20985	0.000159022	-1.78844e-10	-1.18122
132567239	chr5:132567239:G:A	1.48838e-07	-1.72553	-2.61742e-10	9.2089e-06	-1.79394	-2.61742e-10	8.9151e-05	-1.75993	-2.61742e-10
132567334	chr5:132567334:T:G	6.07209e-08	-1.71442	-0.907684	3.45561e-06	-1.7918	-0.98231	3.7544e-05	-1.6108	-1.01396
132567377	chr5:132567377:T:C	2.5223e-07	-1.78844e-10	-1.19805	1.69149e-05	-1.78844e-10	-1.18591	0.000160428	-1.78844e-10	-1.17242
132567623	chr5:132567623:A:G	2.50167e-07	-1.78844e-10	-1.20626	1.70146e-05	-1.78844e-10	-1.18003	0.000158039	-1.78844e-10	-1.18743
132567707	chr5:132567707:A:C	5.50067e-08	-1.75114	-0.969794	1.16985e-05	-0.543294	-1.01135	0.000105949	-0.6295	-0.957806
132568177	chr5:132568177:T:A	1.49299e-07	-1.72244	-2.61742e-10	9.21403e-06	-1.79338	-2.61742e-10	8.89463e-05	-1.76223	-2.61742e-10
132568325	chr5:132568325:C:T	2.48547e-07	-1.78844e-10	-1.21276	1.66752e-05	-1.78844e-10	-1.20018	0.00015645	-1.78844e-10	-1.19753
132568502	chr5:132568502:A:T	2.47831e-07	-1.78844e-10	-1.21564	1.78644e-05	-1.78844e-10	-1.1313	0.000165873	-1.78844e-10	-1.13904
132568554	chr5:132568554:T:C	7.11528e-08	-1.24459	-1.21897	2.92053e-06	-1.73031	-1.21204	2.91198e-05	-1.66588	-1.21297
132569065	chr5:132569065:G:A	7.03372e-08	-1.52924	-0.945854	5.25377e-06	-1.37929	-0.975876	5.00224e-05	-1.38784	-0.949952
132569425	chr5:132569425:G:T	6.90673e-08	-1.3596	-1.13371	3.5744e-06	-1.67686	-1.06345	3.24873e-05	-1.71787	-1.05154
132569550	chr5:132569550:TA:T	7.00527e-08	-1.53405	-0.945094	5.22508e-06	-1.38538	-0.975259	4.97479e-05	-1.39405	-0.949248
132569970	chr5:132569970:T:C	2.51379e-07	-1.78844e-10	-1.20143	1.68443e-05	-1.78844e-10	-1.19009	0.000159625	-1.78844e-10	-1.17744
132569985	chr5:132569985:G:A	3.56119e-07	-1.78844e-10	-0.853126	3.35504e-05	-1.78844e-10	-0.501058	0.000295701	-1.78844e-10	-0.560918
132570042	chr5:132570042:T:C	2.2086e-07	-1.33086	-2.61742e-10	9.5598e-06	-1.75654	-2.61742e-10	8.95927e-05	-1.75499	-2.61742e-10
132570118	chr5:132570118:G:A	6.96073e-08	-1.32065	-1.16487	3.31872e-06	-1.69948	-1.11505	3.10407e-05	-1.70113	-1.11384
132570898	chr5:132570898:T:C	4.45414e-08	-1.75786	-1.17412	3.03105e-06	-1.79321	-1.11198	2.81526e-05	-1.79553	-1.1171
132571068	chr5:132571068:G:A	7.57746e-08	-1.27317	-1.12745	3.42305e-06	-1.71881	-1.06476	3.3343e-05	-1.67956	-1.06386
132571721	chr5:132571721:AAAAT:A	3.21879e-07	-1.78844e-10	-0.954215	2.42937e-05	-1.78844e-10	-0.823892	0.00021435	-1.78844e-10	-0.882655
132571727	chr5:132571727:A:G	2.66839e-07	-1.78844e-10	-1.14175	1.85147e-05	-1.78844e-10	-1.09554	0.000170547	-1.78844e-10	-1.11125
132571757	chr5:132571757:A:C	2.47007e-07	-1.78844e-10	-1.21897	1.64831e-05	-1.78844e-10	-1.21177	0.000154957	-1.78844e-10	-1.20712
132571816	chr5:132571816:C:T	3.89067e-07	-1.78844e-10	-0.76464	3.55626e-05	-1.78844e-10	-0.442812	0.000321221	-1.78844e-10	-0.478137
132571937	chr5:132571937:G:T	2.6928e-07	-1.78844e-10	-1.13264	1.66102e-05	-1.78844e-10	-1.20409	0.000160775	-1.78844e-10	-1.17026
132571959	chr5:132571959:A:G	2.99939e-07	-1.78844e-10	-1.02481	1.7478e-05	-1.78844e-10	-1.15316	0.000167735	-1.78844e-10	-1.12788
132572304	chr5:132572304:T:C	3.66068e-07	-0.825571	-2.61742e-10	2.60656e-05	-0.753492	-2.61742e-10	0.000377097	-0.317762	-2.61742e-10
132572420	chr5:132572420:A:T	7.26837e-08	-1.23215	-1.21012	3.34828e-06	-1.6002	-1.20546	2.68917e-05	-1.74165	-1.2168
132572746	chr5:132572746:A:G	3.22299e-07	-1.78844e-10	-0.952911	1.98988e-05	-1.78844e-10	-1.02345	0.000192446	-1.78844e-10	-0.990448
132573604	chr5:132573604:A:G	2.65594e-07	-1.78844e-10	-1.14642	1.76231e-05	-1.78844e-10	-1.14489	0.000162836	-1.78844e-10	-1.15752
132573657	chr5:132573657:T:C	2.81499e-07	-1.78844e-10	-1.08826	1.82124e-05	-1.78844e-10	-1.11201	0.00016939	-1.78844e-10	-1.11806
132574327	chr5:132574327:C:T	2.47921e-07	-1.78844e-10	-1.21528	1.78751e-05	-1.78844e-10	-1.1307	0.000165959	-1.78844e-10	-1.13852
132574355	chr5:132574355:C:A	2.0747e-07	-1.3934	-2.61742e-10	9.22657e-06	-1.79202	-2.61742e-10	8.75294e-05	-1.77829	-2.61742e-10
132574695	chr5:132574695:C:T	2.82718e-07	-1.78844e-10	-1.08394	1.69946e-05	-1.78844e-10	-1.18121	0.000166878	-1.78844e-10	-1.133
132575175	chr5:132575175:T:C	3.4671e-07	-1.78844e-10	-0.879901	2.17736e-05	-1.78844e-10	-0.933409	0.00019473	-1.78844e-10	-0.978654
132575208	chr5:132575208:G:A	2.48893e-07	-1.78844e-10	-1.21137	1.67139e-05	-1.78844e-10	-1.19787	0.000156832	-1.78844e-10	-1.19509
132575733	chr5:132575733:G:A	3.58068e-07	-1.78844e-10	-0.847668	3.10958e-05	-1.78844e-10	-0.577036	0.000276128	-1.78844e-10	-0.629402
132576155	chr5:132576155:G:C	6.44782e-08	-1.44011	-1.12196	3.80114e-06	-1.63004	-1.04877	3.19212e-05	-1.74905	-1.03795
132576565	chr5:132576565:A:G	2.5162e-07	-1.78844e-10	-1.20047	1.69994e-05	-1.78844e-10	-1.18093	0.000158282	-1.78844e-10	-1.18589
132576757	chr5:132576757:A:G	2.60757e-07	-1.78844e-10	-1.1648	1.78219e-05	-1.78844e-10	-1.13368	0.000165526	-1.78844e-10	-1.14114
132576810	chr5:132576810:C:CT	2.6119e-07	-1.78844e-10	-1.16314	1.78591e-05	-1.78844e-10	-1.1316	0.000165856	-1.78844e-10	-1.13915
132576866	chr5:132576866:CTGTT:C	7.94955e-08	-1.13391	-1.21878	3.03062e-06	-1.69177	-1.21357	2.84935e-05	-1.68364	-1.21695
132577114	chr5:132577114:G:A	3.3898e-07	-1.78844e-10	-0.90245	1.88052e-05	-1.78844e-10	-1.07997	0.00018172	-1.78844e-10	-1.0478
132577225	chr5:132577225:A:G	2.49613e-07	-1.78844e-10	-1.20848	1.67972e-05	-1.78844e-10	-1.19289	0.000157667	-1.78844e-10	-1.18978
132577367	chr5:132577367:T:A	4.29266e-07	-1.78844e-10	-0.666313	3.66107e-05	-1.78844e-10	-0.413767	0.0003223	-1.78844e-10	-0.474782
132577386	chr5:132577386:A:G	2.54487e-07	-1.78844e-10	-1.18914	1.64851e-05	-1.78844e-10	-1.21165	0.000155186	-1.78844e-10	-1.20564
132577636	chr5:132577636:G:A	6.02437e-08	-1.47758	-1.15242	3.76348e-06	-1.58647	-1.10229	2.98285e-05	-1.76658	-1.08822
132577955	chr5:132577955:C:T	2.6618e-07	-1.78844e-10	-1.14422	1.82441e-05	-1.78844e-10	-1.11027	0.000169372	-1.78844e-10	-1.11817
132578048	chr5:132578048:C:T	2.51737e-07	-1.78844e-10	-1.2	1.70109e-05	-1.78844e-10	-1.18026	0.000159778	-1.78844e-10	-1.17648
132578055	chr5:132578055:C:T	3.23493e-07	-1.78844e-10	-0.949213	2.21551e-05	-1.78844e-10	-0.916038	0.000201538	-1.78844e-10	-0.94429
132578109	chr5:132578109:A:G	4.59061e-07	-1.78844e-10	-0.599208	2.96011e-05	-1.78844e-10	-0.626295	0.000296548	-1.78844e-10	-0.558056
132578180	chr5:132578180:C:T	2.54879e-07	-1.78844e-10	-1.1876	1.7227e-05	-1.78844e-10	-1.16763	0.000159719	-1.78844e-10	-1.17685
132579022	chr5:132579022:T:C	3.17575e-07	-1.78844e-10	-0.967676	1.8037e-05	-1.78844e-10	-1.12168	0.000173395	-1.78844e-10	-1.09469
132579521	chr5:132579521:G:A	7.98705e-08	-1.26728	-1.08071	4.42778e-06	-1.574	-0.95221	3.31434e-05	-1.75135	-0.998069
132579587	chr5:132579587:A:G	1.55056e-07	-1.6846	-2.61742e-10	1.00871e-05	-1.70285	-2.61742e-10	8.74259e-05	-1.77947	-2.61742e-10
132579625	chr5:132579625:T:C	6.95449e-08	-1.26829	-1.21812	3.02589e-06	-1.69986	-1.20704	2.85198e-05	-1.69103	-1.20864
132579882	chr5:132579882:C:T	7.66808e-07	-1.78844e-10	-0.0861536	5.37913e-05	-1.78844e-10	-0.0289957	0.000541264	-1.78844e-10	0.0436406
132580361	chr5:132580361:T:C	1.00786e-06	-1.78844e-10	0.187197	6.75512e-05	-1.78844e-10	0.198778	0.000689303	-1.78844e-10	0.285415
132580374	chr5:132580374:A:C	2.52559e-07	-1.78844e-10	-1.19675	1.69428e-05	-1.78844e-10	-1.18427	0.000160742	-1.78844e-10	-1.17047
132580419	chr5:132580419:G:C	4.80233e-08	-1.69527	-1.16143	3.13408e-06	-1.79131	-1.08047	2.95282e-05	-1.7879	-1.07702
132580912	chr5:132580912:C:T	7.53672e-07	-1.78844e-10	-0.103434	5.02844e-05	-1.78844e-10	-0.0964136	0.000507751	-1.78844e-10	-0.0202753
132580932	chr5:132580932:T:G	2.51856e-07	-1.78844e-10	-1.19953	1.72487e-05	-1.78844e-10	-1.16637	0.000161001	-1.78844e-10	-1.16886
132581340	chr5:132581340:G:A	2.81384e-07	-1.78844e-10	-1.08867	1.82057e-05	-1.78844e-10	-1.11237	0.00016933	-1.78844e-10	-1.11842
132581494	chr5:132581494:G:A	1.39002e-07	-1.7939	-2.61742e-10	9.19175e-06	-1.7958	-2.61742e-10	8.96212e-05	-1.75467	-2.61742e-10
132582752	chr5:132582752:T:G	7.84027e-08	-1.27871	-1.08782	4.4008e-06	-1.56865	-0.963671	3.27318e-05	-1.75357	-1.00835
132583454	chr5:132583454:G:C	2.53342e-07	-1.78844e-10	-1.19365	1.64503e-05	-1.78844e-10	-1.21376	0.000154727	-1.78844e-10	-1.20861
132583505	chr5:132583505:A:C	2.50514e-07	-1.78844e-10	-1.20487	1.68709e-05	-1.78844e-10	-1.18852	0.000157214	-1.78844e-10	-1.19266
132583808	chr5:132583808:C:T	2.78584e-07	-1.78844e-10	-1.09867	1.68662e-05	-1.78844e-10	-1.1888	0.000164958	-1.78844e-10	-1.14458
132584189	chr5:132584189:T:A	7.36893e-08	-1.21448	-1.21405	3.01856e-06	-1.71774	-1.19159	2.98366e-05	-1.66549	-1.18904
132584538	chr5:132584538:G:A	8.63861e-08	-1.24258	-1.02699	4.98352e-06	-1.58026	-0.827713	3.68354e-05	-1.74744	-0.896361
132584858	chr5:132584858:C:G	7.08844e-08	-1.37616	-1.09118	4.73446e-06	-1.49329	-0.965954	3.17531e-05	-1.78124	-1.01103
132585107	chr5:132585107:A:G	3.40527e-07	-1.78844e-10	-0.897898	2.60406e-05	-1.78844e-10	-0.754452	0.000228533	-1.78844e-10	-0.818584
132585504	chr5:132585504:A:G	2.71379e-07	-1.78844e-10	-1.12487	1.80424e-05	-1.78844e-10	-1.12138	0.000166359	-1.78844e-10	-1.13612
132585763	chr5:132585763:C:T	2.61003e-07	-1.78844e-10	-1.16386	1.67242e-05	-1.78844e-10	-1.19725	0.000158024	-1.78844e-10	-1.18752
132585908	chr5:132585908:T:C	2.48936e-07	-1.78844e-10	-1.21119	1.6623e-05	-1.78844e-10	-1.20332	0.000157047	-1.78844e-10	-1.19372
132586164	chr5:132586164:TATGAG:T	3.17099e-07	-1.78844e-10	-0.969177	1.80169e-05	-1.78844e-10	-1.1228	0.0001732	-1.78844e-10	-1.09582
132586193	chr5:132586193:T:C	8.74392e-08	-1.13402	-1.12343	3.55929e-06	-1.66832	-1.07623	3.19833e-05	-1.69467	-1.09039
132586266	chr5:132586266:T:C	4.52169e-08	-1.76603	-1.15089	3.1475e-06	-1.79036	-1.07714	2.91596e-05	-1.79419	-1.08329
132586433	chr5:132586433:C:T	4.37243e-08	-1.76914	-1.18134	3.01056e-06	-1.78892	-1.12307	2.79024e-05	-1.79338	-1.12817
132586436	chr5:132586436:T:G	2.49196e-07	-1.78844e-10	-1.21015	1.82737e-05	-1.78844e-10	-1.10865	0.000169497	-1.78844e-10	-1.11743
132586591	chr5:132586591:C:G	2.83696e-07	-1.78844e-10	-1.08049	1.88745e-05	-1.78844e-10	-1.07629	0.000173477	-1.78844e-10	-1.09422
132586718	chr5:132586718:T:C	2.54528e-07	-1.78844e-10	-1.18898	1.72188e-05	-1.78844e-10	-1.1681	0.000159707	-1.78844e-10	-1.17693
132586982	chr5:132586982:A:G	2.48184e-07	-1.78844e-10	-1.21422	1.79833e-05	-1.78844e-10	-1.12467	0.000166931	-1.78844e-10	-1.13269
132587186	chr5:132587186:C:A	7.63809e-08	-1.45086	-0.9418	5.73559e-06	-1.29142	-0.976	5.49614e-05	-1.29707	-0.946567
132587188	chr5:132587188:T:C	2.57682e-07	-1.78844e-10	-1.17667	1.65985e-05	-1.78844e-10	-1.20479	0.000156546	-1.78844e-10	-1.19691
132587499	chr5:132587499:C:T	2.63976e-07	-1.78844e-10	-1.15253	1.66284e-05	-1.78844e-10	-1.20299	0.000156652	-1.78844e-10	-1.19624
132588903	chr5:132588903:T:C	2.53013e-07	-1.78844e-10	-1.19495	1.7125e-05	-1.78844e-10	-1.17357	0.000159381	-1.78844e-10	-1.17897
132589049	chr5:132589049:A:G	2.82864e-07	-1.78844e-10	-1.08343	2.01123e-05	-1.78844e-10	-1.01278	0.000185493	-1.78844e-10	-1.02725
132589108	chr5:132589108:A:C	2.55889e-07	-1.78844e-10	-1.18365	1.67525e-05	-1.78844e-10	-1.19556	0.000156121	-1.78844e-10	-1.19963
132589482	chr5:132589482:A:C	7.33608e-08	-1.32632	-1.10668	4.42911e-06	-1.53571	-0.990198	3.15414e-05	-1.76579	-1.03318
132589495	chr5:132589495:T:C	5.79158e-08	-1.45209	-1.21731	3.3762e-06	-1.57884	-1.21852	2.62216e-05	-1.76519	-1.21849
132589589	chr5:132589589:T:A	2.81824e-07	-1.78844e-10	-1.08711	1.82313e-05	-1.78844e-10	-1.11097	0.000169562	-1.78844e-10	-1.11705
132590355	chr5:132590355:A:C	3.21108e-07	-1.78844e-10	-0.956612	2.42395e-05	-1.78844e-10	-0.826123	0.000213922	-1.78844e-10	-0.884656
132590427	chr5:132590427:G:A	5.59248e-07	-1.78844e-10	-0.401797	2.4855e-05	-1.78844e-10	-0.801047	0.000242243	-1.78844e-10	-0.760324
132590946	chr5:132590946:C:A	3.29789e-07	-1.78844e-10	-0.929936	2.50341e-05	-1.78844e-10	-0.79387	0.000220411	-1.78844e-10	-0.854773
132591021	chr5:132591021:C:G	3.25636e-07	-1.78844e-10	-0.94261	2.46517e-05	-1.78844e-10	-0.809264	0.000217294	-1.78844e-10	-0.869014
132592056	chr5:132592056:T:C	2.53611e-07	-1.78844e-10	-1.19259	1.70328e-05	-1.78844e-10	-1.17897	0.000161731	-1.78844e-10	-1.16433
132592347	chr5:132592347:T:C	6.26503e-08	-1.44594	-1.14488	4.74492e-06	-1.45067	-1.00636	3.04981e-05	-1.78975	-1.04285
132592659	chr5:132592659:C:A	8.15703e-08	-1.52539	-0.801538	6.02464e-06	-1.37603	-0.842215	5.78089e-05	-1.38363	-0.809496
132592687	chr5:132592687:T:G	2.47349e-07	-1.78844e-10	-1.21759	1.64578e-05	-1.78844e-10	-1.21331	0.000155003	-1.78844e-10	-1.20682
132592868	chr5:132592868:C:G	2.53298e-07	-1.78844e-10	-1.19382	1.64486e-05	-1.78844e-10	-1.21387	0.000154709	-1.78844e-10	-1.20872
132592946	chr5:132592946:T:G	2.64164e-07	-1.78844e-10	-1.15182	1.75271e-05	-1.78844e-10	-1.15036	0.000162029	-1.78844e-10	-1.16249
132593277	chr5:132593277:T:G	2.61375e-07	-1.78844e-10	-1.16243	1.78014e-05	-1.78844e-10	-1.13483	0.000166343	-1.78844e-10	-1.13622
132593642	chr5:132593642:C:A	2.52434e-07	-1.78844e-10	-1.19724	1.69321e-05	-1.78844e-10	-1.18489	0.000160621	-1.78844e-10	-1.17122
132593885	chr5:132593885:G:T	3.21778e-07	-1.78844e-10	-0.954529	1.81835e-05	-1.78844e-10	-1.11359	0.000174985	-1.78844e-10	-1.08556
132593902	chr5:132593902:G:T	7.92454e-08	-1.29324	-1.06261	4.44853e-06	-1.59166	-0.929877	3.38622e-05	-1.75118	-0.976791
132593951	chr5:132593951:A:G	2.81941e-07	-1.78844e-10	-1.08669	1.82383e-05	-1.78844e-10	-1.11058	0.000169624	-1.78844e-10	-1.11668
132594227	chr5:132594227:A:G	2.5242e-07	-1.78844e-10	-1.19729	1.6425e-05	-1.78844e-10	-1.21531	0.000154377	-1.78844e-10	-1.21087
132594676	chr5:132594676:A:C	2.83043e-07	-1.78844e-10	-1.08279	1.95518e-05	-1.78844e-10	-1.04104	0.000185592	-1.78844e-10	-1.02671
132595074	chr5:132595074:A:C	2.67351e-07	-1.78844e-10	-1.13983	1.65668e-05	-1.78844e-10	-1.20671	0.000159956	-1.78844e-10	-1.17536
132595508	chr5:132595508:G:A	2.75694e-07	-1.78844e-10	-1.1091	1.75354e-05	-1.78844e-10	-1.14989	0.000162127	-1.78844e-10	-1.16188
132595628	chr5:132595628:C:T	2.5318e-07	-1.78844e-10	-1.19429	1.63666e-05	-1.78844e-10	-1.21886	0.000154683	-1.78844e-10	-1.20889
132596106	chr5:132596106:G:A	1.3893e-07	-1.79442	-2.61742e-10	1.0145e-05	-1.69713	-2.61742e-10	0.000102132	-1.624	-2.61742e-10
132596228	chr5:132596228:CA:C	6.61118e-08	-1.3258	-1.21124	3.03061e-06	-1.68694	-1.21841	2.76667e-05	-1.71163	-1.2184
132596243	chr5:132596243:A:C	2.81412e-07	-1.78844e-10	-1.08857	1.93819e-05	-1.78844e-10	-1.04977	0.00017812	-1.78844e-10	-1.06781
132596247	chr5:132596247:C:T	9.05942e-08	-1.47398	-0.748022	6.78101e-06	-1.30985	-0.790136	6.50483e-05	-1.31883	-0.756308
132596373	chr5:132596373:G:A	2.51222e-07	-1.78844e-10	-1.20205	1.69622e-05	-1.78844e-10	-1.18312	0.000157674	-1.78844e-10	-1.18973
132597061	chr5:132597061:G:A	7.79318e-08	-1.18275	-1.18981	3.1934e-06	-1.69021	-1.16281	3.00083e-05	-1.6802	-1.16859
132597685	chr5:132597685:C:T	3.38961e-07	-1.78844e-10	-0.902506	2.89395e-05	-1.78844e-10	-0.648899	0.000257805	-1.78844e-10	-0.698064
132597745	chr5:132597745:T:C	3.22394e-07	-1.78844e-10	-0.952616	1.99198e-05	-1.78844e-10	-1.02239	0.000192519	-1.78844e-10	-0.990069
132598070	chr5:132598070:CAG:C	2.57932e-07	-1.78844e-10	-1.1757	1.66012e-05	-1.78844e-10	-1.20463	0.000156617	-1.78844e-10	-1.19646
132598143	chr5:132598143:G:C	2.49849e-07	-1.78844e-10	-1.20754	1.68223e-05	-1.78844e-10	-1.1914	0.000157916	-1.78844e-10	-1.1882
132598195	chr5:132598195:A:G	2.76102e-07	-1.78844e-10	-1.10762	1.78963e-05	-1.78844e-10	-1.12951	0.000166541	-1.78844e-10	-1.13503
132598215	chr5:132598215:T:C	8.32243e-08	-1.15519	-1.15166	3.39857e-06	-1.68496	-1.10579	3.12615e-05	-1.6931	-1.11478
132598292	chr5:132598292:C:T	2.51524e-07	-1.78844e-10	-1.20085	1.68549e-05	-1.78844e-10	-1.18947	0.000159749	-1.78844e-10	-1.17666
132598606	chr5:132598606:A:G	2.50766e-07	-1.78844e-10	-1.20387	1.69167e-05	-1.78844e-10	-1.1858	0.000157297	-1.78844e-10	-1.19213
132598901	chr5:132598901:G:A	2.50584e-07	-1.78844e-10	-1.2046	1.68974e-05	-1.78844e-10	-1.18695	0.000158659	-1.78844e-10	-1.18351
132599693	chr5:132599693:G:A	3.22322e-07	-1.78844e-10	-0.952838	1.99162e-05	-1.78844e-10	-1.02258	0.000192481	-1.78844e-10	-0.990268
132599717	chr5:132599717:C:T	2.62174e-07	-1.78844e-10	-1.15938	1.67636e-05	-1.78844e-10	-1.1949	0.000158649	-1.78844e-10	-1.18357
132599748	chr5:132599748:A:G	3.24096e-07	-1.78844e-10	-0.947351	1.8329e-05	-1.78844e-10	-1.10562	0.000177217	-1.78844e-10	-1.07289
132599785	chr5:132599785:C:T	7.41715e-08	-1.20649	-1.21552	2.86756e-06	-1.74233	-1.21831	2.94682e-05	-1.64835	-1.21861
132600212	chr5:132600212:A:G	2.47247e-07	-1.78844e-10	-1.218	1.64436e-05	-1.78844e-10	-1.21417	0.000154804	-1.78844e-10	-1.20811
132600243	chr5:132600243:G:A	3.25384e-07	-1.78844e-10	-0.943383	1.8377e-05	-1.78844e-10	-1.10301	0.000177728	-1.78844e-10	-1.07001
132600644	chr5:132600644:C:T	3.63966e-07	-1.78844e-10	-0.83133	3.45632e-05	-1.78844e-10	-0.471319	0.000304213	-1.78844e-10	-0.532538
132600866	chr5:132600866:T:C	6.03859e-08	-1.71582	-0.911812	3.44247e-06	-1.79177	-0.986148	3.74259e-05	-1.6106	-1.0173
132600976	chr5:132600976:G:T	2.86821e-07	-1.78844e-10	-1.06953	1.94681e-05	-1.78844e-10	-1.04533	0.000178601	-1.78844e-10	-1.06511
132601739	chr5:132601739:A:G	2.55196e-07	-1.78844e-10	-1.18636	1.71549e-05	-1.78844e-10	-1.17182	0.000159582	-1.78844e-10	-1.17771
132601871	chr5:132601871:A:C	2.79539e-07	-1.78844e-10	-1.09525	1.68979e-05	-1.78844e-10	-1.18692	0.000165408	-1.78844e-10	-1.14185
132602718	chr5:132602718:T:C	2.73375e-07	-1.78844e-10	-1.11755	1.67256e-05	-1.78844e-10	-1.19717	0.000162668	-1.78844e-10	-1.15855
132602983	chr5:132602983:A:C	7.79515e-08	-1.60159	-0.770715	5.65099e-06	-1.47196	-0.81032	5.47264e-05	-1.47804	-0.769884
132603038	chr5:132603038:C:T	1.68099e-07	-1.60384	-2.61742e-10	9.29664e-06	-1.78446	-2.61742e-10	8.70221e-05	-1.7841	-2.61742e-10
132603805	chr5:132603805:A:G	7.72484e-08	-1.61616	-0.765203	5.57989e-06	-1.48982	-0.805113	5.40414e-05	-1.49609	-0.764428
132604212	chr5:132604212:T:G	6.15e-08	-1.39891	-1.21044	3.78283e-06	-1.4785	-1.20514	2.57989e-05	-1.78329	-1.21665
132604649	chr5:132604649:G:A	7.81671e-08	-1.59493	-0.77461	5.67849e-06	-1.46338	-0.814038	5.49579e-05	-1.46964	-0.774055
132605130	chr5:132605130:C:T	2.47037e-07	-1.78844e-10	-1.21885	1.65112e-05	-1.78844e-10	-1.21007	0.000153725	-1.78844e-10	-1.2151
132605591	chr5:132605591:C:T	2.86459e-07	-1.78844e-10	-1.07079	1.98158e-05	-1.78844e-10	-1.02763	0.000188254	-1.78844e-10	-1.01247
132605768	chr5:132605768:TAACA:T	1.00165e-06	-1.78844e-10	0.181016	5.33187e-05	-1.78844e-10	-0.0378213	0.00056756	-1.78844e-10	0.09108
132605967	chr5:132605967:C:T	3.62694e-07	-1.78844e-10	-0.834831	2.31602e-05	-1.78844e-10	-0.871672	0.000204458	-1.78844e-10	-0.929902
132606152	chr5:132606152:A:G	4.0418e-07	-1.78844e-10	-0.726529	3.73337e-05	-1.78844e-10	-0.39421	0.000336936	-1.78844e-10	-0.430372
132606397	chr5:132606397:C:T	2.55931e-07	-1.78844e-10	-1.18348	1.76576e-05	-1.78844e-10	-1.14294	0.000163511	-1.78844e-10	-1.15339
132606560	chr5:132606560:T:C	1.31443e-06	0.452767	-2.61742e-10	6.63981e-05	0.181561	-2.61742e-10	0.000836851	0.479381	-2.61742e-10
132606602	chr5:132606602:C:T	3.23261e-07	-1.78844e-10	-0.949929	2.43924e-05	-1.78844e-10	-0.819835	0.000215198	-1.78844e-10	-0.878708
132606942	chr5:132606942:A:G	2.49997e-07	-1.78844e-10	-1.20694	1.68398e-05	-1.78844e-10	-1.19036	0.00015666	-1.78844e-10	-1.19619
132607499	chr5:132607499:A:G	2.69088e-07	-1.78844e-10	-1.13335	1.75055e-05	-1.78844e-10	-1.15159	0.000163001	-1.78844e-10	-1.15651
132607722	chr5:132607722:G:A	3.46556e-07	-1.78844e-10	-0.880346	2.17768e-05	-1.78844e-10	-0.933264	0.000194696	-1.78844e-10	-0.978825
132607923	chr5:132607923:C:T	8.33531e-08	-1.47987	-0.825439	6.23126e-06	-1.31979	-0.864743	5.96669e-05	-1.32798	-0.833512
132607996	chr5:132607996:A:G	6.38233e-08	-1.42609	-1.14618	4.63479e-06	-1.47223	-1.00829	3.05358e-05	-1.78656	-1.04481
132608248	chr5:132608248:T:G	2.57084e-07	-1.78844e-10	-1.17899	1.65985e-05	-1.78844e-10	-1.20479	0.000154568	-1.78844e-10	-1.20963
132608873	chr5:132608873:T:C	2.49549e-07	-1.78844e-10	-1.20873	1.67904e-05	-1.78844e-10	-1.1933	0.000157599	-1.78844e-10	-1.19021
132609197	chr5:132609197:C:T	2.55804e-07	-1.78844e-10	-1.18398	1.66124e-05	-1.78844e-10	-1.20396	0.000155183	-1.78844e-10	-1.20566
132609272	chr5:132609272:C:CT	7.46765e-08	-1.65553	-0.759693	5.31629e-06	-1.54358	-0.799751	5.15426e-05	-1.54894	-0.758919
132609429	chr5:132609429:C:T	2.91187e-07	-1.78844e-10	-1.05442	1.72857e-05	-1.78844e-10	-1.16423	0.000165412	-1.78844e-10	-1.14183
132609638	chr5:132609638:T:C	7.63347e-08	-1.64096	-0.752302	5.46046e-06	-1.52413	-0.792446	5.29449e-05	-1.52974	-0.751275
132609819	chr5:132609819:A:G	3.90334e-07	-1.78844e-10	-0.761388	3.56704e-05	-1.78844e-10	-0.439786	0.000322357	-1.78844e-10	-0.474605
132609890	chr5:132609890:AAGGCATAAAAGTG:A	2.48857e-07	-1.78844e-10	-1.21151	1.67169e-05	-1.78844e-10	-1.19769	0.000155646	-1.78844e-10	-1.20268
132609905	chr5:132609905:TCCTCCC:T	2.50006e-07	-1.78844e-10	-1.20691	1.68408e-05	-1.78844e-10	-1.1903	0.000156667	-1.78844e-10	-1.19614
132610053	chr5:132610053:T:G	8.40208e-08	-1.27511	-1.02222	4.65885e-06	-1.60018	-0.875162	3.57755e-05	-1.74629	-0.926718
132610186	chr5:132610186:A:G	1.40929e-07	-1.78013	-2.61742e-10	9.20871e-06	-1.79396	-2.61742e-10	9.34504e-05	-1.71283	-2.61742e-10
132610221	chr5:132610221:C:G	7.34993e-08	-1.62837	-0.80274	5.29164e-06	-1.50678	-0.841199	5.11861e-05	-1.51245	-0.802345
132610870	chr5:132610870:T:C	3.14182e-07	-1.78844e-10	-0.97842	1.7917e-05	-1.78844e-10	-1.12836	0.000172101	-1.78844e-10	-1.10218
132612154	chr5:132612154:T:C	2.81168e-07	-1.78844e-10	-1.08944	1.8193e-05	-1.78844e-10	-1.11307	0.000169215	-1.78844e-10	-1.11909
132613199	chr5:132613199:A:G	9.75693e-08	-1.25953	-0.888302	5.87674e-06	-1.60172	-0.64139	4.39247e-05	-1.74384	-0.723946
132613482	chr5:132613482:C:T	1.73461e-07	-1.57244	-2.61742e-10	9.96643e-06	-1.71489	-2.61742e-10	8.64868e-05	-1.79027	-2.61742e-10
132614255	chr5:132614255:C:T	2.81143e-07	-1.78844e-10	-1.08953	1.69481e-05	-1.78844e-10	-1.18395	0.000166164	-1.78844e-10	-1.13729
132614267	chr5:132614267:A:G	2.15482e-07	-1.35551	-2.61742e-10	1.21433e-05	-1.51733	-2.61742e-10	8.9966e-05	-1.75083	-2.61742e-10
132614533	chr5:132614533:C:T	2.65731e-07	-1.14591	-2.61742e-10	1.00516e-05	-1.70638	-2.61742e-10	9.22771e-05	-1.72547	-2.61742e-10
132614974	chr5:132614974:T:C	1.4877e-07	-1.72599	-2.61742e-10	9.22821e-06	-1.79184	-2.61742e-10	9.04008e-05	-1.74601	-2.61742e-10
132615015	chr5:132615015:G:C	6.88318e-07	-1.78844e-10	-0.194139	4.17646e-05	-1.78844e-10	-0.282059	0.000359715	-1.78844e-10	-0.364955
132615016	chr5:132615016:C:T	6.88318e-07	-1.78844e-10	-0.194139	4.17646e-05	-1.78844e-10	-0.282059	0.000359715	-1.78844e-10	-0.364955
132615235	chr5:132615235:A:G	3.42022e-07	-1.78844e-10	-0.893514	2.93115e-05	-1.78844e-10	-0.636128	0.000260821	-1.78844e-10	-0.686432
132616000	chr5:132616000:T:C	3.2896e-07	-1.78844e-10	-0.932456	1.98879e-05	-1.78844e-10	-1.024	0.000184888	-1.78844e-10	-1.03051
132616119	chr5:132616119:G:A	3.47169e-07	-1.78844e-10	-0.87858	2.44889e-05	-1.78844e-10	-0.815888	0.00022618	-1.78844e-10	-0.828936
132616270	chr5:132616270:A:G	2.58257e-07	-1.78844e-10	-1.17444	1.63889e-05	-1.78844e-10	-1.2175	0.000156105	-1.78844e-10	-1.19974
132616304	chr5:132616304:T:C	7.81132e-08	-1.53082	-0.839416	5.37633e-06	-1.42775	-0.904351	3.49763e-05	-1.79275	-0.902849
132616530	chr5:132616530:T:C	8.34989e-08	-1.08805	-1.21551	2.87423e-06	-1.75632	-1.202	3.12305e-05	-1.6057	-1.20317
132616706	chr5:132616706:G:A	8.72672e-08	-1.27179	-0.98763	3.60399e-06	-1.65891	-1.07315	3.24889e-05	-1.71757	-1.0518
132616713	chr5:132616713:C:T	2.6001e-07	-0.170622	-0.99705	4.28343e-06	-1.62263	-0.936723	4.59942e-05	-1.50012	-0.921627
132617147	chr5:132617147:T:G	4.93837e-07	-1.78844e-10	-0.526185	2.27533e-05	-1.78844e-10	-0.889398	0.000220831	-1.78844e-10	-0.852868
132617169	chr5:132617169:T:C	6.83135e-07	-1.78844e-10	-0.201698	4.78115e-05	-1.78844e-10	-0.146841	0.000479342	-1.78844e-10	-0.0778509
132617612	chr5:132617612:AAG:A	8.05706e-08	-1.53479	-0.804467	5.7126e-06	-1.3996	-0.871836	3.6072e-05	-1.79447	-0.870276
132617735	chr5:132617735:C:T	6.83958e-08	-1.45495	-1.04813	4.13069e-06	-1.49733	-1.09834	2.91842e-05	-1.7823	-1.09434
132618390	chr5:132618390:T:C	2.48408e-07	-1.78844e-10	-1.21332	1.64971e-05	-1.78844e-10	-1.21092	0.000153194	-1.78844e-10	-1.21856
132618448	chr5:132618448:A:G	3.25101e-07	-1.78844e-10	-0.944256	1.83069e-05	-1.78844e-10	-1.10683	0.000176305	-1.78844e-10	-1.07805
132618656	chr5:132618656:G:A	3.44377e-07	-1.78844e-10	-0.886655	1.8601e-05	-1.78844e-10	-1.09089	0.000201813	-1.78844e-10	-0.942924
132618782	chr5:132618782:A:G	3.57762e-07	-1.78844e-10	-0.848522	3.10668e-05	-1.78844e-10	-0.577967	0.000275822	-1.78844e-10	-0.630509
132618854	chr5:132618854:T:C	2.4964e-07	-1.78844e-10	-1.20837	1.83608e-05	-1.78844e-10	-1.10389	0.000170255	-1.78844e-10	-1.11297
132619080	chr5:132619080:T:G	2.99357e-07	-1.78844e-10	-1.02675	1.98448e-05	-1.78844e-10	-1.02617	0.000181837	-1.78844e-10	-1.04716
132619422	chr5:132619422:CAG:C	7.01417e-08	-1.28535	-1.19252	3.87849e-06	-1.56478	-1.09389	2.91308e-05	-1.75627	-1.1222
132619941	chr5:132619941:G:A	2.49004e-07	-1.78844e-10	-1.21092	1.63859e-05	-1.78844e-10	-1.21769	0.000153166	-1.78844e-10	-1.21874
132620354	chr5:132620354:T:G	2.50871e-07	-1.78844e-10	-1.20345	1.67987e-05	-1.78844e-10	-1.19281	0.000159108	-1.78844e-10	-1.18068
132620437	chr5:132620437:A:G	2.47056e-07	-1.78844e-10	-1.21878	1.64301e-05	-1.78844e-10	-1.21499	0.000154129	-1.78844e-10	-1.21248
132620539	chr5:132620539:C:T	3.37642e-07	-1.78844e-10	-0.906405	2.57836e-05	-1.78844e-10	-0.764371	0.000226396	-1.78844e-10	-0.827979
132621062	chr5:132621062:G:A	2.64829e-07	-1.78844e-10	-1.14931	1.81664e-05	-1.78844e-10	-1.11453	0.000170978	-1.78844e-10	-1.10873
132621140	chr5:132621140:A:C	2.50559e-07	-1.78844e-10	-1.2047	1.64014e-05	-1.78844e-10	-1.21674	0.000153743	-1.78844e-10	-1.21498
132621215	chr5:132621215:C:T	9.7835e-07	-1.78844e-10	0.157477	5.98745e-05	-1.78844e-10	0.0781428	0.000521933	-1.78844e-10	0.00727281
132621610	chr5:132621610:T:C	2.65954e-07	-1.78844e-10	-1.14507	1.72457e-05	-1.78844e-10	-1.16654	0.000163965	-1.78844e-10	-1.15061
132621889	chr5:132621889:C:T	2.70285e-07	-1.12891	-2.61742e-10	9.71175e-06	-1.74077	-2.61742e-10	0.000117094	-1.48729	-2.61742e-10
132621953	chr5:132621953:A:G	2.75146e-07	-1.78844e-10	-1.11109	1.88281e-05	-1.78844e-10	-1.07876	0.000175888	-1.78844e-10	-1.08042
132622053	chr5:132622053:A:C	2.75619e-07	-1.78844e-10	-1.10937	1.67686e-05	-1.78844e-10	-1.1946	0.000163537	-1.78844e-10	-1.15322
132622199	chr5:132622199:C:T	2.95138e-07	-1.78844e-10	-1.04095	1.9026e-05	-1.78844e-10	-1.0683	0.000182423	-1.78844e-10	-1.04394
132622878	chr5:132622878:G:A	2.69562e-07	-1.78844e-10	-1.13159	1.78942e-05	-1.78844e-10	-1.12963	0.000165117	-1.78844e-10	-1.14361
132623494	chr5:132623494:A:G	2.77027e-07	-1.78844e-10	-1.10427	2.18376e-05	-1.78844e-10	-0.930473	0.000189	-1.78844e-10	-1.00852
132624761	chr5:132624761:G:A	2.48749e-07	-1.78844e-10	-1.21194	1.63785e-05	-1.78844e-10	-1.21814	0.000153143	-1.78844e-10	-1.21889
132625212	chr5:132625212:A:G	3.17698e-07	-1.78844e-10	-0.967289	1.96312e-05	-1.78844e-10	-1.03699	0.000189862	-1.78844e-10	-1.00397
132625225	chr5:132625225:T:G	5.85675e-07	-0.355626	-2.61742e-10	2.60169e-05	-0.75536	-2.61742e-10	0.000183897	-1.03589	-2.61742e-10
132625226	chr5:132625226:A:G	3.10807e-07	-1.78844e-10	-0.98922	1.7799e-05	-1.78844e-10	-1.13496	0.000170795	-1.78844e-10	-1.1098
132625235	chr5:132625235:C:T	3.12078e-07	-1.78844e-10	-0.985138	1.78461e-05	-1.78844e-10	-1.13232	0.000171293	-1.78844e-10	-1.10689
132625236	chr5:132625236:G:A	1.5372e-07	-1.69326	-2.61742e-10	1.18448e-05	-1.54222	-2.61742e-10	8.6169e-05	-1.79395	-2.61742e-10
132625247	chr5:132625247:C:T	1.63686e-07	-1.63044	-2.61742e-10	9.40856e-06	-1.77249	-2.61742e-10	8.60096e-05	-1.79581	-2.61742e-10
132626157	chr5:132626157:C:T	8.75377e-08	-1.25745	-0.998866	5.10511e-06	-1.57055	-0.813313	3.74038e-05	-1.75158	-0.876912
132626278	chr5:132626278:C:T	7.46025e-08	-1.30288	-1.11333	4.33774e-06	-1.54954	-0.997219	3.15221e-05	-1.76128	-1.0383
132626378	chr5:132626378:A:G	2.52633e-07	-1.78844e-10	-1.19645	1.70486e-05	-1.78844e-10	-1.17804	0.000158244	-1.78844e-10	-1.18613
132626744	chr5:132626744:CTG:C	8.2861e-08	-1.26745	-1.04377	4.9484e-06	-1.56327	-0.851778	3.58067e-05	-1.75446	-0.917672
132627061	chr5:132627061:A:G	3.43784e-07	-1.78844e-10	-0.888377	2.95144e-05	-1.78844e-10	-0.629229	0.000262444	-1.78844e-10	-0.68023
132628160	chr5:132628160:G:T	2.81851e-07	-1.78844e-10	-1.08701	1.69609e-05	-1.78844e-10	-1.1832	0.000166498	-1.78844e-10	-1.13528
132628229	chr5:132628229:C:T	3.66696e-07	-1.78844e-10	-0.823857	2.84638e-05	-1.78844e-10	-0.665474	0.000248228	-1.78844e-10	-0.735918
132628335	chr5:132628335:T:C	2.77032e-07	-1.78844e-10	-1.10426	1.80323e-05	-1.78844e-10	-1.12195	0.00016647	-1.78844e-10	-1.13545
132628516	chr5:132628516:C:T	4.04201e-07	-1.78844e-10	-0.726478	3.73521e-05	-1.78844e-10	-0.393718	0.000337029	-1.78844e-10	-0.430097
132628523	chr5:132628523:G:T	2.52875e-07	-1.78844e-10	-1.1955	1.63691e-05	-1.78844e-10	-1.21871	0.000154564	-1.78844e-10	-1.20966
132628771	chr5:132628771:C:T	3.47788e-07	-1.78844e-10	-0.876798	2.45362e-05	-1.78844e-10	-0.81396	0.000226612	-1.78844e-10	-0.827027
132628999	chr5:132628999:C:T	1.45175e-06	-1.78844e-10	0.552137	7.59735e-05	-1.78844e-10	0.316277	0.000818294	-1.78844e-10	0.456956
132629417	chr5:132629417:C:T	8.251e-08	-1.42273	-0.892745	4.17997e-06	-1.57993	-1.00387	3.36007e-05	-1.76279	-0.972928
132629914	chr5:132629914:C:T	6.64943e-08	-1.38144	-1.14984	4.52591e-06	-1.49186	-1.01243	3.06177e-05	-1.77939	-1.0493
132630375	chr5:132630375:G:A	3.2765e-07	-1.78844e-10	-0.936445	1.83968e-05	-1.78844e-10	-1.10193	0.000177277	-1.78844e-10	-1.07255
132631044	chr5:132631044:C:T	4.12133e-07	-1.78844e-10	-0.707045	3.83181e-05	-1.78844e-10	-0.368184	0.000345548	-1.78844e-10	-0.405135
132631167	chr5:132631167:C:A	3.95828e-07	-1.78844e-10	-0.747412	3.68607e-05	-1.78844e-10	-0.406962	0.000332126	-1.78844e-10	-0.444751
132631281	chr5:132631281:G:A	8.03314e-08	-1.13821	-1.20402	3.05476e-06	-1.67971	-1.2177	2.84417e-05	-1.68739	-1.21502
132631296	chr5:132631296:T:G	8.09718e-08	-1.41786	-0.916432	4.08718e-06	-1.58356	-1.0227	3.28921e-05	-1.76141	-0.995626
132631301	chr5:132631301:G:T	3.31272e-07	-1.78844e-10	-0.925452	1.8531e-05	-1.78844e-10	-1.09466	0.000178709	-1.78844e-10	-1.06451
132631553	chr5:132631553:A:G	2.53122e-07	-1.78844e-10	-1.19452	1.70924e-05	-1.78844e-10	-1.17547	0.000158614	-1.78844e-10	-1.18379
132631689	chr5:132631689:C:T	3.44685e-07	-1.78844e-10	-0.885761	2.95967e-05	-1.78844e-10	-0.626445	0.00026344	-1.78844e-10	-0.676439
132631770	chr5:132631770:A:G	2.49071e-07	-1.78844e-10	-1.21065	1.63654e-05	-1.78844e-10	-1.21894	0.000153215	-1.78844e-10	-1.21842
132631790	chr5:132631790:T:C	4.79738e-08	-1.78335	-1.07438	3.59774e-06	-1.54912	-1.18468	2.66418e-05	-1.79565	-1.17214
132631848	chr5:132631848:G:A	1.29533e-07	-1.19313	-0.671325	4.40769e-06	-1.61033	-0.920432	4.09628e-05	-1.73	-0.807603
132632063	chr5:132632063:T:G	3.42561e-07	-1.78844e-10	-0.891941	2.93518e-05	-1.78844e-10	-0.634752	0.000261364	-1.78844e-10	-0.684353
132632573	chr5:132632573:CATG:C	3.5266e-07	-1.78844e-10	-0.862887	2.71676e-05	-1.78844e-10	-0.712083	0.000237819	-1.78844e-10	-0.778757
132632917	chr5:132632917:G:A	7.95903e-08	-1.44308	-0.908419	4.20066e-06	-1.5641	-1.01477	3.30655e-05	-1.76823	-0.983547
132633197	chr5:132633197:C:T	1.41153e-07	-1.77854	-2.61742e-10	9.97188e-06	-1.71434	-2.61742e-10	9.84922e-05	-1.66029	-2.61742e-10
132633253	chr5:132633253:T:C	1.00056e-07	-1.34751	-0.775148	4.41216e-06	-1.62674	-0.903005	3.83756e-05	-1.73888	-0.863965
132634182	chr5:132634182:T:C	6.68858e-08	-1.54732	-0.978087	4.64677e-06	-1.43499	-1.04295	3.06871e-05	-1.7928	-1.03363
132634727	chr5:132634727:A:G	5.21565e-07	-1.78844e-10	-0.471556	2.36446e-05	-1.78844e-10	-0.850972	0.000229953	-1.78844e-10	-0.812389
132634828	chr5:132634828:T:C	3.36102e-07	-1.78844e-10	-0.910977	2.56169e-05	-1.78844e-10	-0.770854	0.00022517	-1.78844e-10	-0.83341
132634838	chr5:132634838:T:C	5.18116e-07	-1.78844e-10	-0.478192	2.35391e-05	-1.78844e-10	-0.855444	0.000228837	-1.78844e-10	-0.817256
132635121	chr5:132635121:A:G	3.22035e-07	-1.78844e-10	-0.95373	1.98246e-05	-1.78844e-10	-1.02718	0.000192098	-1.78844e-10	-0.992262
132635193	chr5:132635193:T:G	6.61495e-08	-1.70971	-0.826765	1.2421e-05	-0.60716	-0.887562	0.000103102	-0.786817	-0.827726
132635643	chr5:132635643:C:T	3.6577e-07	-1.78844e-10	-0.826386	2.83612e-05	-1.78844e-10	-0.669085	0.000247447	-1.78844e-10	-0.739069
132635669	chr5:132635669:G:T	2.71201e-07	-1.78844e-10	-1.12553	1.85165e-05	-1.78844e-10	-1.09544	0.000170475	-1.78844e-10	-1.11168
132635670	chr5:132635670:C:CTT	2.50077e-07	-1.78844e-10	-1.20662	1.67919e-05	-1.78844e-10	-1.19321	0.000156144	-1.78844e-10	-1.19949
132636210	chr5:132636210:C:T	6.22435e-08	-1.38504	-1.2123	3.64257e-06	-1.50605	-1.21536	2.59424e-05	-1.77541	-1.21897
132636257	chr5:132636257:G:A	2.4991e-07	-1.78844e-10	-1.20729	1.84282e-05	-1.78844e-10	-1.10022	0.000170844	-1.78844e-10	-1.10951
132636301	chr5:132636301:A:G	5.3995e-07	-1.78844e-10	-0.436914	2.42371e-05	-1.78844e-10	-0.826222	0.000235955	-1.78844e-10	-0.786627
132636428	chr5:132636428:A:C	4.06995e-07	-1.78844e-10	-0.71959	3.77122e-05	-1.78844e-10	-0.384125	0.000340286	-1.78844e-10	-0.420478
132636459	chr5:132636459:A:AT	5.21144e-07	-1.78844e-10	-0.472364	2.36349e-05	-1.78844e-10	-0.851382	0.000229823	-1.78844e-10	-0.812956
132636460	chr5:132636460:G:A	5.17573e-07	-1.78844e-10	-0.47924	2.35231e-05	-1.78844e-10	-0.856123	0.000228676	-1.78844e-10	-0.81796
132636531	chr5:132636531:C:T	2.50131e-07	-1.78844e-10	-1.20641	1.68126e-05	-1.78844e-10	-1.19198	0.00015669	-1.78844e-10	-1.19599
132636566	chr5:132636566:C:G	6.65177e-08	-1.31204	-1.21889	3.04226e-06	-1.69056	-1.21094	2.81233e-05	-1.70159	-1.21208
132636731	chr5:132636731:C:T	2.47204e-07	-1.78844e-10	-1.21818	1.6483e-05	-1.78844e-10	-1.21178	0.000153816	-1.78844e-10	-1.21451
132637224	chr5:132637224:A:G	1.65768e-07	-1.6178	-2.61742e-10	9.27816e-06	-1.78644	-2.61742e-10	8.62579e-05	-1.79292	-2.61742e-10
132637376	chr5:132637376:T:C	3.40113e-07	-1.78844e-10	-0.899113	2.90451e-05	-1.78844e-10	-0.645259	0.000258796	-1.78844e-10	-0.694227
132637485	chr5:132637485:A:G	6.3759e-08	-1.42852	-1.14476	3.67869e-06	-1.62087	-1.09069	3.03283e-05	-1.74772	-1.09047
132637638	chr5:132637638:T:C	5.19769e-07	-1.78844e-10	-0.475006	2.35881e-05	-1.78844e-10	-0.853366	0.000229336	-1.78844e-10	-0.815079
132637690	chr5:132637690:A:G	6.88399e-08	-1.43607	-1.06053	3.70092e-06	-1.56796	-1.13757	2.88705e-05	-1.76566	-1.12178
132637971	chr5:132637971:T:C	7.73507e-08	-1.23741	-1.14263	3.33882e-06	-1.72204	-1.08645	3.31504e-05	-1.66465	-1.08456
132638062	chr5:132638062:ATTC:A	2.51859e-07	-1.78844e-10	-1.19952	1.65432e-05	-1.78844e-10	-1.20813	0.00015498	-1.78844e-10	-1.20697
132638485	chr5:132638485:AC:A	6.08883e-08	-1.40787	-1.21148	3.71167e-06	-1.4867	-1.21592	2.58222e-05	-1.78009	-1.21894
132638985	chr5:132638985:A:T	5.96192e-08	-1.77096	-0.86945	4.90178e-06	-1.48079	-0.943717	4.83983e-05	-1.48973	-0.881076
132639277	chr5:132639277:T:C	4.76358e-07	-1.78844e-10	-0.56222	2.21801e-05	-1.78844e-10	-0.914912	0.000215048	-1.78844e-10	-0.879406
132639504	chr5:132639504:G:A	2.48661e-07	-1.78844e-10	-1.2123	1.64929e-05	-1.78844e-10	-1.21118	0.000153765	-1.78844e-10	-1.21484
132639837	chr5:132639837:T:C	3.62896e-07	-1.78844e-10	-0.834273	1.9615e-05	-1.78844e-10	-1.03781	0.000192892	-1.78844e-10	-0.988134
132639944	chr5:132639944:A:G	2.65089e-07	-1.78844e-10	-1.14832	1.75847e-05	-1.78844e-10	-1.14708	0.000162583	-1.78844e-10	-1.15908
132640143	chr5:132640143:A:G	3.27077e-07	-1.78844e-10	-0.938196	1.83769e-05	-1.78844e-10	-1.10301	0.00017707	-1.78844e-10	-1.07372
132640252	chr5:132640252:G:A	2.51279e-07	-1.78844e-10	-1.20183	1.63977e-05	-1.78844e-10	-1.21696	0.000153975	-1.78844e-10	-1.21347
132641320	chr5:132641320:G:A	2.47205e-07	-1.78844e-10	-1.21817	1.64882e-05	-1.78844e-10	-1.21146	0.000154554	-1.78844e-10	-1.20973
132641370	chr5:132641370:C:G	1.41243e-07	-1.77791	-2.61742e-10	1.03553e-05	-1.67661	-2.61742e-10	8.63515e-05	-1.79184	-2.61742e-10
132641435	chr5:132641435:C:T	6.27535e-08	-1.398	-1.19117	3.65653e-06	-1.49917	-1.21842	2.60435e-05	-1.77863	-1.21187
132641478	chr5:132641478:C:T	2.48688e-07	-1.78844e-10	-1.21219	1.63669e-05	-1.78844e-10	-1.21885	0.000153175	-1.78844e-10	-1.21869
132641857	chr5:132641857:T:G	5.07974e-08	-1.58575	-1.21479	2.94425e-06	-1.76922	-1.16504	2.72195e-05	-1.75606	-1.19027
132642080	chr5:132642080:C:T	2.51036e-07	-1.78844e-10	-1.20279	1.65028e-05	-1.78844e-10	-1.21058	0.000154586	-1.78844e-10	-1.20952
132642271	chr5:132642271:T:C	3.14135e-07	-1.78844e-10	-0.978567	1.78941e-05	-1.78844e-10	-1.12964	0.000171889	-1.78844e-10	-1.10342
132642648	chr5:132642648:C:G	2.72209e-07	-1.78844e-10	-1.12182	1.76472e-05	-1.78844e-10	-1.14353	0.000168018	-1.78844e-10	-1.12619
132643391	chr5:132643391:C:T	2.67306e-07	-1.78844e-10	-1.14	1.65352e-05	-1.78844e-10	-1.20862	0.000159924	-1.78844e-10	-1.17557
132643958	chr5:132643958:TCA:T	1.19358e-07	-1.27005	-0.676209	4.94219e-06	-1.79213	-0.624168	4.74546e-05	-1.78247	-0.608018
132644789	chr5:132644789:G:A	4.88084e-07	-1.78844e-10	-0.537902	3.6692e-05	-1.78844e-10	-0.41155	0.000350505	-1.78844e-10	-0.390892
132645093	chr5:132645093:C:T	2.60911e-07	-1.78844e-10	-1.16421	1.69874e-05	-1.78844e-10	-1.18164	0.000156541	-1.78844e-10	-1.19695
132645156	chr5:132645156:A:G	3.48039e-07	-1.78844e-10	-0.876077	1.87415e-05	-1.78844e-10	-1.08336	0.000182131	-1.78844e-10	-1.04554
132645280	chr5:132645280:C:T	2.51325e-07	-1.78844e-10	-1.20164	1.65157e-05	-1.78844e-10	-1.2098	0.000154716	-1.78844e-10	-1.20868
132645444	chr5:132645444:T:C	4.06515e-07	-1.78844e-10	-0.72077	2.31845e-05	-1.78844e-10	-0.870623	0.000234242	-1.78844e-10	-0.793911
132645768	chr5:132645768:G:C	1.6622e-07	-1.61508	-2.61742e-10	1.63635e-05	-1.21905	-2.61742e-10	0.000119883	-1.46375	-2.61742e-10
132645925	chr5:132645925:A:C	3.69874e-07	-1.78844e-10	-0.815229	1.9537e-05	-1.78844e-10	-1.0418	0.000190695	-1.78844e-10	-0.999588
132646431	chr5:132646431:T:A	8.57256e-08	-1.26168	-1.01556	3.95097e-06	-1.64738	-0.992768	3.48289e-05	-1.72185	-0.97797
132646462	chr5:132646462:A:C	3.72817e-07	-1.78844e-10	-0.807304	2.89138e-05	-1.78844e-10	-0.649788	0.000252309	-1.78844e-10	-0.719611
132646504	chr5:132646504:C:T	2.47884e-07	-1.78844e-10	-1.21543	1.63653e-05	-1.78844e-10	-1.21894	0.000153161	-1.78844e-10	-1.21877
132646809	chr5:132646809:T:C	3.79627e-07	-1.78844e-10	-0.789201	1.9879e-05	-1.78844e-10	-1.02444	0.000194434	-1.78844e-10	-0.980174
132646823	chr5:132646823:T:A	7.55276e-08	-1.39409	-1.00981	4.33085e-06	-1.56388	-0.984463	3.36758e-05	-1.76527	-0.968211
132647116	chr5:132647116:T:C	3.79303e-07	-1.78844e-10	-0.790054	1.98613e-05	-1.78844e-10	-1.02534	0.000194253	-1.78844e-10	-0.981105
132647527	chr5:132647527:G:A	1.43844e-07	-1.75966	-2.61742e-10	1.09765e-05	-1.61835	-2.61742e-10	8.91058e-05	-1.76044	-2.61742e-10
132647734	chr5:132647734:G:A	8.87294e-08	-1.44279	-0.800005	4.00928e-06	-1.65923	-0.966266	3.60721e-05	-1.74731	-0.917435
132647994	chr5:132647994:A:C	1.39775e-07	-1.78836	-2.61742e-10	9.19489e-06	-1.79546	-2.61742e-10	8.84624e-05	-1.76769	-2.61742e-10
132648078	chr5:132648078:T:C	6.46367e-08	-1.79531	-0.764295	6.17448e-06	-1.71641	-0.477271	5.26855e-05	-1.78888	-0.497047
132648117	chr5:132648117:A:G	3.2641e-07	-1.78844e-10	-0.940236	1.8328e-05	-1.78844e-10	-1.10568	0.000176611	-1.78844e-10	-1.07631
132648366	chr5:132648366:A:G	7.21463e-08	-1.3085	-1.1412	3.70684e-06	-1.63936	-1.06456	3.06285e-05	-1.74029	-1.08804
132648820	chr5:132648820:A:C	2.91583e-07	-1.78844e-10	-1.05307	1.93455e-05	-1.78844e-10	-1.05165	0.000177685	-1.78844e-10	-1.07025
132648990	chr5:132648990:G:T	2.49549e-07	-1.78844e-10	-1.20873	1.67904e-05	-1.78844e-10	-1.1933	0.000157599	-1.78844e-10	-1.19021
132649143	chr5:132649143:C:T	2.01658e-07	-1.42182	-2.61742e-10	1.33229e-05	-1.42463	-2.61742e-10	0.000100968	-1.63546	-2.61742e-10
132649250	chr5:132649250:T:G	6.86895e-07	-1.78844e-10	-0.196209	3.9539e-05	-1.78844e-10	-0.33682	0.000417015	-1.78844e-10	-0.217143
132649558	chr5:132649558:T:C	3.73922e-07	-1.78844e-10	-0.804343	1.96751e-05	-1.78844e-10	-1.03475	0.000192213	-1.78844e-10	-0.99166
132649587	chr5:132649587:G:A	6.91117e-07	-1.78844e-10	-0.190081	3.97615e-05	-1.78844e-10	-0.331209	0.000419527	-1.78844e-10	-0.211139
132649695	chr5:132649695:G:A	1.72726e-07	-1.57669	-2.61742e-10	1.76667e-05	-1.14243	-2.61742e-10	0.00012678	-1.40781	-2.61742e-10
132650298	chr5:132650298:A:T	2.05275e-07	-1.40404	-2.61742e-10	1.09608e-05	-1.61978	-2.61742e-10	8.97495e-05	-1.75324	-2.61742e-10
132650303	chr5:132650303:AAAGGT:A	6.80441e-07	-1.78844e-10	-0.20565	3.91928e-05	-1.78844e-10	-0.345614	0.00041312	-1.78844e-10	-0.226527
132650332	chr5:132650332:A:G	3.6636e-07	-1.78844e-10	-0.824773	1.94136e-05	-1.78844e-10	-1.04813	0.000189363	-1.78844e-10	-1.0066
132650451	chr5:132650451:C:T	2.80625e-07	-1.78844e-10	-1.09137	1.86153e-05	-1.78844e-10	-1.09012	0.00017138	-1.78844e-10	-1.10638
132650467	chr5:132650467:A:T	2.64819e-07	-1.78844e-10	-1.14935	1.80033e-05	-1.78844e-10	-1.12356	0.000167042	-1.78844e-10	-1.13202
132650771	chr5:132650771:T:G	3.45165e-07	-1.78844e-10	-0.884367	1.86522e-05	-1.78844e-10	-1.08814	0.000181143	-1.78844e-10	-1.05098
132651233	chr5:132651233:A:T	5.83845e-08	-1.45794	-1.2034	3.72577e-06	-1.53512	-1.16372	2.69888e-05	-1.78107	-1.17378
132651394	chr5:132651394:C:G	6.23605e-07	-1.78844e-10	-0.292873	2.77037e-05	-1.78844e-10	-0.692541	0.000323646	-1.78844e-10	-0.470614
132651896	chr5:132651896:A:G	3.37106e-07	-1.78844e-10	-0.907992	2.03744e-05	-1.78844e-10	-0.999826	0.000195046	-1.78844e-10	-0.977032
132651947	chr5:132651947:A:G	3.18251e-07	-1.78844e-10	-0.965551	2.34259e-05	-1.78844e-10	-0.860265	0.000213799	-1.78844e-10	-0.885227
132652206	chr5:132652206:C:T	1.40146e-07	-1.7857	-2.61742e-10	1.0056e-05	-1.70594	-2.61742e-10	8.65619e-05	-1.78941	-2.61742e-10
132652235	chr5:132652235:C:A	2.52192e-07	-1.78844e-10	-1.1982	1.63745e-05	-1.78844e-10	-1.21838	0.000153785	-1.78844e-10	-1.21471
132652572	chr5:132652572:G:A	3.59656e-07	-1.78844e-10	-0.843244	1.96211e-05	-1.78844e-10	-1.0375	0.000190213	-1.78844e-10	-1.00212
132652678	chr5:132652678:C:G	2.50663e-07	-1.78844e-10	-1.20428	1.6436e-05	-1.78844e-10	-1.21463	0.000153455	-1.78844e-10	-1.21686
132652723	chr5:132652723:G:A	6.57879e-08	-1.32306	-1.2189	3.03637e-06	-1.69202	-1.21142	2.8001e-05	-1.70561	-1.21241
132652749	chr5:132652749:A:G	6.90698e-08	-1.79525	-0.698019	6.5245e-06	-1.74524	-0.393298	5.68664e-05	-1.79485	-0.414716
132652908	chr5:132652908:A:G	5.21752e-08	-1.71782	-1.05596	3.88092e-06	-1.78634	-0.871699	3.7244e-05	-1.72838	-0.904394
132653024	chr5:132653024:AAAAAAAAAG:A	2.47007e-07	-1.78844e-10	-1.21897	1.64198e-05	-1.78844e-10	-1.21562	0.00015382	-1.78844e-10	-1.21448
132653038	chr5:132653038:AG:A	1.48981e-07	-1.72457	-2.61742e-10	1.25991e-05	-1.48048	-2.61742e-10	8.70422e-05	-1.78387	-2.61742e-10
132653169	chr5:132653169:A:AT	2.52763e-07	-1.78844e-10	-1.19594	1.69564e-05	-1.78844e-10	-1.18346	0.000160895	-1.78844e-10	-1.16951
132653368	chr5:132653368:G:A	1.88499e-07	-1.4893	-2.61742e-10	2.03996e-05	-0.998593	-2.61742e-10	0.000142277	-1.29249	-2.61742e-10
132653444	chr5:132653444:A:G	7.19418e-08	-1.23589	-1.21664	2.95817e-06	-1.72711	-1.20243	2.94031e-05	-1.66525	-1.20391
132653767	chr5:132653767:T:TA	9.65596e-08	-1.7443	-0.413934	9.48156e-06	-1.61066	-0.154102	7.3528e-05	-1.72721	-0.22539
132654819	chr5:132654819:A:G	1.84592e-07	-1.51024	-2.61742e-10	9.51746e-06	-1.76098	-2.61742e-10	8.60117e-05	-1.79578	-2.61742e-10
132655275	chr5:132655275:G:T	5.97662e-08	-1.79446	-0.843495	5.61432e-06	-1.7132	-0.575588	4.7765e-05	-1.78732	-0.596656
132655340	chr5:132655340:G:A	4.69805e-08	-1.66021	-1.21844	3.46517e-06	-1.55522	-1.21613	2.57732e-05	-1.78458	-1.21635
132655374	chr5:132655374:C:T	3.51362e-07	-1.78844e-10	-0.866573	1.89275e-05	-1.78844e-10	-1.07349	0.000183813	-1.78844e-10	-1.03635
132655934	chr5:132655934:G:A	3.17704e-07	-1.78844e-10	-0.96727	2.02802e-05	-1.78844e-10	-1.00446	0.000202321	-1.78844e-10	-0.940412
132656189	chr5:132656189:C:T	5.63505e-08	-1.73996	-0.956842	4.50513e-06	-1.40029	-1.1086	3.00736e-05	-1.79109	-1.05552
132656717	chr5:132656717:A:C	7.01017e-08	-1.45517	-1.02327	3.90657e-06	-1.70689	-0.944555	3.46404e-05	-1.7226	-0.982644
132656722	chr5:132656722:TCA:T	3.0816e-07	-1.78844e-10	-0.997771	1.76287e-05	-1.78844e-10	-1.14458	0.000169553	-1.78844e-10	-1.1171
132656916	chr5:132656916:A:G	5.04974e-08	-1.63715	-1.16932	3.37021e-06	-1.58478	-1.21435	2.79781e-05	-1.70048	-1.21837
132657086	chr5:132657086:T:A	3.92226e-07	-1.78844e-10	-0.756552	2.48919e-05	-1.78844e-10	-0.799566	0.000228118	-1.78844e-10	-0.820404
132657583	chr5:132657583:A:G	4.80213e-07	-1.78844e-10	-0.554161	2.33691e-05	-1.78844e-10	-0.862693	0.000241312	-1.78844e-10	-0.764174
132658339	chr5:132658339:C:A	2.4427e-06	-1.78844e-10	1.07247	0.000109463	-1.78844e-10	0.681479	0.00144699	-1.78844e-10	1.02698
132658743	chr5:132658743:C:A	1.51003e-07	-0.739602	-0.971491	1.22593e-05	-0.714674	-0.79315	8.80223e-05	-0.94305	-0.829626
132658977	chr5:132658977:C:T	1.83295e-07	-1.27318	-0.244116	9.40119e-06	-1.28129	-0.491978	0.000116201	-1.14849	-0.346454
132659387	chr5:132659387:C:T	2.63946e-07	-1.78844e-10	-1.15265	1.83128e-05	-1.78844e-10	-1.10651	0.000168247	-1.78844e-10	-1.12483
132659914	chr5:132659914:C:T	7.28159e-07	-1.78844e-10	-0.137872	3.59395e-05	-1.78844e-10	-0.432272	0.000416873	-1.78844e-10	-0.217483
132660121	chr5:132660121:G:A	2.97032e-07	-1.78844e-10	-1.03455	1.87459e-05	-1.78844e-10	-1.08313	0.000180777	-1.78844e-10	-1.053
132660140	chr5:132660140:C:T	3.51001e-07	-1.78844e-10	-0.867602	2.49385e-05	-1.78844e-10	-0.797695	0.000235012	-1.78844e-10	-0.79063
132660151	chr5:132660151:T:C	7.35307e-08	-1.30929	-1.12139	1.76372e-05	-0.147071	-0.997025	5.99325e-05	-1.1482	-1.00884
132660753	chr5:132660753:A:G	1.07133e-07	-1.50672	-0.547601	2.32952e-05	-0.108616	-0.757247	7.83265e-05	-1.22121	-0.668165
132660808	chr5:132660808:A:C	7.77933e-08	-1.34752	-1.02681	1.88851e-05	-0.119232	-0.956504	6.41483e-05	-1.16096	-0.928104
132660905	chr5:132660905:G:C	2.58769e-07	-1.78844e-10	-1.17246	1.82971e-05	-1.78844e-10	-1.10736	0.000167356	-1.78844e-10	-1.13014
132660977	chr5:132660977:T:C	5.93536e-08	-1.43747	-1.2074	1.52702e-05	-0.0918761	-1.19633	4.81551e-05	-1.18335	-1.19249
132661342	chr5:132661342:T:C	4.22076e-07	-1.78844e-10	-0.683205	2.6503e-05	-1.78844e-10	-0.73685	0.000251446	-1.78844e-10	-0.723037
132661477	chr5:132661477:G:A	8.06346e-07	-1.78844e-10	-0.0358776	5.27777e-05	-1.78844e-10	-0.048019	0.000486488	-1.78844e-10	-0.0630528
132661550	chr5:132661550:G:A	5.0947e-07	-1.78844e-10	-0.495019	3.1545e-05	-1.78844e-10	-0.562692	0.000286357	-1.78844e-10	-0.593028
132661869	chr5:132661869:C:G	1.67104e-07	-1.60977	-2.61742e-10	1.38153e-05	-1.38833	-2.61742e-10	0.000103871	-1.60712	-2.61742e-10
132662190	chr5:132662190:G:A	6.06929e-07	-1.78844e-10	-0.319978	3.52763e-05	-1.78844e-10	-0.450896	0.000360752	-1.78844e-10	-0.362076
132662683	chr5:132662683:G:A	2.58999e-07	-1.78844e-10	-1.17157	1.72989e-05	-1.78844e-10	-1.16346	0.000163148	-1.78844e-10	-1.15561
132662721	chr5:132662721:G:A	5.2817e-08	-1.66051	-1.10105	4.56397e-06	-1.34974	-1.14617	3.11479e-05	-1.6805	-1.13102
132662894	chr5:132662894:T:C	2.48048e-07	-1.78844e-10	-1.21477	1.65212e-05	-1.78844e-10	-1.20946	0.000154696	-1.78844e-10	-1.2088
132663000	chr5:132663000:C:T	3.65236e-07	-1.78844e-10	-0.827848	2.0662e-05	-1.78844e-10	-0.985812	0.000202406	-1.78844e-10	-0.939991
132663184	chr5:132663184:A:G	2.81385e-07	-1.77013	0.68146	4.65701e-05	-0.936497	0.763347	0.000257694	-1.50302	0.804521
132663691	chr5:132663691:C:T	4.3349e-08	-1.78866	-1.17045	3.17547e-06	-1.69903	-1.15963	2.86415e-05	-1.74662	-1.14879
132663758	chr5:132663758:G:A	2.496e-07	-1.78844e-10	-1.20853	1.66061e-05	-1.78844e-10	-1.20433	0.000156139	-1.78844e-10	-1.19952
132663802	chr5:132663802:C:T	7.52378e-08	-1.702	-0.70574	4.29578e-06	-1.63956	-0.916911	3.72116e-05	-1.77082	-0.862823
132664513	chr5:132664513:C:A	2.50189e-07	-1.78844e-10	-1.20617	1.69348e-05	-1.78844e-10	-1.18473	0.000157036	-1.78844e-10	-1.19379
132665373	chr5:132665373:C:T	2.47049e-07	-1.78844e-10	-1.21881	1.66149e-05	-1.78844e-10	-1.20381	0.000154546	-1.78844e-10	-1.20978
132665459	chr5:132665459:A:G	1.18626e-07	-1.65942	-0.292998	8.13948e-06	-1.49945	-0.417935	6.41253e-05	-1.71825	-0.371178
132665622	chr5:132665622:C:T	2.54226e-07	-1.78844e-10	-1.19017	1.63783e-05	-1.78844e-10	-1.21815	0.000153604	-1.78844e-10	-1.21589
132665694	chr5:132665694:G:A	6.20475e-08	-1.38154	-1.21895	4.23356e-06	-1.35211	-1.21895	3.10401e-05	-1.59868	-1.2163
132665730	chr5:132665730:C:A	9.12096e-08	-1.15219	-1.06305	5.9034e-06	-1.09414	-1.14444	4.05071e-05	-1.42644	-1.12234
132665763	chr5:132665763:A:G	4.30066e-07	-1.78844e-10	-0.664453	2.81101e-05	-1.78844e-10	-0.677979	0.000266583	-1.78844e-10	-0.664582
132666047	chr5:132666047:G:A	2.59275e-07	-1.78844e-10	-1.1705	1.73669e-05	-1.78844e-10	-1.15954	0.000160467	-1.78844e-10	-1.17218
132666241	chr5:132666241:A:T	7.22954e-08	-1.2684	-1.17923	5.51032e-06	-1.13792	-1.16957	3.7621e-05	-1.4705	-1.1522
132666332	chr5:132666332:G:A	4.49561e-08	-1.70563	-1.21707	3.08544e-06	-1.66844	-1.21897	2.58768e-05	-1.77798	-1.21894
132666433	chr5:132666433:A:G	5.84286e-08	-1.50378	-1.15681	3.64189e-06	-1.51063	-1.21097	2.87763e-05	-1.68482	-1.2059
132667069	chr5:132667069:A:C	1.46894e-06	-1.78844e-10	0.563906	6.69286e-05	-1.78844e-10	0.189519	0.000886469	-1.78844e-10	0.53698
132667217	chr5:132667217:T:A	3.26186e-07	-1.78844e-10	-0.940924	1.89233e-05	-1.78844e-10	-1.07371	0.00017762	-1.78844e-10	-1.07062
132667395	chr5:132667395:G:A	2.49239e-07	-1.78844e-10	-1.20998	1.65816e-05	-1.78844e-10	-1.20581	0.000154345	-1.78844e-10	-1.21107
132667556	chr5:132667556:C:T	2.58673e-07	-1.78844e-10	-1.17283	1.72958e-05	-1.78844e-10	-1.16364	0.000159972	-1.78844e-10	-1.17527
132667864	chr5:132667864:C:G	7.69181e-07	-1.78844e-10	-0.0830649	5.8053e-05	-1.78844e-10	0.0472481	0.000551528	-1.78844e-10	0.0624272
132668339	chr5:132668339:TGCC:T	5.34953e-07	-1.78844e-10	-0.446212	3.25957e-05	-1.78844e-10	-0.529927	0.000328662	-1.78844e-10	-0.455237
132668415	chr5:132668415:G:A	7.11198e-07	-1.78844e-10	-0.16144	5.27375e-05	-1.78844e-10	-0.0487807	0.000502263	-1.78844e-10	-0.0311422
132668671	chr5:132668671:A:C	7.0363e-08	-1.70133	-0.773391	4.17867e-06	-1.69322	-0.890891	3.76471e-05	-1.78861	-0.833399
132668839	chr5:132668839:G:A	1.31829e-07	-1.74269	-0.104196	8.6511e-06	-1.60321	-0.253206	0.000144455	-0.969996	-0.307305
132668860	chr5:132668860:C:T	3.60907e-07	-1.78844e-10	-0.839769	2.28203e-05	-1.78844e-10	-0.886459	0.0002086	-1.78844e-10	-0.909847
132668927	chr5:132668927:A:G	1.41599e-07	-1.77539	-2.61742e-10	9.44279e-06	-1.76886	-2.61742e-10	9.11827e-05	-1.7374	-2.61742e-10
132669238	chr5:132669238:G:A	2.49411e-07	-1.78844e-10	-1.20929	1.64319e-05	-1.78844e-10	-1.21488	0.000154242	-1.78844e-10	-1.21174
132669355	chr5:132669355:G:A	2.9957e-07	-1.78844e-10	-1.02604	2.33986e-05	-1.78844e-10	-0.86143	0.000212545	-1.78844e-10	-0.891111
132670364	chr5:132670364:C:T	2.7478e-07	-1.78844e-10	-1.11242	1.74662e-05	-1.78844e-10	-1.15384	0.000166043	-1.78844e-10	-1.13802
132671066	chr5:132671066:T:C	6.72961e-07	-1.78844e-10	-0.216703	6.88001e-05	-1.78844e-10	0.217097	0.000604003	-1.78844e-10	0.153314
132671154	chr5:132671154:C:T	3.04784e-07	-1.78844e-10	-1.00879	1.83397e-05	-1.78844e-10	-1.10504	0.000178607	-1.78844e-10	-1.06508
132671646	chr5:132671646:C:T	2.52588e-07	-1.78844e-10	-1.19663	1.66311e-05	-1.78844e-10	-1.20283	0.000154598	-1.78844e-10	-1.20944
132672149	chr5:132672149:G:A	2.5574e-06	-1.78844e-10	1.11835	0.000155773	-1.78844e-10	1.03429	0.00274226	-1.78844e-10	1.66627
132672324	chr5:132672324:C:T	3.36563e-07	-1.78844e-10	-0.909605	2.24955e-05	-1.78844e-10	-0.90079	0.000207163	-1.78844e-10	-0.916761
132672516	chr5:132672516:A:G	3.48881e-07	-1.78844e-10	-0.873659	2.2131e-05	-1.78844e-10	-0.91713	0.000216193	-1.78844e-10	-0.874095
132672658	chr5:132672658:A:G	3.33143e-07	-1.78844e-10	-0.919818	2.21423e-05	-1.78844e-10	-0.916619	0.000239458	-1.78844e-10	-0.771886
132672716	chr5:132672716:T:C	2.93607e-07	-1.78844e-10	-1.04615	1.78555e-05	-1.78844e-10	-1.1318	0.000169287	-1.78844e-10	-1.11867
132672914	chr5:132672914:G:A	2.52981e-07	-1.78844e-10	-1.19507	1.67215e-05	-1.78844e-10	-1.19741	0.00015923	-1.78844e-10	-1.17991
132673005	chr5:132673005:T:C	3.78797e-07	-1.78844e-10	-0.79139	2.56581e-05	-1.78844e-10	-0.769246	0.00024666	-1.78844e-10	-0.742255
132673055	chr5:132673055:T:C	2.98377e-07	-1.78844e-10	-1.03003	1.91699e-05	-1.78844e-10	-1.06077	0.000177321	-1.78844e-10	-1.07231
132673458	chr5:132673458:T:C	3.47029e-07	-1.78844e-10	-0.878984	2.1998e-05	-1.78844e-10	-0.923156	0.000202722	-1.78844e-10	-0.938428
132674018	chr5:132674018:C:T	2.93663e-07	-1.78844e-10	-1.04596	2.06463e-05	-1.78844e-10	-0.986572	0.000191655	-1.78844e-10	-0.994568
132674095	chr5:132674095:A:G	4.61023e-07	-1.78844e-10	-0.594942	2.91143e-05	-1.78844e-10	-0.642878	0.00027265	-1.78844e-10	-0.642075
132674896	chr5:132674896:T:C	3.35652e-07	-1.78844e-10	-0.912315	2.29711e-05	-1.78844e-10	-0.879871	0.000221046	-1.78844e-10	-0.851893
132675034	chr5:132675034:C:T	3.14952e-07	-1.78844e-10	-0.975969	2.23217e-05	-1.78844e-10	-0.908549	0.000207228	-1.78844e-10	-0.916445
132675069	chr5:132675069:C:T	3.02331e-07	-1.78844e-10	-1.01687	1.96779e-05	-1.78844e-10	-1.03461	0.00018502	-1.78844e-10	-1.0298
132675355	chr5:132675355:C:T	2.47035e-07	-1.78844e-10	-1.21886	1.63823e-05	-1.78844e-10	-1.21791	0.000153188	-1.78844e-10	-1.2186
132675473	chr5:132675473:GC:G	2.95463e-07	-1.78844e-10	-1.03985	2.06575e-05	-1.78844e-10	-0.986029	0.000192349	-1.78844e-10	-0.990957
132675483	chr5:132675483:G:A	2.4722e-07	-1.78844e-10	-1.21811	1.6365e-05	-1.78844e-10	-1.21896	0.00015323	-1.78844e-10	-1.21833
132676045	chr5:132676045:G:A	3.44626e-07	-1.78844e-10	-0.885931	2.24127e-05	-1.78844e-10	-0.904479	0.000208578	-1.78844e-10	-0.909952
132676061	chr5:132676061:CT:C	4.36407e-08	-1.76464	-1.18776	2.92848e-06	-1.72846	-1.21116	2.59982e-05	-1.77666	-1.21558
132676324	chr5:132676324:A:G	4.09866e-07	-1.78844e-10	-0.71256	2.81421e-05	-1.78844e-10	-0.676839	0.000271744	-1.78844e-10	-0.645406
132676418	chr5:132676418:C:T	3.45757e-07	-1.78844e-10	-0.882655	2.95784e-05	-1.78844e-10	-0.627063	0.000265121	-1.78844e-10	-0.670078
132677009	chr5:132677009:C:A	6.43865e-07	-1.78844e-10	-0.260902	4.10956e-05	-1.78844e-10	-0.298207	0.000387149	-1.78844e-10	-0.291456
132677033	chr5:132677033:T:G	2.66804e-07	-1.78844e-10	-1.14188	1.68466e-05	-1.78844e-10	-1.18996	0.00015835	-1.78844e-10	-1.18546
132677114	chr5:132677114:G:T	2.50609e-07	-1.78844e-10	-1.2045	1.63778e-05	-1.78844e-10	-1.21818	0.000153368	-1.78844e-10	-1.21743
132677167	chr5:132677167:T:C	6.03758e-07	-1.78844e-10	-0.325217	3.93523e-05	-1.78844e-10	-0.341553	0.000349801	-1.78844e-10	-0.392902
132677401	chr5:132677401:G:A	2.80983e-07	-1.0901	-2.61742e-10	1.17997e-05	-1.54603	-2.61742e-10	0.000116183	-1.4951	-2.61742e-10
132677487	chr5:132677487:C:G	2.5974e-07	-1.78844e-10	-1.16871	1.66143e-05	-1.78844e-10	-1.20384	0.000156311	-1.78844e-10	-1.19842
132677607	chr5:132677607:C:G	8.74027e-08	-1.35564	-0.902224	7.29108e-06	-1.06295	-0.964504	4.52905e-05	-1.50351	-0.933658
132677738	chr5:132677738:GCTGA:G	5.37802e-07	-1.78844e-10	-0.4409	3.2307e-05	-1.78844e-10	-0.538825	0.00031918	-1.78844e-10	-0.484511
132678097	chr5:132678097:G:A	3.97795e-07	-1.78844e-10	-0.742453	2.80468e-05	-1.78844e-10	-0.680235	0.000267685	-1.78844e-10	-0.660455
132678194	chr5:132678194:G:C	3.96226e-07	-1.78844e-10	-0.746405	2.79457e-05	-1.78844e-10	-0.683843	0.00026666	-1.78844e-10	-0.664293
132678271	chr5:132678271:A:C	2.49302e-07	-1.78844e-10	-1.20972	1.686e-05	-1.78844e-10	-1.18916	0.000157236	-1.78844e-10	-1.19252
132678308	chr5:132678308:T:A	1.72314e-06	-1.78844e-10	0.723512	9.58744e-05	-1.78844e-10	0.548931	0.000980169	-1.78844e-10	0.637459
132678311	chr5:132678311:G:A	2.63008e-07	-1.78844e-10	-1.1562	1.73172e-05	-1.78844e-10	-1.16241	0.00015963	-1.78844e-10	-1.17741
132678319	chr5:132678319:TAA:T	2.48306e-07	-1.78844e-10	-1.21373	1.63655e-05	-1.78844e-10	-1.21893	0.000153132	-1.78844e-10	-1.21897
132678417	chr5:132678417:A:G	7.9245e-07	-1.78844e-10	-0.0532612	3.98129e-05	-1.78844e-10	-0.329917	0.000421921	-1.78844e-10	-0.205448
132678487	chr5:132678487:T:C	6.0222e-07	-1.78844e-10	-0.327768	3.92674e-05	-1.78844e-10	-0.343712	0.000349178	-1.78844e-10	-0.394683
132678607	chr5:132678607:G:A	2.67146e-07	-1.78844e-10	-1.14059	1.74213e-05	-1.78844e-10	-1.15641	0.000159948	-1.78844e-10	-1.17541
132678631	chr5:132678631:G:T	3.26881e-07	-1.78844e-10	-0.938793	2.22265e-05	-1.78844e-10	-0.91282	0.000212758	-1.78844e-10	-0.890109
132679068	chr5:132679068:C:T	2.70458e-07	-1.78844e-10	-1.12827	1.78243e-05	-1.78844e-10	-1.13354	0.000163751	-1.78844e-10	-1.15192
132679229	chr5:132679229:T:C	3.38763e-07	-1.78844e-10	-0.903089	2.30491e-05	-1.78844e-10	-0.876483	0.00022104	-1.78844e-10	-0.851921
132679279	chr5:132679279:T:C	2.48157e-07	-1.78844e-10	-1.21433	1.6398e-05	-1.78844e-10	-1.21695	0.000153167	-1.78844e-10	-1.21874
132679601	chr5:132679601:A:T	4.55146e-07	-1.78844e-10	-0.607773	2.94817e-05	-1.78844e-10	-0.630337	0.000264765	-1.78844e-10	-0.671423
132680071	chr5:132680071:TGTCACTAAAGACACGCAGGCCGA:T	3.39436e-07	-1.78844e-10	-0.901106	2.30963e-05	-1.78844e-10	-0.874435	0.00022151	-1.78844e-10	-0.849797
132680862	chr5:132680862:C:A	3.08738e-07	-1.78844e-10	-0.995897	2.12811e-05	-1.78844e-10	-0.956286	0.00020089	-1.78844e-10	-0.947509
132681300	chr5:132681300:G:A	3.86469e-07	-1.78844e-10	-0.77134	2.17897e-05	-1.78844e-10	-0.93267	0.000213599	-1.78844e-10	-0.886167
132681394	chr5:132681394:T:C	2.58332e-07	-1.78844e-10	-1.17415	1.69499e-05	-1.78844e-10	-1.18385	0.000157651	-1.78844e-10	-1.18988
132682016	chr5:132682016:G:C	4.31244e-07	-1.78844e-10	-0.661716	2.55343e-05	-1.78844e-10	-0.774083	0.000254154	-1.78844e-10	-0.712324
132682060	chr5:132682060:C:T	3.2498e-07	-1.78844e-10	-0.944627	2.73544e-05	-1.78844e-10	-0.70523	0.000245451	-1.78844e-10	-0.747167
132682440	chr5:132682440:A:G	2.49959e-07	-1.78844e-10	-1.20709	1.69495e-05	-1.78844e-10	-1.18387	0.000158015	-1.78844e-10	-1.18757
132682477	chr5:132682477:C:A	3.51496e-07	-1.78844e-10	-0.866193	2.46121e-05	-1.78844e-10	-0.810869	0.00023418	-1.78844e-10	-0.794177
132682985	chr5:132682985:C:T	6.76881e-07	-1.78844e-10	-0.210895	3.89317e-05	-1.78844e-10	-0.352298	0.00040143	-1.78844e-10	-0.255233
132683243	chr5:132683243:T:C	4.07434e-07	-1.78844e-10	-0.718511	2.42889e-05	-1.78844e-10	-0.824088	0.000241238	-1.78844e-10	-0.764482
132683291	chr5:132683291:G:C	4.63252e-07	-1.78844e-10	-0.59012	2.54563e-05	-1.78844e-10	-0.777145	0.000253756	-1.78844e-10	-0.713894
132683529	chr5:132683529:T:C	3.98364e-07	-1.78844e-10	-0.741025	3.3418e-05	-1.78844e-10	-0.505013	0.000300389	-1.78844e-10	-0.545188
132683899	chr5:132683899:C:T	3.39737e-07	-1.78844e-10	-0.900219	2.1631e-05	-1.78844e-10	-0.939981	0.000199158	-1.78844e-10	-0.956169
132684107	chr5:132684107:G:A	9.62865e-07	-1.78844e-10	0.141523	5.71804e-05	-1.78844e-10	0.0321038	0.000580615	-1.78844e-10	0.113822
132684123	chr5:132684123:G:A	3.79237e-07	-1.78844e-10	-0.790231	2.17297e-05	-1.78844e-10	-0.935426	0.00021614	-1.78844e-10	-0.874341
132684435	chr5:132684435:G:C	2.50036e-07	-1.78844e-10	-1.20679	1.65469e-05	-1.78844e-10	-1.20791	0.000157098	-1.78844e-10	-1.1934
132684610	chr5:132684610:A:G	8.6001e-07	-1.78844e-10	0.0285535	5.1556e-05	-1.78844e-10	-0.0714399	0.000520964	-1.78844e-10	0.00541597
132684785	chr5:132684785:C:T	6.9692e-06	-1.78844e-10	2.12087	0.000436261	-1.78844e-10	2.06413	0.00875193	-1.78844e-10	2.82676
132684935	chr5:132684935:A:G	4.14111e-07	-1.78844e-10	-0.702257	2.63565e-05	-1.78844e-10	-0.742392	0.000256628	-1.78844e-10	-0.702639
132685298	chr5:132685298:G:A	2.62549e-07	-1.78844e-10	-1.15795	1.664e-05	-1.78844e-10	-1.2023	0.00015726	-1.78844e-10	-1.19237
132685304	chr5:132685304:G:A	8.0293e-07	-1.78844e-10	-0.0401228	4.82614e-05	-1.78844e-10	-0.137475	0.000486489	-1.78844e-10	-0.0630519
132685604	chr5:132685604:C:A	2.59706e-07	-1.78844e-10	-1.16884	1.655e-05	-1.78844e-10	-1.20772	0.000156163	-1.78844e-10	-1.19936
132686029	chr5:132686029:T:C	3.42898e-07	-1.78844e-10	-0.890959	2.18125e-05	-1.78844e-10	-0.931624	0.0002008	-1.78844e-10	-0.947955
132686703	chr5:132686703:C:T	4.31199e-07	-1.78844e-10	-0.66182	3.70194e-05	-1.78844e-10	-0.402665	0.000330744	-1.78844e-10	-0.44892
132687037	chr5:132687037:C:A	3.92791e-07	-1.78844e-10	-0.755114	2.50511e-05	-1.78844e-10	-0.79319	0.000243338	-1.78844e-10	-0.755815
132687280	chr5:132687280:T:G	7.00475e-07	-1.78844e-10	-0.176631	4.23228e-05	-1.78844e-10	-0.268782	0.000424553	-1.78844e-10	-0.199228
132687584	chr5:132687584:T:A	7.89839e-07	-1.78844e-10	-0.056562	4.7518e-05	-1.78844e-10	-0.152998	0.000478698	-1.78844e-10	-0.0791964
132688124	chr5:132688124:C:T	2.61818e-07	-1.78844e-10	-1.16074	1.68081e-05	-1.78844e-10	-1.19225	0.000159371	-1.78844e-10	-1.17903
132688141	chr5:132688141:ACATGTGTCAGGCAC:A	2.7894e-07	-1.78844e-10	-1.09739	1.78338e-05	-1.78844e-10	-1.13301	0.000169635	-1.78844e-10	-1.11662
132688474	chr5:132688474:C:T	7.93477e-07	-1.78844e-10	-0.0519654	4.79689e-05	-1.78844e-10	-0.143555	0.000484169	-1.78844e-10	-0.0678317
132688491	chr5:132688491:C:T	4.57169e-07	-1.78844e-10	-0.603338	2.92399e-05	-1.78844e-10	-0.638573	0.000286172	-1.78844e-10	-0.593672
132689016	chr5:132689016:C:G	1.2767e-06	-1.78844e-10	0.423644	7.49889e-05	-1.78844e-10	0.303232	0.000766354	-1.78844e-10	0.391378
132689407	chr5:132689407:C:G	2.47137e-07	-1.78844e-10	-1.21845	1.63731e-05	-1.78844e-10	-1.21847	0.000153162	-1.78844e-10	-1.21877
132689795	chr5:132689795:A:T	4.67556e-07	-1.78844e-10	-0.580871	2.91007e-05	-1.78844e-10	-0.643346	0.000279179	-1.78844e-10	-0.618412
132690122	chr5:132690122:C:T	2.47119e-07	-1.78844e-10	-1.21852	1.63695e-05	-1.78844e-10	-1.21869	0.000153134	-1.78844e-10	-1.21896
132690212	chr5:132690212:T:A	2.55225e-07	-1.78844e-10	-1.18624	1.76329e-05	-1.78844e-10	-1.14434	0.0001627	-1.78844e-10	-1.15836
132690213	chr5:132690213:C:A	2.54851e-07	-1.78844e-10	-1.18771	1.75957e-05	-1.78844e-10	-1.14646	0.000162373	-1.78844e-10	-1.16037
132690255	chr5:132690255:A:G	2.9101e-07	-1.78844e-10	-1.05503	1.9288e-05	-1.78844e-10	-1.05463	0.000182083	-1.78844e-10	-1.0458
132690296	chr5:132690296:CAGA:C	2.47016e-07	-1.78844e-10	-1.21894	1.64059e-05	-1.78844e-10	-1.21647	0.000153187	-1.78844e-10	-1.2186
132691025	chr5:132691025:C:T	4.61381e-07	-1.78844e-10	-0.594167	2.98677e-05	-1.78844e-10	-0.617329	0.000268077	-1.78844e-10	-0.658993
132691304	chr5:132691304:C:T	5.28888e-08	-1.55467	-1.20553	4.3052e-06	-1.34285	-1.21144	2.87452e-05	-1.67938	-1.21241
132691357	chr5:132691357:G:C	2.75363e-07	-1.78844e-10	-1.1103	1.9548e-05	-1.78844e-10	-1.04123	0.00017891	-1.78844e-10	-1.06338
132691502	chr5:132691502:G:A	2.51805e-07	-1.78844e-10	-1.19974	1.67609e-05	-1.78844e-10	-1.19506	0.000156988	-1.78844e-10	-1.1941
132691989	chr5:132691989:A:T	3.11527e-07	-1.78844e-10	-0.986906	2.03879e-05	-1.78844e-10	-0.999168	0.000193994	-1.78844e-10	-0.982439
132692235	chr5:132692235:G:A	2.50235e-07	-1.78844e-10	-1.20599	1.64781e-05	-1.78844e-10	-1.21208	0.000154945	-1.78844e-10	-1.2072
132693008	chr5:132693008:A:C	4.64056e-07	-1.78844e-10	-0.588386	2.68483e-05	-1.78844e-10	-0.723906	0.000254819	-1.78844e-10	-0.709713
132693258	chr5:132693258:G:A	2.75774e-06	1.19378	-2.61742e-10	0.000189096	1.22815	-2.61742e-10	0.0031593	1.80784	-2.61742e-10
132693674	chr5:132693674:C:T	3.42739e-07	-1.78844e-10	-0.891421	1.96365e-05	-1.78844e-10	-1.03672	0.000191203	-1.78844e-10	-0.996929
132693722	chr5:132693722:C:T	5.51463e-08	-1.79502	-0.923382	4.49553e-06	-1.487	-1.02403	3.30692e-05	-1.7706	-0.981064
132693960	chr5:132693960:G:A	4.00842e-07	-1.78844e-10	-0.734823	2.68809e-05	-1.78844e-10	-0.722691	0.000315006	-1.78844e-10	-0.497673
132694592	chr5:132694592:T:C	6.77076e-08	-1.65084	-0.862352	3.52339e-06	-1.77311	-0.981574	3.29203e-05	-1.79451	-0.961667
132694722	chr5:132694722:T:A	3.17673e-07	-1.78844e-10	-0.967367	2.04147e-05	-1.78844e-10	-0.99785	0.000195046	-1.78844e-10	-0.97703
132694975	chr5:132694975:C:G	2.53626e-07	-1.78844e-10	-1.19253	1.72073e-05	-1.78844e-10	-1.16877	0.000159256	-1.78844e-10	-1.17975
132695481	chr5:132695481:A:G	6.93875e-07	-1.78844e-10	-0.186099	4.79114e-05	-1.78844e-10	-0.144755	0.000481513	-1.78844e-10	-0.0733317
132695744	chr5:132695744:A:G	3.02579e-07	-1.78844e-10	-1.01605	1.88495e-05	-1.78844e-10	-1.07762	0.000181191	-1.78844e-10	-1.05071
132696280	chr5:132696280:T:C	3.11278e-07	-1.78844e-10	-0.987704	2.00313e-05	-1.78844e-10	-1.01681	0.000191208	-1.78844e-10	-0.996902
132696330	chr5:132696330:C:T	2.47155e-07	-1.78844e-10	-1.21838	1.63713e-05	-1.78844e-10	-1.21858	0.00015315	-1.78844e-10	-1.21885
132696719	chr5:132696719:T:C	2.58829e-07	-1.78844e-10	-1.17222	1.72684e-05	-1.78844e-10	-1.16523	0.000161983	-1.78844e-10	-1.16278
132697114	chr5:132697114:A:G	2.51074e-07	-1.78844e-10	-1.20264	1.69438e-05	-1.78844e-10	-1.1842	0.000157156	-1.78844e-10	-1.19303
132697246	chr5:132697246:T:C	3.20945e-07	-1.78844e-10	-0.957122	2.49471e-05	-1.78844e-10	-0.797348	0.000227185	-1.78844e-10	-0.824499
132697430	chr5:132697430:A:G	7.73276e-08	-1.24345	-1.13688	6.29861e-06	-1.03259	-1.14119	3.7649e-05	-1.47372	-1.14824
132697603	chr5:132697603:G:C	3.20846e-07	-1.78844e-10	-0.957429	2.49363e-05	-1.78844e-10	-0.797782	0.000227061	-1.78844e-10	-0.825046
132697668	chr5:132697668:T:C	4.10107e-07	-1.78844e-10	-0.711972	2.44501e-05	-1.78844e-10	-0.817474	0.000240945	-1.78844e-10	-0.765697
132697920	chr5:132697920:C:T	2.90906e-07	-1.78844e-10	-1.05539	2.15626e-05	-1.78844e-10	-0.943148	0.000192747	-1.78844e-10	-0.988888
132698654	chr5:132698654:A:G	7.16461e-08	-1.34096	-1.11569	5.7383e-06	-1.1465	-1.12044	3.5709e-05	-1.54634	-1.12852
132698762	chr5:132698762:C:G	7.37794e-08	-1.4323	-0.995009	1.02446e-05	-0.681808	-1.00555	4.05807e-05	-1.55621	-0.99076
132698789	chr5:132698789:GCATGATCT:G	7.60074e-08	-1.29813	-1.09943	6.1299e-06	-1.09611	-1.10482	3.74222e-05	-1.51457	-1.11343
132698896	chr5:132698896:C:A	5.50969e-08	-1.69979	-1.01951	3.252e-06	-1.73459	-1.10025	3.06124e-05	-1.76493	-1.06393
132698929	chr5:132698929:C:T	2.47827e-07	-1.78844e-10	-1.21566	1.65365e-05	-1.78844e-10	-1.20854	0.000153909	-1.78844e-10	-1.2139
132699112	chr5:132699112:T:C	5.34497e-07	-1.78844e-10	-0.447065	3.66244e-05	-1.78844e-10	-0.413393	0.000392848	-1.78844e-10	-0.276844
132699636	chr5:132699636:G:T	2.5208e-07	-1.78844e-10	-1.19864	1.65894e-05	-1.78844e-10	-1.20535	0.000156457	-1.78844e-10	-1.19749
132699854	chr5:132699854:G:A	2.50585e-07	-1.78844e-10	-1.20459	1.71341e-05	-1.78844e-10	-1.17304	0.000159252	-1.78844e-10	-1.17978
132699880	chr5:132699880:A:T	2.95034e-07	-1.78844e-10	-1.0413	1.93016e-05	-1.78844e-10	-1.05392	0.000183427	-1.78844e-10	-1.03845
132700560	chr5:132700560:T:C	5.26013e-08	-1.5867	-1.17895	3.8282e-06	-1.47892	-1.1928	2.80638e-05	-1.72698	-1.18881
132701382	chr5:132701382:C:T	2.47108e-07	-1.78844e-10	-1.21856	1.63663e-05	-1.78844e-10	-1.21888	0.000153177	-1.78844e-10	-1.21867
132701389	chr5:132701389:C:T	4.50734e-07	-0.617514	-2.61742e-10	1.38517e-05	-1.3857	-2.61742e-10	0.000186965	-1.01934	-2.61742e-10
132701681	chr5:132701681:T:C	4.88339e-08	-1.76947	-1.07049	3.13577e-06	-1.77958	-1.09165	2.87419e-05	-1.79546	-1.09645
132701892	chr5:132701892:C:T	7.20109e-07	-1.78844e-10	-0.148988	4.50071e-05	-1.78844e-10	-0.207287	0.000436098	-1.78844e-10	-0.172398
132702706	chr5:132702706:T:C	2.94013e-07	-1.78844e-10	-1.04477	1.92861e-05	-1.78844e-10	-1.05472	0.00017466	-1.78844e-10	-1.08743
132703440	chr5:132703440:C:A	2.58109e-07	-1.78844e-10	-1.17501	1.70639e-05	-1.78844e-10	-1.17714	0.000161303	-1.78844e-10	-1.16698
132704294	chr5:132704294:A:G	6.59489e-07	-1.78844e-10	-0.236925	3.93103e-05	-1.78844e-10	-0.342622	0.000381262	-1.78844e-10	-0.30678
132704682	chr5:132704682:T:A	2.56471e-07	-1.78844e-10	-1.18138	1.69588e-05	-1.78844e-10	-1.18332	0.000160191	-1.78844e-10	-1.1739
132704995	chr5:132704995:C:T	5.30785e-07	-1.78844e-10	-0.454033	2.94595e-05	-1.78844e-10	-0.631089	0.000283799	-1.78844e-10	-0.601999
132704996	chr5:132704996:A:G	1.67256e-07	-0.403011	-1.20586	1.68523e-05	-0.010524	-1.17909	7.0205e-05	-0.800283	-1.19856
132705303	chr5:132705303:G:C	2.54049e-07	-1.78844e-10	-1.19086	1.66796e-05	-1.78844e-10	-1.19992	0.000157997	-1.78844e-10	-1.18769
132705538	chr5:132705538:C:T	4.94407e-08	-1.6176	-1.21002	3.11846e-06	-1.66849	-1.20828	2.79217e-05	-1.70394	-1.21692
132705744	chr5:132705744:C:T	3.08235e-07	-1.78844e-10	-0.99753	2.32035e-05	-1.78844e-10	-0.869803	0.000205964	-1.78844e-10	-0.922563
132706315	chr5:132706315:T:C	2.53584e-07	-1.78844e-10	-1.1927	1.66556e-05	-1.78844e-10	-1.20136	0.000157702	-1.78844e-10	-1.18956
132706327	chr5:132706327:C:T	1.02763e-06	0.206623	-2.61742e-10	7.24688e-05	0.269049	-2.61742e-10	0.00110854	0.760534	-2.61742e-10
132706850	chr5:132706850:C:G	2.5442e-07	-1.78844e-10	-1.1894	1.67026e-05	-1.78844e-10	-1.19854	0.00015827	-1.78844e-10	-1.18596
132707048	chr5:132707048:T:C	6.3496e-08	-1.66479	-0.91262	3.46385e-06	-1.75745	-1.01427	3.44087e-05	-1.74407	-0.967884
132707107	chr5:132707107:C:T	2.6395e-07	-1.78844e-10	-1.15263	1.72884e-05	-1.78844e-10	-1.16407	0.000164806	-1.78844e-10	-1.1455
132707340	chr5:132707340:A:G	6.3858e-08	-1.65692	-0.914804	3.44403e-06	-1.7614	-1.01606	3.45089e-05	-1.73919	-0.969857
132707494	chr5:132707494:TAA:T	2.58198e-07	-1.78844e-10	-1.17466	1.7072e-05	-1.78844e-10	-1.17667	0.000161378	-1.78844e-10	-1.16652
132707847	chr5:132707847:T:C	3.13822e-07	-1.78844e-10	-0.979565	2.42516e-05	-1.78844e-10	-0.825627	0.000220996	-1.78844e-10	-0.852121
132707956	chr5:132707956:G:A	2.84018e-07	-1.78844e-10	-1.07935	1.83241e-05	-1.78844e-10	-1.10589	0.000175601	-1.78844e-10	-1.08205
132708226	chr5:132708226:G:A	2.57222e-07	-1.78844e-10	-1.17845	1.70113e-05	-1.78844e-10	-1.18023	0.000160741	-1.78844e-10	-1.17047
132708252	chr5:132708252:G:A	2.61411e-07	-1.78844e-10	-1.1623	1.72785e-05	-1.78844e-10	-1.16465	0.000163542	-1.78844e-10	-1.15319
132708607	chr5:132708607:A:G	3.17009e-07	-0.969459	-2.61742e-10	1.27362e-05	-1.46966	-2.61742e-10	0.000126084	-1.41332	-2.61742e-10
132709974	chr5:132709974:A:T	2.50586e-07	-1.78844e-10	-1.20459	1.71909e-05	-1.78844e-10	-1.16973	0.000159736	-1.78844e-10	-1.17674
132710020	chr5:132710020:C:T	2.52831e-07	-1.78844e-10	-1.19567	1.66153e-05	-1.78844e-10	-1.20378	0.00015721	-1.78844e-10	-1.19268
132710123	chr5:132710123:G:T	2.56566e-07	-1.78844e-10	-1.181	1.69657e-05	-1.78844e-10	-1.18292	0.000160268	-1.78844e-10	-1.17342
132710280	chr5:132710280:C:G	3.82392e-07	-1.78844e-10	-0.781944	2.53565e-05	-1.78844e-10	-0.781071	0.000243756	-1.78844e-10	-0.754097
132710898	chr5:132710898:C:T	2.80872e-07	-1.78844e-10	-1.09049	1.81328e-05	-1.78844e-10	-1.11638	0.000173603	-1.78844e-10	-1.09349
132711556	chr5:132711556:T:C	7.43626e-08	-1.26076	-1.15868	6.21146e-06	-1.04189	-1.14582	3.75447e-05	-1.48313	-1.1416
132711709	chr5:132711709:A:AT	2.51726e-07	-1.78844e-10	-1.20005	1.73346e-05	-1.78844e-10	-1.1614	0.000160984	-1.78844e-10	-1.16896
132711713	chr5:132711713:C:T	2.5161e-07	-1.78844e-10	-1.20051	1.73204e-05	-1.78844e-10	-1.16222	0.000160862	-1.78844e-10	-1.16972
132712279	chr5:132712279:G:A	2.57859e-07	-1.78844e-10	-1.17598	1.70485e-05	-1.78844e-10	-1.17804	0.000161144	-1.78844e-10	-1.16797
132712930	chr5:132712930:C:T	3.13616e-07	-1.78844e-10	-0.980223	2.05457e-05	-1.78844e-10	-0.991454	0.000184983	-1.78844e-10	-1.03
132712931	chr5:132712931:A:G	1.00356e-07	-0.934206	-1.18546	8.82623e-06	-0.63865	-1.19773	4.64174e-05	-1.21323	-1.19936
132713213	chr5:132713213:A:C	2.47076e-07	-1.78844e-10	-1.21869	1.63716e-05	-1.78844e-10	-1.21856	0.000153142	-1.78844e-10	-1.2189
132713370	chr5:132713370:A:G	2.47214e-07	-1.78844e-10	-1.21814	1.65468e-05	-1.78844e-10	-1.20791	0.000153879	-1.78844e-10	-1.2141
132713563	chr5:132713563:G:A	2.47042e-07	-1.78844e-10	-1.21883	1.6433e-05	-1.78844e-10	-1.21481	0.000153274	-1.78844e-10	-1.21804
132713614	chr5:132713614:G:GCTGGGTAC	2.47008e-07	-1.78844e-10	-1.21897	1.63779e-05	-1.78844e-10	-1.21818	0.000153131	-1.78844e-10	-1.21897
132713897	chr5:132713897:T:TC	6.63525e-08	-1.33842	-1.19498	3.56924e-06	-1.53015	-1.2116	2.5868e-05	-1.78207	-1.21519
132714095	chr5:132714095:C:T	3.3147e-07	-1.78844e-10	-0.924854	2.6085e-05	-1.78844e-10	-0.752749	0.000236933	-1.78844e-10	-0.782487
132714097	chr5:132714097:G:A	2.57304e-07	-1.78844e-10	-1.17813	1.70157e-05	-1.78844e-10	-1.17997	0.000160789	-1.78844e-10	-1.17018
132714850	chr5:132714850:C:T	6.9234e-08	-1.71145	-0.77945	4.17683e-06	-1.67409	-0.910468	3.54739e-05	-1.73256	-0.948914
132714972	chr5:132714972:A:G	6.08264e-07	-1.78844e-10	-0.317782	3.33073e-05	-1.78844e-10	-0.508331	0.000321975	-1.78844e-10	-0.475792
132715000	chr5:132715000:C:T	2.4818e-07	-1.78844e-10	-1.21424	1.68412e-05	-1.78844e-10	-1.19028	0.00015536	-1.78844e-10	-1.20452
132715439	chr5:132715439:AATAC:A	1.70084e-07	-1.5921	-2.61742e-10	9.8122e-06	-1.73048	-2.61742e-10	8.76102e-05	-1.77737	-2.61742e-10
132717668	chr5:132717668:G:A	1.15557e-05	-1.78844e-10	2.62654	0.000718616	-1.78844e-10	2.56322	0.0150892	-1.78844e-10	3.37147
132717740	chr5:132717740:AGTT:A	8.47431e-07	-1.78844e-10	0.0138187	5.95567e-05	-1.78844e-10	0.0728207	0.000599244	-1.78844e-10	0.145403
132718223	chr5:132718223:T:C	3.09869e-07	-1.78844e-10	-0.992242	2.03109e-05	-1.78844e-10	-1.00295	0.000183124	-1.78844e-10	-1.0401
132718391	chr5:132718391:C:T	2.50938e-07	-1.78844e-10	-1.20318	1.63717e-05	-1.78844e-10	-1.21855	0.000153165	-1.78844e-10	-1.21875
132719008	chr5:132719008:G:T	7.97343e-06	-1.78844e-10	2.25548	0.000501242	-1.78844e-10	2.20298	0.0102624	-1.78844e-10	2.98598
132719306	chr5:132719306:C:T	3.89692e-07	-1.78844e-10	-0.763034	2.5879e-05	-1.78844e-10	-0.760677	0.000248786	-1.78844e-10	-0.733673
132719435	chr5:132719435:G:A	2.47415e-07	-1.78844e-10	-1.21732	1.65882e-05	-1.78844e-10	-1.20541	0.000154182	-1.78844e-10	-1.21213
132719503	chr5:132719503:T:C	8.12303e-06	-1.78844e-10	2.27407	0.000510575	-1.78844e-10	2.22143	0.0104737	-1.78844e-10	3.00636
132719617	chr5:132719617:G:A	8.96223e-07	-1.78844e-10	0.0697987	6.30215e-05	-1.78844e-10	0.129368	0.000635814	-1.78844e-10	0.20464
132719812	chr5:132719812:C:T	2.47019e-07	-1.78844e-10	-1.21893	1.64769e-05	-1.78844e-10	-1.21215	0.000153498	-1.78844e-10	-1.21658
132720455	chr5:132720455:C:A	2.60023e-07	-1.78844e-10	-1.16762	1.71946e-05	-1.78844e-10	-1.16951	0.000162535	-1.78844e-10	-1.15937
132720843	chr5:132720843:C:T	8.75411e-06	-1.78844e-10	2.34889	0.000545911	-1.78844e-10	2.28835	0.0111586	-1.78844e-10	3.0697
132721182	chr5:132721182:A:C	2.56807e-07	-1.78844e-10	-1.18007	1.69806e-05	-1.78844e-10	-1.18204	0.000160305	-1.78844e-10	-1.17319
132721897	chr5:132721897:A:G	2.79736e-07	-1.78844e-10	-1.09455	1.80696e-05	-1.78844e-10	-1.11988	0.000172928	-1.78844e-10	-1.09739
132722146	chr5:132722146:C:T	2.47029e-07	-1.78844e-10	-1.21888	1.64858e-05	-1.78844e-10	-1.21161	0.000153545	-1.78844e-10	-1.21627
132722232	chr5:132722232:C:T	8.63521e-07	-1.78844e-10	0.0326275	5.93634e-05	-1.78844e-10	0.0695702	0.000554978	-1.78844e-10	0.0686632
132722604	chr5:132722604:C:T	2.47113e-07	-1.78844e-10	-1.21854	1.63862e-05	-1.78844e-10	-1.21767	0.000153145	-1.78844e-10	-1.21888
132722774	chr5:132722774:A:G	2.48381e-07	-1.78844e-10	-1.21343	1.67436e-05	-1.78844e-10	-1.19609	0.000155252	-1.78844e-10	-1.20522
132722787	chr5:132722787:T:C	2.55334e-07	-1.78844e-10	-1.18582	1.6884e-05	-1.78844e-10	-1.18774	0.000159457	-1.78844e-10	-1.17849
132723006	chr5:132723006:A:T	2.56817e-07	-1.78844e-10	-1.18003	1.69863e-05	-1.78844e-10	-1.1817	0.000160346	-1.78844e-10	-1.17293
132723713	chr5:132723713:G:A	7.94755e-06	-1.78844e-10	2.25223	0.000499645	-1.78844e-10	2.19979	0.0102258	-1.78844e-10	2.98241
132724498	chr5:132724498:A:G	2.76629e-07	-1.78844e-10	-1.10571	1.80709e-05	-1.78844e-10	-1.1198	0.000170675	-1.78844e-10	-1.1105
132726554	chr5:132726554:A:G	3.07539e-07	-1.78844e-10	-0.999787	2.36088e-05	-1.78844e-10	-0.852489	0.00021539	-1.78844e-10	-0.877814
132726562	chr5:132726562:A:T	7.61185e-07	-1.78844e-10	-0.0935147	4.76915e-05	-1.78844e-10	-0.149355	0.000462362	-1.78844e-10	-0.113918
132726718	chr5:132726718:T:C	3.30569e-07	-1.78844e-10	-0.927576	2.11965e-05	-1.78844e-10	-0.96027	0.000203146	-1.78844e-10	-0.936339
132726863	chr5:132726863:C:T	2.588e-07	-1.78844e-10	-1.17234	1.69784e-05	-1.78844e-10	-1.18216	0.000156955	-1.78844e-10	-1.19431
132727564	chr5:132727564:G:A	2.47354e-07	-1.78844e-10	-1.21757	1.66232e-05	-1.78844e-10	-1.20331	0.000157026	-1.78844e-10	-1.19385
132728609	chr5:132728609:T:C	2.49997e-07	-1.78844e-10	-1.20694	1.63655e-05	-1.78844e-10	-1.21893	0.000153552	-1.78844e-10	-1.21623
132728941	chr5:132728941:G:A	1.42692e-07	-1.7677	-2.61742e-10	9.33203e-06	-1.78066	-2.61742e-10	8.648e-05	-1.79035	-2.61742e-10
132729460	chr5:132729460:C:CA	2.8457e-07	-1.78844e-10	-1.07741	1.84291e-05	-1.78844e-10	-1.10018	0.00017679	-1.78844e-10	-1.0753
132729782	chr5:132729782:T:C	2.51864e-07	-1.78844e-10	-1.1995	1.74826e-05	-1.78844e-10	-1.1529	0.000161913	-1.78844e-10	-1.16321
132729784	chr5:132729784:T:A	3.17706e-07	-1.78844e-10	-0.967263	1.96216e-05	-1.78844e-10	-1.03748	0.000189358	-1.78844e-10	-1.00663
132729841	chr5:132729841:A:G	6.63825e-07	-1.78844e-10	-0.230373	4.11265e-05	-1.78844e-10	-0.297455	0.000399075	-1.78844e-10	-0.261116
132730188	chr5:132730188:T:C	2.88717e-07	-1.78844e-10	-1.06294	2.1337e-05	-1.78844e-10	-0.953667	0.0001907	-1.78844e-10	-0.999564
132730276	chr5:132730276:G:T	2.98545e-07	-1.78844e-10	-1.02947	2.27697e-05	-1.78844e-10	-0.888675	0.000208008	-1.78844e-10	-0.912688
132730416	chr5:132730416:G:A	2.80833e-07	-1.78844e-10	-1.09063	1.80002e-05	-1.78844e-10	-1.12372	0.000166243	-1.78844e-10	-1.13681
132730798	chr5:132730798:A:T	2.62334e-07	-1.78844e-10	-1.15877	1.73816e-05	-1.78844e-10	-1.15869	0.000162722	-1.78844e-10	-1.15822
132730960	chr5:132730960:G:C	2.47423e-07	-1.78844e-10	-1.21729	1.63649e-05	-1.78844e-10	-1.21897	0.000153334	-1.78844e-10	-1.21765
132731036	chr5:132731036:G:A	3.08911e-07	-1.78844e-10	-0.995337	2.06189e-05	-1.78844e-10	-0.987901	0.000198307	-1.78844e-10	-0.96045
132731114	chr5:132731114:T:C	3.28098e-07	-1.78844e-10	-0.935078	2.11701e-05	-1.78844e-10	-0.961518	0.000202321	-1.78844e-10	-0.940412
132731200	chr5:132731200:C:T	3.18309e-07	-1.78844e-10	-0.965368	2.05705e-05	-1.78844e-10	-0.990251	0.000196365	-1.78844e-10	-0.970293
132731543	chr5:132731543:G:A	2.49112e-07	-1.78844e-10	-1.21049	1.65184e-05	-1.78844e-10	-1.20963	0.000155605	-1.78844e-10	-1.20294
132731740	chr5:132731740:T:C	3.20104e-07	-1.78844e-10	-0.959746	2.06826e-05	-1.78844e-10	-0.984814	0.000197465	-1.78844e-10	-0.964704
132731774	chr5:132731774:G:A	2.59e-07	-1.78844e-10	-1.17156	1.71787e-05	-1.78844e-10	-1.17043	0.00016049	-1.78844e-10	-1.17203
132731784	chr5:132731784:C:G	2.56703e-07	-1.78844e-10	-1.18047	1.6797e-05	-1.78844e-10	-1.1929	0.000159188	-1.78844e-10	-1.18018
132731797	chr5:132731797:G:A	1.5196e-07	-1.70477	-2.61742e-10	9.48027e-06	-1.76489	-2.61742e-10	9.20009e-05	-1.72847	-2.61742e-10
132731839	chr5:132731839:T:C	6.30178e-07	-1.78844e-10	-0.282388	3.87247e-05	-1.78844e-10	-0.35763	0.00037504	-1.78844e-10	-0.323233
132732004	chr5:132732004:G:A	3.07195e-07	-1.78844e-10	-1.00091	2.36422e-05	-1.78844e-10	-0.851076	0.000215722	-1.78844e-10	-0.876275
132732782	chr5:132732782:G:A	2.58058e-07	-1.78844e-10	-1.17521	1.71149e-05	-1.78844e-10	-1.17416	0.000159897	-1.78844e-10	-1.17574
132732804	chr5:132732804:G:A	3.21403e-07	-1.78844e-10	-0.955695	2.07655e-05	-1.78844e-10	-0.980813	0.000198292	-1.78844e-10	-0.960523
132733514	chr5:132733514:A:G	2.99368e-07	-1.78844e-10	-1.02672	2.28536e-05	-1.78844e-10	-0.884999	0.00020874	-1.78844e-10	-0.909175
132733899	chr5:132733899:T:C	2.69716e-07	-1.78844e-10	-1.13102	1.79038e-05	-1.78844e-10	-1.12909	0.000167196	-1.78844e-10	-1.1311
132734047	chr5:132734047:A:G	2.51287e-07	-1.78844e-10	-1.2018	1.64965e-05	-1.78844e-10	-1.21096	0.000155608	-1.78844e-10	-1.20293
132734641	chr5:132734641:C:G	2.52009e-07	-1.78844e-10	-1.19893	1.65297e-05	-1.78844e-10	-1.20895	0.000156041	-1.78844e-10	-1.20015
132734706	chr5:132734706:G:A	2.67627e-07	-1.78844e-10	-1.1388	1.78508e-05	-1.78844e-10	-1.13206	0.000163389	-1.78844e-10	-1.15413
132735520	chr5:132735520:C:T	2.48619e-07	-1.78844e-10	-1.21247	1.65703e-05	-1.78844e-10	-1.2065	0.000154062	-1.78844e-10	-1.21291
132736068	chr5:132736068:C:G	7.18268e-07	-1.78844e-10	-0.151548	4.39015e-05	-1.78844e-10	-0.232159	0.000426172	-1.78844e-10	-0.195422
132736231	chr5:132736231:T:C	2.69024e-07	-1.78844e-10	-1.13359	1.79691e-05	-1.78844e-10	-1.12546	0.000164303	-1.78844e-10	-1.14855
132736259	chr5:132736259:G:C	5.8105e-07	-1.78844e-10	-0.363553	4.07298e-05	-1.78844e-10	-0.307147	0.000384413	-1.78844e-10	-0.298547
132736494	chr5:132736494:C:T	3.1497e-07	-1.78844e-10	-0.975912	1.98345e-05	-1.78844e-10	-1.02669	0.000188212	-1.78844e-10	-1.0127
132736564	chr5:132736564:T:C	3.4515e-07	-1.78844e-10	-0.884411	2.21447e-05	-1.78844e-10	-0.91651	0.000211132	-1.78844e-10	-0.897783
132736616	chr5:132736616:T:C	3.68746e-07	-1.78844e-10	-0.818282	2.30573e-05	-1.78844e-10	-0.876124	0.00022117	-1.78844e-10	-0.851336
132736798	chr5:132736798:C:T	1.08582e-06	-1.78844e-10	0.261697	6.75115e-05	-1.78844e-10	0.19819	0.000820608	-1.78844e-10	0.45978
132737221	chr5:132737221:G:C	5.02039e-07	-1.78844e-10	-0.509713	2.82056e-05	-1.78844e-10	-0.674587	0.000291278	-1.78844e-10	-0.575987
132737472	chr5:132737472:G:A	3.83061e-07	-1.78844e-10	-0.780196	2.27718e-05	-1.78844e-10	-0.888586	0.000220575	-1.78844e-10	-0.854028
132738125	chr5:132738125:A:G	1.43385e-07	-1.76286	-2.61742e-10	1.15614e-05	-1.56643	-2.61742e-10	9.81442e-05	-1.66383	-2.61742e-10
132738181	chr5:132738181:C:T	4.47382e-07	-1.78844e-10	-0.624978	2.56552e-05	-1.78844e-10	-0.76936	0.000261351	-1.78844e-10	-0.6844
132738547	chr5:132738547:T:G	4.67666e-07	-1.78844e-10	-0.580635	3.23327e-05	-1.78844e-10	-0.538028	0.000319257	-1.78844e-10	-0.484271
132738641	chr5:132738641:A:T	2.76259e-07	-1.78844e-10	-1.10705	1.85643e-05	-1.78844e-10	-1.09287	0.000177834	-1.78844e-10	-1.06942
132738697	chr5:132738697:G:A	3.4921e-07	-1.78844e-10	-0.872716	2.14844e-05	-1.78844e-10	-0.946782	0.000202624	-1.78844e-10	-0.938913
132738819	chr5:132738819:C:A	4.79585e-08	-1.75976	-1.09829	3.4255e-06	-1.66695	-1.11591	3.03907e-05	-1.71881	-1.11732
132739003	chr5:132739003:C:T	4.82503e-07	-1.78844e-10	-0.549404	2.58006e-05	-1.78844e-10	-0.763709	0.000261995	-1.78844e-10	-0.681942
132739198	chr5:132739198:G:A	4.81159e-07	-1.78844e-10	-0.552192	2.57414e-05	-1.78844e-10	-0.766008	0.000261341	-1.78844e-10	-0.684439
132739556	chr5:132739556:G:A	4.41055e-07	-1.78844e-10	-0.63922	2.84726e-05	-1.78844e-10	-0.665165	0.000275506	-1.78844e-10	-0.631658
132739961	chr5:132739961:A:C	4.32184e-07	-1.78844e-10	-0.659539	2.47993e-05	-1.78844e-10	-0.803291	0.000252305	-1.78844e-10	-0.719627
132740108	chr5:132740108:C:T	1.46219e-07	-1.74329	-2.61742e-10	1.20121e-05	-1.52819	-2.61742e-10	0.000115397	-1.50188	-2.61742e-10
132740763	chr5:132740763:A:T	4.62296e-07	-1.78844e-10	-0.592185	2.98869e-05	-1.78844e-10	-0.616686	0.000289202	-1.78844e-10	-0.583141
132741584	chr5:132741584:C:G	2.47009e-07	-1.78844e-10	-1.21897	1.6373e-05	-1.78844e-10	-1.21847	0.000153139	-1.78844e-10	-1.21892
132741937	chr5:132741937:T:G	3.82066e-07	-1.78844e-10	-0.782797	2.35953e-05	-1.78844e-10	-0.85306	0.000229268	-1.78844e-10	-0.815376
132742477	chr5:132742477:A:G	2.90068e-07	-1.78844e-10	-1.05828	1.80021e-05	-1.78844e-10	-1.12362	0.000174076	-1.78844e-10	-1.09077
132742758	chr5:132742758:A:C	3.88371e-07	-1.78844e-10	-0.766428	2.41624e-05	-1.78844e-10	-0.829309	0.000220469	-1.78844e-10	-0.854508
132742786	chr5:132742786:A:G	3.05734e-07	-1.78844e-10	-1.00568	2.06319e-05	-1.78844e-10	-0.987269	0.000191776	-1.78844e-10	-0.993936
132743331	chr5:132743331:G:A	3.80429e-07	-1.78844e-10	-0.78709	2.35016e-05	-1.78844e-10	-0.857041	0.000228317	-1.78844e-10	-0.81953
132743394	chr5:132743394:T:C	1.99345e-07	-1.43335	-2.61742e-10	1.67954e-05	-1.193	-2.61742e-10	0.000131531	-1.37103	-2.61742e-10
132743397	chr5:132743397:C:T	4.76555e-07	-1.78844e-10	-0.561808	3.08104e-05	-1.78844e-10	-0.586254	0.000298322	-1.78844e-10	-0.552093
132743502	chr5:132743502:A:G	4.91383e-07	-1.78844e-10	-0.531167	2.61907e-05	-1.78844e-10	-0.748703	0.000266312	-1.78844e-10	-0.665596
132743623	chr5:132743623:C:G	7.0449e-06	-1.78844e-10	2.13167	0.000444077	-1.78844e-10	2.08189	0.00895635	-1.78844e-10	2.84985
132743702	chr5:132743702:C:T	3.04987e-07	-1.78844e-10	-1.00812	2.05817e-05	-1.78844e-10	-0.989707	0.000191321	-1.78844e-10	-0.996313
132743837	chr5:132743837:A:G	4.96956e-07	-1.78844e-10	-0.519888	3.44635e-05	-1.78844e-10	-0.474208	0.000341513	-1.78844e-10	-0.416881
132744115	chr5:132744115:G:C	5.64045e-07	-1.78844e-10	-0.393256	3.60073e-05	-1.78844e-10	-0.430385	0.000350807	-1.78844e-10	-0.390029
132744364	chr5:132744364:A:G	2.47315e-07	-1.78844e-10	-1.21773	1.63873e-05	-1.78844e-10	-1.2176	0.000153576	-1.78844e-10	-1.21607
132744373	chr5:132744373:A:G	8.84841e-08	-1.09266	-1.15291	8.74179e-06	-0.70072	-1.14527	6.9279e-05	-0.875298	-1.13683
132744811	chr5:132744811:G:A	4.00107e-07	-0.81875	0.0820913	2.66563e-05	-1.02083	0.289747	0.000149056	-1.57097	0.325027
132745472	chr5:132745472:C:T	5.18581e-07	-1.78844e-10	-0.477295	3.14334e-05	-1.78844e-10	-0.566237	0.000310666	-1.78844e-10	-0.511548
132745773	chr5:132745773:G:T	5.92682e-08	-1.64391	-1.00241	4.06032e-06	-1.54876	-1.06408	3.30175e-05	-1.72662	-1.0266
132745795	chr5:132745795:A:G	4.94056e-08	-1.66023	-1.1681	3.79336e-06	-1.49409	-1.18676	3.26321e-05	-1.57933	-1.18564
132745977	chr5:132745977:C:G	3.84627e-07	-1.78844e-10	-0.776118	2.31608e-05	-1.78844e-10	-0.871645	0.00022798	-1.78844e-10	-0.821006
132746205	chr5:132746205:A:G	4.87416e-07	-1.78844e-10	-0.539273	2.6017e-05	-1.78844e-10	-0.755359	0.000264379	-1.78844e-10	-0.672882
132746246	chr5:132746246:G:A	3.49977e-07	-1.78844e-10	-0.870522	2.30591e-05	-1.78844e-10	-0.876047	0.000221628	-1.78844e-10	-0.849267
132746743	chr5:132746743:A:G	3.54568e-07	-1.78844e-10	-0.85749	2.17835e-05	-1.78844e-10	-0.932953	0.000205489	-1.78844e-10	-0.924872
132746957	chr5:132746957:A:T	4.62483e-07	-1.78844e-10	-0.591782	3.19837e-05	-1.78844e-10	-0.548882	0.000315927	-1.78844e-10	-0.494753
132747027	chr5:132747027:T:A	4.96308e-07	-1.78844e-10	-0.521193	3.26432e-05	-1.78844e-10	-0.528472	0.000345551	-1.78844e-10	-0.405124
132747198	chr5:132747198:G:A	4.7896e-08	-1.66853	-1.19083	3.67367e-06	-1.50984	-1.20308	3.16635e-05	-1.59249	-1.20261
132747778	chr5:132747778:G:A	4.2189e-07	-1.78844e-10	-0.683647	2.60255e-05	-1.78844e-10	-0.755029	0.000254438	-1.78844e-10	-0.711208
132747816	chr5:132747816:C:T	3.22095e-07	-1.78844e-10	-0.953544	2.17756e-05	-1.78844e-10	-0.933316	0.000202312	-1.78844e-10	-0.940457
132747979	chr5:132747979:C:T	2.47016e-07	-1.78844e-10	-1.21894	1.64264e-05	-1.78844e-10	-1.21522	0.000153255	-1.78844e-10	-1.21816
132748215	chr5:132748215:C:T	4.05744e-07	-1.78844e-10	-0.722669	2.76816e-05	-1.78844e-10	-0.69334	0.000258078	-1.78844e-10	-0.697003
132748289	chr5:132748289:G:C	3.93943e-07	-1.78844e-10	-0.752184	2.43768e-05	-1.78844e-10	-0.820475	0.000238008	-1.78844e-10	-0.777961
132748537	chr5:132748537:A:G	1.04774e-07	-1.34971	-0.726875	7.0314e-06	-1.24799	-0.815728	5.38421e-05	-1.49813	-0.766076
132749061	chr5:132749061:T:G	1.52422e-07	-1.70174	-2.61742e-10	1.00025e-05	-1.71127	-2.61742e-10	8.75657e-05	-1.77788	-2.61742e-10
132749264	chr5:132749264:G:A	2.95996e-07	-1.78844e-10	-1.03804	1.77578e-05	-1.78844e-10	-1.13728	0.00017258	-1.78844e-10	-1.0994
132749836	chr5:132749836:G:A	2.85867e-07	-1.78844e-10	-1.07286	1.96601e-05	-1.78844e-10	-1.03552	0.000185118	-1.78844e-10	-1.02927
132750693	chr5:132750693:G:C	6.10283e-08	-1.65022	-0.966837	4.63097e-06	-1.4633	-1.01804	4.01111e-05	-1.55394	-1.00467
132751902	chr5:132751902:T:C	5.97658e-07	-1.78844e-10	-0.335372	4.16295e-05	-1.78844e-10	-0.285299	0.0004155	-1.78844e-10	-0.220784
132752256	chr5:132752256:C:T	4.20989e-07	-1.78844e-10	-0.685783	2.58955e-05	-1.78844e-10	-0.76004	0.000252467	-1.78844e-10	-0.718984
132752361	chr5:132752361:G:A	4.89822e-07	-1.78844e-10	-0.534348	3.22276e-05	-1.78844e-10	-0.541283	0.000340853	-1.78844e-10	-0.418813
132753175	chr5:132753175:G:A	3.56582e-07	-1.78844e-10	-0.851826	2.2648e-05	-1.78844e-10	-0.894036	0.000217349	-1.78844e-10	-0.868761
132753263	chr5:132753263:G:T	2.95423e-07	-1.78844e-10	-1.03998	1.92128e-05	-1.78844e-10	-1.05853	0.00018167	-1.78844e-10	-1.04808
132753508	chr5:132753508:C:T	2.47547e-07	-1.78844e-10	-1.21679	1.64205e-05	-1.78844e-10	-1.21558	0.000153404	-1.78844e-10	-1.21719
132753584	chr5:132753584:A:C	4.42881e-07	-1.78844e-10	-0.635091	2.70753e-05	-1.78844e-10	-0.715485	0.000264686	-1.78844e-10	-0.671721
132753877	chr5:132753877:G:T	2.47547e-07	-1.78844e-10	-1.21679	1.64302e-05	-1.78844e-10	-1.21498	0.000154051	-1.78844e-10	-1.21298
132754022	chr5:132754022:GA:G	4.81848e-07	-1.78844e-10	-0.550761	2.926e-05	-1.78844e-10	-0.637886	0.000287179	-1.78844e-10	-0.590161
132754428	chr5:132754428:C:T	2.61615e-07	-1.78844e-10	-1.16152	1.72609e-05	-1.78844e-10	-1.16567	0.000159912	-1.78844e-10	-1.17564
132754602	chr5:132754602:T:C	2.47529e-07	-1.78844e-10	-1.21686	1.64274e-05	-1.78844e-10	-1.21516	0.000154009	-1.78844e-10	-1.21325
132754764	chr5:132754764:C:T	2.53226e-07	-1.78844e-10	-1.19411	1.66509e-05	-1.78844e-10	-1.20164	0.000156455	-1.78844e-10	-1.1975
132754946	chr5:132754946:C:T	2.47008e-07	-1.78844e-10	-1.21897	1.63698e-05	-1.78844e-10	-1.21867	0.000153281	-1.78844e-10	-1.21799
132756374	chr5:132756374:G:T	6.55637e-08	-1.32764	-1.21773	4.10288e-06	-1.38527	-1.21715	3.67084e-05	-1.42829	-1.21897
132757345	chr5:132757345:G:A	3.05463e-07	-1.78844e-10	-1.00656	2.00528e-05	-1.78844e-10	-1.01574	0.000193122	-1.78844e-10	-0.986946
132757590	chr5:132757590:T:C	2.50202e-07	-1.78844e-10	-1.20612	1.6645e-05	-1.78844e-10	-1.202	0.00015519	-1.78844e-10	-1.20561
132757720	chr5:132757720:C:G	4.51033e-07	-1.78844e-10	-0.616849	2.75595e-05	-1.78844e-10	-0.697761	0.000269841	-1.78844e-10	-0.652431
132757957	chr5:132757957:T:C	2.65979e-07	-1.78844e-10	-1.14497	1.6683e-05	-1.78844e-10	-1.19972	0.000158884	-1.78844e-10	-1.18209
132757967	chr5:132757967:T:C	4.29423e-07	-1.78844e-10	-0.665949	2.63323e-05	-1.78844e-10	-0.74331	0.000257269	-1.78844e-10	-0.700143
132758302	chr5:132758302:C:T	2.491e-07	-1.78844e-10	-1.21054	1.65441e-05	-1.78844e-10	-1.20808	0.000155237	-1.78844e-10	-1.20531
132758313	chr5:132758313:A:G	2.5285e-07	-1.78844e-10	-1.19559	1.64366e-05	-1.78844e-10	-1.2146	0.000153262	-1.78844e-10	-1.21812
132758411	chr5:132758411:G:A	4.63036e-07	-1.78844e-10	-0.590586	2.84238e-05	-1.78844e-10	-0.666881	0.000278205	-1.78844e-10	-0.621907
132758513	chr5:132758513:G:A	2.07771e-07	-1.39195	-2.61742e-10	1.75876e-05	-1.14691	-2.61742e-10	0.000137092	-1.32961	-2.61742e-10
132758665	chr5:132758665:G:A	1.65385e-06	-1.78844e-10	0.682468	0.00010309	-1.78844e-10	0.621495	0.00111747	-1.78844e-10	0.768558
132758718	chr5:132758718:G:A	1.42032e-07	-1.77234	-2.61742e-10	1.20461e-05	-1.52537	-2.61742e-10	0.000101281	-1.63237	-2.61742e-10
132759230	chr5:132759230:G:A	2.47086e-07	-1.78844e-10	-1.21866	1.63665e-05	-1.78844e-10	-1.21887	0.000153131	-1.78844e-10	-1.21897
132759282	chr5:132759282:G:A	2.6101e-07	-1.78844e-10	-1.16383	1.65344e-05	-1.78844e-10	-1.20866	0.000156844	-1.78844e-10	-1.19502
132759467	chr5:132759467:CCT:C	4.86478e-07	-1.78844e-10	-0.5412	2.96273e-05	-1.78844e-10	-0.625412	0.000291774	-1.78844e-10	-0.574288
132760252	chr5:132760252:G:A	4.57606e-07	-1.78844e-10	-0.602382	2.68552e-05	-1.78844e-10	-0.723648	0.000267506	-1.78844e-10	-0.661123
132760431	chr5:132760431:A:G	4.60818e-08	-1.69019	-1.20778	3.64022e-06	-1.52538	-1.19668	3.13856e-05	-1.60598	-1.19794
132760631	chr5:132760631:A:AAAAG	2.81318e-07	-1.78844e-10	-1.0889	1.74355e-05	-1.78844e-10	-1.1556	0.000166474	-1.78844e-10	-1.13542
132760779	chr5:132760779:C:T	3.39882e-07	-1.78844e-10	-0.899791	2.10485e-05	-1.78844e-10	-0.967278	0.000198506	-1.78844e-10	-0.959448
132760786	chr5:132760786:G:A	1.57883e-06	-1.78844e-10	0.636049	9.87748e-05	-1.78844e-10	0.578735	0.00106594	-1.78844e-10	0.721344
132761010	chr5:132761010:G:A	2.47014e-07	-1.78844e-10	-1.21894	1.69178e-05	-1.78844e-10	-1.18574	0.000156781	-1.78844e-10	-1.19542
132761676	chr5:132761676:A:G	4.56701e-07	-1.78844e-10	-0.604362	2.71887e-05	-1.78844e-10	-0.711306	0.000269556	-1.78844e-10	-0.653491
132761733	chr5:132761733:T:A	3.54601e-07	-1.78844e-10	-0.857398	2.05023e-05	-1.78844e-10	-0.993571	0.000199393	-1.78844e-10	-0.954987
132762616	chr5:132762616:A:C	4.24969e-07	-1.78844e-10	-0.676374	2.54385e-05	-1.78844e-10	-0.777844	0.000251323	-1.78844e-10	-0.723528
132762728	chr5:132762728:A:C	2.54286e-07	-1.78844e-10	-1.18993	1.77564e-05	-1.78844e-10	-1.13736	0.000164216	-1.78844e-10	-1.14909
132763433	chr5:132763433:G:A	2.50548e-07	-1.78844e-10	-1.20474	1.66575e-05	-1.78844e-10	-1.20125	0.00015497	-1.78844e-10	-1.20704
132763443	chr5:132763443:C:G	2.84517e-07	-1.78844e-10	-1.0776	1.73061e-05	-1.78844e-10	-1.16305	0.000166517	-1.78844e-10	-1.13517
132763546	chr5:132763546:A:G	2.83521e-07	-1.78844e-10	-1.08111	1.72691e-05	-1.78844e-10	-1.16519	0.000166077	-1.78844e-10	-1.13781
132764307	chr5:132764307:A:G	2.63478e-07	-1.78844e-10	-1.15442	1.65919e-05	-1.78844e-10	-1.2052	0.000157755	-1.78844e-10	-1.18922
132764448	chr5:132764448:G:A	2.77702e-07	-1.78844e-10	-1.10184	1.70472e-05	-1.78844e-10	-1.17812	0.000162608	-1.78844e-10	-1.15892
132764668	chr5:132764668:T:C	2.56613e-07	-1.78844e-10	-1.18082	1.70899e-05	-1.78844e-10	-1.17562	0.000158444	-1.78844e-10	-1.18486
132764780	chr5:132764780:T:C	3.54403e-07	-1.78844e-10	-0.857955	2.03055e-05	-1.78844e-10	-1.00322	0.000199883	-1.78844e-10	-0.952536
132764913	chr5:132764913:A:G	5.79084e-08	-1.50124	-1.16828	5.56156e-06	-1.171	-1.12723	4.52251e-05	-1.31153	-1.12708
132765036	chr5:132765036:A:G	5.10772e-07	-1.78844e-10	-0.492466	3.10839e-05	-1.78844e-10	-0.577416	0.000306019	-1.78844e-10	-0.52662
132765561	chr5:132765561:C:T	7.87055e-07	-1.78844e-10	-0.0600919	5.55884e-05	-1.78844e-10	0.00386645	0.000561897	-1.78844e-10	0.0810531
132765937	chr5:132765937:T:C	2.54259e-07	-1.78844e-10	-1.19004	1.69398e-05	-1.78844e-10	-1.18444	0.000159213	-1.78844e-10	-1.18002
132765977	chr5:132765977:C:G	4.65444e-07	-1.78844e-10	-0.585399	2.85001e-05	-1.78844e-10	-0.664199	0.00027947	-1.78844e-10	-0.617372
132766111	chr5:132766111:C:T	3.19797e-07	-1.78844e-10	-0.960703	2.08013e-05	-1.78844e-10	-0.97909	0.000199968	-1.78844e-10	-0.952107
132766368	chr5:132766368:G:A	3.41651e-07	-1.78844e-10	-0.8946	2.09955e-05	-1.78844e-10	-0.969798	0.000207708	-1.78844e-10	-0.914134
132767095	chr5:132767095:C:G	2.55563e-07	-1.78844e-10	-1.18492	1.70179e-05	-1.78844e-10	-1.17984	0.000157862	-1.78844e-10	-1.18854
132767579	chr5:132767579:G:A	2.94855e-07	-1.78844e-10	-1.04191	1.7709e-05	-1.78844e-10	-1.14004	0.000171324	-1.78844e-10	-1.10671
132767586	chr5:132767586:C:T	2.47423e-07	-1.78844e-10	-1.21729	1.6397e-05	-1.78844e-10	-1.21701	0.000153205	-1.78844e-10	-1.21849
132767664	chr5:132767664:C:T	3.04279e-07	-1.78844e-10	-1.01045	2.08422e-05	-1.78844e-10	-0.977129	0.000194361	-1.78844e-10	-0.980546
132768464	chr5:132768464:C:T	2.50843e-07	-1.78844e-10	-1.20356	1.65661e-05	-1.78844e-10	-1.20675	0.0001559	-1.78844e-10	-1.20105
132769176	chr5:132769176:A:G	2.47496e-07	-1.78844e-10	-1.217	1.63974e-05	-1.78844e-10	-1.21698	0.00015351	-1.78844e-10	-1.2165
132769405	chr5:132769405:T:C	2.61843e-07	-1.78844e-10	-1.16065	1.75601e-05	-1.78844e-10	-1.14848	0.000166902	-1.78844e-10	-1.13286
132769592	chr5:132769592:A:T	2.48202e-07	-1.78844e-10	-1.21415	1.71609e-05	-1.78844e-10	-1.17148	0.000157841	-1.78844e-10	-1.18868
132770303	chr5:132770303:C:G	3.46436e-07	-1.78844e-10	-0.880694	2.12229e-05	-1.78844e-10	-0.959029	0.000207068	-1.78844e-10	-0.917219
132770333	chr5:132770333:C:T	1.45602e-07	-1.74751	-2.61742e-10	1.00472e-05	-1.70681	-2.61742e-10	0.000108064	-1.56754	-2.61742e-10
132770353	chr5:132770353:T:C	4.40136e-07	-1.78844e-10	-0.641306	2.629e-05	-1.78844e-10	-0.744919	0.000260085	-1.78844e-10	-0.689256
132771333	chr5:132771333:C:T	4.73777e-07	-1.78844e-10	-0.567654	2.89255e-05	-1.78844e-10	-0.649385	0.00028417	-1.78844e-10	-0.600693
132771359	chr5:132771359:G:T	3.02421e-07	-1.78844e-10	-1.01657	1.80261e-05	-1.78844e-10	-1.12228	0.000174807	-1.78844e-10	-1.08658
132771737	chr5:132771737:G:A	2.51683e-07	-1.78844e-10	-1.20022	1.70675e-05	-1.78844e-10	-1.17693	0.000162271	-1.78844e-10	-1.161
132772008	chr5:132772008:T:C	4.67118e-08	-1.6992	-1.1852	3.93708e-06	-1.48733	-1.15633	3.33281e-05	-1.58483	-1.15904
132772086	chr5:132772086:TCA:T	2.47044e-07	-1.78844e-10	-1.21882	1.63686e-05	-1.78844e-10	-1.21874	0.000153139	-1.78844e-10	-1.21892
132772334	chr5:132772334:G:A	3.01978e-07	-1.78844e-10	-1.01804	1.79984e-05	-1.78844e-10	-1.12382	0.000174544	-1.78844e-10	-1.08809
132772993	chr5:132772993:G:A	1.16873e-06	-1.78844e-10	0.33528	7.13557e-05	-1.78844e-10	0.25357	0.000798188	-1.78844e-10	0.432078
132773159	chr5:132773159:T:TCTG	8.0995e-07	-1.78844e-10	-0.0314179	4.7911e-05	-1.78844e-10	-0.144762	0.000416896	-1.78844e-10	-0.21743
132773160	chr5:132773160:A:AGTG	8.1217e-07	-1.78844e-10	-0.0286808	4.80324e-05	-1.78844e-10	-0.142231	0.000417922	-1.78844e-10	-0.214971
132773431	chr5:132773431:C:T	6.06623e-07	-1.78844e-10	-0.320483	4.00449e-05	-1.78844e-10	-0.324106	0.000423262	-1.78844e-10	-0.202275
132773793	chr5:132773793:A:G	2.95154e-07	-1.78844e-10	-1.04089	1.7717e-05	-1.78844e-10	-1.13958	0.000171332	-1.78844e-10	-1.10666
132773927	chr5:132773927:T:C	3.07023e-07	-1.78844e-10	-1.00147	1.82088e-05	-1.78844e-10	-1.1122	0.000176909	-1.78844e-10	-1.07463
132774050	chr5:132774050:G:A	3.02659e-07	-1.78844e-10	-1.01578	1.80263e-05	-1.78844e-10	-1.12227	0.000174862	-1.78844e-10	-1.08627
132775046	chr5:132775046:G:T	2.14202e-07	-1.36147	-2.61742e-10	1.24917e-05	-1.48904	-2.61742e-10	0.000128675	-1.39297	-2.61742e-10
132775351	chr5:132775351:G:A	3.73462e-07	-1.78844e-10	-0.805575	2.11337e-05	-1.78844e-10	-0.96324	0.000209149	-1.78844e-10	-0.907221
132775626	chr5:132775626:C:G	1.91223e-07	-1.47495	-2.61742e-10	1.76408e-05	-1.14389	-2.61742e-10	0.00015087	-1.23385	-2.61742e-10
132776297	chr5:132776297:T:C	3.76174e-07	-1.78844e-10	-0.798338	2.12509e-05	-1.78844e-10	-0.957709	0.000210412	-1.78844e-10	-0.901196
132776348	chr5:132776348:G:A	3.68262e-07	-1.78844e-10	-0.819595	2.09006e-05	-1.78844e-10	-0.974331	0.000206583	-1.78844e-10	-0.919565
132776741	chr5:132776741:A:G	3.536e-07	-1.78844e-10	-0.860226	2.02559e-05	-1.78844e-10	-1.00566	0.00019949	-1.78844e-10	-0.9545
132776773	chr5:132776773:G:C	2.56973e-07	-1.78844e-10	-1.17942	1.64158e-05	-1.78844e-10	-1.21586	0.000154664	-1.78844e-10	-1.20901
132776783	chr5:132776783:C:T	1.38814e-07	-1.79526	-2.61742e-10	1.00575e-05	-1.70579	-2.61742e-10	9.88596e-05	-1.65657	-2.61742e-10
132777380	chr5:132777380:A:T	4.02772e-07	-1.78844e-10	-0.730021	2.42693e-05	-1.78844e-10	-0.824895	0.000239002	-1.78844e-10	-0.773794
132777499	chr5:132777499:C:T	1.07775e-06	-1.78844e-10	0.254243	7.50205e-05	-1.78844e-10	0.303654	0.000759581	-1.78844e-10	0.382502
132777890	chr5:132777890:G:A	9.26059e-06	-1.78844e-10	2.40513	0.000566434	-1.78844e-10	2.32525	0.0103237	-1.78844e-10	2.99193
132778248	chr5:132778248:T:C	3.66204e-07	-1.78844e-10	-0.8252	2.08066e-05	-1.78844e-10	-0.978837	0.00020557	-1.78844e-10	-0.924478
132778362	chr5:132778362:AC:A	3.50457e-07	-1.78844e-10	-0.869154	2.01092e-05	-1.78844e-10	-1.01293	0.000197806	-1.78844e-10	-0.962977
132778527	chr5:132778527:CCTCT:C	2.62274e-07	-1.78844e-10	-1.159	1.75097e-05	-1.78844e-10	-1.15135	0.000162399	-1.78844e-10	-1.16021
132779155	chr5:132779155:C:T	2.81783e-07	-1.78844e-10	-1.08725	1.71994e-05	-1.78844e-10	-1.16923	0.000165236	-1.78844e-10	-1.14289
132779246	chr5:132779246:A:G	9.13756e-07	-1.78844e-10	0.0891725	6.36025e-05	-1.78844e-10	0.138545	0.000641956	-1.78844e-10	0.214254
132779352	chr5:132779352:G:A	8.62237e-07	-1.78844e-10	0.0311392	5.98627e-05	-1.78844e-10	0.0779464	0.000603221	-1.78844e-10	0.152018
132779532	chr5:132779532:C:T	2.83375e-07	-1.78844e-10	-1.08162	1.72589e-05	-1.78844e-10	-1.16578	0.000165938	-1.78844e-10	-1.13865
132779740	chr5:132779740:T:C	2.71841e-07	-1.78844e-10	-1.12317	1.71762e-05	-1.78844e-10	-1.17059	0.000162127	-1.78844e-10	-1.16189
132780192	chr5:132780192:A:G	3.12778e-07	-1.78844e-10	-0.982896	1.97417e-05	-1.78844e-10	-1.03137	0.000184711	-1.78844e-10	-1.03148
132781127	chr5:132781127:C:T	9.0435e-07	-1.78844e-10	0.0788258	6.28427e-05	-1.78844e-10	0.126527	0.000634093	-1.78844e-10	0.20193
132781201	chr5:132781201:G:A	2.5326e-07	-1.78844e-10	-1.19398	1.67265e-05	-1.78844e-10	-1.19712	0.000156148	-1.78844e-10	-1.19946
132781615	chr5:132781615:G:A	3.24569e-07	-0.945893	-2.61742e-10	1.75415e-05	-1.14954	-2.61742e-10	0.000147379	-1.25726	-2.61742e-10
132781634	chr5:132781634:G:A	8.37781e-07	-1.78844e-10	0.00236634	5.81342e-05	-1.78844e-10	0.0486466	0.000585304	-1.78844e-10	0.121866
132781986	chr5:132781986:T:C	2.48025e-07	-1.78844e-10	-1.21486	1.71168e-05	-1.78844e-10	-1.17405	0.000157558	-1.78844e-10	-1.19047
132783465	chr5:132783465:C:T	2.92578e-07	-1.78844e-10	-1.04966	1.89961e-05	-1.78844e-10	-1.06988	0.000182357	-1.78844e-10	-1.0443
132783561	chr5:132783561:A:G	2.866e-07	-1.78844e-10	-1.0703	1.73839e-05	-1.78844e-10	-1.15857	0.000167406	-1.78844e-10	-1.12984
132783975	chr5:132783975:C:G	7.88652e-07	-1.78844e-10	-0.0580648	4.37083e-05	-1.78844e-10	-0.23657	0.000393937	-1.78844e-10	-0.274074
132784072	chr5:132784072:G:A	3.11411e-07	-1.78844e-10	-0.987276	1.99838e-05	-1.78844e-10	-1.01919	0.000190428	-1.78844e-10	-1.00099
132784117	chr5:132784117:C:T	4.41149e-07	-1.78844e-10	-0.639008	2.72419e-05	-1.78844e-10	-0.709352	0.000266502	-1.78844e-10	-0.664883
132784758	chr5:132784758:G:A	2.552e-07	-1.78844e-10	-1.18634	1.71238e-05	-1.78844e-10	-1.17364	0.000160578	-1.78844e-10	-1.17149
132785172	chr5:132785172:C:G	2.46562e-07	-1.22078	-2.61742e-10	2.62753e-05	-0.745476	-2.61742e-10	0.000208527	-0.910196	-2.61742e-10
132785827	chr5:132785827:A:G	8.98547e-07	-1.78844e-10	0.0723881	5.18064e-05	-1.78844e-10	-0.0665929	0.000528101	-1.78844e-10	0.0190214
132785873	chr5:132785873:T:C	3.12214e-07	-1.78844e-10	-0.9847	2.04337e-05	-1.78844e-10	-0.996924	0.000196163	-1.78844e-10	-0.971321
132786359	chr5:132786359:C:A	2.4897e-07	-1.78844e-10	-1.21106	1.71538e-05	-1.78844e-10	-1.17189	0.000157065	-1.78844e-10	-1.19361
132786410	chr5:132786410:G:A	3.44397e-07	-1.78844e-10	-0.886596	2.09095e-05	-1.78844e-10	-0.973902	0.000204767	-1.78844e-10	-0.928394
132786579	chr5:132786579:G:A	7.51448e-07	-1.78844e-10	-0.106388	5.20281e-05	-1.78844e-10	-0.0623245	0.000522602	-1.78844e-10	0.00855403
132786933	chr5:132786933:C:T	7.79911e-07	-1.78844e-10	-0.0692104	4.62769e-05	-1.78844e-10	-0.179464	0.000403302	-1.78844e-10	-0.25058
132787131	chr5:132787131:A:C	3.23412e-07	-1.78844e-10	-0.949464	1.99994e-05	-1.78844e-10	-1.01841	0.000189255	-1.78844e-10	-1.00717
132787825	chr5:132787825:G:T	2.96587e-07	-1.78844e-10	-1.03605	1.88673e-05	-1.78844e-10	-1.07668	0.00017651	-1.78844e-10	-1.07689
132787844	chr5:132787844:G:A	1.80204e-07	-0.319335	-1.21497	6.51772e-06	-0.962794	-1.17679	3.49207e-05	-1.51609	-1.1811
132789134	chr5:132789134:T:C	2.85264e-07	-1.78844e-10	-1.07498	1.76523e-05	-1.78844e-10	-1.14324	0.000169519	-1.78844e-10	-1.1173
132789151	chr5:132789151:C:T	2.51936e-07	-1.78844e-10	-1.19922	1.70451e-05	-1.78844e-10	-1.17825	0.000157613	-1.78844e-10	-1.19013
132789449	chr5:132789449:G:A	8.26723e-06	-1.78844e-10	2.29166	0.000530647	-1.78844e-10	2.25999	0.0106413	-1.78844e-10	3.02223
132789609	chr5:132789609:G:A	6.81456e-07	-1.78844e-10	-0.204158	4.58904e-05	-1.78844e-10	-0.187852	0.000512345	-1.78844e-10	-0.0112679
132790050	chr5:132790050:C:T	8.38758e-07	-1.78844e-10	0.00353207	5.82799e-05	-1.78844e-10	0.051149	0.00058732	-1.78844e-10	0.125304
132790397	chr5:132790397:T:TC	2.81882e-07	-1.78844e-10	-1.0869	1.75027e-05	-1.78844e-10	-1.15175	0.000167835	-1.78844e-10	-1.12728
132790542	chr5:132790542:C:T	4.13267e-07	-1.78844e-10	-0.704297	2.47017e-05	-1.78844e-10	-0.807235	0.000244252	-1.78844e-10	-0.752064
132790741	chr5:132790741:C:G	3.77227e-07	-1.78844e-10	-0.795543	3.041e-05	-1.78844e-10	-0.599335	0.000273521	-1.78844e-10	-0.638887
132791005	chr5:132791005:T:A	3.53456e-07	-1.78844e-10	-0.86063	2.37074e-05	-1.78844e-10	-0.848319	0.000225456	-1.78844e-10	-0.832139
132791226	chr5:132791226:C:T	6.04487e-07	-1.78844e-10	-0.324011	3.4361e-05	-1.78844e-10	-0.477186	0.00031113	-1.78844e-10	-0.510054
132792453	chr5:132792453:C:T	2.47105e-07	-1.78844e-10	-1.21858	1.63965e-05	-1.78844e-10	-1.21704	0.000153939	-1.78844e-10	-1.21371
132792479	chr5:132792479:A:G	2.53111e-07	-1.78844e-10	-1.19456	1.77219e-05	-1.78844e-10	-1.13931	0.000164495	-1.78844e-10	-1.14739
132792624	chr5:132792624:C:T	7.4586e-07	-1.78844e-10	-0.113852	5.1728e-05	-1.78844e-10	-0.0681077	0.000519137	-1.78844e-10	0.00190128
132793007	chr5:132793007:T:G	2.60251e-07	-1.78844e-10	-1.16674	1.64354e-05	-1.78844e-10	-1.21467	0.000155366	-1.78844e-10	-1.20448
132793494	chr5:132793494:A:C	8.13837e-06	-1.78844e-10	2.27595	0.00052402	-1.78844e-10	2.24742	0.0104533	-1.78844e-10	3.0044
132793960	chr5:132793960:T:TA	4.98193e-08	-1.77039	-1.0496	3.22806e-06	-1.79029	-1.05193	3.26859e-05	-1.71878	-1.04454
132793967	chr5:132793967:T:A	4.9121e-08	-1.7676	-1.0665	3.15599e-06	-1.78981	-1.075	3.20301e-05	-1.71568	-1.06791
132794028	chr5:132794028:C:T	1.40065e-07	-1.78629	-2.61742e-10	9.21066e-06	-1.79375	-2.61742e-10	8.77514e-05	-1.77576	-2.61742e-10
132794809	chr5:132794809:C:T	2.50805e-07	-1.78844e-10	-1.20372	1.65183e-05	-1.78844e-10	-1.20964	0.000155432	-1.78844e-10	-1.20406
132794888	chr5:132794888:T:A	8.74964e-07	-1.78844e-10	0.045792	5.63784e-05	-1.78844e-10	0.0179794	0.000538061	-1.78844e-10	0.0377067
132794939	chr5:132794939:C:T	8.53826e-07	-1.78844e-10	0.0213371	5.50283e-05	-1.78844e-10	-0.00626021	0.000525073	-1.78844e-10	0.0132713
132794971	chr5:132794971:T:A	8.17698e-07	-1.78844e-10	-0.0218977	5.27296e-05	-1.78844e-10	-0.0489303	0.000502967	-1.78844e-10	-0.0297419
132795151	chr5:132795151:A:C	1.45598e-07	-1.74754	-2.61742e-10	9.22347e-06	-1.79236	-2.61742e-10	8.63149e-05	-1.79226	-2.61742e-10
132795206	chr5:132795206:G:A	5.6386e-07	-1.78844e-10	-0.393585	3.90787e-05	-1.78844e-10	-0.348529	0.000376361	-1.78844e-10	-0.319718
132795332	chr5:132795332:C:T	2.47704e-07	-1.78844e-10	-1.21616	1.68605e-05	-1.78844e-10	-1.18913	0.000155753	-1.78844e-10	-1.20199
132795536	chr5:132795536:T:C	3.36665e-07	-1.78844e-10	-0.909302	2.19181e-05	-1.78844e-10	-0.926794	0.00021269	-1.78844e-10	-0.89043
132795953	chr5:132795953:A:G	2.61186e-07	-1.78844e-10	-1.16316	1.72812e-05	-1.78844e-10	-1.16449	0.000163836	-1.78844e-10	-1.1514
132796151	chr5:132796151:G:A	8.507e-07	-1.78844e-10	0.0176685	5.48401e-05	-1.78844e-10	-0.00968607	0.000523272	-1.78844e-10	0.0098357
132796485	chr5:132796485:C:T	1.93341e-07	-1.46394	-2.61742e-10	1.22815e-05	-1.50602	-2.61742e-10	9.98113e-05	-1.64698	-2.61742e-10
132796545	chr5:132796545:C:G	9.00388e-07	-1.78844e-10	0.0744347	5.79973e-05	-1.78844e-10	0.0462897	0.00055363	-1.78844e-10	0.0662302
132796597	chr5:132796597:TTTTC:T	2.48585e-07	-1.78844e-10	-1.21261	1.64628e-05	-1.78844e-10	-1.213	0.000153624	-1.78844e-10	-1.21576
132796618	chr5:132796618:G:A	6.7842e-08	-1.78898	-0.72223	4.47001e-06	-1.79395	-0.722768	4.4391e-05	-1.79496	-0.662267
132796886	chr5:132796886:G:A	1.04403e-07	-1.78767	-0.292459	6.08118e-06	-1.79511	-0.413802	6.33316e-05	-1.76113	-0.340747
132796955	chr5:132796955:A:G	2.47699e-07	-1.78844e-10	-1.21617	1.6859e-05	-1.78844e-10	-1.18923	0.000155746	-1.78844e-10	-1.20204
132797388	chr5:132797388:G:A	6.16373e-08	-1.48733	-1.11979	3.62383e-06	-1.60912	-1.11746	3.73916e-05	-1.53919	-1.08963
132798222	chr5:132798222:T:C	1.02249e-06	-1.78844e-10	0.201606	6.53925e-05	-1.78844e-10	0.1663	0.000626125	-1.78844e-10	0.189285
132798354	chr5:132798354:C:T	1.42968e-07	-1.76577	-2.61742e-10	1.0602e-05	-1.65306	-2.61742e-10	0.000100132	-1.64378	-2.61742e-10
132798458	chr5:132798458:A:C	1.64493e-07	-0.621798	-1.00373	9.2047e-06	-0.754233	-1.04016	6.28103e-05	-1.13968	-0.970468
132798463	chr5:132798463:G:A	2.63656e-07	-1.15374	-2.61742e-10	2.49805e-05	-0.79601	-2.61742e-10	0.000207619	-0.914562	-2.61742e-10
132798884	chr5:132798884:A:G	2.48711e-07	-1.78844e-10	-1.2121	1.64181e-05	-1.78844e-10	-1.21572	0.000154174	-1.78844e-10	-1.21218
132798932	chr5:132798932:G:A	2.70353e-07	-1.78844e-10	-1.12866	1.7595e-05	-1.78844e-10	-1.14649	0.000162913	-1.78844e-10	-1.15705
132799160	chr5:132799160:G:A	2.71582e-07	-1.78844e-10	-1.12413	1.74991e-05	-1.78844e-10	-1.15196	0.000163716	-1.78844e-10	-1.15213
132799166	chr5:132799166:C:T	1.08919e-07	-0.83666	-1.20112	7.02812e-06	-0.86483	-1.19936	4.34938e-05	-1.27284	-1.20481
132799308	chr5:132799308:G:A	3.28231e-07	-1.78844e-10	-0.934672	2.05514e-05	-1.78844e-10	-0.99118	0.000195165	-1.78844e-10	-0.976419
132799400	chr5:132799400:C:T	3.92896e-07	-1.78844e-10	-0.754845	2.95546e-05	-1.78844e-10	-0.627869	0.000275745	-1.78844e-10	-0.63079
132799463	chr5:132799463:C:A	7.2998e-07	-1.78844e-10	-0.135373	4.93636e-05	-1.78844e-10	-0.114895	0.00046948	-1.78844e-10	-0.0986404
132799680	chr5:132799680:T:C	1.09263e-07	-1.76279	-0.271844	6.87031e-06	-1.78384	-0.303059	7.85932e-05	-1.70767	-0.178307
132799813	chr5:132799813:T:G	9.78003e-07	-1.78844e-10	0.157122	6.24018e-05	-1.78844e-10	0.119486	0.000598165	-1.78844e-10	0.143601
132799939	chr5:132799939:T:C	7.36415e-07	-1.78844e-10	-0.126597	4.98015e-05	-1.78844e-10	-0.106062	0.000473697	-1.78844e-10	-0.089698
132799984	chr5:132799984:T:C	2.7021e-07	-1.78844e-10	-1.12919	1.75852e-05	-1.78844e-10	-1.14705	0.000162829	-1.78844e-10	-1.15757
132799996	chr5:132799996:C:T	1.19791e-07	-0.72398	-1.21866	7.80816e-06	-0.740898	-1.21804	4.68539e-05	-1.18462	-1.21861
132800066	chr5:132800066:C:T	2.55559e-07	-1.18494	-2.61742e-10	2.49196e-05	-0.798452	-2.61742e-10	0.000217087	-0.869969	-2.61742e-10
132800568	chr5:132800568:A:G	7.21645e-07	-1.78844e-10	-0.146857	4.88042e-05	-1.78844e-10	-0.126291	0.00046431	-1.78844e-10	-0.109714
132800616	chr5:132800616:G:A	4.79861e-07	-1.78844e-10	-0.554894	3.14272e-05	-1.78844e-10	-0.566435	0.000295553	-1.78844e-10	-0.561419
132800935	chr5:132800935:T:C	3.86608e-07	-1.78844e-10	-0.770978	2.50326e-05	-1.78844e-10	-0.793927	0.000242598	-1.78844e-10	-0.758858
132800988	chr5:132800988:C:T	2.7717e-07	-1.78844e-10	-1.10376	1.78038e-05	-1.78844e-10	-1.1347	0.000166574	-1.78844e-10	-1.13483
132801148	chr5:132801148:A:T	9.75956e-07	-1.78844e-10	0.155027	6.22695e-05	-1.78844e-10	0.117364	0.000596888	-1.78844e-10	0.141463
132801349	chr5:132801349:A:G	2.48067e-07	-1.78844e-10	-1.21469	1.64706e-05	-1.78844e-10	-1.21253	0.000153868	-1.78844e-10	-1.21417
132801714	chr5:132801714:A:G	2.7777e-07	-1.78844e-10	-1.1016	1.80506e-05	-1.78844e-10	-1.12093	0.000169896	-1.78844e-10	-1.11508
132802167	chr5:132802167:T:C	2.60698e-07	-1.16503	-2.61742e-10	2.42288e-05	-0.826565	-2.61742e-10	0.000197689	-0.963573	-2.61742e-10
132802272	chr5:132802272:G:C	2.68366e-07	-1.78844e-10	-1.13604	1.76075e-05	-1.78844e-10	-1.14578	0.000165265	-1.78844e-10	-1.14272
132802322	chr5:132802322:T:A	7.91249e-07	-0.0547782	-2.61742e-10	4.09827e-05	-0.300957	-2.61742e-10	0.000345363	-0.405668	-2.61742e-10
132802701	chr5:132802701:C:T	9.01456e-07	-1.78844e-10	0.0756207	6.08946e-05	-1.78844e-10	0.0950373	0.000557386	-1.78844e-10	0.0729924
132802840	chr5:132802840:T:C	9.24252e-08	-1.22482	-0.97717	6.6656e-06	-1.04468	-1.07246	6.70929e-05	-1.0159	-1.02829
132802957	chr5:132802957:A:G	2.62305e-07	-1.78844e-10	-1.15888	1.74586e-05	-1.78844e-10	-1.15428	0.000160182	-1.78844e-10	-1.17396
132803008	chr5:132803008:G:A	4.96965e-07	-1.78844e-10	-0.519871	3.83951e-05	-1.78844e-10	-0.366178	0.000324356	-1.78844e-10	-0.468423
132804214	chr5:132804214:G:A	2.87e-07	-1.78844e-10	-1.06891	1.82607e-05	-1.78844e-10	-1.10935	0.000171048	-1.78844e-10	-1.10832
132804514	chr5:132804514:C:G	3.97064e-07	-1.78844e-10	-0.744293	2.63769e-05	-1.78844e-10	-0.741618	0.00024391	-1.78844e-10	-0.753465
132804904	chr5:132804904:T:C	4.31045e-08	-1.78009	-1.18467	2.96559e-06	-1.75643	-1.1706	3.25206e-05	-1.59443	-1.17397
132804934	chr5:132804934:A:G	4.72343e-08	-1.77029	-1.10299	3.28993e-06	-1.74186	-1.08138	3.72629e-05	-1.56352	-1.06875
132805146	chr5:132805146:G:A	2.5608e-07	-1.78844e-10	-1.1829	1.69049e-05	-1.78844e-10	-1.1865	0.000158941	-1.78844e-10	-1.18173
132805204	chr5:132805204:T:C	2.63325e-07	-1.78844e-10	-1.155	1.69055e-05	-1.78844e-10	-1.18647	0.000161121	-1.78844e-10	-1.16811
132805544	chr5:132805544:A:G	2.65072e-07	-1.78844e-10	-1.14839	1.69901e-05	-1.78844e-10	-1.18148	0.000162159	-1.78844e-10	-1.16169
132805670	chr5:132805670:G:A	1.39612e-07	-1.78952	-2.61742e-10	9.25375e-06	-1.78908	-2.61742e-10	8.60358e-05	-1.7955	-2.61742e-10
132805882	chr5:132805882:C:A	2.69116e-07	-1.78844e-10	-1.13325	1.71837e-05	-1.78844e-10	-1.17015	0.000164415	-1.78844e-10	-1.14787
132805920	chr5:132805920:G:C	4.33804e-08	-1.78233	-1.17605	2.94906e-06	-1.77072	-1.16191	3.20388e-05	-1.62895	-1.15437
132806047	chr5:132806047:C:T	4.2625e-08	-1.79127	-1.18468	2.8092e-06	-1.79007	-1.19114	2.98398e-05	-1.68171	-1.17271
132806110	chr5:132806110:G:A	1.65584e-07	-1.61891	-2.61742e-10	1.23896e-05	-1.49725	-2.61742e-10	0.000105041	-1.59591	-2.61742e-10
132806462	chr5:132806462:C:G	1.40882e-07	-1.78047	-2.61742e-10	1.06976e-05	-1.64409	-2.61742e-10	9.50588e-05	-1.69577	-2.61742e-10
132806523	chr5:132806523:CAACAACAAT:C	9.05428e-07	-1.78844e-10	0.0800168	5.7306e-05	-1.78844e-10	0.0342985	0.000539787	-1.78844e-10	0.040908
132806532	chr5:132806532:T:C	2.87204e-07	-1.78844e-10	-1.0682	1.90628e-05	-1.78844e-10	-1.06637	0.00017718	-1.78844e-10	-1.0731
132806540	chr5:132806540:T:C	4.80523e-08	-1.70817	-1.14793	3.33376e-06	-1.67385	-1.13615	4.04389e-05	-1.42927	-1.1212
132806585	chr5:132806585:G:A	5.34217e-08	-1.78213	-0.968045	3.58001e-06	-1.76482	-0.973922	4.06299e-05	-1.61207	-0.933694
132806624	chr5:132806624:G:A	2.51995e-07	-1.78844e-10	-1.19898	1.66259e-05	-1.78844e-10	-1.20314	0.0001562	-1.78844e-10	-1.19913
132807144	chr5:132807144:G:A	2.4943e-07	-1.78844e-10	-1.20921	1.70704e-05	-1.78844e-10	-1.17676	0.000158179	-1.78844e-10	-1.18654
132807377	chr5:132807377:T:C	3.71672e-07	-1.78844e-10	-0.81038	2.45628e-05	-1.78844e-10	-0.812873	0.000227609	-1.78844e-10	-0.822636
132807977	chr5:132807977:T:G	3.57615e-07	-1.78844e-10	-0.848933	2.19391e-05	-1.78844e-10	-0.925838	0.000210952	-1.78844e-10	-0.898634
132808027	chr5:132808027:A:AAAT	4.20665e-08	-1.79366	-1.19547	2.80473e-06	-1.79303	-1.18977	2.86605e-05	-1.69636	-1.19839
132808076	chr5:132808076:T:A	2.72354e-07	-1.78844e-10	-1.12129	1.83873e-05	-1.78844e-10	-1.10245	0.000169067	-1.78844e-10	-1.11997
132808172	chr5:132808172:C:T	4.69901e-07	-1.78844e-10	-0.575869	2.9881e-05	-1.78844e-10	-0.616883	0.000298749	-1.78844e-10	-0.550663
132808458	chr5:132808458:A:G	2.17443e-07	-1.79576	0.449305	1.63628e-05	-1.7874	0.568307	0.000175097	-1.68759	0.60266
132808859	chr5:132808859:CTTAGT:C	2.82091e-07	-1.78844e-10	-1.08616	1.86444e-05	-1.78844e-10	-1.08856	0.000176778	-1.78844e-10	-1.07537
132808884	chr5:132808884:T:C	2.3174e-07	-1.79536	0.512582	1.75476e-05	-1.78158	0.632392	0.000190792	-1.66685	0.667763
132809206	chr5:132809206:G:A	7.41622e-07	-1.78844e-10	-0.119551	4.16591e-05	-1.78844e-10	-0.284587	0.000434326	-1.78844e-10	-0.176471
132809572	chr5:132809572:G:T	2.57763e-07	-1.78844e-10	-1.17635	1.66617e-05	-1.78844e-10	-1.201	0.000158107	-1.78844e-10	-1.18699
132809603	chr5:132809603:A:C	2.5928e-07	-1.78844e-10	-1.17048	1.70348e-05	-1.78844e-10	-1.17885	0.00016058	-1.78844e-10	-1.17148
132810860	chr5:132810860:GT:G	4.10987e-08	-1.79361	-1.2188	2.7281e-06	-1.79303	-1.21747	2.80668e-05	-1.69684	-1.21884
132811037	chr5:132811037:C:T	2.59921e-07	-1.78844e-10	-1.16801	1.67535e-05	-1.78844e-10	-1.1955	0.000159256	-1.78844e-10	-1.17975
132811156	chr5:132811156:C:T	1.91117e-07	-1.47551	-2.61742e-10	1.1899e-05	-1.53766	-2.61742e-10	0.000122864	-1.43919	-2.61742e-10
132811186	chr5:132811186:G:T	1.41252e-07	-1.77784	-2.61742e-10	1.05969e-05	-1.65354	-2.61742e-10	9.44622e-05	-1.70207	-2.61742e-10
132811367	chr5:132811367:T:C	2.59026e-07	-1.78844e-10	-1.17146	1.7306e-05	-1.78844e-10	-1.16305	0.000160915	-1.78844e-10	-1.16939
132811614	chr5:132811614:T:C	1.93931e-07	-1.46089	-2.61742e-10	1.26402e-05	-1.47723	-2.61742e-10	0.000122777	-1.4399	-2.61742e-10
132811754	chr5:132811754:A:C	2.80776e-07	-1.78844e-10	-1.09083	1.77237e-05	-1.78844e-10	-1.1392	0.000170561	-1.78844e-10	-1.11117
132811961	chr5:132811961:T:C	2.48178e-07	-1.78844e-10	-1.21425	1.65021e-05	-1.78844e-10	-1.21062	0.000153986	-1.78844e-10	-1.21341
132811967	chr5:132811967:C:T	4.13219e-08	-1.79429	-1.2127	2.75107e-06	-1.79377	-1.20835	2.80923e-05	-1.70132	-1.21345
132812605	chr5:132812605:A:T	3.17141e-07	-1.78844e-10	-0.969043	2.11104e-05	-1.78844e-10	-0.964344	0.000200165	-1.78844e-10	-0.951123
132812894	chr5:132812894:T:C	4.21011e-08	-1.79433	-1.19398	2.81141e-06	-1.79382	-1.1866	2.85817e-05	-1.70164	-1.19586
132813326	chr5:132813326:G:A	6.11185e-07	-1.78844e-10	-0.31299	3.90866e-05	-1.78844e-10	-0.348329	0.000365824	-1.78844e-10	-0.348112
132813397	chr5:132813397:G:C	5.82148e-07	-1.78844e-10	-0.361667	3.6725e-05	-1.78844e-10	-0.410649	0.00037551	-1.78844e-10	-0.32198
132813865	chr5:132813865:A:C	3.02698e-07	-1.78844e-10	-1.01565	1.99263e-05	-1.78844e-10	-1.02207	0.000183356	-1.78844e-10	-1.03884
132813901	chr5:132813901:G:A	2.57188e-07	-1.78844e-10	-1.17858	1.69418e-05	-1.78844e-10	-1.18432	0.000159421	-1.78844e-10	-1.17872
132813992	chr5:132813992:G:C	6.86237e-07	-0.197167	-2.61742e-10	3.07063e-05	-0.589639	-2.61742e-10	0.000362655	-0.356815	-2.61742e-10
132814013	chr5:132814013:C:T	3.87501e-07	-1.78844e-10	-0.768672	2.58746e-05	-1.78844e-10	-0.760848	0.000249457	-1.78844e-10	-0.730978
132814440	chr5:132814440:C:A	1.97002e-07	-1.79522	0.350045	1.48555e-05	-1.78054	0.464805	0.000161508	-1.66457	0.498853
132814500	chr5:132814500:C:G	1.2243e-06	-1.78844e-10	0.381731	7.60988e-05	-1.78844e-10	0.317925	0.000760924	-1.78844e-10	0.384268
132815112	chr5:132815112:G:A	2.57638e-07	-1.78844e-10	-1.17684	1.69686e-05	-1.78844e-10	-1.18275	0.00015969	-1.78844e-10	-1.17703
132815379	chr5:132815379:A:G	4.78929e-07	-0.969694	0.412856	3.80666e-05	-0.816191	0.441421	0.000366317	-0.811798	0.46503
132815870	chr5:132815870:A:C	2.58606e-07	-1.78844e-10	-1.17309	1.66939e-05	-1.78844e-10	-1.19906	0.000158505	-1.78844e-10	-1.18448
132816059	chr5:132816059:C:T	1.51853e-07	-1.03522	-0.670258	1.21707e-05	-0.884182	-0.630897	0.000113193	-0.883009	-0.638167
132816106	chr5:132816106:G:A	1.9935e-07	-1.43333	-2.61742e-10	1.23681e-05	-1.49899	-2.61742e-10	0.000128549	-1.39395	-2.61742e-10
132816165	chr5:132816165:A:T	2.47317e-07	-1.78844e-10	-1.21772	1.63714e-05	-1.78844e-10	-1.21857	0.000153198	-1.78844e-10	-1.21854
132816386	chr5:132816386:T:G	2.48234e-07	-1.78844e-10	-1.21402	1.64854e-05	-1.78844e-10	-1.21163	0.000154216	-1.78844e-10	-1.21191
132818174	chr5:132818174:T:C	2.76439e-07	-1.78844e-10	-1.1064	1.75467e-05	-1.78844e-10	-1.14924	0.000168325	-1.78844e-10	-1.12437
132818328	chr5:132818328:C:T	2.57347e-07	-1.78844e-10	-1.17797	1.66372e-05	-1.78844e-10	-1.20247	0.000157765	-1.78844e-10	-1.18916
132818432	chr5:132818432:C:T	3.73844e-07	-1.78844e-10	-0.804551	2.41462e-05	-1.78844e-10	-0.829981	0.000228775	-1.78844e-10	-0.817527
132818578	chr5:132818578:T:C	6.43344e-08	-1.352	-1.2123	3.89995e-06	-1.44992	-1.20322	3.81671e-05	-1.39995	-1.20834
132818741	chr5:132818741:A:AT	2.58302e-06	1.12833	-2.61742e-10	0.000156503	1.03896	-2.61742e-10	0.0015383	1.08817	-2.61742e-10
132818956	chr5:132818956:G:A	2.51691e-07	-1.78844e-10	-1.20019	1.67689e-05	-1.78844e-10	-1.19458	0.000156245	-1.78844e-10	-1.19884
132819220	chr5:132819220:A:G	7.56081e-08	-1.19572	-1.20711	4.54261e-06	-1.30637	-1.19424	4.45175e-05	-1.24809	-1.20629
132819347	chr5:132819347:T:C	2.55814e-07	-1.78844e-10	-1.18394	1.70773e-05	-1.78844e-10	-1.17636	0.00015889	-1.78844e-10	-1.18205
132819603	chr5:132819603:G:A	6.72558e-08	-1.49695	-1.02293	4.0514e-06	-1.56029	-1.05475	3.13481e-05	-1.76329	-1.04182
132819721	chr5:132819721:T:C	3.44435e-07	-1.78844e-10	-0.886484	2.40144e-05	-1.78844e-10	-0.835454	0.000222538	-1.78844e-10	-0.845167
132819783	chr5:132819783:C:T	4.46036e-08	-1.78036	-1.15022	3.21694e-06	-1.70021	-1.14547	3.0477e-05	-1.69442	-1.13888
132819988	chr5:132819988:G:A	5.89315e-08	-1.44026	-1.21175	3.62512e-06	-1.52982	-1.1964	3.46499e-05	-1.49915	-1.20582
132820317	chr5:132820317:A:C	2.97959e-07	-1.78844e-10	-1.03143	1.81099e-05	-1.78844e-10	-1.11765	0.000173206	-1.78844e-10	-1.09578
132820826	chr5:132820826:G:A	2.93125e-07	-1.78844e-10	-1.04779	1.85402e-05	-1.78844e-10	-1.09417	0.000173763	-1.78844e-10	-1.09258
132821282	chr5:132821282:C:A	2.63605e-07	-1.78844e-10	-1.15394	1.71787e-05	-1.78844e-10	-1.17044	0.00015782	-1.78844e-10	-1.18881
132822007	chr5:132822007:A:G	6.34263e-08	-1.64708	-0.931435	3.85858e-06	-1.77188	-0.891933	3.68768e-05	-1.76253	-0.880151
132822286	chr5:132822286:AAATT:A	1.32123e-06	0.457927	-2.61742e-10	8.54039e-05	0.433284	-2.61742e-10	0.00120229	0.841715	-2.61742e-10
132823701	chr5:132823701:G:A	4.99397e-08	-1.75875	-1.05882	3.67336e-06	-1.65898	-1.05402	3.51193e-05	-1.64828	-1.04324
132824365	chr5:132824365:C:T	1.37267e-07	-1.08893	-0.717532	1.08788e-05	-0.952323	-0.674964	0.000104886	-0.937638	-0.659755
132825602	chr5:132825602:G:A	1.60142e-07	-0.900391	-0.751937	1.29115e-05	-0.744495	-0.711492	0.000124987	-0.725323	-0.696735
132825930	chr5:132825930:C:G	2.51799e-07	-1.78844e-10	-1.19976	1.65452e-05	-1.78844e-10	-1.20801	0.000154899	-1.78844e-10	-1.20749
132826981	chr5:132826981:A:G	2.59278e-07	-1.78844e-10	-1.17049	1.7485e-05	-1.78844e-10	-1.15276	0.00016731	-1.78844e-10	-1.13042
132827084	chr5:132827084:C:T	2.47414e-07	-1.78844e-10	-1.21733	1.64488e-05	-1.78844e-10	-1.21385	0.000153701	-1.78844e-10	-1.21525
132827573	chr5:132827573:G:A	1.52398e-07	-1.33556	-0.366333	9.79734e-06	-1.48745	-0.244543	7.55076e-05	-1.70355	-0.222477
132827855	chr5:132827855:G:A	2.86783e-07	-1.78844e-10	-1.06966	1.86143e-05	-1.78844e-10	-1.09018	0.000174423	-1.78844e-10	-1.08878
132828143	chr5:132828143:CT:C	2.47885e-07	-1.78844e-10	-1.21543	1.63906e-05	-1.78844e-10	-1.2174	0.000153135	-1.78844e-10	-1.21895
132828621	chr5:132828621:C:T	1.0798e-07	-1.15565	-0.890795	7.73197e-06	-1.10444	-0.864302	7.52173e-05	-1.08013	-0.849757
132828752	chr5:132828752:ATG:A	3.92001e-07	-1.78844e-10	-0.757126	2.95838e-05	-1.78844e-10	-0.626879	0.000261833	-1.78844e-10	-0.682561
132829153	chr5:132829153:G:A	3.09844e-07	-1.78844e-10	-0.992323	1.92849e-05	-1.78844e-10	-1.05478	0.00018803	-1.78844e-10	-1.01366
132829310	chr5:132829310:G:A	9.00254e-07	-1.78844e-10	0.074286	5.65447e-05	-1.78844e-10	0.0209236	0.000559782	-1.78844e-10	0.0772823
132829547	chr5:132829547:G:A	5.25016e-07	-1.78844e-10	-0.464962	3.5519e-05	-1.78844e-10	-0.44404	0.000331824	-1.78844e-10	-0.445662
132829683	chr5:132829683:C:T	2.70686e-07	-1.78844e-10	-1.12743	1.72537e-05	-1.78844e-10	-1.16608	0.000164578	-1.78844e-10	-1.14688
132829879	chr5:132829879:T:A	4.99018e-07	-1.78844e-10	-0.515748	2.9269e-05	-1.78844e-10	-0.63758	0.000294715	-1.78844e-10	-0.564257
132830070	chr5:132830070:G:C	6.69019e-08	-1.63878	-0.886385	5.24014e-06	-1.47346	-0.884294	5.19372e-05	-1.46364	-0.836591
132830229	chr5:132830229:C:T	3.09474e-07	-1.78844e-10	-0.993515	2.13399e-05	-1.78844e-10	-0.953529	0.000195767	-1.78844e-10	-0.973342
132830357	chr5:132830357:G:T	2.4701e-07	-1.78844e-10	-1.21896	1.65269e-05	-1.78844e-10	-1.20912	0.000153771	-1.78844e-10	-1.2148
132831406	chr5:132831406:C:T	3.28761e-07	-1.78844e-10	-0.93306	2.02959e-05	-1.78844e-10	-1.00369	0.000198996	-1.78844e-10	-0.956983
132831850	chr5:132831850:G:T	2.5734e-07	-1.78844e-10	-1.17799	1.74673e-05	-1.78844e-10	-1.15378	0.000162607	-1.78844e-10	-1.15893
132832050	chr5:132832050:C:T	1.41514e-07	-1.01109	-0.764905	1.12436e-05	-0.867885	-0.726427	0.000108488	-0.852441	-0.711182
132832882	chr5:132832882:C:A	2.12328e-07	-1.37026	-2.61742e-10	1.26542e-05	-1.47612	-2.61742e-10	0.000133176	-1.35859	-2.61742e-10
132832888	chr5:132832888:A:G	2.74044e-07	-1.78844e-10	-1.1151	1.81971e-05	-1.78844e-10	-1.11285	0.000171569	-1.78844e-10	-1.10528
132833110	chr5:132833110:T:C	3.42017e-07	-1.78844e-10	-0.89353	2.37476e-05	-1.78844e-10	-0.846628	0.000217112	-1.78844e-10	-0.869852
132834858	chr5:132834858:G:A	1.43381e-07	-0.899522	-0.863363	1.14172e-05	-0.749711	-0.829272	0.000109998	-0.733887	-0.815919
132834923	chr5:132834923:G:A	2.69915e-07	-1.78844e-10	-1.13028	1.78074e-05	-1.78844e-10	-1.1345	0.000164991	-1.78844e-10	-1.14437
132834931	chr5:132834931:A:T	5.65905e-07	-1.78844e-10	-0.389964	3.58816e-05	-1.78844e-10	-0.433884	0.000351424	-1.78844e-10	-0.388273
132836356	chr5:132836356:C:A	2.47435e-07	-1.78844e-10	-1.21724	1.64115e-05	-1.78844e-10	-1.21613	0.000153957	-1.78844e-10	-1.21359
132836368	chr5:132836368:C:T	3.28911e-07	-1.78844e-10	-0.932602	2.29074e-05	-1.78844e-10	-0.882647	0.00021387	-1.78844e-10	-0.884898
132837046	chr5:132837046:G:A	8.90988e-08	-1.04232	-1.19632	5.45627e-06	-1.11279	-1.20455	3.34147e-05	-1.54564	-1.19564
132837558	chr5:132837558:G:A	8.81177e-08	-1.03322	-1.2165	5.42785e-06	-1.10403	-1.21853	3.29373e-05	-1.53957	-1.21609
132838604	chr5:132838604:A:G	9.81825e-08	-0.944095	-1.19747	5.97739e-06	-1.01832	-1.20781	3.53267e-05	-1.48697	-1.19866
132838923	chr5:132838923:G:C	3.88392e-07	-1.78844e-10	-0.766375	2.93032e-05	-1.78844e-10	-0.63641	0.000259597	-1.78844e-10	-0.691135
132839188	chr5:132839188:A:C	1.08681e-07	-0.821118	-1.21886	8.07808e-06	-0.708403	-1.21655	7.59357e-05	-0.703003	-1.21738
132839299	chr5:132839299:C:T	8.11334e-07	-1.78844e-10	-0.0297107	5.09303e-05	-1.78844e-10	-0.0836499	0.000503792	-1.78844e-10	-0.0281033
132839953	chr5:132839953:G:A	8.11185e-07	-0.0298939	-2.61742e-10	5.36541e-05	-0.0315499	-2.61742e-10	0.0007267	0.338248	-2.61742e-10
132840680	chr5:132840680:AG:A	2.47436e-07	-1.78844e-10	-1.21724	1.63729e-05	-1.78844e-10	-1.21848	0.000153142	-1.78844e-10	-1.2189
132841598	chr5:132841598:CA:C	4.79385e-08	-1.68978	-1.16869	3.10634e-06	-1.68964	-1.19102	2.70668e-05	-1.77588	-1.17608
132841959	chr5:132841959:C:T	1.34873e-07	-1.65325	-0.170808	8.41286e-06	-1.58782	-0.296524	8.66534e-05	-1.60349	-0.184862
132842043	chr5:132842043:A:G	1.41412e-07	-1.77671	-2.61742e-10	1.05146e-05	-1.66134	-2.61742e-10	9.36594e-05	-1.7106	-2.61742e-10
132842879	chr5:132842879:A:C	4.56593e-07	-1.78844e-10	-0.604598	3.02805e-05	-1.78844e-10	-0.603604	0.000293654	-1.78844e-10	-0.567863
132843008	chr5:132843008:G:A	7.99634e-08	-1.13936	-1.20746	4.99703e-06	-1.19431	-1.21095	3.14999e-05	-1.59494	-1.20534
132843038	chr5:132843038:C:A	2.50725e-07	-1.78844e-10	-1.20403	1.70683e-05	-1.78844e-10	-1.17689	0.000158628	-1.78844e-10	-1.18371
132843043	chr5:132843043:A:G	8.45642e-08	-1.15959	-1.13129	6.64378e-06	-1.02767	-1.09276	6.25041e-05	-1.01743	-1.09761
132843089	chr5:132843089:C:T	4.56568e-08	-1.71564	-1.1916	2.97474e-06	-1.71441	-1.20954	2.61894e-05	-1.78566	-1.19925
132843131	chr5:132843131:T:C	2.49538e-07	-1.78844e-10	-1.20878	1.64885e-05	-1.78844e-10	-1.21144	0.000154055	-1.78844e-10	-1.21295
132843238	chr5:132843238:G:A	7.7542e-08	-1.63647	-0.741096	4.90037e-06	-1.64163	-0.783167	4.05516e-05	-1.78533	-0.76236
132843739	chr5:132843739:C:A	8.63027e-08	-1.14628	-1.12425	6.80073e-06	-1.01272	-1.08436	6.39286e-05	-1.00317	-1.08933
132843753	chr5:132843753:C:T	5.43392e-07	-1.78844e-10	-0.43056	3.74352e-05	-1.78844e-10	-0.391496	0.000345516	-1.78844e-10	-0.405226
132843755	chr5:132843755:T:C	3.65545e-07	-1.78844e-10	-0.827	2.22154e-05	-1.78844e-10	-0.913321	0.000207729	-1.78844e-10	-0.91403
132843932	chr5:132843932:T:A	3.86084e-07	-1.78844e-10	-0.772336	2.88977e-05	-1.78844e-10	-0.650347	0.000256804	-1.78844e-10	-0.701954
132843940	chr5:132843940:C:T	9.12716e-08	-1.13587	-1.07869	7.24398e-06	-1.00202	-1.03192	6.81598e-05	-0.991702	-1.03671
132844029	chr5:132844029:G:A	4.61763e-08	-1.74643	-1.14949	2.97182e-06	-1.7437	-1.18123	2.69501e-05	-1.79407	-1.1622
132844260	chr5:132844260:T:A	6.91195e-07	-1.78844e-10	-0.189968	4.0852e-05	-1.78844e-10	-0.304151	0.000380396	-1.78844e-10	-0.309054
132844263	chr5:132844263:A:AT	2.53929e-07	-1.78844e-10	-1.19134	1.66619e-05	-1.78844e-10	-1.20098	0.000156034	-1.78844e-10	-1.20019
132844361	chr5:132844361:G:A	2.47608e-07	-0.411942	-0.804603	2.48854e-05	0.0997274	-0.899553	0.000194223	-0.129874	-0.851387
132844866	chr5:132844866:G:C	4.61552e-07	-1.78844e-10	-0.593795	2.98089e-05	-1.78844e-10	-0.6193	0.000333183	-1.78844e-10	-0.441573
132844979	chr5:132844979:AG:A	1.35306e-06	-1.78844e-10	0.48173	9.4696e-05	-1.78844e-10	0.536564	0.000871875	-1.78844e-10	0.520381
132845298	chr5:132845298:A:G	8.51947e-08	-1.60946	-0.673989	5.30349e-06	-1.59689	-0.74885	5.38562e-05	-1.56668	-0.697271
132845742	chr5:132845742:A:G	2.28015e-07	-1.10424	-0.194734	1.51969e-05	-1.25454	-0.038474	9.95154e-05	-1.63842	-0.0115359
132845848	chr5:132845848:C:CA	8.81011e-07	-1.78844e-10	0.0526799	6.10406e-05	-1.78844e-10	0.0974312	0.000563583	-1.78844e-10	0.0840484
132845883	chr5:132845883:A:G	1.52299e-07	-1.70254	-2.61742e-10	9.51745e-06	-1.76098	-2.61742e-10	9.17332e-05	-1.73138	-2.61742e-10
132845983	chr5:132845983:G:C	8.72794e-08	-1.1179	-1.14138	6.78162e-06	-0.995375	-1.10452	6.39901e-05	-0.982409	-1.10913
132846108	chr5:132846108:G:A	6.32279e-08	-1.64113	-0.940511	4.02689e-06	-1.64655	-0.974564	3.31726e-05	-1.78652	-0.962026
132846500	chr5:132846500:G:A	2.80217e-07	-1.78844e-10	-1.09283	1.81284e-05	-1.78844e-10	-1.11663	0.000165096	-1.78844e-10	-1.14374
132847073	chr5:132847073:A:G	6.09586e-08	-1.64981	-0.968382	3.88981e-06	-1.65512	-1.00063	3.21758e-05	-1.78864	-0.990406
132847874	chr5:132847874:A:G	2.48448e-07	-1.78844e-10	-1.21316	1.65259e-05	-1.78844e-10	-1.20918	0.000154445	-1.78844e-10	-1.21043
132848056	chr5:132848056:C:T	3.8252e-07	-1.78844e-10	-0.781611	2.66955e-05	-1.78844e-10	-0.729613	0.000247106	-1.78844e-10	-0.740448
132848069	chr5:132848069:T:C	1.08416e-07	-0.897101	-1.14531	8.69992e-06	-0.743212	-1.10758	8.13277e-05	-0.738142	-1.11364
132848124	chr5:132848124:C:T	4.50971e-07	-1.78844e-10	-0.616987	3.19326e-05	-1.78844e-10	-0.55048	0.000297333	-1.78844e-10	-0.555414
132848391	chr5:132848391:G:C	2.09261e-07	-1.38481	-2.61742e-10	1.24891e-05	-1.48925	-2.61742e-10	0.00013126	-1.37308	-2.61742e-10
132848740	chr5:132848740:T:C	5.66203e-08	-1.79581	-0.896214	3.94217e-06	-1.75978	-0.882599	3.84239e-05	-1.75895	-0.842634
132850315	chr5:132850315:T:G	9.43101e-08	-1.61784	-0.563966	5.82865e-06	-1.6052	-0.646126	5.9485e-05	-1.57553	-0.589016
132850339	chr5:132850339:C:G	3.85264e-07	-1.78844e-10	-0.774462	2.30925e-05	-1.78844e-10	-0.874602	0.000223694	-1.78844e-10	-0.839988
132850444	chr5:132850444:T:C	3.04237e-07	-0.343495	-0.667089	3.044e-05	0.178931	-0.777279	0.000237049	-0.0612483	-0.72075
132850727	chr5:132850727:C:T	4.61285e-07	-1.78844e-10	-0.594375	3.26998e-05	-1.78844e-10	-0.526739	0.000304461	-1.78844e-10	-0.531724
132851720	chr5:132851720:C:T	9.53789e-08	-1.04793	-1.1226	7.59185e-06	-0.905182	-1.08185	7.15971e-05	-0.892214	-1.087
132852371	chr5:132852371:C:T	9.5996e-08	-1.17363	-0.990454	7.8949e-06	-1.03281	-0.915078	7.28625e-05	-1.0297	-0.931997
132852872	chr5:132852872:G:A	1.76795e-07	-1.5534	-2.61742e-10	1.04257e-05	-1.66984	-2.61742e-10	8.7134e-05	-1.78282	-2.61742e-10
132853020	chr5:132853020:A:G	8.99722e-08	-1.12968	-1.09921	7.13089e-06	-0.994948	-1.05472	6.70033e-05	-0.984608	-1.06092
132853369	chr5:132853369:G:A	9.67311e-07	-1.78844e-10	0.14613	6.71983e-05	-1.78844e-10	0.193541	0.000620424	-1.78844e-10	0.180137
132853677	chr5:132853677:A:G	2.47875e-07	-1.78844e-10	-1.21547	1.63836e-05	-1.78844e-10	-1.21783	0.000153175	-1.78844e-10	-1.21868
132853888	chr5:132853888:C:T	2.52669e-07	-1.78844e-10	-1.19631	1.65937e-05	-1.78844e-10	-1.20508	0.000155493	-1.78844e-10	-1.20366
132855343	chr5:132855343:A:G	9.23725e-08	-1.06824	-1.13432	7.3141e-06	-0.927986	-1.09632	6.88316e-05	-0.917457	-1.10115
132855510	chr5:132855510:G:A	4.28922e-07	-1.78844e-10	-0.667117	3.03316e-05	-1.78844e-10	-0.601916	0.000281973	-1.78844e-10	-0.608455
132856333	chr5:132856333:AAAAG:A	3.21704e-07	-1.78844e-10	-0.954759	2.36104e-05	-1.78844e-10	-0.852422	0.000211908	-1.78844e-10	-0.894114
132856680	chr5:132856680:T:C	9.2893e-08	-1.05869	-1.13825	7.36376e-06	-0.916489	-1.10105	6.92759e-05	-0.906373	-1.1058
132857481	chr5:132857481:T:TTTTAGA	7.62156e-08	-1.64557	-0.749257	4.61358e-06	-1.66304	-0.822066	4.77843e-05	-1.60543	-0.778137
132857528	chr5:132857528:A:G	5.71421e-08	-1.66612	-1.01673	3.65338e-06	-1.67251	-1.04594	3.06244e-05	-1.79204	-1.03643
132858263	chr5:132858263:C:T	4.04546e-07	-1.78844e-10	-0.725625	2.8276e-05	-1.78844e-10	-0.672095	0.000261666	-1.78844e-10	-0.683197
132858353	chr5:132858353:G:A	9.27922e-08	-1.07927	-1.11876	7.36627e-06	-0.939175	-1.07802	6.92919e-05	-0.928275	-1.08366
132858738	chr5:132858738:A:G	8.97354e-08	-1.59605	-0.635475	5.57124e-06	-1.58281	-0.713678	5.67066e-05	-1.55243	-0.659944
132859042	chr5:132859042:T:C	1.53752e-07	-1.69305	-2.61742e-10	1.04175e-05	-1.67062	-2.61742e-10	9.34326e-05	-1.71303	-2.61742e-10
132859083	chr5:132859083:G:A	1.57701e-07	-1.66769	-2.61742e-10	1.06777e-05	-1.64595	-2.61742e-10	9.54687e-05	-1.69147	-2.61742e-10
132859187	chr5:132859187:CTTTGTATTT:C	4.80154e-07	-1.78844e-10	-0.554285	3.21956e-05	-1.78844e-10	-0.542279	0.000297399	-1.78844e-10	-0.555192
132860064	chr5:132860064:C:A	2.50326e-07	-1.78844e-10	-1.20563	1.64777e-05	-1.78844e-10	-1.2121	0.000154342	-1.78844e-10	-1.2111
132860601	chr5:132860601:T:C	2.49731e-07	-1.78844e-10	-1.20801	1.63933e-05	-1.78844e-10	-1.21723	0.000153603	-1.78844e-10	-1.2159
132861019	chr5:132861019:C:T	7.88257e-08	-1.24502	-1.11613	6.16676e-06	-1.12137	-1.07356	5.7876e-05	-1.11308	-1.07889
132861108	chr5:132861108:C:T	7.99764e-08	-1.23113	-1.11553	6.26732e-06	-1.10588	-1.07288	5.88224e-05	-1.09755	-1.07819
132862408	chr5:132862408:C:T	7.70473e-08	-1.19421	-1.18976	4.79469e-06	-1.251	-1.1956	3.1103e-05	-1.62642	-1.18655
132862507	chr5:132862507:G:A	4.246e-08	-1.78614	-1.19369	2.83999e-06	-1.79577	-1.17453	2.68127e-05	-1.779	-1.18239
132862595	chr5:132862595:C:G	1.55624e-06	-1.78844e-10	0.621635	8.36377e-05	-1.78844e-10	0.412387	0.000896135	-1.78844e-10	0.547825
132863250	chr5:132863250:C:T	8.64278e-08	-1.69165	-0.577432	5.33719e-06	-1.68115	-0.658263	5.41188e-05	-1.65712	-0.601964
132863368	chr5:132863368:A:G	1.42621e-07	-1.7682	-2.61742e-10	9.2134e-06	-1.79345	-2.61742e-10	8.71521e-05	-1.78261	-2.61742e-10
132863667	chr5:132863667:C:A	8.06426e-08	-1.25861	-1.07975	6.35481e-06	-1.13412	-1.03078	5.97462e-05	-1.12264	-1.03752
132863812	chr5:132863812:A:G	2.7158e-07	-1.78844e-10	-1.12413	1.74087e-05	-1.78844e-10	-1.15714	0.000166669	-1.78844e-10	-1.13426
132864565	chr5:132864565:T:C	3.36775e-07	-1.78844e-10	-0.908976	2.13963e-05	-1.78844e-10	-0.950887	0.000203985	-1.78844e-10	-0.932222
132864636	chr5:132864636:G:T	2.82287e-07	-1.78844e-10	-1.08546	1.79472e-05	-1.78844e-10	-1.12667	0.000172814	-1.78844e-10	-1.09805
132865179	chr5:132865179:C:T	2.9958e-07	-1.78844e-10	-1.02601	1.96235e-05	-1.78844e-10	-1.03738	0.000191881	-1.78844e-10	-0.993389
132865251	chr5:132865251:C:T	6.13901e-08	-1.6536	-0.957538	3.90756e-06	-1.66087	-0.990327	3.24813e-05	-1.78995	-0.979652
132865378	chr5:132865378:C:T	6.38378e-08	-1.63695	-0.935094	4.04989e-06	-1.64641	-0.969003	3.33389e-05	-1.78718	-0.956359
132865538	chr5:132865538:T:C	6.15582e-08	-1.65976	-0.948648	3.90966e-06	-1.66831	-0.982351	3.26892e-05	-1.79186	-0.971358
132865652	chr5:132865652:T:C	3.26914e-07	-1.78844e-10	-0.938692	2.1873e-05	-1.78844e-10	-0.928852	0.000207372	-1.78844e-10	-0.915753
132865691	chr5:132865691:T:C	2.80537e-07	-1.78844e-10	-1.09169	1.92991e-05	-1.78844e-10	-1.05405	0.000180992	-1.78844e-10	-1.05181
132866060	chr5:132866060:G:A	2.55355e-07	-1.78844e-10	-1.18573	1.67366e-05	-1.78844e-10	-1.19651	0.000156887	-1.78844e-10	-1.19474
132866082	chr5:132866082:T:A	9.30369e-08	-1.44886	-0.746537	4.68516e-06	-1.66853	-0.80118	5.14366e-05	-1.52467	-0.785246
132866101	chr5:132866101:G:A	6.22837e-08	-1.59776	-0.998928	3.97645e-06	-1.66174	-0.97198	3.36317e-05	-1.74389	-0.990911
132866311	chr5:132866311:C:T	3.49529e-07	-1.78844e-10	-0.871803	2.29169e-05	-1.78844e-10	-0.882231	0.00022756	-1.78844e-10	-0.82285
132866569	chr5:132866569:A:G	1.09325e-06	-1.78844e-10	0.268521	7.58354e-05	-1.78844e-10	0.314457	0.000700106	-1.78844e-10	0.300966
132866707	chr5:132866707:T:C	8.83188e-08	-1.5577	-0.68974	7.20793e-06	-1.38416	-0.654764	6.15705e-05	-1.47985	-0.650228
132867365	chr5:132867365:G:T	1.44235e-07	-1.75695	-2.61742e-10	9.81269e-06	-1.73043	-2.61742e-10	9.39131e-05	-1.7079	-2.61742e-10
132867460	chr5:132867460:T:G	7.37637e-07	-1.78844e-10	-0.124939	4.33663e-05	-1.78844e-10	-0.244424	0.000403669	-1.78844e-10	-0.24967
132867916	chr5:132867916:C:T	2.47501e-07	-1.78844e-10	-1.21698	1.63735e-05	-1.78844e-10	-1.21845	0.000153571	-1.78844e-10	-1.2161
132868226	chr5:132868226:C:T	2.57906e-07	-1.78844e-10	-1.1758	1.69551e-05	-1.78844e-10	-1.18354	0.000160581	-1.78844e-10	-1.17147
132868260	chr5:132868260:G:A	1.49871e-07	-0.959596	-0.759018	1.32395e-05	-0.766202	-0.664704	0.000144039	-0.609781	-0.6704
132868305	chr5:132868305:A:G	5.38676e-08	-1.58047	-1.16139	3.47401e-06	-1.61245	-1.15635	2.80801e-05	-1.76976	-1.14545
132868339	chr5:132868339:G:A	1.2362e-07	-1.16749	-0.743689	7.94858e-06	-1.30738	-0.633736	5.32462e-05	-1.65813	-0.617211
132868464	chr5:132868464:G:T	3.54779e-07	-1.78844e-10	-0.856895	2.46091e-05	-1.78844e-10	-0.810989	0.000227838	-1.78844e-10	-0.821633
132868755	chr5:132868755:AG:A	4.30176e-08	-1.76802	-1.19876	2.97901e-06	-1.71575	-1.20676	3.09899e-05	-1.61155	-1.20506
132868775	chr5:132868775:A:G	4.60175e-08	-1.73468	-1.16469	3.15618e-06	-1.67156	-1.19318	3.39483e-05	-1.54297	-1.18246
132868885	chr5:132868885:T:G	1.55493e-07	-0.974197	-0.707592	1.37451e-05	-0.784706	-0.608719	0.0001496	-0.627957	-0.614344
132869520	chr5:132869520:G:A	3.03925e-07	-1.01161	-2.61742e-10	1.30603e-05	-1.44453	-2.61742e-10	0.000165206	-1.14308	-2.61742e-10
132869728	chr5:132869728:G:A	2.5042e-07	-1.78844e-10	-1.20525	1.63743e-05	-1.78844e-10	-1.21839	0.000153506	-1.78844e-10	-1.21652
132870283	chr5:132870283:C:T	2.6241e-07	-1.78844e-10	-1.15848	1.71349e-05	-1.78844e-10	-1.17299	0.000160793	-1.78844e-10	-1.17015
132870328	chr5:132870328:A:G	4.14998e-08	-1.78519	-1.21751	2.878e-06	-1.75125	-1.20576	2.91567e-05	-1.66618	-1.2114
132870812	chr5:132870812:G:A	1.48745e-06	-1.78844e-10	0.576428	8.04344e-05	-1.78844e-10	0.373334	0.000859948	-1.78844e-10	0.506606
132872226	chr5:132872226:A:G	2.4861e-07	-1.78844e-10	-1.2125	1.63703e-05	-1.78844e-10	-1.21864	0.000153645	-1.78844e-10	-1.21562
132872476	chr5:132872476:T:C	4.47297e-08	-1.79452	-1.13324	3.07004e-06	-1.76491	-1.12751	3.04474e-05	-1.69619	-1.13807
132872671	chr5:132872671:G:A	8.08266e-08	-1.50606	-0.830027	7.13751e-06	-1.30009	-0.748657	5.78719e-05	-1.41184	-0.780194
132872776	chr5:132872776:T:A	4.30004e-08	-1.77521	-1.19197	2.95871e-06	-1.72812	-1.20124	3.05799e-05	-1.63084	-1.19908
132872836	chr5:132872836:T:C	2.49983e-07	-1.78844e-10	-1.207	1.64012e-05	-1.78844e-10	-1.21675	0.000153702	-1.78844e-10	-1.21525
132872994	chr5:132872994:A:G	2.72194e-07	-1.78844e-10	-1.12188	1.84324e-05	-1.78844e-10	-1.1	0.000169842	-1.78844e-10	-1.1154
132873472	chr5:132873472:ATCAC:A	1.36356e-07	-1.08262	-0.730508	1.19476e-05	-0.901641	-0.631934	0.000128688	-0.755077	-0.637802
132873543	chr5:132873543:C:T	3.23636e-07	-1.78844e-10	-0.94877	2.16267e-05	-1.78844e-10	-0.94018	0.000205002	-1.78844e-10	-0.927246
132873618	chr5:132873618:A:G	3.51192e-07	-1.78844e-10	-0.867058	2.30019e-05	-1.78844e-10	-0.878531	0.000228631	-1.78844e-10	-0.818156
132873883	chr5:132873883:G:C	2.58525e-07	-1.78844e-10	-1.1734	1.71311e-05	-1.78844e-10	-1.17321	0.00016174	-1.78844e-10	-1.16428
132873957	chr5:132873957:G:A	2.49656e-07	-1.78844e-10	-1.20831	1.63917e-05	-1.78844e-10	-1.21733	0.000153569	-1.78844e-10	-1.21612
132874339	chr5:132874339:G:A	3.4018e-07	-1.78844e-10	-0.898916	2.27539e-05	-1.78844e-10	-0.889371	0.000215953	-1.78844e-10	-0.875203
132874584	chr5:132874584:G:A	2.52968e-07	-1.78844e-10	-1.19513	1.64249e-05	-1.78844e-10	-1.21531	0.000154272	-1.78844e-10	-1.21155
132874744	chr5:132874744:T:C	9.88673e-08	-1.39095	-0.743662	9.12099e-06	-1.15015	-0.653384	7.24067e-05	-1.27808	-0.689888
132874818	chr5:132874818:C:A	5.67132e-08	-1.53144	-1.15894	3.64878e-06	-1.56579	-1.15393	2.86971e-05	-1.7503	-1.14317
132875157	chr5:132875157:G:A	4.38955e-08	-1.72995	-1.21662	3.10235e-06	-1.66368	-1.21827	3.29298e-05	-1.53692	-1.21896
132875160	chr5:132875160:C:T	4.67727e-08	-1.79097	-1.09212	3.24959e-06	-1.75099	-1.08459	3.24583e-05	-1.67235	-1.09795
132876163	chr5:132876163:C:T	6.19474e-08	-1.78708	-0.815029	4.18772e-06	-1.78695	-0.795006	4.08469e-05	-1.78876	-0.751675
132877210	chr5:132877210:T:TA	1.41581e-07	-1.02825	-0.747263	1.24414e-05	-0.8406	-0.65248	0.000134722	-0.689145	-0.65791
132877929	chr5:132877929:G:C	2.53792e-07	-1.78844e-10	-1.19188	1.6949e-05	-1.78844e-10	-1.1839	0.000158227	-1.78844e-10	-1.18623
132878638	chr5:132878638:T:C	4.26014e-08	-1.77026	-1.20625	2.9232e-06	-1.72391	-1.21752	3.04023e-05	-1.62146	-1.21428
132879239	chr5:132879239:G:A	4.99364e-08	-1.79573	-1.02191	3.39357e-06	-1.77838	-1.01384	3.30769e-05	-1.72173	-1.0297
132879407	chr5:132879407:G:T	2.48597e-07	-1.78844e-10	-1.21256	1.63701e-05	-1.78844e-10	-1.21865	0.000153639	-1.78844e-10	-1.21566
132879502	chr5:132879502:AC:A	2.50061e-07	-1.78844e-10	-1.20669	1.68878e-05	-1.78844e-10	-1.18752	0.000156126	-1.78844e-10	-1.1996
132879785	chr5:132879785:A:C	3.80416e-07	-1.78844e-10	-0.787124	2.43141e-05	-1.78844e-10	-0.82305	0.000236374	-1.78844e-10	-0.78485
132880115	chr5:132880115:C:T	4.43643e-08	-1.74942	-1.18653	3.05123e-06	-1.69088	-1.20768	3.24495e-05	-1.57015	-1.20043
132880542	chr5:132880542:G:A	3.17501e-07	-1.78844e-10	-0.967909	2.05144e-05	-1.78844e-10	-0.992978	0.000193561	-1.78844e-10	-0.984673
132880572	chr5:132880572:C:T	5.13318e-08	-1.57507	-1.21501	3.09702e-06	-1.67087	-1.21279	2.73734e-05	-1.72356	-1.21713
132881646	chr5:132881646:C:A	1.77813e-06	-1.78844e-10	0.754925	9.52002e-05	-1.78844e-10	0.541874	0.00102368	-1.78844e-10	0.680896
132881911	chr5:132881911:T:C	4.09472e-07	-1.78844e-10	-0.713522	2.88162e-05	-1.78844e-10	-0.653169	0.000267867	-1.78844e-10	-0.659775
132881963	chr5:132881963:G:A	1.46263e-07	-0.967931	-0.775054	9.17587e-06	-1.12815	-0.669382	5.69971e-05	-1.55373	-0.653541
132882769	chr5:132882769:A:G	1.42433e-07	-1.04045	-0.729075	1.25124e-05	-0.855372	-0.632019	0.00013546	-0.703889	-0.6377
132882823	chr5:132882823:C:T	2.53644e-07	-1.78844e-10	-1.19246	1.66288e-05	-1.78844e-10	-1.20297	0.000155851	-1.78844e-10	-1.20137
132882874	chr5:132882874:T:A	4.61019e-08	-1.733	-1.16454	2.94543e-06	-1.77845	-1.15541	2.67379e-05	-1.79226	-1.17192
132882930	chr5:132882930:AATCC:A	1.4236e-07	-1.02041	-0.749625	1.25034e-05	-0.833064	-0.655044	0.000135609	-0.68001	-0.660481
132883258	chr5:132883258:A:G	2.50491e-07	-1.78844e-10	-1.20497	1.69321e-05	-1.78844e-10	-1.1849	0.000156454	-1.78844e-10	-1.1975
132883612	chr5:132883612:A:T	1.43902e-07	-1.00818	-0.75108	1.26525e-05	-0.819611	-0.656642	0.000137365	-0.66558	-0.662047
132883692	chr5:132883692:G:A	1.12881e-06	0.300529	-2.61742e-10	8.22858e-05	0.396091	-2.61742e-10	0.000661428	0.244135	-2.61742e-10
132884264	chr5:132884264:C:T	1.38248e-07	-1.04067	-0.758672	1.21046e-05	-0.85575	-0.664775	0.000131049	-0.704572	-0.670126
132884339	chr5:132884339:C:T	1.37381e-07	-1.08965	-0.715987	1.19994e-05	-0.911207	-0.618041	0.000129366	-0.764074	-0.623548
132884744	chr5:132884744:A:C	1.47742e-07	-0.997011	-0.73591	1.30241e-05	-0.807264	-0.640042	0.000141519	-0.652307	-0.645523
132885056	chr5:132885056:C:T	6.26817e-08	-1.47915	-1.11117	3.79701e-06	-1.57201	-1.10788	2.98209e-05	-1.75423	-1.10083
132885919	chr5:132885919:G:A	2.47009e-07	-1.78844e-10	-1.21896	1.63684e-05	-1.78844e-10	-1.21875	0.00015323	-1.78844e-10	-1.21833
132887036	chr5:132887036:T:A	1.54346e-07	-0.94906	-0.740135	1.36722e-05	-0.754101	-0.644643	0.000149149	-0.59521	-0.65011
132887887	chr5:132887887:T:C	2.59419e-07	-1.78844e-10	-1.16995	1.69392e-05	-1.78844e-10	-1.18448	0.000158858	-1.78844e-10	-1.18225
132888735	chr5:132888735:T:G	4.82009e-07	-1.78844e-10	-0.550428	3.11414e-05	-1.78844e-10	-0.575569	0.000315968	-1.78844e-10	-0.494624
132888745	chr5:132888745:G:A	5.78586e-07	-1.78844e-10	-0.367803	3.84448e-05	-1.78844e-10	-0.364885	0.000352699	-1.78844e-10	-0.384651
132890148	chr5:132890148:C:A	5.22234e-08	-1.56216	-1.2107	3.14364e-06	-1.66107	-1.20765	2.767e-05	-1.71599	-1.21392
132890346	chr5:132890346:T:A	1.27612e-07	-1.06371	-0.815682	1.10858e-05	-0.881215	-0.727223	0.000119846	-0.731674	-0.732384
132890414	chr5:132890414:G:A	1.41449e-07	-1.02501	-0.751439	1.26841e-05	-0.825628	-0.648129	0.0001261	-0.748228	-0.664961
132890666	chr5:132890666:T:C	2.82294e-07	-1.78844e-10	-1.08544	1.82367e-05	-1.78844e-10	-1.11067	0.000166064	-1.78844e-10	-1.13789
132890972	chr5:132890972:G:A	1.31146e-07	-1.06308	-0.789	1.14156e-05	-0.880825	-0.698302	0.000123377	-0.731504	-0.703514
132890977	chr5:132890977:C:A	1.32989e-07	-1.04996	-0.788171	1.15915e-05	-0.866439	-0.697396	0.000125445	-0.715788	-0.702606
132891619	chr5:132891619:GAATC:G	2.50331e-07	-1.78844e-10	-1.20561	1.65326e-05	-1.78844e-10	-1.20877	0.000154432	-1.78844e-10	-1.21051
132891985	chr5:132891985:A:G	1.42317e-06	-1.78844e-10	0.532249	7.71959e-05	-1.78844e-10	0.332239	0.000823301	-1.78844e-10	0.463056
132892058	chr5:132892058:T:C	3.22176e-07	-0.953294	-2.61742e-10	2.28064e-05	-0.887068	-2.61742e-10	0.000251777	-0.721723	-2.61742e-10
132892771	chr5:132892771:GCTTTA:G	2.47947e-07	-1.78844e-10	-1.21518	1.68022e-05	-1.78844e-10	-1.1926	0.00015583	-1.78844e-10	-1.2015
132893291	chr5:132893291:G:A	4.4292e-08	-1.7954	-1.14219	2.99117e-06	-1.78055	-1.13789	2.92471e-05	-1.72623	-1.14825
132894332	chr5:132894332:A:G	5.7156e-08	-1.51808	-1.16453	3.67424e-06	-1.553	-1.15976	2.86753e-05	-1.74443	-1.1498
132894826	chr5:132894826:T:G	2.54855e-07	-1.1877	-2.61742e-10	1.44619e-05	-1.34259	-2.61742e-10	0.000127263	-1.40401	-2.61742e-10
132895053	chr5:132895053:A:T	4.24351e-08	-1.76157	-1.21884	2.9539e-06	-1.71276	-1.21822	3.49256e-05	-1.47811	-1.21893
132895190	chr5:132895190:A:T	2.54007e-07	-1.78844e-10	-1.19103	1.64537e-05	-1.78844e-10	-1.21355	0.000154649	-1.78844e-10	-1.20911
132895199	chr5:132895199:C:A	6.18952e-08	-1.47497	-1.12798	3.97524e-06	-1.5126	-1.12142	3.04616e-05	-1.725	-1.1088
132895200	chr5:132895200:TATG:T	2.48285e-07	-1.78844e-10	-1.21382	1.63663e-05	-1.78844e-10	-1.21888	0.000153503	-1.78844e-10	-1.21655
132895339	chr5:132895339:A:T	4.4272e-08	-1.79583	-1.14221	3.00526e-06	-1.77618	-1.13756	2.95104e-05	-1.71742	-1.1481
132895639	chr5:132895639:A:T	2.97301e-07	-1.03365	-2.61742e-10	1.39498e-05	-1.37864	-2.61742e-10	0.000142479	-1.29107	-2.61742e-10
132895836	chr5:132895836:A:G	4.22015e-08	-1.76735	-1.21859	2.92861e-06	-1.72188	-1.2177	3.43072e-05	-1.49615	-1.21876
132897875	chr5:132897875:T:C	1.40427e-07	-1.7837	-2.61742e-10	1.06644e-05	-1.6472	-2.61742e-10	0.000101781	-1.62744	-2.61742e-10
132899010	chr5:132899010:A:G	1.47788e-07	-1.00616	-0.726456	1.30306e-05	-0.817088	-0.629718	0.00014144	-0.663135	-0.635254
132900134	chr5:132900134:C:T	4.39903e-08	-1.78408	-1.16034	3.08315e-06	-1.73198	-1.15618	3.12617e-05	-1.64235	-1.16553
132900357	chr5:132900357:G:C	3.48932e-07	-1.78844e-10	-0.873513	2.55486e-05	-1.78844e-10	-0.773527	0.000229366	-1.78844e-10	-0.814947
132900669	chr5:132900669:G:C	1.53659e-07	-0.960107	-0.733545	1.35976e-05	-0.766685	-0.637527	0.000148398	-0.607516	-0.642852
132901032	chr5:132901032:A:G	3.50731e-07	-1.78844e-10	-0.868372	2.44218e-05	-1.78844e-10	-0.818633	0.000227607	-1.78844e-10	-0.822645
132901047	chr5:132901047:A:C	3.90751e-07	-1.78844e-10	-0.760319	2.60011e-05	-1.78844e-10	-0.755969	0.000249011	-1.78844e-10	-0.732767
132901910	chr5:132901910:G:C	1.96547e-07	-1.44749	-2.61742e-10	1.1254e-05	-1.59339	-2.61742e-10	8.9818e-05	-1.75248	-2.61742e-10
132902164	chr5:132902164:C:T	3.76118e-07	-1.78844e-10	-0.798488	2.50585e-05	-1.78844e-10	-0.792894	0.000239545	-1.78844e-10	-0.771525
132903188	chr5:132903188:T:C	1.63369e-07	-0.910564	-0.721812	1.45549e-05	-0.711325	-0.624852	0.000159474	-0.547809	-0.630576
132903339	chr5:132903339:A:G	2.9119e-07	-1.78844e-10	-1.05441	1.9209e-05	-1.78844e-10	-1.05873	0.00017725	-1.78844e-10	-1.0727
132903489	chr5:132903489:C:T	2.82336e-07	-1.78844e-10	-1.08529	1.91886e-05	-1.78844e-10	-1.05979	0.000176403	-1.78844e-10	-1.0775
132904093	chr5:132904093:T:C	3.20364e-07	-1.78844e-10	-0.958934	2.10699e-05	-1.78844e-10	-0.966263	0.000206057	-1.78844e-10	-0.922112
132904352	chr5:132904352:GGAAA:G	2.64545e-07	-1.78844e-10	-1.15038	1.79705e-05	-1.78844e-10	-1.12538	0.000167669	-1.78844e-10	-1.12828
132904459	chr5:132904459:T:C	1.48143e-07	-0.981007	-0.749203	1.30792e-05	-0.788489	-0.654597	0.000142282	-0.632434	-0.660023
132904623	chr5:132904623:A:G	2.47017e-07	-1.78844e-10	-1.21894	1.64595e-05	-1.78844e-10	-1.2132	0.000153347	-1.78844e-10	-1.21756
132904918	chr5:132904918:G:A	2.47143e-07	-1.78844e-10	-1.21842	1.65081e-05	-1.78844e-10	-1.21026	0.000153595	-1.78844e-10	-1.21595
132904941	chr5:132904941:C:T	3.08156e-07	-1.78844e-10	-0.997785	2.00445e-05	-1.78844e-10	-1.01615	0.000183559	-1.78844e-10	-1.03773
132906330	chr5:132906330:C:T	2.51827e-07	-1.78844e-10	-1.19965	1.70691e-05	-1.78844e-10	-1.17684	0.000157473	-1.78844e-10	-1.19101
132906638	chr5:132906638:G:A	2.87706e-07	-1.78844e-10	-1.06645	1.8559e-05	-1.78844e-10	-1.09315	0.00017446	-1.78844e-10	-1.08857
132906798	chr5:132906798:TG:T	1.40507e-07	-0.998628	-0.784507	1.23192e-05	-0.808829	-0.694119	0.000134102	-0.652816	-0.698848
132907016	chr5:132907016:A:G	2.47307e-07	-1.78844e-10	-1.21776	1.6671e-05	-1.78844e-10	-1.20044	0.000154722	-1.78844e-10	-1.20864
132907768	chr5:132907768:CAT:C	2.8557e-07	-1.78844e-10	-1.0739	1.94211e-05	-1.78844e-10	-1.04775	0.000178133	-1.78844e-10	-1.06773
132908144	chr5:132908144:T:C	5.64747e-08	-1.47584	-1.21875	3.32762e-06	-1.59379	-1.21806	2.90534e-05	-1.6622	-1.21893
132908437	chr5:132908437:T:C	2.77104e-07	-1.78844e-10	-1.104	1.88103e-05	-1.78844e-10	-1.0797	0.000172993	-1.78844e-10	-1.09701
132908829	chr5:132908829:G:C	8.95505e-08	-1.77893	-0.454658	5.50899e-06	-1.75953	-0.548193	6.03853e-05	-1.59009	-0.559433
132908833	chr5:132908833:T:C	4.6216e-08	-1.79453	-1.10053	3.18215e-06	-1.76354	-1.09301	3.15122e-05	-1.69388	-1.10601
132908901	chr5:132908901:G:C	1.99537e-07	-1.43239	-2.61742e-10	1.17546e-05	-1.54986	-2.61742e-10	0.000105019	-1.59612	-2.61742e-10
132909058	chr5:132909058:C:T	2.50476e-07	-1.78844e-10	-1.20503	1.64159e-05	-1.78844e-10	-1.21586	0.000153862	-1.78844e-10	-1.21421
132909094	chr5:132909094:G:A	5.73952e-08	-1.48714	-1.19129	3.67778e-06	-1.52417	-1.18763	2.82144e-05	-1.73063	-1.17981
132909665	chr5:132909665:ACTC:A	1.20115e-06	0.362645	-2.61742e-10	8.24468e-05	0.398046	-2.61742e-10	0.000609488	0.162353	-2.61742e-10
132909741	chr5:132909741:C:T	1.48161e-07	-0.980886	-0.749203	1.30695e-05	-0.789231	-0.654597	0.000142211	-0.632928	-0.660023
132909923	chr5:132909923:A:G	1.38998e-07	-1.05378	-0.740155	1.21782e-05	-0.869794	-0.644669	0.000131653	-0.71994	-0.650155
132910251	chr5:132910251:C:T	5.61784e-08	-1.48155	-1.2183	3.31389e-06	-1.59868	-1.21731	2.89515e-05	-1.66569	-1.21896
132910973	chr5:132910973:C:T	2.70168e-07	-1.78844e-10	-1.12935	1.7989e-05	-1.78844e-10	-1.12435	0.000175796	-1.78844e-10	-1.08094
132911551	chr5:132911551:C:T	2.48737e-07	-1.78844e-10	-1.21199	1.67374e-05	-1.78844e-10	-1.19646	0.000155059	-1.78844e-10	-1.20646
132911893	chr5:132911893:A:G	1.44443e-06	-1.78844e-10	0.547079	7.8846e-05	-1.78844e-10	0.353389	0.000837733	-1.78844e-10	0.480434
132912116	chr5:132912116:G:A	3.64975e-07	-1.78844e-10	-0.828561	2.7049e-05	-1.78844e-10	-0.716457	0.000241623	-1.78844e-10	-0.762887
132912349	chr5:132912349:A:G	1.42945e-07	-0.97493	-0.791003	1.25744e-05	-0.782037	-0.700405	0.00013691	-0.625267	-0.705675
132912412	chr5:132912412:G:A	1.29296e-07	-1.09626	-0.770025	1.14048e-05	-0.910477	-0.669594	0.000122174	-0.76934	-0.675483
132912512	chr5:132912512:C:G	2.49757e-07	-1.78844e-10	-1.2079	1.68546e-05	-1.78844e-10	-1.18948	0.000155887	-1.78844e-10	-1.20113
132912644	chr5:132912644:A:C	3.95629e-07	-1.78844e-10	-0.747913	2.62027e-05	-1.78844e-10	-0.748246	0.000271118	-1.78844e-10	-0.647713
132912938	chr5:132912938:C:T	1.42286e-07	-1.01762	-0.752927	1.25083e-05	-0.829074	-0.658644	0.000135639	-0.676211	-0.664057
132913076	chr5:132913076:G:A	3.19078e-07	-1.78844e-10	-0.962954	2.13401e-05	-1.78844e-10	-0.953518	0.000202199	-1.78844e-10	-0.941014
132913464	chr5:132913464:GA:G	9.06578e-07	-1.78844e-10	0.081286	6.27115e-05	-1.78844e-10	0.124437	0.000579159	-1.78844e-10	0.111312
132913502	chr5:132913502:G:A	5.78827e-08	-1.51672	-1.15325	3.72245e-06	-1.55151	-1.14822	2.90674e-05	-1.74364	-1.13701
132914494	chr5:132914494:A:G	2.59737e-07	-1.78844e-10	-1.16872	1.71174e-05	-1.78844e-10	-1.17401	0.000161163	-1.78844e-10	-1.16785
132915114	chr5:132915114:G:A	1.40963e-07	-1.03128	-0.748613	1.23749e-05	-0.844495	-0.653939	0.00013404	-0.692795	-0.659332
132915371	chr5:132915371:T:A	1.4046e-07	-1.03407	-0.749397	1.23292e-05	-0.84732	-0.654819	0.000133567	-0.69543	-0.660235
132915960	chr5:132915960:A:C	2.95834e-07	-1.78844e-10	-1.03859	1.82058e-05	-1.78844e-10	-1.11237	0.000172566	-1.78844e-10	-1.09949
132916098	chr5:132916098:T:C	1.57381e-07	-0.985435	-0.684284	1.39783e-05	-0.792966	-0.583639	0.000151927	-0.637483	-0.589385
132916414	chr5:132916414:A:T	1.15284e-07	-0.774086	-1.20691	7.19438e-06	-0.838784	-1.20202	4.34898e-05	-1.28072	-1.19702
132916529	chr5:132916529:T:C	2.48163e-07	-1.78844e-10	-1.21431	1.64575e-05	-1.78844e-10	-1.21333	0.000153647	-1.78844e-10	-1.21561
132916869	chr5:132916869:C:T	7.3301e-08	-1.32531	-1.10851	5.15311e-06	-1.25832	-1.11618	5.5901e-05	-1.12948	-1.0972
132916984	chr5:132916984:G:A	3.476e-07	-1.78844e-10	-0.877338	2.55932e-05	-1.78844e-10	-0.77178	0.000229196	-1.78844e-10	-0.815689
132917085	chr5:132917085:A:G	5.84699e-08	-1.53382	-1.12606	3.57317e-06	-1.61716	-1.12349	2.88164e-05	-1.77246	-1.11686
132918472	chr5:132918472:G:A	2.60165e-07	-1.16707	-2.61742e-10	1.4749e-05	-1.32293	-2.61742e-10	0.000129153	-1.38926	-2.61742e-10
132918734	chr5:132918734:T:C	1.40376e-07	-1.01935	-0.764717	1.23132e-05	-0.831879	-0.671556	0.000133542	-0.678911	-0.676939
132918935	chr5:132918935:G:A	6.23629e-07	-0.292834	-2.61742e-10	4.73726e-05	-0.156064	-2.61742e-10	0.000426417	-0.194849	-2.61742e-10
132919034	chr5:132919034:C:T	4.45206e-07	-1.78844e-10	-0.629854	2.64185e-05	-1.78844e-10	-0.740042	0.0002471	-1.78844e-10	-0.740472
132919605	chr5:132919605:T:C	5.16609e-08	-1.56631	-1.21738	3.11462e-06	-1.66206	-1.21595	2.75392e-05	-1.71602	-1.21863
132919767	chr5:132919767:T:C	2.65466e-07	-1.78844e-10	-1.14691	1.67828e-05	-1.78844e-10	-1.19375	0.000158746	-1.78844e-10	-1.18296
132921058	chr5:132921058:C:T	1.53346e-07	-0.966632	-0.729064	1.35717e-05	-0.773334	-0.63279	0.000148021	-0.614592	-0.638321
132921196	chr5:132921196:G:A	2.47146e-07	-1.78844e-10	-1.21841	1.63998e-05	-1.78844e-10	-1.21684	0.000153162	-1.78844e-10	-1.21877
132921499	chr5:132921499:G:A	1.30479e-07	-1.06819	-0.788997	1.13732e-05	-0.88596	-0.696885	0.000123131	-0.734498	-0.702521
132921622	chr5:132921622:C:T	2.71803e-07	-1.78844e-10	-1.12331	1.81008e-05	-1.78844e-10	-1.11815	0.000177113	-1.78844e-10	-1.07348
132921806	chr5:132921806:A:G	4.62056e-08	-1.78883	-1.10646	3.1783e-06	-1.74906	-1.1087	3.22159e-05	-1.66729	-1.11051
132921859	chr5:132921859:C:T	2.31154e-07	-1.28531	-2.61742e-10	1.53139e-05	-1.28534	-2.61742e-10	0.000124856	-1.42311	-2.61742e-10
132922247	chr5:132922247:G:A	3.25358e-07	-0.943465	-2.61742e-10	1.78286e-05	-1.1333	-2.61742e-10	0.00015577	-1.20189	-2.61742e-10
132922473	chr5:132922473:A:G	1.43471e-07	-1.01037	-0.751888	1.26193e-05	-0.821388	-0.65749	0.000136945	-0.667742	-0.662945
132922548	chr5:132922548:G:A	1.44051e-07	-0.96556	-0.792664	1.26921e-05	-0.770793	-0.702336	0.000138151	-0.614375	-0.707545
132922760	chr5:132922760:T:C	5.30335e-08	-1.68478	-1.07269	3.61516e-06	-1.6064	-1.12257	4.01915e-05	-1.454	-1.10261
132922967	chr5:132922967:G:A	1.44085e-07	-0.999802	-0.758185	1.26299e-05	-0.812535	-0.665509	0.000137684	-0.65515	-0.670154
132923127	chr5:132923127:G:A	2.63304e-07	-1.78844e-10	-1.15508	1.73384e-05	-1.78844e-10	-1.16118	0.000166221	-1.78844e-10	-1.13695
132923899	chr5:132923899:T:C	2.5934e-07	-1.78844e-10	-1.17025	1.76756e-05	-1.78844e-10	-1.14192	0.000162224	-1.78844e-10	-1.16129
132924452	chr5:132924452:G:C	6.99327e-07	-1.78844e-10	-0.178272	4.27492e-05	-1.78844e-10	-0.258756	0.00040208	-1.78844e-10	-0.253614
132925494	chr5:132925494:C:T	2.47672e-07	-1.78844e-10	-1.21629	1.64034e-05	-1.78844e-10	-1.21662	0.000153164	-1.78844e-10	-1.21876
132926001	chr5:132926001:G:A	1.34156e-07	-1.08717	-0.742216	1.16993e-05	-0.907639	-0.646936	0.000126184	-0.760091	-0.652434
132926101	chr5:132926101:C:T	1.48657e-07	-1.72675	-2.61742e-10	1.0595e-05	-1.65373	-2.61742e-10	9.5859e-05	-1.68739	-2.61742e-10
132927537	chr5:132927537:AATG:A	1.58141e-07	-1.6649	-2.61742e-10	1.03354e-05	-1.67853	-2.61742e-10	9.10831e-05	-1.73849	-2.61742e-10
132928322	chr5:132928322:C:G	2.50577e-07	-1.78844e-10	-1.20462	1.69414e-05	-1.78844e-10	-1.18435	0.000156523	-1.78844e-10	-1.19706
132929526	chr5:132929526:T:C	2.95037e-07	-1.78844e-10	-1.04129	1.94214e-05	-1.78844e-10	-1.04773	0.000188526	-1.78844e-10	-1.01103
132930151	chr5:132930151:C:T	2.47033e-07	-1.78844e-10	-1.21887	1.63649e-05	-1.78844e-10	-1.21897	0.000153155	-1.78844e-10	-1.21882
132931039	chr5:132931039:G:A	1.39762e-07	-1.78845	-2.61742e-10	9.24229e-06	-1.79032	-2.61742e-10	8.64096e-05	-1.79117	-2.61742e-10
132931084	chr5:132931084:G:A	1.4764e-07	-0.988398	-0.745214	1.30704e-05	-0.793621	-0.650135	0.000142383	-0.63611	-0.655637
132931165	chr5:132931165:A:G	5.67964e-08	-1.47784	-1.21108	3.34962e-06	-1.59753	-1.20773	2.91258e-05	-1.66445	-1.21419
132931218	chr5:132931218:C:A	2.49072e-07	-1.78844e-10	-1.21065	1.63785e-05	-1.78844e-10	-1.21814	0.000153849	-1.78844e-10	-1.21429
132931244	chr5:132931244:AGTG:A	2.5721e-07	-1.78844e-10	-1.1785	1.68212e-05	-1.78844e-10	-1.19147	0.0001577	-1.78844e-10	-1.18957
132931337	chr5:132931337:A:G	7.21761e-08	-1.35638	-1.09291	5.06072e-06	-1.29147	-1.10112	5.47549e-05	-1.16653	-1.08087
132931467	chr5:132931467:T:C	2.61339e-07	-1.78844e-10	-1.16257	1.78288e-05	-1.78844e-10	-1.13329	0.000163467	-1.78844e-10	-1.15366
132931475	chr5:132931475:G:A	1.34591e-07	-1.07514	-0.75101	1.17477e-05	-0.893919	-0.656532	0.000126805	-0.745624	-0.661988
132931722	chr5:132931722:G:A	5.27324e-08	-1.58626	-1.1769	3.24185e-06	-1.67015	-1.16781	2.90519e-05	-1.72366	-1.15752
132931843	chr5:132931843:C:T	1.47016e-07	-0.993354	-0.744498	1.29552e-05	-0.803151	-0.649461	0.000140807	-0.647979	-0.654899
132931923	chr5:132931923:G:A	2.49456e-07	-1.78844e-10	-1.20911	1.68204e-05	-1.78844e-10	-1.19152	0.00015564	-1.78844e-10	-1.20272
132932003	chr5:132932003:A:G	2.54265e-07	-1.78844e-10	-1.19001	1.65531e-05	-1.78844e-10	-1.20753	0.000155382	-1.78844e-10	-1.20438
132932167	chr5:132932167:A:T	1.35312e-07	-1.02442	-0.796385	1.18368e-05	-0.83697	-0.705929	0.000128381	-0.684241	-0.711026
132932688	chr5:132932688:T:C	2.56358e-07	-1.78844e-10	-1.18182	1.77931e-05	-1.78844e-10	-1.13529	0.000163686	-1.78844e-10	-1.15232
132932698	chr5:132932698:A:G	1.42568e-07	-1.01943	-0.749133	1.25229e-05	-0.832065	-0.654485	0.000135821	-0.67901	-0.659918
132932875	chr5:132932875:G:A	1.38686e-07	-1.04664	-0.749536	1.21432e-05	-0.86235	-0.654988	0.000131373	-0.711821	-0.660404
132933065	chr5:132933065:C:T	2.49148e-07	-1.78844e-10	-1.21034	1.63806e-05	-1.78844e-10	-1.21801	0.000153895	-1.78844e-10	-1.21399
132933136	chr5:132933136:G:A	4.31109e-07	-1.78844e-10	-0.662031	2.82411e-05	-1.78844e-10	-0.673328	0.000257218	-1.78844e-10	-0.700343
132933254	chr5:132933254:G:A	1.36356e-07	-1.05784	-0.755284	1.19206e-05	-0.874353	-0.661489	0.000128772	-0.724746	-0.667477
132934246	chr5:132934246:C:T	5.44121e-07	-1.78844e-10	-0.429218	3.61766e-05	-1.78844e-10	-0.425694	0.000330699	-1.78844e-10	-0.449058
132934255	chr5:132934255:C:T	3.70581e-07	-1.78844e-10	-0.81332	2.32596e-05	-1.78844e-10	-0.86739	0.000220954	-1.78844e-10	-0.852313
132934659	chr5:132934659:T:G	2.90882e-07	-1.78844e-10	-1.05547	1.79931e-05	-1.78844e-10	-1.12412	0.000170366	-1.78844e-10	-1.11232
132935183	chr5:132935183:C:T	6.46409e-07	-1.78844e-10	-0.256958	4.34658e-05	-1.78844e-10	-0.242132	0.000400618	-1.78844e-10	-0.257257
132935380	chr5:132935380:C:T	1.34342e-07	-1.07351	-0.754492	1.17213e-05	-0.892295	-0.660403	0.000126547	-0.743861	-0.665794
132935425	chr5:132935425:A:C	5.10734e-07	-0.727671	0.235129	2.14225e-05	-0.987648	0.0379813	0.000340967	-0.566229	0.147749
132935463	chr5:132935463:C:T	4.14348e-08	-1.79049	-1.21378	2.84068e-06	-1.75297	-1.2171	2.87416e-05	-1.67443	-1.21749
132935577	chr5:132935577:C:G	1.8146e-06	-1.78844e-10	0.775232	9.7635e-05	-1.78844e-10	0.567129	0.00105005	-1.78844e-10	0.70633
132935687	chr5:132935687:C:T	2.56317e-07	-1.78844e-10	-1.18197	1.72354e-05	-1.78844e-10	-1.16714	0.000164378	-1.78844e-10	-1.1481
132935732	chr5:132935732:T:C	5.5462e-08	-1.55919	-1.1535	3.58035e-06	-1.59064	-1.14801	2.85635e-05	-1.76106	-1.13708
132935816	chr5:132935816:G:A	2.47014e-07	-1.78844e-10	-1.21894	1.64564e-05	-1.78844e-10	-1.21339	0.000153336	-1.78844e-10	-1.21763
132936619	chr5:132936619:T:C	1.46704e-07	-0.858813	-0.881158	1.28736e-05	-0.655328	-0.803604	0.000142447	-0.491139	-0.800156
132936682	chr5:132936682:T:C	2.51403e-07	-1.78844e-10	-1.20133	1.67653e-05	-1.78844e-10	-1.19479	0.000156566	-1.78844e-10	-1.19679
132936794	chr5:132936794:A:C	9.40248e-08	-1.77905	-0.405778	5.76035e-06	-1.75949	-0.503617	6.31915e-05	-1.58959	-0.514507
132936957	chr5:132936957:A:C	4.15887e-07	-1.78844e-10	-0.697977	2.75604e-05	-1.78844e-10	-0.697726	0.000286623	-1.78844e-10	-0.592098
132937339	chr5:132937339:T:C	4.77354e-08	-1.65628	-1.20644	2.96824e-06	-1.72499	-1.20115	2.68558e-05	-1.76422	-1.19556
132937564	chr5:132937564:T:C	3.4356e-07	-1.78844e-10	-0.88903	2.30996e-05	-1.78844e-10	-0.874293	0.000215584	-1.78844e-10	-0.876916
132937749	chr5:132937749:C:T	1.87348e-06	-1.78844e-10	0.80716	0.00010001	-1.78844e-10	0.591165	0.00107716	-1.78844e-10	0.731815
132937916	chr5:132937916:C:G	1.29327e-07	-1.12953	-0.736513	1.12173e-05	-0.954941	-0.641707	0.000120562	-0.811536	-0.646563
132938098	chr5:132938098:G:A	5.36197e-07	-1.78844e-10	-0.44389	3.59928e-05	-1.78844e-10	-0.43079	0.000331793	-1.78844e-10	-0.445755
132938116	chr5:132938116:A:T	9.87862e-08	-0.916614	-1.21882	7.77574e-06	-0.744705	-1.21839	8.70496e-05	-0.567655	-1.21613
132938352	chr5:132938352:A:G	1.35599e-07	-1.04902	-0.769665	1.18374e-05	-0.865667	-0.677177	0.000128053	-0.715344	-0.682474
132939101	chr5:132939101:T:C	1.28731e-07	-1.13068	-0.73999	1.11966e-05	-0.953711	-0.644783	0.000120117	-0.811453	-0.650343
132939964	chr5:132939964:A:G	4.14367e-08	-1.79578	-1.20845	2.7725e-06	-1.78046	-1.2139	2.7397e-05	-1.72523	-1.2146
132940154	chr5:132940154:C:T	1.51609e-07	-1.03199	-0.675092	1.34088e-05	-0.844804	-0.57339	0.000145222	-0.692811	-0.579192
132940393	chr5:132940393:C:T	2.47031e-07	-1.78844e-10	-1.21888	1.64684e-05	-1.78844e-10	-1.21266	0.000153391	-1.78844e-10	-1.21728
132940644	chr5:132940644:A:G	2.47063e-07	-1.78844e-10	-1.21875	1.63882e-05	-1.78844e-10	-1.21755	0.000153136	-1.78844e-10	-1.21894
132941133	chr5:132941133:G:C	6.28182e-08	-1.44872	-1.13943	4.36777e-06	-1.39123	-1.14863	4.6451e-05	-1.27832	-1.13355
132941397	chr5:132941397:A:G	2.5508e-07	-1.78844e-10	-1.18681	1.74465e-05	-1.78844e-10	-1.15497	0.000160465	-1.78844e-10	-1.17219
132941426	chr5:132941426:G:A	4.16304e-07	-1.78844e-10	-0.696975	3.11291e-05	-1.78844e-10	-0.575965	0.000277087	-1.78844e-10	-0.625934
132941586	chr5:132941586:T:C	4.786e-08	-1.66346	-1.19665	2.99197e-06	-1.72826	-1.18992	2.71707e-05	-1.76594	-1.18219
132941682	chr5:132941682:A:G	2.47114e-07	-1.78844e-10	-1.21854	1.64991e-05	-1.78844e-10	-1.2108	0.000153547	-1.78844e-10	-1.21626
132941899	chr5:132941899:T:C	4.11376e-08	-1.79252	-1.21895	2.81938e-06	-1.75929	-1.2183	2.84407e-05	-1.68451	-1.21793
132942475	chr5:132942475:T:C	8.56484e-07	-1.78844e-10	0.0244446	5.1796e-05	-1.78844e-10	-0.0667943	0.000488187	-1.78844e-10	-0.059567
132942590	chr5:132942590:G:A	5.46258e-08	-1.51129	-1.21659	3.25744e-06	-1.61819	-1.21497	2.85127e-05	-1.68168	-1.21824
132943204	chr5:132943204:T:C	2.50087e-07	-1.78844e-10	-1.20658	1.63702e-05	-1.78844e-10	-1.21865	0.000153423	-1.78844e-10	-1.21707
132943535	chr5:132943535:T:C	1.42698e-07	-1.07595	-0.691708	1.25256e-05	-0.894623	-0.591711	0.000135005	-0.747507	-0.597448
132943551	chr5:132943551:A:G	2.47464e-07	-1.78844e-10	-1.21713	1.64838e-05	-1.78844e-10	-1.21173	0.000155305	-1.78844e-10	-1.20488
132943988	chr5:132943988:G:A	2.66088e-07	-1.78844e-10	-1.14456	1.73209e-05	-1.78844e-10	-1.16219	0.00016262	-1.78844e-10	-1.15885
132944622	chr5:132944622:G:A	1.88066e-06	-1.78844e-10	0.810989	0.000100195	-1.78844e-10	0.593012	0.00108226	-1.78844e-10	0.736544
132944655	chr5:132944655:T:G	1.35624e-07	-1.0467	-0.771804	1.18638e-05	-0.861469	-0.679146	0.000128343	-0.711336	-0.684221
132945274	chr5:132945274:C:T	4.31647e-08	-1.79156	-1.17181	2.87003e-06	-1.79032	-1.16946	2.7695e-05	-1.75064	-1.17838
132945836	chr5:132945836:G:A	1.28063e-07	-1.05834	-0.817534	1.11328e-05	-0.874461	-0.729751	0.000120236	-0.726007	-0.734802
132945991	chr5:132945991:C:T	1.46776e-07	-0.979638	-0.759847	1.2938e-05	-0.787505	-0.666433	0.000140688	-0.631933	-0.671787
132946185	chr5:132946185:GCAGA:G	3.31684e-07	-1.78844e-10	-0.924208	2.21937e-05	-1.78844e-10	-0.914299	0.000210533	-1.78844e-10	-0.900626
132946868	chr5:132946868:TA:T	1.35704e-07	-1.06559	-0.752326	1.18508e-05	-0.883744	-0.657966	0.000127877	-0.735771	-0.663426
132947403	chr5:132947403:G:A	1.34327e-07	-1.07845	-0.749666	1.17225e-05	-0.897303	-0.655293	0.000126435	-0.750125	-0.660415
132947649	chr5:132947649:C:T	1.73777e-07	-1.57062	-2.61742e-10	1.22524e-05	-1.50839	-2.61742e-10	0.000137182	-1.32896	-2.61742e-10
132948091	chr5:132948091:G:A	2.47013e-07	-1.78844e-10	-1.21895	1.65155e-05	-1.78844e-10	-1.20981	0.000153718	-1.78844e-10	-1.21515
132948165	chr5:132948165:C:T	5.58778e-08	-1.53721	-1.16801	3.59804e-06	-1.57	-1.16372	2.83411e-05	-1.75225	-1.15371
132948491	chr5:132948491:G:A	2.55612e-07	-1.78844e-10	-1.18473	1.74976e-05	-1.78844e-10	-1.15205	0.000160865	-1.78844e-10	-1.1697
132948732	chr5:132948732:T:C	2.80784e-07	-1.78844e-10	-1.09081	1.77152e-05	-1.78844e-10	-1.13968	0.000169439	-1.78844e-10	-1.11777
132948833	chr5:132948833:G:A	1.4803e-07	-1.73097	-2.61742e-10	1.02325e-05	-1.68853	-2.61742e-10	0.000106362	-1.58342	-2.61742e-10
132948893	chr5:132948893:T:C	3.90368e-07	-1.78844e-10	-0.7613	2.40124e-05	-1.78844e-10	-0.835537	0.000228103	-1.78844e-10	-0.820468
132949631	chr5:132949631:C:T	2.47008e-07	-1.78844e-10	-1.21897	1.64417e-05	-1.78844e-10	-1.21429	0.00015327	-1.78844e-10	-1.21807
132949711	chr5:132949711:C:T	1.47229e-07	-1.7364	-2.61742e-10	9.81921e-06	-1.72977	-2.61742e-10	8.90202e-05	-1.7614	-2.61742e-10
132949738	chr5:132949738:C:T	6.10126e-08	-1.75421	-0.863098	3.88404e-06	-1.77332	-0.883911	3.58089e-05	-1.78169	-0.890377
132949926	chr5:132949926:G:C	1.33148e-07	-1.06013	-0.776805	1.16165e-05	-0.876989	-0.684688	0.000125465	-0.728382	-0.689859
132950141	chr5:132950141:C:T	4.68005e-08	-1.66353	-1.21897	3.06282e-06	-1.67823	-1.21654	2.61965e-05	-1.76583	-1.21881
132950392	chr5:132950392:T:C	1.33836e-07	-1.03515	-0.796628	1.16843e-05	-0.84935	-0.706508	0.000126474	-0.698652	-0.711574
132950527	chr5:132950527:T:TA	2.56668e-07	-1.78844e-10	-1.18061	1.67908e-05	-1.78844e-10	-1.19328	0.000157415	-1.78844e-10	-1.19138
132951268	chr5:132951268:C:A	2.47076e-07	-1.78844e-10	-1.21869	1.64875e-05	-1.78844e-10	-1.2115	0.000153484	-1.78844e-10	-1.21667
132951662	chr5:132951662:A:G	6.54897e-07	-1.78193	1.53801	2.84277e-05	-1.78198	1.11523	0.000423788	-1.63365	1.43262
132951815	chr5:132951815:AC:A	9.57609e-08	-1.20528	-0.961259	6.08193e-06	-1.23888	-0.969907	4.10314e-05	-1.54543	-0.990497
132951855	chr5:132951855:T:C	6.17229e-07	-1.78844e-10	-0.30315	4.15502e-05	-1.78844e-10	-0.287206	0.000382281	-1.78844e-10	-0.304109
132952315	chr5:132952315:C:T	1.30879e-07	-1.07396	-0.78015	1.13895e-05	-0.893041	-0.688374	0.000122855	-0.745729	-0.693529
132952664	chr5:132952664:C:T	2.50657e-07	-1.78844e-10	-1.2043	1.64517e-05	-1.78844e-10	-1.21368	0.00015401	-1.78844e-10	-1.21325
132952687	chr5:132952687:A:G	1.30931e-07	-1.0735	-0.780218	1.1396e-05	-0.892435	-0.688411	0.000122935	-0.745032	-0.693581
132952707	chr5:132952707:A:C	1.33361e-07	-1.05401	-0.781325	1.16317e-05	-0.8707	-0.689676	0.000125681	-0.72169	-0.694829
132952753	chr5:132952753:C:G	5.49599e-07	-1.78844e-10	-0.419202	3.56036e-05	-1.78844e-10	-0.441661	0.000339062	-1.78844e-10	-0.424082
132953045	chr5:132953045:C:G	1.23484e-06	0.39031	-2.61742e-10	7.11064e-05	0.250069	-2.61742e-10	0.000578275	0.109783	-2.61742e-10
132953230	chr5:132953230:T:A	6.2945e-07	-1.78844e-10	-0.283544	3.8643e-05	-1.78844e-10	-0.359743	0.000363352	-1.78844e-10	-0.354895
132953255	chr5:132953255:T:C	6.37919e-07	-1.78844e-10	-0.270179	3.91405e-05	-1.78844e-10	-0.346951	0.000368048	-1.78844e-10	-0.342053
132953341	chr5:132953341:G:A	1.32931e-07	-1.05946	-0.779097	1.15935e-05	-0.876482	-0.687184	0.000125198	-0.728006	-0.692366
132953680	chr5:132953680:T:C	1.34059e-07	-1.05577	-0.774335	1.16982e-05	-0.87275	-0.68192	0.00012639	-0.723755	-0.68714
132954077	chr5:132954077:AAC:A	3.14009e-07	-1.78844e-10	-0.97897	2.24417e-05	-1.78844e-10	-0.903186	0.000202521	-1.78844e-10	-0.939422
132954579	chr5:132954579:G:A	1.60898e-07	-1.64762	-2.61742e-10	1.04518e-05	-1.66733	-2.61742e-10	8.99316e-05	-1.75122	-2.61742e-10
132954798	chr5:132954798:C:T	1.36459e-07	-1.07984	-0.732521	1.19186e-05	-0.900135	-0.635875	0.000128328	-0.754057	-0.641623
132954842	chr5:132954842:C:T	3.03974e-07	-1.78844e-10	-1.01145	2.00051e-05	-1.78844e-10	-1.01812	0.000194814	-1.78844e-10	-0.97822
132954910	chr5:132954910:C:G	2.71726e-07	-1.78844e-10	-1.1236	1.76364e-05	-1.78844e-10	-1.14414	0.000165782	-1.78844e-10	-1.13959
132955014	chr5:132955014:T:C	2.5719e-07	-1.78844e-10	-1.17858	1.76454e-05	-1.78844e-10	-1.14363	0.000162033	-1.78844e-10	-1.16246
132955019	chr5:132955019:T:C	1.44058e-07	-1.02185	-0.736317	1.26593e-05	-0.835583	-0.640131	0.000136944	-0.684994	-0.645703
132955219	chr5:132955219:T:C	1.27752e-07	-1.14281	-0.735484	1.1076e-05	-0.970047	-0.639283	0.000118571	-0.829937	-0.644816
132955364	chr5:132955364:A:G	1.32425e-07	-1.105	-0.737378	1.15295e-05	-0.927867	-0.641331	0.000123885	-0.784052	-0.646859
132955456	chr5:132955456:T:C	1.32689e-07	-1.10637	-0.734015	1.15512e-05	-0.929611	-0.637711	0.000124093	-0.785969	-0.643261
132955465	chr5:132955465:G:A	1.36812e-07	-1.07391	-0.735876	1.19507e-05	-0.893617	-0.6397	0.000128723	-0.747352	-0.645251
132955638	chr5:132955638:C:T	1.30874e-07	-1.12915	-0.725005	1.13609e-05	-0.955665	-0.628265	0.000121773	-0.814329	-0.633776
132955850	chr5:132955850:T:C	2.67367e-07	-1.78844e-10	-1.13977	1.77171e-05	-1.78844e-10	-1.13958	0.000167712	-1.78844e-10	-1.12802
132955954	chr5:132955954:TATATA:T	1.05842e-07	-1.36514	-0.701307	7.81402e-06	-1.23734	-0.720846	8.53461e-05	-1.11886	-0.684689
132956011	chr5:132956011:G:T	9.35275e-07	-1.78844e-10	0.11245	6.47727e-05	-1.78844e-10	0.156777	0.000598317	-1.78844e-10	0.143854
132956776	chr5:132956776:C:G	6.55756e-08	-1.47862	-1.06656	3.97203e-06	-1.57141	-1.06342	3.12185e-05	-1.75396	-1.05529
132957254	chr5:132957254:T:G	1.27393e-07	-1.15947	-0.721647	1.10236e-05	-0.989944	-0.624127	0.0001178	-0.851475	-0.629799
132957851	chr5:132957851:C:T	1.23919e-07	-1.20497	-0.703793	1.06188e-05	-1.04634	-0.605146	0.000113325	-0.908975	-0.61103
132958872	chr5:132958872:C:T	2.60374e-07	-1.78844e-10	-1.16627	1.72529e-05	-1.78844e-10	-1.16613	0.000163	-1.78844e-10	-1.15652
132959586	chr5:132959586:C:A	5.85164e-08	-1.5166	-1.14249	3.76474e-06	-1.55145	-1.13698	2.94135e-05	-1.74385	-1.12496
132960287	chr5:132960287:T:A	6.4122e-08	-1.47641	-1.0912	3.88208e-06	-1.5698	-1.08794	3.04557e-05	-1.75343	-1.08057
132960293	chr5:132960293:G:T	6.34969e-08	-1.48067	-1.09673	3.84632e-06	-1.57348	-1.09351	3.02327e-05	-1.755	-1.08634
132960348	chr5:132960348:T:G	3.19055e-07	-1.78844e-10	-0.963028	2.13382e-05	-1.78844e-10	-0.953611	0.000202181	-1.78844e-10	-0.941101
132960819	chr5:132960819:T:C	5.93197e-07	-1.78844e-10	-0.342864	3.98968e-05	-1.78844e-10	-0.32781	0.000367482	-1.78844e-10	-0.343593
132960933	chr5:132960933:G:A	2.4873e-07	-1.78844e-10	-1.21202	1.63666e-05	-1.78844e-10	-1.21886	0.000153167	-1.78844e-10	-1.21874
132960993	chr5:132960993:G:T	5.65157e-08	-1.48901	-1.20486	3.61005e-06	-1.52763	-1.20276	2.76857e-05	-1.73254	-1.1968
132961079	chr5:132961079:A:G	1.17921e-07	-1.1883	-0.770078	1.01372e-05	-1.02085	-0.677043	0.000108187	-0.884078	-0.682322
132961678	chr5:132961678:C:G	6.49961e-07	-1.78844e-10	-0.251479	4.30891e-05	-1.78844e-10	-0.250836	0.000402016	-1.78844e-10	-0.253775
132961795	chr5:132961795:G:A	2.49874e-07	-1.78844e-10	-1.20743	1.63679e-05	-1.78844e-10	-1.21879	0.000153369	-1.78844e-10	-1.21742
132962210	chr5:132962210:C:T	1.3462e-07	-1.09133	-0.734604	1.17376e-05	-0.912703	-0.638606	0.000126362	-0.767003	-0.644109
132962374	chr5:132962374:G:A	2.81065e-07	-1.78844e-10	-1.08981	1.81687e-05	-1.78844e-10	-1.1144	0.000170716	-1.78844e-10	-1.11027
132962496	chr5:132962496:T:C	1.15224e-07	-1.13274	-0.848772	1.00324e-05	-0.951212	-0.757073	0.000107263	-0.812984	-0.762001
132963410	chr5:132963410:C:T	1.42427e-07	-1.76956	-2.61742e-10	9.20932e-06	-1.79389	-2.61742e-10	8.70371e-05	-1.78393	-2.61742e-10
132963440	chr5:132963440:G:C	3.9267e-07	-1.78844e-10	-0.755422	2.62129e-05	-1.78844e-10	-0.747858	0.000246009	-1.78844e-10	-0.7449
132963794	chr5:132963794:T:C	9.44319e-08	-1.77415	-0.406364	5.97187e-06	-1.78448	-0.442571	5.69397e-05	-1.76103	-0.447242
132963886	chr5:132963886:T:G	5.57477e-08	-1.49708	-1.21047	3.57407e-06	-1.53228	-1.20812	2.74427e-05	-1.73463	-1.20354
132964509	chr5:132964509:C:T	1.24102e-07	-1.19166	-0.71563	8.0541e-06	-1.19584	-0.732088	5.15321e-05	-1.54872	-0.759338
132965803	chr5:132965803:C:T	2.47073e-07	-1.78844e-10	-1.21871	1.64119e-05	-1.78844e-10	-1.2161	0.000153166	-1.78844e-10	-1.21874
132966010	chr5:132966010:T:C	2.95491e-07	-1.78844e-10	-1.03975	2.09225e-05	-1.78844e-10	-0.973283	0.000189647	-1.78844e-10	-1.0051
132966295	chr5:132966295:G:A	7.3728e-08	-1.49257	-0.935441	4.9782e-06	-1.5302	-0.87884	4.23659e-05	-1.58529	-0.91863
132966788	chr5:132966788:A:G	2.47908e-07	-1.78844e-10	-1.21533	1.65253e-05	-1.78844e-10	-1.20922	0.000156066	-1.78844e-10	-1.19999
132967093	chr5:132967093:A:G	7.5957e-07	-1.78844e-10	-0.0956379	5.24897e-05	-1.78844e-10	-0.0534911	0.000486633	-1.78844e-10	-0.0627563
132967127	chr5:132967127:G:T	1.39274e-07	-1.79195	-2.61742e-10	1.01843e-05	-1.69326	-2.61742e-10	9.63348e-05	-1.68244	-2.61742e-10
132967135	chr5:132967135:T:C	1.39259e-07	-1.79206	-2.61742e-10	1.0173e-05	-1.69437	-2.61742e-10	9.62048e-05	-1.68379	-2.61742e-10
132967136	chr5:132967136:G:A	1.39622e-07	-1.78945	-2.61742e-10	1.02967e-05	-1.68228	-2.61742e-10	9.75396e-05	-1.67001	-2.61742e-10
132967430	chr5:132967430:C:T	2.79298e-07	-1.78844e-10	-1.09611	1.83946e-05	-1.78844e-10	-1.10205	0.000170116	-1.78844e-10	-1.11378
132967502	chr5:132967502:G:A	1.45849e-07	-0.946582	-0.799235	1.2957e-05	-0.743441	-0.709033	0.000141069	-0.587224	-0.713793
132968530	chr5:132968530:C:T	7.45632e-07	-1.78844e-10	-0.114158	5.10381e-05	-1.78844e-10	-0.0815361	0.000465681	-1.78844e-10	-0.106764
132969767	chr5:132969767:C:T	3.61424e-06	-1.78844e-10	1.46425	0.000249464	-1.78844e-10	1.50521	0.00233231	-1.78844e-10	1.50435
132969937	chr5:132969937:G:A	7.99238e-08	-1.75873	-0.588584	5.05565e-06	-1.77314	-0.620461	4.69393e-05	-1.7759	-0.625516
132970199	chr5:132970199:C:A	6.76404e-08	-1.37427	-1.13991	4.67461e-06	-1.30844	-1.16352	5.06185e-05	-1.1826	-1.14335
132970321	chr5:132970321:T:C	2.47034e-07	-1.78844e-10	-1.21887	1.64232e-05	-1.78844e-10	-1.21541	0.0001532	-1.78844e-10	-1.21852
132970329	chr5:132970329:G:A	1.0566e-06	-1.78844e-10	0.234425	7.28865e-05	-1.78844e-10	0.274795	0.000671674	-1.78844e-10	0.259508
132970676	chr5:132970676:A:T	8.15771e-08	-1.76492	-0.56192	5.16009e-06	-1.77769	-0.595461	4.83009e-05	-1.77098	-0.601834
132970945	chr5:132970945:A:G	8.43214e-07	-1.78844e-10	0.00883051	5.53103e-05	-1.78844e-10	-0.0011486	0.000517853	-1.78844e-10	-0.000575216
132971030	chr5:132971030:T:C	5.88767e-07	-0.93278	0.582419	5.10118e-05	-0.738858	0.656807	0.000578522	-0.579544	0.689755
132971341	chr5:132971341:T:G	4.40313e-08	-1.76342	-1.18007	3.00055e-06	-1.71203	-1.20328	3.1573e-05	-1.60331	-1.19465
132971543	chr5:132971543:ACT:A	9.13949e-08	-1.11913	-1.09407	5.96665e-06	-1.13535	-1.09258	3.77379e-05	-1.50877	-1.11083
132972129	chr5:132972129:T:C	3.75714e-07	-1.78844e-10	-0.799562	2.50314e-05	-1.78844e-10	-0.793975	0.00023928	-1.78844e-10	-0.772633
132972261	chr5:132972261:C:T	8.10847e-08	-1.75865	-0.574249	5.12706e-06	-1.77321	-0.606367	4.75034e-05	-1.7758	-0.613666
132972357	chr5:132972357:A:T	9.05219e-08	-1.13979	-1.08301	5.90642e-06	-1.15657	-1.08149	3.76117e-05	-1.52243	-1.10052
132972665	chr5:132972665:C:T	2.89367e-07	-1.78844e-10	-1.06069	1.85942e-05	-1.78844e-10	-1.09126	0.000174894	-1.78844e-10	-1.08609
132972890	chr5:132972890:T:C	2.75229e-07	-1.78844e-10	-1.11079	1.85508e-05	-1.78844e-10	-1.0936	0.000175219	-1.78844e-10	-1.08423
132973008	chr5:132973008:G:T	6.15104e-07	-0.872591	0.565992	5.37339e-05	-0.67031	0.640247	0.00061178	-0.506882	0.672989
132973628	chr5:132973628:T:C	1.28422e-07	-1.03193	-0.841141	1.12529e-05	-0.838182	-0.755297	0.000121761	-0.688365	-0.759845
132973842	chr5:132973842:C:A	2.4701e-07	-1.78844e-10	-1.21896	1.64381e-05	-1.78844e-10	-1.21451	0.000153254	-1.78844e-10	-1.21817
132974003	chr5:132974003:A:G	2.47324e-07	-1.78844e-10	-1.21769	1.63844e-05	-1.78844e-10	-1.21778	0.000153133	-1.78844e-10	-1.21896
132974814	chr5:132974814:AG:A	2.72643e-07	-1.78844e-10	-1.12023	1.76736e-05	-1.78844e-10	-1.14203	0.000161639	-1.78844e-10	-1.1649
132975503	chr5:132975503:C:T	9.10597e-08	-1.44731	-0.769569	5.48961e-06	-1.54419	-0.767057	4.2719e-05	-1.74147	-0.754154
132975539	chr5:132975539:G:C	6.89648e-08	-1.50129	-0.993506	4.35708e-06	-1.54317	-0.999131	3.44192e-05	-1.73913	-0.972523
132975875	chr5:132975875:G:T	6.22286e-07	-0.909567	0.614576	5.4432e-05	-0.707713	0.690558	0.000617818	-0.547706	0.723635
132976207	chr5:132976207:G:C	9.11769e-08	-1.12168	-1.09391	5.9638e-06	-1.13598	-1.09242	3.77486e-05	-1.50854	-1.11078
132976277	chr5:132976277:C:T	3.689e-07	-1.78844e-10	-0.817865	2.74066e-05	-1.78844e-10	-0.703323	0.000244642	-1.78844e-10	-0.750471
132976303	chr5:132976303:G:A	2.61339e-07	-1.78844e-10	-1.16257	1.71254e-05	-1.78844e-10	-1.17355	0.000158564	-1.78844e-10	-1.18411
132976622	chr5:132976622:C:G	2.47023e-07	-1.78844e-10	-1.21891	1.64273e-05	-1.78844e-10	-1.21516	0.000153214	-1.78844e-10	-1.21843
132976640	chr5:132976640:A:G	2.58015e-07	-1.78844e-10	-1.17537	1.77271e-05	-1.78844e-10	-1.13901	0.000162667	-1.78844e-10	-1.15856
132976699	chr5:132976699:C:G	2.591e-07	-1.78844e-10	-1.17118	1.80786e-05	-1.78844e-10	-1.11938	0.000166084	-1.78844e-10	-1.13777
132976879	chr5:132976879:A:G	2.47746e-07	-1.78844e-10	-1.21599	1.63943e-05	-1.78844e-10	-1.21718	0.000153283	-1.78844e-10	-1.21798
132976958	chr5:132976958:C:T	9.04686e-07	-1.78844e-10	0.0791977	5.92687e-05	-1.78844e-10	0.0679739	0.000551868	-1.78844e-10	0.0630439
132977111	chr5:132977111:T:C	4.01903e-07	-1.78844e-10	-0.732179	2.39772e-05	-1.78844e-10	-0.837005	0.000238718	-1.78844e-10	-0.774982
132977656	chr5:132977656:T:C	2.55351e-07	-1.78844e-10	-1.18575	1.66415e-05	-1.78844e-10	-1.20221	0.000156157	-1.78844e-10	-1.1994
132977669	chr5:132977669:C:T	2.88577e-07	-1.78844e-10	-1.06343	2.01231e-05	-1.78844e-10	-1.01224	0.000186121	-1.78844e-10	-1.02387
132977987	chr5:132977987:C:T	2.69608e-07	-1.13142	-2.61742e-10	1.52833e-05	-1.28734	-2.61742e-10	0.000133278	-1.35783	-2.61742e-10
132978235	chr5:132978235:G:A	2.47029e-07	-1.78844e-10	-1.21889	1.64243e-05	-1.78844e-10	-1.21535	0.000153204	-1.78844e-10	-1.21849
132978268	chr5:132978268:C:T	1.39747e-07	-1.04399	-0.744565	1.23451e-05	-0.851907	-0.648941	0.000133369	-0.703263	-0.653879
132978468	chr5:132978468:C:T	2.50069e-07	-1.78844e-10	-1.20665	1.63771e-05	-1.78844e-10	-1.21823	0.000153544	-1.78844e-10	-1.21628
132978469	chr5:132978469:A:G	2.53455e-07	-1.78844e-10	-1.1932	1.64608e-05	-1.78844e-10	-1.21312	0.000154706	-1.78844e-10	-1.20874
132978480	chr5:132978480:A:G	2.6183e-07	-1.78844e-10	-1.16069	1.67743e-05	-1.78844e-10	-1.19426	0.000158321	-1.78844e-10	-1.18564
132978524	chr5:132978524:C:T	1.4791e-07	-1.73179	-2.61742e-10	9.49446e-06	-1.7634	-2.61742e-10	8.63853e-05	-1.79145	-2.61742e-10
132978624	chr5:132978624:G:A	2.93311e-07	-1.78844e-10	-1.04716	2.04187e-05	-1.78844e-10	-0.997657	0.000189044	-1.78844e-10	-1.00829
132978761	chr5:132978761:G:A	2.47037e-07	-1.78844e-10	-1.21885	1.64721e-05	-1.78844e-10	-1.21244	0.000153407	-1.78844e-10	-1.21717
132979015	chr5:132979015:T:A	2.63311e-07	-1.78844e-10	-1.15506	1.72417e-05	-1.78844e-10	-1.16678	0.000159512	-1.78844e-10	-1.17815
132979078	chr5:132979078:C:T	1.36669e-07	-1.02352	-0.78731	9.14315e-06	-0.943217	-0.857886	9.27083e-05	-0.933832	-0.786976
132979345	chr5:132979345:C:G	1.38909e-07	-1.79457	-2.61742e-10	9.25128e-06	-1.78935	-2.61742e-10	8.60254e-05	-1.79562	-2.61742e-10
132979357	chr5:132979357:T:G	2.47036e-07	-1.78844e-10	-1.21886	1.64221e-05	-1.78844e-10	-1.21548	0.000153196	-1.78844e-10	-1.21855
132980035	chr5:132980035:T:A	6.56571e-08	-1.54428	-0.999669	4.4618e-06	-1.56908	-0.949473	3.83567e-05	-1.61851	-0.984824
132980456	chr5:132980456:A:G	1.78186e-06	0.757023	-2.61742e-10	0.000105881	0.648204	-2.61742e-10	0.000835567	0.477845	-2.61742e-10
132981008	chr5:132981008:G:A	3.18461e-07	-1.78844e-10	-0.964891	2.02224e-05	-1.78844e-10	-1.00732	0.000195182	-1.78844e-10	-0.976331
132981160	chr5:132981160:A:G	2.60762e-07	-1.78844e-10	-1.16478	1.72345e-05	-1.78844e-10	-1.1672	0.000160053	-1.78844e-10	-1.17476
132981269	chr5:132981269:G:A	2.58545e-07	-1.78844e-10	-1.17332	1.69654e-05	-1.78844e-10	-1.18293	0.000157279	-1.78844e-10	-1.19225
132981322	chr5:132981322:A:C	2.6e-07	-1.78844e-10	-1.16771	1.70467e-05	-1.78844e-10	-1.17815	0.000157929	-1.78844e-10	-1.18812
132981514	chr5:132981514:G:A	2.47126e-07	-1.78844e-10	-1.21849	1.64023e-05	-1.78844e-10	-1.21669	0.000153144	-1.78844e-10	-1.21888
132981641	chr5:132981641:C:T	5.18488e-07	-0.97947	0.501997	4.46035e-05	-0.790817	0.574522	0.00050275	-0.635859	0.605686
132981650	chr5:132981650:G:A	7.78169e-08	-1.78788	-0.586151	5.21243e-06	-1.79432	-0.568737	5.01119e-05	-1.73287	-0.603142
132982044	chr5:132982044:A:G	7.75262e-08	-1.77475	-0.603024	4.93002e-06	-1.78508	-0.633683	4.69348e-05	-1.76034	-0.64117
132982135	chr5:132982135:G:A	2.50633e-07	-1.78844e-10	-1.2044	1.70578e-05	-1.78844e-10	-1.1775	0.000158538	-1.78844e-10	-1.18427
132982471	chr5:132982471:T:A	1.14516e-06	-1.78844e-10	0.314911	7.96165e-05	-1.78844e-10	0.363114	0.000734632	-1.78844e-10	0.349104
132982913	chr5:132982913:T:C	8.4337e-07	-1.78844e-10	0.00901545	5.84971e-05	-1.78844e-10	0.0548701	0.000542238	-1.78844e-10	0.0454395
132983148	chr5:132983148:G:A	6.7413e-07	-0.784048	0.569081	5.93311e-05	-0.574829	0.643855	0.000682694	-0.400317	0.676098
132983353	chr5:132983353:C:T	9.21502e-08	-1.14024	-1.06473	6.02608e-06	-1.15486	-1.06315	3.83079e-05	-1.52121	-1.0834
132983764	chr5:132983764:A:C	5.49751e-07	-0.970846	0.551921	4.73974e-05	-0.781318	0.625779	0.00053653	-0.623907	0.658764
132984184	chr5:132984184:C:T	2.65646e-07	-1.78844e-10	-1.14623	1.73799e-05	-1.78844e-10	-1.15879	0.000160648	-1.78844e-10	-1.17105
132984209	chr5:132984209:T:C	7.84529e-08	-1.77568	-0.590208	4.98555e-06	-1.78586	-0.621703	4.75729e-05	-1.75916	-0.628846
132984372	chr5:132984372:G:A	3.78943e-07	-1.78844e-10	-0.791005	2.65168e-05	-1.78844e-10	-0.736327	0.000246955	-1.78844e-10	-0.741058
132984491	chr5:132984491:A:T	5.84869e-07	-1.78844e-10	-0.357002	3.36494e-05	-1.78844e-10	-0.498111	0.000341913	-1.78844e-10	-0.41571
132984843	chr5:132984843:T:C	2.49526e-07	-1.78844e-10	-1.20883	1.64729e-05	-1.78844e-10	-1.21239	0.000155039	-1.78844e-10	-1.20659
132984901	chr5:132984901:T:C	2.49263e-07	-1.78844e-10	-1.20988	1.64592e-05	-1.78844e-10	-1.21322	0.00015486	-1.78844e-10	-1.20774
132984929	chr5:132984929:G:A	5.14835e-07	-0.930647	0.446103	4.40872e-05	-0.747049	0.51911	0.000495119	-0.595553	0.550085
132985339	chr5:132985339:C:T	2.55276e-07	-1.78844e-10	-1.18604	1.66882e-05	-1.78844e-10	-1.1994	0.000156455	-1.78844e-10	-1.19749
132985340	chr5:132985340:A:G	8.92623e-08	-1.74356	-0.49325	5.62147e-06	-1.76179	-0.525727	5.1017e-05	-1.78449	-0.533617
132985584	chr5:132985584:A:G	1.41618e-06	-1.78844e-10	0.527329	9.72783e-05	-1.78844e-10	0.563468	0.000884072	-1.78844e-10	0.534273
132985726	chr5:132985726:T:G	1.402e-07	-1.78532	-2.61742e-10	9.19422e-06	-1.79553	-2.61742e-10	8.60075e-05	-1.79583	-2.61742e-10
132985993	chr5:132985993:T:C	1.55988e-07	-1.67861	-2.61742e-10	1.12951e-05	-1.58974	-2.61742e-10	0.000101634	-1.62889	-2.61742e-10
132986581	chr5:132986581:A:G	6.58193e-08	-1.49958	-1.0419	4.18685e-06	-1.53431	-1.04784	3.27909e-05	-1.73601	-1.02411
132987040	chr5:132987040:A:G	2.4005e-07	-0.808833	-0.438711	2.18607e-05	-0.565356	-0.36406	0.000240271	-0.437442	-0.331055
132987254	chr5:132987254:A:T	4.33691e-08	-1.7955	-1.16315	3.2483e-06	-1.67538	-1.1606	2.98036e-05	-1.70019	-1.15544
132987281	chr5:132987281:A:G	4.32381e-07	-0.547201	-0.111883	2.32357e-05	-0.866239	-0.00217957	0.000161447	-1.19449	0.0284018
132987285	chr5:132987285:A:G	1.80942e-07	-1.50874	-0.0214715	1.50465e-05	-1.20815	-0.094808	0.000145464	-1.21775	-0.0525935
132987400	chr5:132987400:A:G	1.44146e-07	-1.75756	-2.61742e-10	9.31966e-06	-1.78198	-2.61742e-10	8.8803e-05	-1.76385	-2.61742e-10
132987768	chr5:132987768:C:T	7.93701e-08	-1.45415	-0.900122	4.72679e-06	-1.51874	-0.942123	4.54322e-05	-1.50164	-0.932401
```
