## Supplementary material for "Characterization of shared and ancestry-specific signals driving complex traits using multi-ancestry fine-mapping": susiex_nc3.cs80.summary

```
# chr5:131726064-132988235
CS_ID	CS_LENGTH	CS_PURITY	MAX_PIP_SNP	BP	REF_ALLELE	ALT_ALLELE	REF_FRQ	BETA	SE	-LOG10P	MAX_PIP	POST-HOC_PROB_POP1	POST-HOC_PROB_POP2
1	34	0.755194	chr5:132491188:G:T	132491188	T,T	G,G	1,1	inf,inf	inf,inf	7.42494,1.14304	0.0357676	0.997488	0.418766
2	76	0.452207	chr5:132461886:T:C	132461886	C,C	T,T	1,1	-inf,inf	inf,inf	6.59327,0.450968	0.0589394	0.878341	0.348555
3	2373	0	chr5:132717668:G:A	132717668	NA,A	NA,G	NA,1	NA,inf	NA,inf	NA,2.91092	0.0150892	0.420669	0.3632
```
