## Supplementary material for "Characterization of shared and ancestry-specific signals driving complex traits using multi-ancestry fine-mapping": orig_s1_snps

```
rs111370308
rs111553484
rs140555113
rs113146619
rs10077062
rs150582897
rs28460677
rs111994618
rs79250616
rs111757553
rs111319207
rs12514060
rs111365507
rs111302520
rs113395675
rs11742647
rs4835757
rs76826760
rs7704670
rs7705323
rs72801664
rs13179129
rs35115838
rs13184628
rs13358047
rs4835758
rs4835759
rs111269112
rs56331448
rs12659908
rs111661691
rs188283761
rs112688733
rs139421003
rs35860808
rs10037972
rs62383476
rs62383477
rs111245775
rs143036117
rs56353546
rs6864624
rs141509336
rs11746900
rs35488752
rs72801665
rs11242414
rs11242415
rs217259
rs12656356
rs74652205
rs10440755
rs73792425
rs12188416
rs112542909
rs60251892
rs4835761
rs112183305
rs10041787
rs10036244
rs4574537
rs2040862
rs148569357
rs217267
rs77488281
rs111267248
rs11748543
rs217268
rs112443749
rs183202007
rs6596422
rs12520886
rs3860103
rs217254
rs4835763
rs2306110
rs146145625
rs72801668
rs10050485
rs217256
rs7728933
rs6889412
rs4835668
rs114987272
rs34750263
rs35167448
rs181533571
rs145168286
rs11741240
rs4835765
rs4835767
rs140604515
rs6892844
rs62383480
rs12332207
rs140938539
rs453638
rs13166144
rs4835768
rs7720650
rs13171412
rs111642538
rs529526
rs111350886
rs111298034
rs12516561
rs217264
rs6878311
rs217265
rs111621680
rs10070451
rs74458490
rs13185644
rs62383493
rs115852152
rs58951975
rs75845870
rs140520433
rs116517481
rs112537258
rs72801681
rs7732940
rs183809174
rs3849045
rs186725736
rs56226307
rs217276
rs79624476
rs537426548
rs217277
rs58312963
rs191968
rs147087939
rs11738864
rs35475097
rs75253033
rs78227383
rs184268
rs217280
rs217275
rs10061967
rs12519826
rs112099533
rs435570
rs184445689
rs57510212
rs486799
rs486835
rs370883
rs4835669
rs10041215
rs17637720
rs423258
rs34470928
rs62381760
rs112547216
rs114373963
rs62381761
rs113699821
rs217263
rs115375641
rs193096612
rs72801688
rs217272
rs79552163
rs217273
rs113080379
rs217274
rs17171767
rs3777113
rs145148878
rs4510573
rs4639218
rs11750814
rs2269954
rs2269955
rs2269956
rs2269957
rs76314467
rs146949871
rs140026455
rs13155519
rs142511886
rs7734861
rs7735325
rs7735635
rs145384843
rs147598764
rs6888877
rs142046244
rs148198308
rs11746476
rs4835671
rs116412057
rs2350306
rs7729926
rs17171770
rs17171772
rs10038448
rs113511234
rs115502334
rs1048957
rs12517918
rs62381764
rs116198126
rs3172747
rs2864
rs2863
rs2231478
rs2231477
rs17234912
rs2906124
rs2967782
rs17234877
rs10036450
rs142702526
rs2967783
rs116595893
rs4552585
rs4994127
rs2057831
rs141299904
rs17228428
rs17234828
rs11743620
rs17234807
rs2967784
rs62381791
rs2906127
rs17171780
rs142288034
rs2107682
rs17228353
rs2967785
rs1016647
rs17228325
rs2967786
rs2967787
rs2231472
rs2231469
rs2231468
rs2906128
rs116639251
rs1468333
rs13180651
rs113137842
rs146236742
rs142872517
rs2967779
rs2967780
rs13172998
rs2967781
rs11958826
rs138798413
rs2906129
rs72803807
rs2906130
rs6867242
rs188769305
rs114139754
rs34725241
rs113068284
rs10479178
rs10479179
rs13356202
rs77440493
rs10051533
rs116040471
rs113967243
rs10039953
rs4835672
rs112132261
rs10038719
rs138275193
rs5015938
rs186408828
rs4507481
rs112300488
rs13154856
rs13154749
rs10040989
rs113781083
rs4074483
rs4601038
rs4074484
rs112212492
rs13185930
rs62381795
rs75319569
rs28727439
rs34927605
rs10479180
rs111428165
rs80224494
rs75156771
rs13179823
rs35859059
rs35839251
rs111478795
rs10223303
rs7735408
rs10515498
rs77690369
rs112822104
rs112424634
rs79942961
rs9327809
rs112737320
rs7713177
rs10036665
rs10952
rs77536832
rs113913981
rs28704868
rs113524394
rs150336400
rs112298738
rs10053541
rs10061456
rs10055120
rs35837290
rs139478512
rs115535251
rs114801866
rs4835772
rs11950736
rs76249205
rs11242417
rs7706366
rs116792216
rs13436625
rs7716154
rs111226427
rs7737090
rs6882682
rs33967909
rs35002324
rs111229419
rs7716269
rs556206547
rs12055045
rs7726580
rs140172510
rs74810661
rs74437073
rs142567664
rs6864028
rs12514307
rs62381803
rs187084540
rs190546753
rs188907406
rs4835674
rs79122663
rs80162107
rs34695355
rs10054835
rs6874130
rs34293415
rs4457069
rs6879552
rs113526693
rs11242418
rs10515500
rs11568004
rs4835675
rs11242419
rs11242420
rs11567999
rs11567998
rs11567997
rs11567993
rs11567991
rs11567990
rs35931944
rs71596568
rs112379000
rs62380875
rs7716275
rs35397950
rs34509336
rs112379863
rs111246576
rs62380876
rs62380877
rs72803816
rs62380878
rs62380879
rs75792163
rs62380880
rs11743259
rs116421806
rs115777025
rs11744049
rs34801052
rs112354065
rs68158196
rs146065359
rs72803818
rs13182414
rs62380881
rs4507482
rs7703938
rs4522986
rs6596428
rs6868449
rs11748706
rs56252010
rs75207919
rs17207555
rs114555103
rs112415274
rs17171794
rs10072318
rs114451515
rs11242421
rs11567983
rs4835676
rs4835774
rs13361619
rs79363310
rs35917294
rs150691696
rs7723158
rs185556177
rs12519407
rs145467577
rs11740078
rs11567980
rs11567976
rs11567974
rs10080108
rs11745252
rs12514117
rs12514118
rs143731384
rs34735218
rs35859846
rs150198102
rs190379984
rs28784930
rs17286080
rs34905925
rs17286087
rs7715815
rs3734165
rs113606664
rs144145979
rs12187949
rs7722311
rs11567972
rs11567968
rs6596430
rs11567963
rs3734166
rs6596431
rs11567957
rs1042124
rs6861656
rs11567949
rs62380926
rs150985593
rs114645901
rs2350636
rs4835777
rs4835778
rs3756761
rs113885171
rs10074910
rs6889491
rs3756764
rs3756765
rs78048598
rs72803838
rs3756766
rs56366217
rs56316522
rs188511464
rs116578300
rs62380929
rs2107675
rs17171802
rs80195213
rs79711534
rs2286060
rs62380930
rs35965145
rs4835780
rs10045661
rs62380931
rs10900851
rs10900852
rs76484728
rs2269953
rs141625031
rs2269952
rs740074
rs2189803
rs1052648
rs3734168
rs78260052
rs112842625
rs62380932
rs111787437
rs55803185
rs10045383
rs12153795
rs35635987
rs150648378
rs72803845
rs62380933
rs112411299
rs113218392
rs193083602
rs6875772
rs6894833
rs142394181
rs11740931
rs111409276
rs11748075
rs11242423
rs10900853
rs116789884
rs10055995
rs17171808
rs4317313
rs4835677
rs79806241
rs115362122
rs78119105
rs55946397
rs73255864
rs111290757
rs138298543
rs7730416
rs11949335
rs17207562
rs10515499
rs757649
rs78530883
rs78702109
rs11746353
rs6894775
rs112435592
rs757648
rs757647
rs7719002
rs4835678
rs4835679
rs112313472
rs111830215
rs12513428
rs112929238
rs12719513
rs7703010
rs10043984
rs112148211
rs72803856
rs6596432
rs17171813
rs10073922
rs17460017
rs144037381
rs3822837
rs3777383
rs11242424
rs139284285
rs12659550
rs3798149
rs56286686
rs62380935
rs34574126
rs77747111
rs144494506
rs17171818
rs3798150
rs2051860
rs2269951
rs72803865
rs2269950
rs2269949
rs4835784
rs147868056
rs59846039
rs62380939
rs62380940
rs4835786
rs6886388
rs17294563
rs73257854
rs112749992
rs112282425
rs114422939
rs12188922
rs4835680
rs4835788
rs76113487
rs11746380
rs28786717
rs57618921
rs12517410
rs62380941
rs59023560
rs7700917
rs4835789
rs111426924
rs11749205
rs62380954
rs72803873
rs73257862
rs7702238
rs112365199
rs113963180
rs12514133
rs113260319
rs62380956
rs113063867
rs141107190
rs62380957
rs12517974
rs4835790
rs7733579
rs7733488
rs4835791
rs35231526
rs77588725
rs185794137
rs116721257
rs11747361
rs62380958
rs150859426
rs139319182
rs35131895
rs61315180
rs11740446
rs12655771
rs35897885
rs11951327
rs13152997
rs13153017
rs75313335
rs113946045
rs72803879
rs72803881
rs17538215
rs113396681
rs10479184
rs7725416
rs7726234
rs7706614
rs113756860
rs7720215
rs115329371
rs72803883
rs12519732
rs12514669
rs111430285
rs6897871
rs7736491
rs7737080
rs7737081
rs35486585
rs60271703
rs10040792
rs41300795
rs740077
rs140420536
rs115994579
rs78589002
rs3815212
rs76256601
rs17171820
rs2240334
rs17599026
rs72803894
rs141558567
rs77413831
rs2269948
rs61749634
rs2286058
rs143433226
rs2286057
rs2240332
rs13154187
rs72803896
rs73259805
rs113322698
rs62382361
rs147290737
rs7734755
rs12653150
rs12657315
rs201275729
rs11334
rs79976632
rs111329315
rs12659034
rs1859466
rs2277067
rs982085
rs72803898
rs77085797
rs111848060
rs2269947
rs12516269
rs113089597
rs72803900
rs12514520
rs35774663
rs34747207
rs2350639
rs2350640
rs116649680
rs2240331
rs2240330
rs114042687
rs4835796
rs3798153
rs1046576
rs4835681
rs55913696
rs4835682
rs6864847
rs34291637
rs10071273
rs9327812
rs6864444
rs6885818
rs111962022
rs17703995
rs740076
rs112044853
rs35711876
rs6874506
rs185504939
rs72803902
rs13184188
rs79178531
rs35532745
rs41347347
rs1548589
rs757651
rs72805804
rs149312547
rs112529967
rs11745881
rs2107676
rs1548587
rs116668450
rs17171825
rs77496485
rs75900384
rs114318690
rs72805805
rs757650
rs151239137
rs740075
rs886601
rs7729723
rs143604137
rs140834760
rs149366446
rs184278654
rs2350641
rs62382363
rs7735367
rs113566341
rs143810985
rs111549735
rs6897407
rs79815179
rs56109915
rs76606969
rs3813321
rs34620091
rs34838824
rs181637383
rs1800778
rs28365161
rs150849222
rs11743810
rs6914
rs34885420
rs116326070
rs11748288
rs11741807
rs115080567
rs2051861
rs13185520
rs182755866
rs10073397
rs116093798
rs6895528
rs113619141
rs112832795
rs62382364
rs3910201
rs3910202
rs112070692
rs35887892
rs113649307
rs6596433
rs6596434
rs6892609
rs13167336
rs11750375
rs531546514
rs11750575
rs11750582
rs11242426
rs11242427
rs149673157
rs111897308
rs6890204
rs62382367
rs10075580
rs6870458
rs114229363
rs11242428
rs111887448
rs116715588
rs78180298
rs11242429
rs114563815
rs6887341
rs139956311
rs143393424
rs11242430
rs191088945
rs139374756
rs115721839
rs10793824
rs6885225
rs78377452
rs919750
rs145236749
rs6596435
rs1545032
rs6596436
rs11741961
rs189942860
rs149473236
rs7709119
rs2351028
rs111842376
rs10078434
rs191235745
rs219277
rs219278
rs11745596
rs219279
rs219282
rs11749167
rs219284
rs11746175
rs219287
rs219288
rs219289
rs11750854
rs11956240
rs13164092
rs55985421
rs10633
rs11741702
rs13180122
rs2242599
rs10077025
rs185688297
rs4835685
rs35404194
rs35257420
rs7714751
rs10077407
rs154068
rs154067
rs76910446
rs114597467
rs3849046
rs139758847
rs140126831
rs13155345
rs13169274
rs154072
rs144762014
rs154073
rs13165101
rs13165802
rs141555140
rs186665120
rs190847262
rs7713333
rs34498555
rs113381014
rs154075
rs154076
rs154077
rs72805822
rs9327813
rs116788615
rs35485859
rs154078
rs181014796
rs75827963
rs56152341
rs113565428
rs113898250
rs154079
rs34629616
rs154080
rs71596575
rs151255731
rs466483
rs116390130
rs4835687
rs462783
rs462623
rs150446164
rs6871028
rs12658925
rs4835688
rs13187637
rs154069
rs178146
rs178145
rs219611
rs2268439
rs188731
rs181919
rs187653
rs255995
rs255994
rs255993
rs72805826
rs147866699
rs11740501
rs255992
rs13160755
rs145614961
rs139141910
rs143103160
rs255997
rs255998
rs255999
rs7306
rs11032
rs10117
rs256001
rs72805829
rs256002
rs256003
rs256004
rs256005
rs256006
rs2304057
rs256007
rs256017
rs256016
rs7711958
rs1042665
rs256015
rs41295717
rs256014
rs256013
rs11745282
rs256012
rs6596438
rs13173866
rs256011
rs256010
rs34916633
rs6874487
rs41295699
rs185342
rs41294564
rs256009
rs256008
rs41294558
rs77063623
rs41294556
rs41294550
rs690158
rs409273
rs116021598
rs10076333
rs4835689
rs7381008
rs201431346
rs10070700
rs10070909
rs114029868
rs7378701
rs7378744
rs11957778
rs112607152
rs10900854
rs11242433
rs6596439
rs72805831
rs9968657
rs71596577
rs7443140
rs72805833
rs13167574
rs13185992
rs7379761
rs68128065
rs57958956
rs143549354
rs62382412
rs11738995
rs11242434
rs11953219
rs7700499
rs78787411
rs4835690
rs13156556
rs115206301
rs2043273
rs17207604
rs7732337
rs11959184
rs10078032
rs34336094
rs79286535
rs10793825
rs28587037
rs143011323
rs12654036
rs12654060
rs11242435
rs6596443
rs6891346
rs1811371
rs76624248
rs77288889
rs11242436
rs77355198
rs10900855
rs4835691
rs62382428
rs11745065
rs114071084
rs79030432
rs11745933
rs114251547
rs6893278
rs72805841
rs6879968
rs11747974
rs10043583
rs7379154
rs28377921
rs7710786
rs34858014
rs62382429
rs13159624
rs10041640
rs7380609
rs4835692
rs11746692
rs62382430
rs13165665
rs111923265
rs6421919
rs891953
rs6421920
rs1821257
rs4835693
rs138810046
rs116787099
rs10063224
rs35870076
rs146797520
rs10065607
rs79847085
rs12152988
rs34779661
rs75594109
rs17171888
rs11948006
rs11948009
rs2060213
rs137996235
rs2060214
rs4835643
rs6859482
rs4835644
rs72805844
rs34697686
rs35228322
rs116732276
rs35842328
rs34522982
rs11948669
rs6596445
rs4835695
rs6891007
rs78145601
rs11953333
rs11743323
rs7716228
rs7720134
rs6880094
rs72805847
rs13436934
rs34224496
rs74591003
rs111770068
rs72805849
rs116768219
rs4835696
rs4835645
rs34722116
rs77468702
rs35923521
rs56204537
rs75280668
rs34157062
rs11740059
rs75329963
rs143144975
rs57351487
rs58824859
rs79758436
rs7379760
rs17657378
rs17171904
rs11747792
rs146696317
rs28386947
rs72805852
rs72805853
rs4835646
rs11749488
rs79919393
rs17657439
rs3849047
rs6596446
rs56036062
rs72805854
rs72805855
rs74534317
rs143963031
rs1651030
rs1651031
rs58914268
rs9885129
rs6866645
rs9885511
rs9885516
rs150866586
rs9327816
rs78295109
rs147219815
rs744675
rs142188815
rs744674
rs744673
rs149004111
rs882740
rs146961227
rs2003393
rs10069845
rs10054891
rs150507411
rs10064566
rs78841886
rs77362422
rs11242437
rs7702038
rs10062943
rs115846097
rs72788811
rs13158035
rs9885064
rs149792356
rs9327818
rs142765986
rs12186999
rs7724633
rs142659557
rs34371503
rs78558832
rs147244989
rs79856589
rs141050065
rs566686376
rs111289905
rs142900298
rs78787663
rs58840451
rs143546248
rs114071722
rs114916656
rs116827504
rs11242438
rs77029559
rs147454089
rs146454522
rs112361878
rs11957671
rs181293479
rs147042907
rs182460324
rs149866504
rs145104166
rs10078499
rs10065171
rs67665497
rs72788815
rs140636021
rs78296782
rs10077424
rs12189478
rs79544313
rs75087484
rs10052293
rs11746088
rs138698250
rs11741310
rs10060717
rs139608920
rs11742397
rs13357355
rs13357397
rs76368857
rs10077660
rs17171942
rs10066809
rs10066819
rs147985538
rs10059749
rs186057639
rs11750163
rs13171173
rs311608
rs185165515
rs140220799
rs311607
rs311606
rs311605
rs28521503
rs543931651
rs145587240
rs311604
rs311603
rs113883338
rs112154084
rs311602
rs311601
rs930063
rs930062
rs311600
rs113394635
rs311599
rs311598
rs17286171
rs311597
rs75455584
rs172664
rs77199899
rs1168794
rs160403
rs114565470
rs160402
rs140452186
rs160401
rs78747212
rs113230427
rs160400
rs160399
rs160398
rs274119
rs77535332
rs274118
rs274117
rs160397
rs183807133
rs170170
rs116121907
rs825669
rs4835647
rs67514550
rs311589
rs311590
rs311591
rs311592
rs311593
rs311594
rs1184557
rs113165778
rs115845527
rs311595
rs140474948
rs311596
rs1651359
rs1703211
rs1627698
rs1703212
rs1651032
rs113187154
rs1725352
rs1725353
rs1703213
rs1651358
rs72788828
rs1725335
rs311613
rs160406
rs160405
rs160404
rs700614
rs700615
rs113755571
rs700616
rs700617
rs700618
rs111895857
rs700619
rs62384263
rs12653845
rs150998339
rs116628070
rs1095374
rs825672
rs191663395
rs77676336
rs62384265
rs700620
rs700621
rs700622
rs700623
rs700624
rs700625
rs62384266
rs7722965
rs2940594
rs2940595
rs147705041
rs1725351
rs2174972
rs114618296
rs825675
rs851278
rs825676
rs825677
rs2693963
rs2693962
rs6866199
rs537861449
rs148665639
rs62384267
rs1976561
rs1976562
rs1567313
rs189356122
rs12188426
rs146083920
rs79410036
rs825770
rs825769
rs825768
rs181623146
rs700626
rs700627
rs34052623
rs76171263
rs825764
rs825763
rs76835151
rs700629
rs77547318
rs825759
rs825758
rs11739389
rs825754
rs2662544
rs825751
rs825750
rs79003713
rs825749
rs825748
rs147893425
rs825747
rs825746
rs825762
rs825761
rs906695
rs13173618
rs77864290
rs11748992
rs151041616
rs138617671
rs141655682
rs116150757
rs72788842
rs145225536
rs3789151
rs4835649
rs6596450
rs10056160
rs11552054
rs13154573
rs137979225
rs76575791
rs7709770
rs12517514
rs4835702
rs4835703
rs4835704
rs6596453
rs115701528
rs34645817
rs7736925
rs6873425
rs883333
rs884470
rs884469
rs147794749
rs77626370
rs6877187
rs6860780
rs17286207
rs115438318
rs3804199
rs2011462
rs4835705
rs6884198
rs4835706
rs6596454
rs6596455
rs6421921
rs6596456
rs17207681
rs995177
rs7710300
rs74981057
rs1039789
rs1039788
rs1828188
rs1828187
rs56322405
rs55808805
rs4835707
rs13162420
rs6887841
rs12656942
rs62381196
rs56044552
rs13167462
rs148685986
rs62381198
rs7710288
rs4835708
rs150431826
rs114249793
rs1976568
rs6880786
rs9327826
rs9327827
rs1848506
rs1848505
rs192061130
rs2351247
rs1972072
rs76786411
rs6861556
rs10043478
rs6863054
rs6874181
rs288019
rs288018
rs80183771
rs288017
rs288016
rs288015
rs288014
rs288013
rs288012
rs176381
rs201106163
rs77069528
rs114901155
rs288011
rs288010
rs167009
rs28745577
rs430654
rs495638
rs76655226
rs288042
rs288041
rs2292268
rs288040
rs80333248
rs288039
rs288038
rs288037
rs11744283
rs288036
rs288035
rs288033
rs288032
rs288031
rs288030
rs288029
rs10515503
rs288028
rs288027
rs288026
rs4835711
rs10515504
rs288025
rs288024
rs288023
rs288022
rs288021
rs288020
rs176382
rs7446631
rs288009
rs288008
rs185956
rs288007
rs288006
rs288005
rs288004
rs288003
rs288002
rs138378475
rs423469
rs2662543
rs10038162
rs10043722
rs10044401
rs10062552
rs77548631
rs17286305
rs28363456
rs114818254
rs11958642
rs10067361
rs12719515
rs17207772
rs13172507
rs67339770
rs75477538
rs13173221
rs189183081
rs62381203
rs144547397
rs116716227
rs6890932
rs6872423
rs12186373
rs62381204
rs114875370
rs13177415
rs13181762
rs62381205
rs56215057
rs13188082
rs75029634
rs148972326
rs10463974
rs10076629
rs10056014
rs10078179
rs10078079
rs11750067
rs72788880
rs13174008
rs13158360
rs2351463
rs10054682
rs11953339
rs9327828
rs9327829
rs10155636
rs28363476
rs11749163
rs10463975
rs73265428
rs2016720
rs10080193
rs1059110
rs11552052
rs10068280
rs13178601
rs891996
rs188808881
rs11954103
rs187643567
rs17031
rs3763016
rs3749663
rs7713581
rs148410592
rs3749664
rs17207800
rs10045605
rs9327830
rs9327831
rs28363511
rs9942422
rs10071381
rs6862845
rs7709789
rs10044432
rs113469663
rs10076442
rs10068766
rs10068786
rs10037071
rs7722413
rs17207807
rs142479526
rs113345883
rs874115
rs1368425
rs13181830
rs139205861
rs6878910
rs17207814
rs10044672
rs13180851
rs7717375
rs10065532
rs10054796
rs10069961
rs114009882
rs114747417
rs28401588
rs2288824
rs111451770
rs113188400
rs12108892
rs17207828
rs144275506
rs67296915
rs11958050
rs111303007
rs79143720
rs12719517
rs111936368
rs12055237
rs2060222
rs10064130
rs10064201
rs10428620
rs2060223
rs56162049
rs11739351
rs2060224
rs10515505
rs2882667
rs62381222
rs57552753
rs72788898
rs116293912
rs72788899
rs11747454
rs10074461
rs10044736
rs7727466
rs6596457
rs10070021
rs78537734
rs114381283
rs11955952
rs1433008
rs1433009
rs7720150
rs140182038
rs114806656
rs9327835
rs10075039
rs10068237
rs4835713
rs12719518
rs139729685
rs7706391
rs78189034
rs75452327
rs17131906
rs58240059
rs13153618
rs10069528
rs10054478
rs10075893
rs10075951
rs10077896
rs10077796
rs3749665
rs34846849
rs6863347
rs10058347
rs10038799
rs2351465
rs10064539
rs11242441
rs11957633
rs6862393
rs116535608
rs10037106
rs62381226
rs7703288
rs6890272
rs3925110
rs13161013
rs4643949
rs6878018
rs11958414
rs11951899
rs6867343
rs12719519
rs74984976
rs13163536
rs145726180
rs35812969
rs34632700
rs2882792
rs11242442
rs28663609
rs11960861
rs6882330
rs6882526
rs76560954
rs10477804
rs6882583
rs3828600
rs13182437
rs17207870
rs62381229
rs10043676
rs10038121
rs10075541
rs2043272
rs4574538
rs4380651
```
