## Supplementary material for "Characterization of shared and ancestry-specific signals driving complex traits using multi-ancestry fine-mapping": s1.afreq

```
#CHROM	ID	REF	ALT	ALT_FREQS	OBS_CT
5	rs111370308	C	G	0.0487078	1006
5	rs111553484	T	C	0.0487078	1006
5	rs140555113	G	A	0.0318091	1006
5	rs113146619	G	A	0.0487078	1006
5	rs10077062	G	C	0.154076	1006
5	rs150582897	G	C	0.00894632	1006
5	rs28460677	C	T	0.763419	1006
5	rs111994618	C	G	0.0487078	1006
5	rs79250616	T	C	0.0487078	1006
5	rs111757553	A	G	0.0487078	1006
5	rs111319207	C	A	0.0487078	1006
5	rs12514060	T	G	0.233598	1006
5	rs111365507	G	A	0.0487078	1006
5	rs111302520	G	A	0.233598	1006
5	rs113395675	G	A	0.0487078	1006
5	rs11742647	A	G	0.180915	1006
5	rs4835757	T	G	0.763419	1006
5	rs76826760	G	T	0.0258449	1006
5	rs7704670	T	G	0.233598	1006
5	rs7705323	T	C	0.180915	1006
5	rs72801664	G	A	0.0298211	1006
5	rs13179129	T	A	0.500994	1006
5	rs35115838	A	G	0.496024	1006
5	rs13184628	T	C	0.496024	1006
5	rs13358047	T	A	0.26839	1006
5	rs4835758	A	G	0.496024	1006
5	rs4835759	A	G	0.496024	1006
5	rs111269112	T	C	0.0487078	1006
5	rs56331448	T	C	0.17992	1006
5	rs12659908	G	A	0.496024	1006
5	rs111661691	C	A	0.0487078	1006
5	rs188283761	C	T	0.110338	1006
5	rs112688733	C	T	0.0487078	1006
5	rs35860808	A	C	0.311133	1006
5	rs10037972	G	A	0.233598	1006
5	rs62383476	C	T	0.496024	1006
5	rs62383477	G	A	0.0109344	1006
5	rs111245775	C	T	0.0487078	1006
5	rs143036117	T	C	0.150099	1006
5	rs56353546	G	A	0.496024	1006
5	rs6864624	A	G	0.11332	1006
5	rs141509336	G	C	0.0308151	1006
5	rs11746900	T	C	0.497018	1006
5	rs35488752	C	T	0.11332	1006
5	rs72801665	G	A	0.184891	1006
5	rs11242414	A	G	0.496024	1006
5	rs11242415	G	A	0.496024	1006
5	rs217259	T	C	0.267396	1006
5	rs12656356	C	A	0.496024	1006
5	rs74652205	T	G	0.0487078	1006
5	rs10440755	C	T	0.130219	1006
5	rs73792425	A	G	0.17992	1006
5	rs12188416	T	G	0.496024	1006
5	rs112542909	C	A	0.0487078	1006
5	rs60251892	A	G	0.0497018	1006
5	rs4835761	G	A	0.496024	1006
5	rs112183305	C	T	0.17992	1006
5	rs10041787	G	T	0.130219	1006
5	rs10036244	A	G	0.180915	1006
5	rs4574537	T	C	0.267396	1006
5	rs2040862	C	T	0.154076	1006
5	rs148569357	G	A	0.0328032	1006
5	rs217267	A	G	0.267396	1006
5	rs77488281	C	A	0.0149105	1006
5	rs11748543	G	A	0.0427435	1006
5	rs217268	C	A	0.501988	1006
5	rs112443749	T	C	0.180915	1006
5	rs183202007	G	A	0.00894632	1006
5	rs6596422	G	A	0.494036	1006
5	rs12520886	C	T	0.11332	1006
5	rs3860103	G	C	0.494036	1006
5	rs217254	A	C	0.49503	1006
5	rs4835763	G	A	0.178926	1006
5	rs2306110	T	G	0.494036	1006
5	rs146145625	C	T	0.0377734	1006
5	rs72801668	C	G	0.026839	1006
5	rs10050485	G	A	0.181909	1006
5	rs217256	C	T	0.502982	1006
5	rs7728933	G	C	0.494036	1006
5	rs6889412	C	T	0.180915	1006
5	rs4835668	A	G	0.494036	1006
5	rs114987272	C	T	0.0208748	1006
5	rs34750263	C	T	0.267396	1006
5	rs35167448	C	T	0.307157	1006
5	rs181533571	C	G	0.00894632	1006
5	rs145168286	G	A	0.0159046	1006
5	rs11741240	T	G	0.494036	1006
5	rs4835765	C	T	0.494036	1006
5	rs4835767	A	G	0.494036	1006
5	rs140604515	T	G	0.00894632	1006
5	rs6892844	C	T	0.235586	1006
5	rs62383480	C	G	0.00994036	1006
5	rs12332207	G	A	0.0387674	1006
5	rs140938539	G	A	0.0258449	1006
5	rs453638	G	A	0.267396	1006
5	rs13166144	T	A	0.526839	1006
5	rs4835768	A	G	0.526839	1006
5	rs7720650	G	A	0.17992	1006
5	rs13171412	T	G	0.0815109	1006
5	rs111642538	C	G	0.0606362	1006
5	rs529526	T	C	0.259443	1006
5	rs111350886	C	T	0.183897	1006
5	rs111298034	G	A	0.00994036	1006
5	rs12516561	C	T	0.166998	1006
5	rs217264	T	C	0.309145	1006
5	rs6878311	A	G	0.203777	1006
5	rs217265	C	T	0.310139	1006
5	rs111621680	C	T	0.120278	1006
5	rs10070451	G	C	0.199801	1006
5	rs74458490	T	C	0.164016	1006
5	rs62383493	A	G	0.00994036	1006
5	rs115852152	C	G	0.0129225	1006
5	rs58951975	C	A	0.199801	1006
5	rs75845870	G	A	0.204771	1006
5	rs140520433	C	T	0.00894632	1006
5	rs116517481	T	C	0.0238569	1006
5	rs112537258	G	C	0.0168986	1006
5	rs72801681	T	C	0.199801	1006
5	rs7732940	A	G	0.026839	1006
5	rs183809174	G	A	0.0188867	1006
5	rs3849045	T	C	0.480119	1006
5	rs186725736	C	T	0.0168986	1006
5	rs56226307	T	G	0.0228628	1006
5	rs217276	T	C	0.310139	1006
5	rs79624476	G	A	0.0308151	1006
5	rs537426548	C	T	0.00894632	1006
5	rs217277	T	A	0.310139	1006
5	rs58312963	A	C	0.0477137	1006
5	rs191968	T	C	0.189861	1006
5	rs147087939	G	A	0.0178926	1006
5	rs11738864	G	A	0.209742	1006
5	rs35475097	C	A	0.0477137	1006
5	rs75253033	C	A	0.0447316	1006
5	rs78227383	A	G	0.0894632	1006
5	rs184268	G	A	0.309145	1006
5	rs217280	G	A	0.352883	1006
5	rs217275	A	C	0.189861	1006
5	rs10061967	T	A	0.310139	1006
5	rs12519826	A	G	0.189861	1006
5	rs112099533	T	G	0.198807	1006
5	rs435570	T	G	0.310139	1006
5	rs184445689	C	T	0.0218688	1006
5	rs57510212	T	A	0.0178926	1006
5	rs486799	C	T	0.319085	1006
5	rs486835	C	T	0.309145	1006
5	rs370883	G	C	0.319085	1006
5	rs4835669	G	A	0.319085	1006
5	rs10041215	G	A	0.309145	1006
5	rs17637720	T	G	0.0258449	1006
5	rs423258	C	T	0.309145	1006
5	rs34470928	C	T	0.261431	1006
5	rs62381760	T	C	0.172962	1006
5	rs112547216	T	C	0.0168986	1006
5	rs114373963	T	A	0.0129225	1006
5	rs62381761	G	T	0.16501	1006
5	rs113699821	G	C	0.115308	1006
5	rs217263	G	C	0.309145	1006
5	rs115375641	C	T	0.119284	1006
5	rs193096612	C	T	0.0129225	1006
5	rs72801688	C	T	0.0228628	1006
5	rs217272	T	C	0.188867	1006
5	rs79552163	A	T	0.0298211	1006
5	rs217273	G	A	0.309145	1006
5	rs113080379	G	A	0.183897	1006
5	rs217274	A	G	0.309145	1006
5	rs17171767	T	C	0.319085	1006
5	rs3777113	T	C	0.319085	1006
5	rs145148878	C	T	0.0248509	1006
5	rs4510573	G	A	0.309145	1006
5	rs4639218	C	T	0.434394	1006
5	rs11750814	G	A	0.172962	1006
5	rs2269954	T	C	0.315109	1006
5	rs2269955	T	C	0.309145	1006
5	rs2269957	A	C	0.32505	1006
5	rs76314467	G	A	0.0427435	1006
5	rs146949871	T	A	0.0298211	1006
5	rs140026455	T	A	0.0238569	1006
5	rs13155519	G	A	0.434394	1006
5	rs142511886	A	G	0.0308151	1006
5	rs7734861	C	T	0.164016	1006
5	rs7735325	G	A	0.880716	1006
5	rs7735635	G	A	0.690855	1006
5	rs145384843	T	C	0.0258449	1006
5	rs147598764	C	T	0.0258449	1006
5	rs6888877	T	C	0.690855	1006
5	rs142046244	G	A	0.0258449	1006
5	rs148198308	C	T	0.0168986	1006
5	rs11746476	T	C	0.162028	1006
5	rs4835671	T	C	0.690855	1006
5	rs116412057	T	C	0.0308151	1006
5	rs2350306	G	A	0.680915	1006
5	rs7729926	A	T	0.315109	1006
5	rs17171770	C	T	0.309145	1006
5	rs17171772	A	G	0.315109	1006
5	rs10038448	G	C	0.729622	1006
5	rs113511234	G	A	0.0168986	1006
5	rs115502334	G	A	0.0139165	1006
5	rs1048957	T	G	0.0178926	1006
5	rs12517918	C	T	0.0298211	1006
5	rs62381764	T	C	0.0417495	1006
5	rs116198126	C	T	0.0129225	1006
5	rs3172747	C	T	0.0168986	1006
5	rs2864	T	C	0.308151	1006
5	rs2863	C	A	0.0407555	1006
5	rs2231478	C	G	0.251491	1006
5	rs2231477	C	T	0.00795229	1006
5	rs17234912	A	G	0.0298211	1006
5	rs2906124	A	T	0.315109	1006
5	rs2967782	G	C	0.315109	1006
5	rs17234877	T	C	0.027833	1006
5	rs10036450	G	A	0.200795	1006
5	rs142702526	G	C	0.172962	1006
5	rs2967783	T	C	0.0437376	1006
5	rs116595893	T	C	0.00994036	1006
5	rs4552585	T	C	0.308151	1006
5	rs4994127	G	A	0.308151	1006
5	rs2057831	G	A	0.314115	1006
5	rs141299904	C	T	0.0149105	1006
5	rs17228428	G	A	0.0159046	1006
5	rs17234828	G	A	0.00695825	1006
5	rs11743620	T	A	0.200795	1006
5	rs17234807	C	A	0.0168986	1006
5	rs2967784	C	T	0.309145	1006
5	rs62381791	C	T	0.00994036	1006
5	rs2906127	G	A	0.309145	1006
5	rs17171780	C	G	0.120278	1006
5	rs142288034	C	T	0.0149105	1006
5	rs2107682	T	C	0.309145	1006
5	rs17228353	C	T	0.0238569	1006
5	rs2967785	T	C	0.315109	1006
5	rs1016647	C	T	0.5666	1006
5	rs17228325	G	A	0.0626243	1006
5	rs2967786	T	C	0.314115	1006
5	rs2967787	G	A	0.309145	1006
5	rs2231472	A	G	0.120278	1006
5	rs2231469	G	A	0.00994036	1006
5	rs2231468	T	C	0.565606	1006
5	rs2906128	C	T	0.309145	1006
5	rs116639251	C	T	0.00994036	1006
5	rs1468333	T	C	0.316103	1006
5	rs113137842	G	A	0.0168986	1006
5	rs146236742	A	C	0.0238569	1006
5	rs142872517	C	T	0.0258449	1006
5	rs2967779	G	A	0.309145	1006
5	rs2967780	G	A	0.315109	1006
5	rs13172998	G	A	0.315109	1006
5	rs2967781	T	C	0.310139	1006
5	rs11958826	C	T	0.0248509	1006
5	rs138798413	G	T	0.0119284	1006
5	rs2906129	T	C	0.0427435	1006
5	rs72803807	A	G	0.0188867	1006
5	rs2906130	T	C	0.0427435	1006
5	rs6867242	T	C	0.315109	1006
5	rs188769305	G	A	0.0109344	1006
5	rs114139754	C	T	0.0308151	1006
5	rs34725241	T	C	0.311133	1006
5	rs113068284	C	A	0.0427435	1006
5	rs10479178	C	T	0.310139	1006
5	rs10479179	A	G	0.311133	1006
5	rs13356202	G	A	0.310139	1006
5	rs77440493	G	A	0.00994036	1006
5	rs10051533	C	G	0.182903	1006
5	rs116040471	G	A	0.0238569	1006
5	rs113967243	C	T	0.0168986	1006
5	rs10039953	T	C	0.315109	1006
5	rs4835672	T	C	0.272366	1006
5	rs112132261	G	A	0.0427435	1006
5	rs10038719	G	T	0.738569	1006
5	rs138275193	T	C	0.0536779	1006
5	rs186408828	G	A	0.0258449	1006
5	rs4507481	G	T	0.192843	1006
5	rs112300488	T	A	0.0427435	1006
5	rs13154856	G	A	0.192843	1006
5	rs13154749	C	A	0.210736	1006
5	rs10040989	G	A	0.120278	1006
5	rs113781083	G	A	0.115308	1006
5	rs4074483	T	C	0.209742	1006
5	rs4601038	C	T	0.191849	1006
5	rs4074484	G	A	0.192843	1006
5	rs112212492	A	G	0.0109344	1006
5	rs13185930	G	A	0.192843	1006
5	rs62381795	G	T	0.315109	1006
5	rs75319569	A	G	0.00298211	1006
5	rs28727439	C	A	0.182903	1006
5	rs34927605	T	A	0.316103	1006
5	rs10479180	C	T	0.333996	1006
5	rs111428165	G	A	0.0457256	1006
5	rs80224494	C	T	0.027833	1006
5	rs75156771	A	C	0.027833	1006
5	rs13179823	G	A	0.327038	1006
5	rs35859059	G	C	0.373757	1006
5	rs35839251	T	C	0.373757	1006
5	rs111478795	C	A	0.0467197	1006
5	rs10223303	G	A	0.32505	1006
5	rs7735408	G	A	0.723658	1006
5	rs10515498	C	T	0.203777	1006
5	rs77690369	G	A	0.0427435	1006
5	rs112822104	C	T	0.0457256	1006
5	rs112424634	C	T	0.0457256	1006
5	rs79942961	T	C	0.0457256	1006
5	rs9327809	A	G	0.323062	1006
5	rs112737320	G	A	0.0467197	1006
5	rs7713177	G	A	0.0298211	1006
5	rs10036665	T	A	0.17495	1006
5	rs10952	T	A	0.322068	1006
5	rs77536832	C	T	0.0874751	1006
5	rs113913981	C	T	0.0457256	1006
5	rs28704868	G	A	0.323062	1006
5	rs113524394	G	C	0.0457256	1006
5	rs150336400	A	T	0.0298211	1006
5	rs112298738	T	C	0.0427435	1006
5	rs10053541	G	A	0.323062	1006
5	rs10061456	T	C	0.323062	1006
5	rs10055120	C	T	0.178926	1006
5	rs139478512	C	A	0.0228628	1006
5	rs115535251	C	T	0.0228628	1006
5	rs114801866	G	T	0.0178926	1006
5	rs4835772	C	G	0.0208748	1006
5	rs11950736	G	A	0.180915	1006
5	rs76249205	T	G	0.0387674	1006
5	rs11242417	T	G	0.162028	1006
5	rs7706366	A	G	0.0467197	1006
5	rs116792216	G	T	0.0238569	1006
5	rs13436625	T	C	0.323062	1006
5	rs7716154	A	G	0.370775	1006
5	rs111226427	G	T	0.11829	1006
5	rs7737090	T	C	0.0477137	1006
5	rs6882682	C	T	0.371769	1006
5	rs33967909	G	A	0.271372	1006
5	rs35002324	G	A	0.202783	1006
5	rs111229419	G	C	0.0109344	1006
5	rs7716269	G	C	0.0477137	1006
5	rs556206547	A	G	0.0407555	1006
5	rs12055045	C	T	0.257455	1006
5	rs7726580	G	A	0.385686	1006
5	rs140172510	G	C	0.0178926	1006
5	rs74810661	G	A	0.0407555	1006
5	rs74437073	C	A	0.028827	1006
5	rs142567664	T	C	0.0228628	1006
5	rs6864028	G	C	0.0467197	1006
5	rs12514307	T	C	0.385686	1006
5	rs62381803	A	G	0.00994036	1006
5	rs187084540	A	T	0.0129225	1006
5	rs190546753	A	C	0.00695825	1006
5	rs188907406	C	T	0.00397614	1006
5	rs4835674	A	G	0.385686	1006
5	rs79122663	G	C	0.336978	1006
5	rs80162107	G	A	0.0536779	1006
5	rs34695355	G	A	0.0159046	1006
5	rs10054835	T	C	0.380716	1006
5	rs6874130	G	C	0.265408	1006
5	rs34293415	A	G	0.0149105	1006
5	rs4457069	A	G	0.269384	1006
5	rs6879552	G	A	0.264414	1006
5	rs113526693	T	C	0.0417495	1006
5	rs11242418	G	A	0.00894632	1006
5	rs10515500	C	G	0.162028	1006
5	rs4835675	T	C	0.292247	1006
5	rs11242419	G	C	0.172962	1006
5	rs11242420	C	T	0.175944	1006
5	rs11567999	T	C	0.0298211	1006
5	rs11567998	C	G	0.0198807	1006
5	rs11567997	C	G	0.0308151	1006
5	rs11567993	A	C	0.176938	1006
5	rs11567991	A	G	0.0427435	1006
5	rs11567990	G	T	0.0427435	1006
5	rs35931944	G	A	0.293241	1006
5	rs71596568	C	T	0.292247	1006
5	rs112379000	C	G	0.0427435	1006
5	rs62380875	G	A	0.175944	1006
5	rs7716275	G	T	0.176938	1006
5	rs35397950	T	A	0.175944	1006
5	rs34509336	C	T	0.308151	1006
5	rs112379863	A	G	0.175944	1006
5	rs111246576	C	T	0.166998	1006
5	rs62380876	T	A	0.175944	1006
5	rs62380877	G	A	0.177932	1006
5	rs72803816	A	G	0.176938	1006
5	rs62380878	T	C	0.172962	1006
5	rs62380879	T	A	0.176938	1006
5	rs75792163	C	T	0.0984095	1006
5	rs62380880	T	C	0.176938	1006
5	rs11743259	C	T	0.176938	1006
5	rs116421806	T	C	0.0139165	1006
5	rs115777025	T	G	0.0159046	1006
5	rs11744049	C	T	0.171968	1006
5	rs34801052	C	T	0.307157	1006
5	rs112354065	C	G	0.175944	1006
5	rs68158196	A	G	0.307157	1006
5	rs146065359	G	A	0.0228628	1006
5	rs72803818	G	A	0.163022	1006
5	rs13182414	T	G	0.336978	1006
5	rs62380881	G	A	0.172962	1006
5	rs4507482	T	G	0.172962	1006
5	rs7703938	A	C	0.176938	1006
5	rs4522986	G	T	0.513917	1006
5	rs6596428	C	T	0.513917	1006
5	rs6868449	G	A	0.176938	1006
5	rs11748706	C	A	0.163022	1006
5	rs56252010	T	G	0.172962	1006
5	rs75207919	G	A	0.0168986	1006
5	rs17207555	A	G	0.175944	1006
5	rs114555103	G	A	0.172962	1006
5	rs112415274	A	C	0.0427435	1006
5	rs17171794	C	A	0.307157	1006
5	rs10072318	C	T	0.336978	1006
5	rs114451515	T	C	0.0198807	1006
5	rs11242421	C	T	0.0159046	1006
5	rs11567983	C	T	0.336978	1006
5	rs4835676	C	T	0.513917	1006
5	rs4835774	T	C	0.307157	1006
5	rs13361619	G	A	0.336978	1006
5	rs79363310	A	T	0.0318091	1006
5	rs35917294	C	T	0.0218688	1006
5	rs150691696	C	T	0.0218688	1006
5	rs7723158	C	T	0.513917	1006
5	rs185556177	G	A	0.0188867	1006
5	rs12519407	A	C	0.311133	1006
5	rs145467577	G	A	0.0208748	1006
5	rs11567980	G	A	0.336978	1006
5	rs11567976	C	T	0.50994	1006
5	rs11567974	A	G	0.0198807	1006
5	rs10080108	C	T	0.336978	1006
5	rs11745252	A	G	0.17495	1006
5	rs12514117	C	T	0.513917	1006
5	rs12514118	C	T	0.293241	1006
5	rs143731384	C	T	0.0208748	1006
5	rs34735218	C	T	0.0536779	1006
5	rs35859846	C	G	0.513917	1006
5	rs150198102	A	T	0.175944	1006
5	rs190379984	G	A	0.0168986	1006
5	rs28784930	C	T	0.293241	1006
5	rs17286080	G	A	0.175944	1006
5	rs17286087	G	C	0.175944	1006
5	rs7715815	C	T	0.513917	1006
5	rs113606664	C	T	0.173956	1006
5	rs144145979	G	A	0.17495	1006
5	rs12187949	C	T	0.307157	1006
5	rs7722311	A	G	0.175944	1006
5	rs11567972	G	A	0.293241	1006
5	rs11567968	A	G	0.175944	1006
5	rs6596430	A	G	0.821074	1006
5	rs11567963	G	A	0.171968	1006
5	rs3734166	G	A	0.307157	1006
5	rs6596431	G	A	0.307157	1006
5	rs11567957	C	A	0.175944	1006
5	rs1042124	A	C	0.171968	1006
5	rs6861656	T	C	0.336978	1006
5	rs11567949	G	T	0.170974	1006
5	rs62380926	G	T	0.171968	1006
5	rs150985593	G	A	0.106362	1006
5	rs114645901	C	T	0.0129225	1006
5	rs2350636	C	T	0.293241	1006
5	rs4835777	G	A	0.223658	1006
5	rs4835778	A	G	0.223658	1006
5	rs3756761	G	A	0.224652	1006
5	rs113885171	G	A	0.0984095	1006
5	rs10074910	C	T	0.0437376	1006
5	rs6889491	T	C	0.336978	1006
5	rs3756764	C	G	0.223658	1006
5	rs3756765	G	A	0.187873	1006
5	rs78048598	G	A	0.0109344	1006
5	rs72803838	T	C	0.0248509	1006
5	rs3756766	A	C	0.732604	1006
5	rs56366217	G	A	0.171968	1006
5	rs56316522	C	A	0.171968	1006
5	rs188511464	C	T	0.0149105	1006
5	rs116578300	A	G	0.0308151	1006
5	rs62380929	A	T	0.170974	1006
5	rs2107675	C	T	0.171968	1006
5	rs17171802	C	T	0.0407555	1006
5	rs80195213	C	G	0.0308151	1006
5	rs79711534	A	T	0.0308151	1006
5	rs2286060	C	A	0.223658	1006
5	rs62380930	C	T	0.00894632	1006
5	rs35965145	A	T	0.336978	1006
5	rs4835780	G	C	0.39662	1006
5	rs10045661	G	A	0.704771	1006
5	rs62380931	G	A	0.170974	1006
5	rs10900851	A	C	0.262425	1006
5	rs76484728	A	G	0.223658	1006
5	rs2269953	T	G	0.39662	1006
5	rs141625031	G	A	0.0228628	1006
5	rs2269952	T	C	0.39662	1006
5	rs740074	C	T	0.223658	1006
5	rs2189803	A	G	0.0437376	1006
5	rs1052648	G	A	0.223658	1006
5	rs3734168	C	A	0.219682	1006
5	rs78260052	G	A	0.0337972	1006
5	rs112842625	G	A	0.0149105	1006
5	rs62380932	G	A	0.170974	1006
5	rs111787437	A	G	0.0109344	1006
5	rs55803185	G	A	0.170974	1006
5	rs10045383	G	A	0.336978	1006
5	rs12153795	C	A	0.0328032	1006
5	rs35635987	A	C	0.293241	1006
5	rs150648378	T	C	0.0208748	1006
5	rs72803845	A	G	0.170974	1006
5	rs62380933	C	T	0.171968	1006
5	rs112411299	T	C	0.0109344	1006
5	rs113218392	T	A	0.0437376	1006
5	rs193083602	C	T	0.0159046	1006
5	rs6875772	T	C	0.170974	1006
5	rs6894833	A	G	0.397614	1006
5	rs142394181	G	A	0.00695825	1006
5	rs11740931	G	A	0.171968	1006
5	rs111409276	C	A	0.0437376	1006
5	rs11748075	A	G	0.170974	1006
5	rs11242423	G	A	0.39662	1006
5	rs10900853	T	G	0.39662	1006
5	rs116789884	T	A	0.0208748	1006
5	rs10055995	C	T	0.593439	1006
5	rs17171808	A	G	0.223658	1006
5	rs4317313	A	G	0.336978	1006
5	rs4835677	A	T	0.293241	1006
5	rs79806241	C	T	0.0427435	1006
5	rs115362122	A	G	0.0248509	1006
5	rs78119105	C	A	0.0427435	1006
5	rs55946397	C	T	0.0228628	1006
5	rs73255864	A	G	0.223658	1006
5	rs111290757	C	T	0.0318091	1006
5	rs138298543	A	G	0.0318091	1006
5	rs7730416	A	T	0.224652	1006
5	rs11949335	A	G	0.224652	1006
5	rs17207562	C	T	0.0318091	1006
5	rs10515499	A	G	0.293241	1006
5	rs757649	G	T	0.223658	1006
5	rs78530883	C	T	0.0347913	1006
5	rs78702109	G	A	0.104374	1006
5	rs11746353	T	C	0.16998	1006
5	rs6894775	T	C	0.223658	1006
5	rs112435592	G	T	0.0318091	1006
5	rs757647	G	A	0.256461	1006
5	rs7719002	C	T	0.0318091	1006
5	rs4835678	C	T	0.593439	1006
5	rs4835679	G	A	0.168986	1006
5	rs112313472	C	T	0.0149105	1006
5	rs111830215	G	A	0.0427435	1006
5	rs112929238	C	T	0.0427435	1006
5	rs12719513	C	T	0.337972	1006
5	rs7703010	C	A	0.593439	1006
5	rs10043984	C	T	0.261431	1006
5	rs112148211	C	T	0.223658	1006
5	rs72803856	G	C	0.00795229	1006
5	rs6596432	G	A	0.0318091	1006
5	rs17171813	C	T	0.0308151	1006
5	rs10073922	G	A	0.336978	1006
5	rs17460017	A	T	0.171968	1006
5	rs144037381	C	T	0.0228628	1006
5	rs3822837	T	C	0.223658	1006
5	rs3777383	C	T	0.223658	1006
5	rs11242424	G	T	0.223658	1006
5	rs139284285	G	A	0.0198807	1006
5	rs12659550	G	A	0.224652	1006
5	rs3798149	C	T	0.733598	1006
5	rs56286686	A	G	0.170974	1006
5	rs62380935	A	G	0.197813	1006
5	rs34574126	T	G	0.0586481	1006
5	rs77747111	T	G	0.0318091	1006
5	rs144494506	G	A	0.0308151	1006
5	rs17171818	C	T	0.256461	1006
5	rs3798150	T	C	0.172962	1006
5	rs2051860	C	T	0.0427435	1006
5	rs2269951	A	G	0.39662	1006
5	rs72803865	G	A	0.0318091	1006
5	rs2269950	A	G	0.223658	1006
5	rs2269949	G	C	0.223658	1006
5	rs4835784	T	G	0.293241	1006
5	rs147868056	C	T	0.0139165	1006
5	rs59846039	T	C	0.39662	1006
5	rs62380939	C	G	0.172962	1006
5	rs62380940	G	A	0.39662	1006
5	rs4835786	A	G	0.39662	1006
5	rs6886388	G	A	0.293241	1006
5	rs17294563	A	G	0.170974	1006
5	rs73257854	C	A	0.223658	1006
5	rs112749992	T	C	0.0417495	1006
5	rs112282425	C	G	0.0427435	1006
5	rs114422939	A	G	0.0467197	1006
5	rs12188922	A	T	0.0477137	1006
5	rs4835680	A	T	0.733598	1006
5	rs4835788	G	T	0.223658	1006
5	rs76113487	T	G	0.00894632	1006
5	rs11746380	T	C	0.395626	1006
5	rs28786717	G	A	0.261431	1006
5	rs57618921	T	C	0.223658	1006
5	rs12517410	G	T	0.732604	1006
5	rs62380941	C	A	0.0427435	1006
5	rs59023560	T	A	0.223658	1006
5	rs7700917	T	C	0.39662	1006
5	rs4835789	A	T	0.223658	1006
5	rs111426924	C	T	0.0427435	1006
5	rs11749205	T	G	0.171968	1006
5	rs62380954	A	T	0.170974	1006
5	rs72803873	C	T	0.173956	1006
5	rs73257862	C	A	0.223658	1006
5	rs7702238	C	A	0.223658	1006
5	rs112365199	C	A	0.0318091	1006
5	rs113963180	C	T	0.0427435	1006
5	rs12514133	T	C	0.256461	1006
5	rs113260319	C	T	0.292247	1006
5	rs62380956	T	C	0.39662	1006
5	rs113063867	G	A	0.0168986	1006
5	rs141107190	C	T	0.0218688	1006
5	rs62380957	C	T	0.0646123	1006
5	rs12517974	A	C	0.224652	1006
5	rs4835790	T	C	0.732604	1006
5	rs7733579	G	T	0.171968	1006
5	rs7733488	A	G	0.171968	1006
5	rs4835791	T	C	0.73161	1006
5	rs35231526	A	G	0.187873	1006
5	rs77588725	C	T	0.0536779	1006
5	rs185794137	G	A	0.0139165	1006
5	rs116721257	G	A	0.0238569	1006
5	rs11747361	G	A	0.170974	1006
5	rs62380958	A	G	0.0298211	1006
5	rs150859426	A	G	0.0198807	1006
5	rs139319182	C	A	0.0149105	1006
5	rs35131895	A	G	0.262425	1006
5	rs61315180	A	G	0.223658	1006
5	rs11740446	T	C	0.170974	1006
5	rs12655771	A	C	0.223658	1006
5	rs35897885	G	A	0.0238569	1006
5	rs11951327	T	C	0.39662	1006
5	rs13152997	C	G	0.187873	1006
5	rs13153017	C	A	0.335984	1006
5	rs75313335	A	T	0.223658	1006
5	rs113946045	G	A	0.0427435	1006
5	rs72803879	C	T	0.00795229	1006
5	rs72803881	G	A	0.0308151	1006
5	rs17538215	C	T	0.291252	1006
5	rs113396681	G	C	0.0188867	1006
5	rs10479184	C	T	0.335984	1006
5	rs7725416	T	A	0.592445	1006
5	rs7726234	T	C	0.592445	1006
5	rs7706614	G	A	0.0318091	1006
5	rs113756860	C	T	0.0725646	1006
5	rs7720215	A	C	0.0318091	1006
5	rs115329371	C	T	0.0159046	1006
5	rs72803883	G	C	0.0328032	1006
5	rs12519732	A	C	0.225646	1006
5	rs12514669	G	C	0.255467	1006
5	rs111430285	C	A	0.0427435	1006
5	rs6897871	G	A	0.223658	1006
5	rs7736491	C	T	0.0318091	1006
5	rs7737080	G	C	0.594433	1006
5	rs7737081	G	T	0.594433	1006
5	rs35486585	G	A	0.0795229	1006
5	rs60271703	T	G	0.223658	1006
5	rs10040792	T	C	0.592445	1006
5	rs41300795	G	A	0.0318091	1006
5	rs740077	A	C	0.256461	1006
5	rs140420536	G	A	0.0168986	1006
5	rs115994579	T	C	0.0536779	1006
5	rs78589002	G	C	0.0328032	1006
5	rs3815212	T	C	0.256461	1006
5	rs76256601	A	G	0.0208748	1006
5	rs17171820	A	G	0.256461	1006
5	rs2240334	A	C	0.335984	1006
5	rs17599026	C	T	0.0805169	1006
5	rs72803894	C	T	0.026839	1006
5	rs141558567	C	T	0.0228628	1006
5	rs77413831	C	T	0.0725646	1006
5	rs2286058	G	A	0.223658	1006
5	rs143433226	A	G	0.0328032	1006
5	rs2286057	A	G	0.592445	1006
5	rs2240332	G	C	0.292247	1006
5	rs13154187	A	C	0.187873	1006
5	rs72803896	G	A	0.0328032	1006
5	rs73259805	C	T	0.224652	1006
5	rs113322698	G	A	0.292247	1006
5	rs62382361	C	T	0.0298211	1006
5	rs147290737	T	C	0.0218688	1006
5	rs7734755	A	G	0.256461	1006
5	rs12653150	A	G	0.223658	1006
5	rs12657315	C	T	0.223658	1006
5	rs11334	G	C	0.256461	1006
5	rs79976632	A	G	0.104374	1006
5	rs111329315	G	A	0.0427435	1006
5	rs12659034	C	T	0.256461	1006
5	rs1859466	C	T	0.223658	1006
5	rs2277067	G	A	0.333996	1006
5	rs982085	C	G	0.590457	1006
5	rs72803898	G	A	0.0308151	1006
5	rs77085797	G	A	0.0964215	1006
5	rs111848060	G	A	0.0427435	1006
5	rs2269947	C	T	0.366799	1006
5	rs12516269	A	G	0.367793	1006
5	rs113089597	C	T	0.0308151	1006
5	rs72803900	G	A	0.0298211	1006
5	rs12514520	T	C	0.335984	1006
5	rs35774663	G	A	0.223658	1006
5	rs34747207	A	G	0.223658	1006
5	rs2350639	G	T	0.335984	1006
5	rs2350640	A	C	0.56163	1006
5	rs116649680	C	T	0.0129225	1006
5	rs2240331	C	A	0.560636	1006
5	rs2240330	C	T	0.223658	1006
5	rs114042687	C	T	0.0149105	1006
5	rs4835796	T	G	0.573559	1006
5	rs3798153	A	C	0.568588	1006
5	rs1046576	G	A	0.426441	1006
5	rs4835681	G	C	0.567594	1006
5	rs55913696	G	A	0.110338	1006
5	rs4835682	C	T	0.567594	1006
5	rs6864847	A	G	0.424453	1006
5	rs34291637	C	T	0.193837	1006
5	rs10071273	C	T	0.422465	1006
5	rs9327812	T	C	0.770378	1006
5	rs6864444	C	T	0.206759	1006
5	rs6885818	T	A	0.421471	1006
5	rs111962022	G	A	0.0715706	1006
5	rs17703995	C	T	0.173956	1006
5	rs740076	A	G	0.422465	1006
5	rs112044853	C	G	0.0178926	1006
5	rs35711876	C	A	0.347913	1006
5	rs6874506	C	T	0.421471	1006
5	rs185504939	C	T	0.0238569	1006
5	rs72803902	C	T	0.026839	1006
5	rs13184188	G	C	0.345924	1006
5	rs79178531	C	T	0.0328032	1006
5	rs35532745	G	A	0.0646123	1006
5	rs41347347	G	A	0.0159046	1006
5	rs1548589	A	G	0.0248509	1006
5	rs757651	T	C	0.0248509	1006
5	rs72805804	A	G	0.0308151	1006
5	rs149312547	A	T	0.0248509	1006
5	rs112529967	G	A	0.104374	1006
5	rs11745881	A	G	0.564612	1006
5	rs2107676	G	A	0.0258449	1006
5	rs1548587	A	G	0.559642	1006
5	rs116668450	G	A	0.0248509	1006
5	rs17171825	C	T	0.106362	1006
5	rs77496485	G	C	0.105368	1006
5	rs75900384	C	T	0.105368	1006
5	rs114318690	C	T	0.0178926	1006
5	rs72805805	C	T	0.0308151	1006
5	rs757650	G	C	0.0248509	1006
5	rs151239137	G	A	0.0258449	1006
5	rs740075	C	A	0.109344	1006
5	rs886601	G	A	0.0248509	1006
5	rs7729723	A	G	0.446322	1006
5	rs143604137	C	T	0.0248509	1006
5	rs140834760	G	T	0.0248509	1006
5	rs149366446	T	C	0.0248509	1006
5	rs184278654	C	T	0.0208748	1006
5	rs2350641	A	G	0.0248509	1006
5	rs62382363	C	A	0.158052	1006
5	rs7735367	G	A	0.420477	1006
5	rs113566341	T	C	0.445328	1006
5	rs143810985	G	A	0.0248509	1006
5	rs111549735	T	G	0.445328	1006
5	rs6897407	G	C	0.5666	1006
5	rs79815179	C	A	0.163022	1006
5	rs76606969	C	A	0.0248509	1006
5	rs3813321	C	T	0.457256	1006
5	rs34620091	C	T	0.0238569	1006
5	rs34838824	G	A	0.0248509	1006
5	rs181637383	A	G	0.0228628	1006
5	rs1800778	C	T	0.0357853	1006
5	rs28365161	C	T	0.0248509	1006
5	rs150849222	C	T	0.0248509	1006
5	rs11743810	C	T	0.535785	1006
5	rs6914	T	C	0.0536779	1006
5	rs34885420	C	T	0.0357853	1006
5	rs116326070	A	T	0.0248509	1006
5	rs11748288	A	G	0.572565	1006
5	rs11741807	G	T	0.577535	1006
5	rs115080567	C	A	0.0248509	1006
5	rs2051861	A	G	0.0248509	1006
5	rs13185520	G	A	0.54672	1006
5	rs182755866	C	T	0.00894632	1006
5	rs116093798	C	T	0.0258449	1006
5	rs6895528	G	T	0.5666	1006
5	rs113619141	G	A	0.105368	1006
5	rs112832795	G	T	0.105368	1006
5	rs62382364	G	A	0.00497018	1006
5	rs3910201	A	G	0.538767	1006
5	rs3910202	G	A	0.0258449	1006
5	rs112070692	G	A	0.163022	1006
5	rs35887892	C	T	0.0248509	1006
5	rs113649307	G	T	0.0228628	1006
5	rs6596433	G	A	0.545726	1006
5	rs6596434	T	A	0.511928	1006
5	rs6892609	G	A	0.106362	1006
5	rs13167336	G	C	0.511928	1006
5	rs531546514	T	G	0.0218688	1006
5	rs11750575	T	C	0.508946	1006
5	rs11750582	T	C	0.531809	1006
5	rs11242426	T	C	0.531809	1006
5	rs149673157	G	T	0.0119284	1006
5	rs111897308	C	T	0.106362	1006
5	rs6890204	T	C	0.526839	1006
5	rs62382367	C	T	0.16501	1006
5	rs10075580	G	A	0.409543	1006
5	rs6870458	G	T	0.526839	1006
5	rs114229363	A	G	0.0248509	1006
5	rs11242428	A	G	0.55169	1006
5	rs116715588	T	C	0.0238569	1006
5	rs11242429	T	C	0.55666	1006
5	rs114563815	G	A	0.0248509	1006
5	rs6887341	G	A	0.408549	1006
5	rs139956311	C	T	0.0178926	1006
5	rs143393424	C	T	0.0248509	1006
5	rs11242430	C	A	0.552684	1006
5	rs191088945	C	T	0.0248509	1006
5	rs139374756	G	A	0.00894632	1006
5	rs115721839	G	A	0.0248509	1006
5	rs10793824	C	T	0.417495	1006
5	rs6885225	T	C	0.550696	1006
5	rs78377452	C	T	0.0248509	1006
5	rs919750	G	A	0.0248509	1006
5	rs145236749	G	A	0.0149105	1006
5	rs6596435	C	G	0.54672	1006
5	rs1545032	G	T	0.0248509	1006
5	rs6596436	G	C	0.552684	1006
5	rs11741961	C	T	0.441352	1006
5	rs189942860	G	A	0.0248509	1006
5	rs149473236	A	T	0.0248509	1006
5	rs7709119	G	A	0.0775348	1006
5	rs2351028	A	G	0.156064	1006
5	rs111842376	C	T	0.0765408	1006
5	rs10078434	A	T	0.0775348	1006
5	rs191235745	A	T	0.0308151	1006
5	rs219277	C	T	0.550696	1006
5	rs219278	G	A	0.550696	1006
5	rs11745596	C	T	0.437376	1006
5	rs219279	C	T	0.550696	1006
5	rs219282	C	G	0.10338	1006
5	rs11749167	A	G	0.447316	1006
5	rs219284	A	G	0.555666	1006
5	rs11746175	T	C	0.447316	1006
5	rs219287	T	C	0.562624	1006
5	rs219288	G	C	0.116302	1006
5	rs219289	A	G	0.028827	1006
5	rs11750854	A	G	0.534791	1006
5	rs11956240	C	T	0.5	1006
5	rs13164092	A	G	0.5	1006
5	rs55985421	A	G	0.5	1006
5	rs10633	C	T	0.0636183	1006
5	rs11741702	A	C	0.956262	1006
5	rs13180122	C	A	0.0377734	1006
5	rs2242599	A	G	0.44831	1006
5	rs10077025	T	G	0.957256	1006
5	rs185688297	A	G	0.026839	1006
5	rs4835685	A	G	0.957256	1006
5	rs35404194	C	T	0.955268	1006
5	rs35257420	G	A	0.166004	1006
5	rs7714751	G	A	0.499006	1006
5	rs10077407	C	T	0.44831	1006
5	rs154068	G	C	0.957256	1006
5	rs154067	A	G	0.44831	1006
5	rs76910446	T	C	0.0636183	1006
5	rs114597467	G	A	0.0238569	1006
5	rs3849046	C	T	0.508946	1006
5	rs139758847	G	A	0.0119284	1006
5	rs140126831	T	C	0.0258449	1006
5	rs13155345	T	C	0.5	1006
5	rs13169274	T	C	0.5	1006
5	rs154072	G	A	0.44831	1006
5	rs144762014	A	C	0.0208748	1006
5	rs154073	C	T	0.44831	1006
5	rs13165101	A	C	0.0367793	1006
5	rs13165802	G	A	0.5	1006
5	rs141555140	G	A	0.0218688	1006
5	rs186665120	G	A	0.0308151	1006
5	rs7713333	C	T	0.39662	1006
5	rs34498555	A	G	0.107356	1006
5	rs113381014	C	T	0.0149105	1006
5	rs154075	G	T	0.559642	1006
5	rs154076	A	C	0.557654	1006
5	rs154077	C	T	0.956262	1006
5	rs72805822	C	T	0.148111	1006
5	rs9327813	A	T	0.390656	1006
5	rs116788615	G	C	0.0447316	1006
5	rs35485859	G	C	0.107356	1006
5	rs154078	C	G	0.957256	1006
5	rs181014796	G	C	0.0139165	1006
5	rs75827963	T	C	0.0238569	1006
5	rs56152341	C	T	0.141153	1006
5	rs113565428	G	A	0.0218688	1006
5	rs113898250	G	A	0.0636183	1006
5	rs154079	C	T	0.957256	1006
5	rs34629616	T	C	0.390656	1006
5	rs154080	A	C	0.957256	1006
5	rs71596575	G	A	0.107356	1006
5	rs151255731	T	G	0.00994036	1006
5	rs466483	G	A	0.957256	1006
5	rs116390130	C	G	0.0218688	1006
5	rs4835687	A	G	0.39662	1006
5	rs462783	G	A	0.559642	1006
5	rs462623	C	T	0.0427435	1006
5	rs150446164	G	A	0.141153	1006
5	rs6871028	A	G	0.942346	1006
5	rs12658925	C	T	0.421471	1006
5	rs4835688	C	T	0.203777	1006
5	rs13187637	T	C	0.390656	1006
5	rs154069	G	A	0.442346	1006
5	rs178146	T	C	0.0437376	1006
5	rs178145	G	A	0.0427435	1006
5	rs219611	A	G	0.0427435	1006
5	rs2268439	C	T	0.390656	1006
5	rs188731	T	C	0.442346	1006
5	rs181919	A	G	0.442346	1006
5	rs187653	T	C	0.442346	1006
5	rs255994	C	G	0.0427435	1006
5	rs255993	A	G	0.942346	1006
5	rs72805826	A	G	0.00994036	1006
5	rs147866699	A	G	0.0228628	1006
5	rs11740501	G	A	0.201789	1006
5	rs255992	T	C	0.0437376	1006
5	rs13160755	A	G	0.39662	1006
5	rs145614961	C	T	0.0248509	1006
5	rs139141910	G	A	0.0119284	1006
5	rs143103160	G	C	0.0109344	1006
5	rs255997	G	A	0.0248509	1006
5	rs255998	A	T	0.0427435	1006
5	rs255999	A	G	0.442346	1006
5	rs7306	C	G	0.0427435	1006
5	rs11032	T	C	0.0437376	1006
5	rs10117	G	A	0.436382	1006
5	rs256001	T	G	0.028827	1006
5	rs72805829	A	G	0.0168986	1006
5	rs256002	C	T	0.437376	1006
5	rs256003	A	C	0.0427435	1006
5	rs256004	A	C	0.0427435	1006
5	rs256005	G	A	0.0427435	1006
5	rs256006	A	G	0.437376	1006
5	rs2304057	C	T	0.385686	1006
5	rs256007	A	C	0.435388	1006
5	rs256017	G	T	0.440358	1006
5	rs256016	T	G	0.0427435	1006
5	rs7711958	C	T	0.390656	1006
5	rs1042665	T	C	0.248509	1006
5	rs256015	G	A	0.0427435	1006
5	rs41295717	C	T	0.00795229	1006
5	rs256014	A	G	0.442346	1006
5	rs256013	T	C	0.441352	1006
5	rs11745282	C	T	0.0119284	1006
5	rs256012	G	A	0.957256	1006
5	rs6596438	T	G	0.39662	1006
5	rs13173866	C	T	0.0298211	1006
5	rs256010	T	C	0.957256	1006
5	rs34916633	G	A	0.0228628	1006
5	rs6874487	A	G	0.39662	1006
5	rs41295699	A	C	0.0337972	1006
5	rs185342	G	C	0.957256	1006
5	rs41294564	G	T	0.0377734	1006
5	rs256009	A	T	0.957256	1006
5	rs256008	G	C	0.95825	1006
5	rs41294558	G	A	0.00894632	1006
5	rs77063623	G	A	0.00795229	1006
5	rs41294556	T	C	0.0397614	1006
5	rs41294550	G	C	0.0457256	1006
5	rs690158	C	T	0.957256	1006
5	rs409273	A	G	0.559642	1006
5	rs116021598	G	A	0.0367793	1006
5	rs10076333	T	C	0.957256	1006
5	rs4835689	T	A	0.39165	1006
5	rs7381008	G	A	0.957256	1006
5	rs10070909	G	T	0.390656	1006
5	rs114029868	A	T	0.0129225	1006
5	rs7378701	A	T	0.957256	1006
5	rs7378744	G	A	0.557654	1006
5	rs11957778	G	A	0.557654	1006
5	rs112607152	A	G	0.0636183	1006
5	rs10900854	G	C	0.957256	1006
5	rs72805831	C	T	0.0109344	1006
5	rs9968657	A	G	0.390656	1006
5	rs71596577	T	G	0.0367793	1006
5	rs7443140	G	T	0.957256	1006
5	rs72805833	G	A	0.00994036	1006
5	rs13167574	T	C	0.957256	1006
5	rs13185992	C	T	0.563618	1006
5	rs7379761	G	C	0.957256	1006
5	rs68128065	T	C	0.56163	1006
5	rs57958956	G	T	0.387674	1006
5	rs143549354	A	G	0.083499	1006
5	rs62382412	G	A	0.387674	1006
5	rs11738995	C	G	0.56163	1006
5	rs11242434	A	G	0.957256	1006
5	rs11953219	T	C	0.387674	1006
5	rs7700499	A	G	0.956262	1006
5	rs78787411	C	T	0.00894632	1006
5	rs4835690	G	A	0.387674	1006
5	rs13156556	T	C	0.957256	1006
5	rs115206301	T	C	0.0298211	1006
5	rs2043273	C	T	0.56163	1006
5	rs17207604	G	A	0.56163	1006
5	rs7732337	T	G	0.957256	1006
5	rs11959184	A	G	0.393638	1006
5	rs10078032	A	G	0.957256	1006
5	rs34336094	G	A	0.0397614	1006
5	rs79286535	T	C	0.0228628	1006
5	rs10793825	G	T	0.387674	1006
5	rs28587037	T	C	0.390656	1006
5	rs143011323	G	C	0.0238569	1006
5	rs12654036	G	C	0.387674	1006
5	rs12654060	G	T	0.387674	1006
5	rs11242435	T	C	0.389662	1006
5	rs6596443	A	C	0.957256	1006
5	rs6891346	T	C	0.957256	1006
5	rs1811371	G	T	0.558648	1006
5	rs76624248	G	A	0.0377734	1006
5	rs77288889	G	A	0.0228628	1006
5	rs11242436	A	G	0.390656	1006
5	rs77355198	A	G	0.0298211	1006
5	rs10900855	C	T	0.245527	1006
5	rs4835691	G	T	0.564612	1006
5	rs62382428	G	C	0.00795229	1006
5	rs11745065	G	C	0.559642	1006
5	rs114071084	A	G	0.0159046	1006
5	rs79030432	G	A	0.0248509	1006
5	rs11745933	C	T	0.559642	1006
5	rs114251547	G	A	0.0198807	1006
5	rs6893278	C	T	0.957256	1006
5	rs72805841	G	A	0.144135	1006
5	rs6879968	T	G	0.957256	1006
5	rs11747974	G	A	0.142147	1006
5	rs10043583	C	T	0.957256	1006
5	rs7379154	G	A	0.957256	1006
5	rs28377921	C	T	0.405567	1006
5	rs34858014	C	T	0.548708	1006
5	rs62382429	C	T	0.00894632	1006
5	rs13159624	C	T	0.55169	1006
5	rs10041640	C	T	0.405567	1006
5	rs7380609	A	G	0.957256	1006
5	rs4835692	C	G	0.549702	1006
5	rs11746692	C	A	0.55169	1006
5	rs62382430	G	A	0.00795229	1006
5	rs13165665	A	G	0.55169	1006
5	rs111923265	A	C	0.0178926	1006
5	rs6421919	G	T	0.957256	1006
5	rs891953	C	G	0.550696	1006
5	rs6421920	A	G	0.959245	1006
5	rs1821257	T	C	0.0596421	1006
5	rs4835693	A	C	0.248509	1006
5	rs138810046	T	G	0.0139165	1006
5	rs116787099	G	A	0.00994036	1006
5	rs10063224	T	C	0.181909	1006
5	rs35870076	G	C	0.175944	1006
5	rs146797520	C	G	0.0337972	1006
5	rs10065607	T	G	0.181909	1006
5	rs79847085	G	C	0.0109344	1006
5	rs12152988	G	A	0.0188867	1006
5	rs34779661	G	T	0.17495	1006
5	rs75594109	G	C	0.00497018	1006
5	rs17171888	G	A	0.0685885	1006
5	rs11948006	G	T	0.173956	1006
5	rs11948009	G	A	0.173956	1006
5	rs2060213	T	C	0.252485	1006
5	rs137996235	C	A	0.0109344	1006
5	rs2060214	T	C	0.0705765	1006
5	rs4835643	C	T	0.175944	1006
5	rs6859482	C	T	0.249503	1006
5	rs4835644	T	C	0.148111	1006
5	rs72805844	T	C	0.00994036	1006
5	rs34697686	C	G	0.16998	1006
5	rs35228322	C	T	0.164016	1006
5	rs35842328	T	C	0.383698	1006
5	rs34522982	G	A	0.166998	1006
5	rs11948669	A	G	0.177932	1006
5	rs6596445	C	T	0.246521	1006
5	rs4835695	C	T	0.135189	1006
5	rs6891007	T	C	0.33002	1006
5	rs78145601	G	A	0.0208748	1006
5	rs11953333	G	A	0.182903	1006
5	rs11743323	G	A	0.135189	1006
5	rs7716228	G	A	0.17992	1006
5	rs7720134	G	A	0.183897	1006
5	rs6880094	A	G	0.2167	1006
5	rs72805847	A	C	0.135189	1006
5	rs13436934	A	G	0.207753	1006
5	rs34224496	C	G	0.17992	1006
5	rs74591003	T	A	0.0616302	1006
5	rs111770068	A	G	0.141153	1006
5	rs116768219	T	C	0.0417495	1006
5	rs4835696	G	A	0.394632	1006
5	rs4835645	T	C	0.378728	1006
5	rs34722116	G	A	0.172962	1006
5	rs77468702	G	C	0.0755467	1006
5	rs35923521	G	A	0.17495	1006
5	rs56204537	A	G	0.0178926	1006
5	rs75280668	A	G	0.0119284	1006
5	rs34157062	C	G	0.17495	1006
5	rs11740059	T	C	0.372763	1006
5	rs75329963	T	A	0.0139165	1006
5	rs143144975	T	G	0.0228628	1006
5	rs57351487	G	A	0.184891	1006
5	rs58824859	A	C	0.409543	1006
5	rs79758436	A	G	0.0109344	1006
5	rs7379760	T	G	0.371769	1006
5	rs17657378	T	C	0.217694	1006
5	rs17171904	C	T	0.143141	1006
5	rs11747792	C	G	0.356859	1006
5	rs146696317	G	A	0.0149105	1006
5	rs28386947	A	C	0.377734	1006
5	rs72805852	C	G	0.183897	1006
5	rs72805853	G	A	0.183897	1006
5	rs4835646	A	C	0.196819	1006
5	rs11749488	C	T	0.0218688	1006
5	rs79919393	C	T	0.0298211	1006
5	rs17657439	T	A	0.182903	1006
5	rs3849047	C	T	0.351889	1006
5	rs6596446	T	C	0.358847	1006
5	rs56036062	G	A	0.151093	1006
5	rs72805854	G	A	0.152087	1006
5	rs72805855	A	G	0.0178926	1006
5	rs74534317	A	G	0.027833	1006
5	rs143963031	A	G	0.0208748	1006
5	rs1651030	C	G	0.809145	1006
5	rs1651031	T	C	0.384692	1006
5	rs58914268	T	C	0.242545	1006
5	rs9885129	A	G	0.193837	1006
5	rs6866645	A	G	0.227634	1006
5	rs9885511	C	T	0.238569	1006
5	rs9885516	G	A	0.229622	1006
5	rs150866586	G	A	0.0149105	1006
5	rs9327816	C	T	0.229622	1006
5	rs147219815	C	T	0.0149105	1006
5	rs744675	A	G	0.230616	1006
5	rs142188815	T	A	0.0149105	1006
5	rs744673	A	C	0.228628	1006
5	rs149004111	C	G	0.0337972	1006
5	rs882740	G	A	0.209742	1006
5	rs146961227	A	C	0.0149105	1006
5	rs2003393	T	A	0.228628	1006
5	rs10054891	G	C	0.228628	1006
5	rs150507411	C	T	0.135189	1006
5	rs10064566	T	A	0.229622	1006
5	rs78841886	A	G	0.0487078	1006
5	rs77362422	A	G	0.0636183	1006
5	rs11242437	C	A	0.183897	1006
5	rs7702038	G	A	0.228628	1006
5	rs10062943	A	G	0.209742	1006
5	rs115846097	T	C	0.0168986	1006
5	rs72788811	C	T	0.186879	1006
5	rs13158035	G	T	0.0248509	1006
5	rs9885064	G	A	0.00894632	1006
5	rs149792356	G	A	0.0178926	1006
5	rs9327818	C	T	0.206759	1006
5	rs142765986	C	T	0.0149105	1006
5	rs12186999	C	G	0.152087	1006
5	rs7724633	T	A	0.22664	1006
5	rs142659557	C	T	0.0119284	1006
5	rs34371503	G	A	0.0318091	1006
5	rs78558832	C	A	0.0308151	1006
5	rs147244989	C	T	0.0328032	1006
5	rs79856589	C	T	0.0119284	1006
5	rs141050065	C	T	0.00795229	1006
5	rs566686376	A	G	0.00795229	1006
5	rs111289905	A	T	0.0497018	1006
5	rs142900298	C	T	0.0298211	1006
5	rs78787663	C	T	0.0149105	1006
5	rs58840451	G	A	0.206759	1006
5	rs143546248	C	T	0.0149105	1006
5	rs114916656	C	T	0.0666004	1006
5	rs116827504	G	T	0.0149105	1006
5	rs11242438	C	T	0.205765	1006
5	rs77029559	T	C	0.0159046	1006
5	rs147454089	T	G	0.0328032	1006
5	rs146454522	G	T	0.00795229	1006
5	rs112361878	G	A	0.0367793	1006
5	rs11957671	C	T	0.206759	1006
5	rs181293479	G	A	0.0298211	1006
5	rs147042907	A	G	0.0159046	1006
5	rs182460324	A	G	0.0129225	1006
5	rs149866504	A	T	0.0159046	1006
5	rs145104166	G	T	0.0188867	1006
5	rs10078499	C	T	0.227634	1006
5	rs10065171	A	C	0.207753	1006
5	rs67665497	T	C	0.154076	1006
5	rs72788815	G	T	0.22167	1006
5	rs140636021	G	A	0.0159046	1006
5	rs78296782	T	C	0.0159046	1006
5	rs10077424	C	T	0.207753	1006
5	rs12189478	G	T	0.206759	1006
5	rs79544313	G	A	0.0159046	1006
5	rs75087484	C	T	0.0526839	1006
5	rs10052293	G	A	0.229622	1006
5	rs11746088	A	C	0.23161	1006
5	rs138698250	C	A	0.0159046	1006
5	rs11741310	G	A	0.207753	1006
5	rs10060717	G	A	0.229622	1006
5	rs139608920	G	C	0.0159046	1006
5	rs11742397	C	T	0.206759	1006
5	rs13357355	C	G	0.23161	1006
5	rs13357397	C	T	0.232604	1006
5	rs76368857	C	T	0.0159046	1006
5	rs10077660	A	G	0.214712	1006
5	rs17171942	T	C	0.228628	1006
5	rs10066809	G	A	0.203777	1006
5	rs10066819	C	T	0.203777	1006
5	rs147985538	C	A	0.0159046	1006
5	rs10059749	G	T	0.207753	1006
5	rs186057639	C	T	0.00695825	1006
5	rs11750163	T	C	0.277336	1006
5	rs13171173	G	T	0.266402	1006
5	rs311608	A	C	0.277336	1006
5	rs185165515	A	T	0.00695825	1006
5	rs140220799	C	T	0.0168986	1006
5	rs311607	T	C	0.27336	1006
5	rs311606	G	A	0.276342	1006
5	rs311605	T	C	0.275348	1006
5	rs28521503	C	T	0.0298211	1006
5	rs543931651	C	T	0.00695825	1006
5	rs145587240	C	T	0.0198807	1006
5	rs311604	C	T	0.266402	1006
5	rs311603	A	G	0.267396	1006
5	rs113883338	G	A	0.0616302	1006
5	rs112154084	A	C	0.0119284	1006
5	rs311602	A	G	0.27336	1006
5	rs311601	G	A	0.265408	1006
5	rs930063	C	G	0.27336	1006
5	rs930062	G	A	0.27336	1006
5	rs311600	C	T	0.266402	1006
5	rs113394635	G	A	0.121272	1006
5	rs311599	G	A	0.266402	1006
5	rs17286171	C	T	0.177932	1006
5	rs311597	A	G	0.266402	1006
5	rs75455584	A	G	0.0675944	1006
5	rs172664	G	A	0.27336	1006
5	rs77199899	G	A	0.0616302	1006
5	rs1168794	G	A	0.0139165	1006
5	rs160403	T	C	0.281312	1006
5	rs114565470	G	T	0.00795229	1006
5	rs160402	G	T	0.267396	1006
5	rs140452186	A	G	0.0139165	1006
5	rs160401	T	C	0.274354	1006
5	rs78747212	T	C	0.0417495	1006
5	rs113230427	G	A	0.0168986	1006
5	rs160400	C	T	0.274354	1006
5	rs160399	A	G	0.274354	1006
5	rs160398	T	G	0.267396	1006
5	rs274119	G	A	0.274354	1006
5	rs77535332	A	C	0.00695825	1006
5	rs274118	A	G	0.274354	1006
5	rs274117	A	G	0.274354	1006
5	rs160397	G	A	0.274354	1006
5	rs183807133	T	C	0.0139165	1006
5	rs170170	C	T	0.267396	1006
5	rs116121907	T	G	0.0149105	1006
5	rs825669	A	T	0.271372	1006
5	rs4835647	G	C	0.0685885	1006
5	rs67514550	C	T	0.0725646	1006
5	rs311589	G	C	0.266402	1006
5	rs311590	T	C	0.267396	1006
5	rs311591	C	T	0.266402	1006
5	rs311592	T	C	0.266402	1006
5	rs311593	C	T	0.266402	1006
5	rs311594	C	T	0.266402	1006
5	rs1184557	G	A	0.0904573	1006
5	rs113165778	C	T	0.0636183	1006
5	rs115845527	T	A	0.00695825	1006
5	rs311595	T	C	0.274354	1006
5	rs140474948	G	T	0.00695825	1006
5	rs311596	A	T	0.267396	1006
5	rs1651359	T	C	0.733598	1006
5	rs1703211	G	A	0.728628	1006
5	rs1627698	A	G	0.729622	1006
5	rs1703212	A	G	0.725646	1006
5	rs1651032	C	T	0.72664	1006
5	rs113187154	A	G	0.0775348	1006
5	rs1725352	T	C	0.72664	1006
5	rs1725353	C	T	0.72664	1006
5	rs1703213	T	C	0.733598	1006
5	rs1651358	A	G	0.729622	1006
5	rs72788828	G	A	0.16501	1006
5	rs1725335	A	G	0.729622	1006
5	rs311613	T	C	0.729622	1006
5	rs160406	T	C	0.729622	1006
5	rs160405	G	A	0.728628	1006
5	rs160404	G	A	0.728628	1006
5	rs700614	A	C	0.724652	1006
5	rs700615	C	A	0.728628	1006
5	rs113755571	T	G	0.0168986	1006
5	rs700616	A	C	0.729622	1006
5	rs700617	A	G	0.729622	1006
5	rs700618	C	T	0.729622	1006
5	rs111895857	A	G	0.0616302	1006
5	rs700619	G	C	0.732604	1006
5	rs62384263	A	C	0.0129225	1006
5	rs12653845	T	G	0.0755467	1006
5	rs150998339	G	T	0.0178926	1006
5	rs116628070	G	T	0.028827	1006
5	rs1095374	A	G	0.725646	1006
5	rs825672	T	C	0.733598	1006
5	rs191663395	C	T	0.0149105	1006
5	rs77676336	A	G	0.0407555	1006
5	rs62384265	C	T	0.16501	1006
5	rs700620	C	T	0.725646	1006
5	rs700621	C	T	0.725646	1006
5	rs700622	T	C	0.733598	1006
5	rs700623	A	G	0.725646	1006
5	rs700624	C	G	0.728628	1006
5	rs700625	A	T	0.729622	1006
5	rs62384266	T	C	0.729622	1006
5	rs7722965	T	C	0.733598	1006
5	rs2940594	A	G	0.729622	1006
5	rs2940595	A	G	0.729622	1006
5	rs147705041	T	C	0.0675944	1006
5	rs1725351	C	T	0.242545	1006
5	rs2174972	C	G	0.728628	1006
5	rs114618296	A	G	0.0149105	1006
5	rs825675	A	G	0.733598	1006
5	rs851278	A	G	0.730616	1006
5	rs825676	C	G	0.0526839	1006
5	rs825677	T	C	0.732604	1006
5	rs2693963	T	G	0.728628	1006
5	rs2693962	T	G	0.733598	1006
5	rs6866199	C	T	0.728628	1006
5	rs537861449	A	G	0.00695825	1006
5	rs148665639	A	G	0.0178926	1006
5	rs62384267	T	C	0.0924453	1006
5	rs1976561	C	T	0.725646	1006
5	rs1976562	G	A	0.733598	1006
5	rs1567313	A	G	0.728628	1006
5	rs189356122	G	A	0.0258449	1006
5	rs12188426	G	A	0.0139165	1006
5	rs146083920	C	T	0.0198807	1006
5	rs79410036	C	T	0.0417495	1006
5	rs825770	T	G	0.729622	1006
5	rs825769	G	A	0.729622	1006
5	rs825768	C	G	0.725646	1006
5	rs181623146	C	T	0.028827	1006
5	rs700626	A	G	0.734592	1006
5	rs700627	A	T	0.729622	1006
5	rs34052623	A	C	0.026839	1006
5	rs76171263	C	G	0.0666004	1006
5	rs825764	T	C	0.734592	1006
5	rs825763	C	T	0.725646	1006
5	rs76835151	G	C	0.028827	1006
5	rs700629	T	G	0.725646	1006
5	rs77547318	T	C	0.0139165	1006
5	rs825759	G	A	0.733598	1006
5	rs825758	G	A	0.729622	1006
5	rs11739389	G	A	0.0298211	1006
5	rs825754	A	G	0.729622	1006
5	rs2662544	T	A	0.732604	1006
5	rs825751	A	G	0.729622	1006
5	rs825750	C	T	0.72664	1006
5	rs79003713	G	A	0.0596421	1006
5	rs825749	C	A	0.720676	1006
5	rs825748	A	G	0.729622	1006
5	rs147893425	C	T	0.0576541	1006
5	rs825747	G	A	0.733598	1006
5	rs825746	C	T	0.729622	1006
5	rs825762	T	C	0.729622	1006
5	rs825761	A	G	0.729622	1006
5	rs906695	C	T	0.728628	1006
5	rs13173618	T	G	0.242545	1006
5	rs77864290	A	G	0.026839	1006
5	rs11748992	T	C	0.0129225	1006
5	rs151041616	T	G	0.0119284	1006
5	rs138617671	A	T	0.0397614	1006
5	rs141655682	G	C	0.0397614	1006
5	rs116150757	C	T	0.0109344	1006
5	rs72788842	T	A	0.027833	1006
5	rs145225536	C	G	0.0159046	1006
5	rs3789151	C	T	0.728628	1006
5	rs4835649	T	C	0.729622	1006
5	rs6596450	G	A	0.728628	1006
5	rs10056160	A	G	0.733598	1006
5	rs11552054	A	C	0.026839	1006
5	rs13154573	T	C	0.243539	1006
5	rs137979225	C	T	0.0159046	1006
5	rs76575791	C	G	0.0427435	1006
5	rs7709770	A	G	0.732604	1006
5	rs12517514	A	G	0.729622	1006
5	rs4835702	A	G	0.728628	1006
5	rs4835703	T	G	0.732604	1006
5	rs4835704	G	A	0.732604	1006
5	rs6596453	T	G	0.732604	1006
5	rs115701528	T	C	0.0606362	1006
5	rs34645817	A	G	0.733598	1006
5	rs7736925	C	G	0.733598	1006
5	rs6873425	G	A	0.729622	1006
5	rs883333	C	A	0.733598	1006
5	rs884470	A	G	0.728628	1006
5	rs884469	G	C	0.724652	1006
5	rs147794749	G	A	0.0129225	1006
5	rs77626370	C	T	0.0139165	1006
5	rs6877187	T	C	0.725646	1006
5	rs6860780	A	G	0.729622	1006
5	rs17286207	G	A	0.0586481	1006
5	rs115438318	T	G	0.0159046	1006
5	rs3804199	T	C	0.725646	1006
5	rs2011462	G	A	0.725646	1006
5	rs4835705	T	C	0.728628	1006
5	rs6884198	C	T	0.729622	1006
5	rs4835706	G	A	0.729622	1006
5	rs6596454	A	C	0.733598	1006
5	rs6596455	T	C	0.733598	1006
5	rs6421921	T	G	0.728628	1006
5	rs6596456	A	G	0.724652	1006
5	rs17207681	A	G	0.0914513	1006
5	rs995177	G	A	0.733598	1006
5	rs7710300	T	C	0.733598	1006
5	rs74981057	A	G	0.0119284	1006
5	rs1039789	T	C	0.728628	1006
5	rs1039788	G	A	0.729622	1006
5	rs1828188	A	G	0.729622	1006
5	rs1828187	C	T	0.728628	1006
5	rs56322405	C	G	0.728628	1006
5	rs55808805	G	C	0.0815109	1006
5	rs4835707	G	A	0.729622	1006
5	rs13162420	T	C	0.241551	1006
5	rs6887841	G	A	0.728628	1006
5	rs12656942	G	A	0.729622	1006
5	rs62381196	C	T	0.729622	1006
5	rs56044552	T	G	0.728628	1006
5	rs13167462	G	A	0.241551	1006
5	rs148685986	T	C	0.0178926	1006
5	rs62381198	C	T	0.0188867	1006
5	rs7710288	A	G	0.728628	1006
5	rs4835708	C	T	0.725646	1006
5	rs150431826	T	A	0.0139165	1006
5	rs114249793	G	T	0.0139165	1006
5	rs1976568	G	T	0.729622	1006
5	rs6880786	A	G	0.729622	1006
5	rs9327826	A	G	0.729622	1006
5	rs9327827	C	T	0.729622	1006
5	rs1848506	A	T	0.725646	1006
5	rs1848505	C	T	0.725646	1006
5	rs192061130	G	T	0.00695825	1006
5	rs2351247	A	G	0.733598	1006
5	rs1972072	C	G	0.729622	1006
5	rs76786411	T	C	0.0417495	1006
5	rs6861556	C	T	0.733598	1006
5	rs10043478	G	C	0.728628	1006
5	rs6863054	C	T	0.728628	1006
5	rs6874181	A	G	0.729622	1006
5	rs288019	A	G	0.728628	1006
5	rs288018	G	A	0.733598	1006
5	rs288017	A	T	0.733598	1006
5	rs288016	C	T	0.729622	1006
5	rs288015	T	C	0.729622	1006
5	rs288014	A	G	0.725646	1006
5	rs288013	A	G	0.728628	1006
5	rs288012	C	T	0.725646	1006
5	rs176381	C	T	0.728628	1006
5	rs77069528	T	C	0.0198807	1006
5	rs114901155	A	G	0.0775348	1006
5	rs288011	C	T	0.728628	1006
5	rs288010	A	C	0.728628	1006
5	rs167009	G	C	0.733598	1006
5	rs28745577	G	A	0.0248509	1006
5	rs430654	C	T	0.725646	1006
5	rs495638	C	T	0.729622	1006
5	rs76655226	A	T	0.10835	1006
5	rs288042	T	G	0.270378	1006
5	rs288041	T	C	0.271372	1006
5	rs2292268	A	G	0.083499	1006
5	rs288040	A	T	0.266402	1006
5	rs80333248	C	T	0.0457256	1006
5	rs288039	G	T	0.271372	1006
5	rs288038	G	A	0.271372	1006
5	rs288037	A	G	0.266402	1006
5	rs11744283	G	T	0.0298211	1006
5	rs288036	C	A	0.266402	1006
5	rs288035	A	T	0.266402	1006
5	rs288033	T	C	0.274354	1006
5	rs288032	G	A	0.266402	1006
5	rs288031	T	C	0.271372	1006
5	rs288030	A	G	0.270378	1006
5	rs288029	T	C	0.265408	1006
5	rs10515503	A	G	0.0805169	1006
5	rs288028	G	C	0.266402	1006
5	rs288027	G	A	0.833002	1006
5	rs288026	A	G	0.266402	1006
5	rs4835711	G	A	0.027833	1006
5	rs10515504	C	G	0.266402	1006
5	rs288025	A	G	0.270378	1006
5	rs288024	A	G	0.266402	1006
5	rs288023	A	G	0.271372	1006
5	rs288022	A	C	0.274354	1006
5	rs288021	C	T	0.266402	1006
5	rs288020	A	G	0.274354	1006
5	rs176382	T	C	0.271372	1006
5	rs7446631	A	G	0.274354	1006
5	rs288009	G	A	0.266402	1006
5	rs288008	G	A	0.271372	1006
5	rs185956	A	G	0.266402	1006
5	rs288007	C	T	0.26839	1006
5	rs288006	T	C	0.0139165	1006
5	rs288004	C	T	0.271372	1006
5	rs288003	T	G	0.266402	1006
5	rs288002	T	C	0.266402	1006
5	rs138378475	G	C	0.00795229	1006
5	rs423469	G	C	0.276342	1006
5	rs2662543	G	T	0.271372	1006
5	rs10038162	G	A	0.270378	1006
5	rs10043722	A	G	0.366799	1006
5	rs10044401	A	G	0.266402	1006
5	rs77548631	G	A	0.00795229	1006
5	rs17286305	A	G	0.0914513	1006
5	rs28363456	T	C	0.0457256	1006
5	rs114818254	G	A	0.0188867	1006
5	rs11958642	T	C	0.271372	1006
5	rs10067361	G	T	0.266402	1006
5	rs12719515	A	G	0.274354	1006
5	rs17207772	C	G	0.270378	1006
5	rs13172507	G	A	0.271372	1006
5	rs67339770	G	A	0.0705765	1006
5	rs75477538	C	T	0.0198807	1006
5	rs13173221	A	T	0.266402	1006
5	rs189183081	C	T	0.00795229	1006
5	rs144547397	G	A	0.00497018	1006
5	rs116716227	C	G	0.0139165	1006
5	rs6890932	G	A	0.27336	1006
5	rs6872423	T	C	0.269384	1006
5	rs62381204	G	T	0.0914513	1006
5	rs114875370	T	C	0.0168986	1006
5	rs13177415	C	A	0.271372	1006
5	rs13181762	G	A	0.271372	1006
5	rs62381205	C	T	0.0914513	1006
5	rs56215057	G	T	0.0149105	1006
5	rs13188082	G	A	0.270378	1006
5	rs75029634	A	G	0.026839	1006
5	rs148972326	A	T	0.0775348	1006
5	rs10463974	A	G	0.0308151	1006
5	rs10076629	G	C	0.266402	1006
5	rs10056014	T	A	0.274354	1006
5	rs10078179	G	C	0.272366	1006
5	rs10078079	C	T	0.265408	1006
5	rs11750067	C	T	0.266402	1006
5	rs72788880	A	T	0.0129225	1006
5	rs13174008	T	C	0.275348	1006
5	rs13158360	G	A	0.274354	1006
5	rs2351463	A	C	0.271372	1006
5	rs10054682	C	T	0.266402	1006
5	rs11953339	T	A	0.266402	1006
5	rs9327828	T	G	0.266402	1006
5	rs9327829	C	T	0.266402	1006
5	rs10155636	A	G	0.266402	1006
5	rs28363476	G	A	0.0536779	1006
5	rs11749163	A	G	0.270378	1006
5	rs10463975	G	A	0.265408	1006
5	rs73265428	G	A	0.0506958	1006
5	rs2016720	C	T	0.272366	1006
5	rs10080193	A	G	0.26839	1006
5	rs1059110	G	A	0.271372	1006
5	rs11552052	C	G	0.028827	1006
5	rs10068280	T	C	0.269384	1006
5	rs13178601	G	A	0.269384	1006
5	rs891996	A	G	0.274354	1006
5	rs188808881	G	A	0.00795229	1006
5	rs11954103	G	A	0.264414	1006
5	rs187643567	C	A	0.0139165	1006
5	rs17031	T	A	0.270378	1006
5	rs3763016	C	G	0.277336	1006
5	rs3749663	A	T	0.274354	1006
5	rs7713581	T	C	0.843936	1006
5	rs148410592	G	C	0.0178926	1006
5	rs3749664	T	C	0.274354	1006
5	rs17207800	G	C	0.0904573	1006
5	rs10045605	T	C	0.264414	1006
5	rs9327830	T	C	0.27336	1006
5	rs9327831	A	C	0.274354	1006
5	rs28363511	C	T	0.0785288	1006
5	rs9942422	T	C	0.27336	1006
5	rs10071381	C	T	0.269384	1006
5	rs6862845	A	C	0.274354	1006
5	rs7709789	C	T	0.27336	1006
5	rs10044432	C	T	0.26839	1006
5	rs113469663	G	A	0.0934394	1006
5	rs10076442	T	C	0.274354	1006
5	rs10068766	G	A	0.26839	1006
5	rs10068786	C	T	0.261431	1006
5	rs10037071	A	G	0.27336	1006
5	rs7722413	T	C	0.272366	1006
5	rs17207807	C	T	0.0636183	1006
5	rs142479526	C	T	0.0178926	1006
5	rs113345883	C	T	0.0149105	1006
5	rs874115	T	G	0.305169	1006
5	rs1368425	A	G	0.2833	1006
5	rs13181830	C	T	0.277336	1006
5	rs139205861	C	A	0.00894632	1006
5	rs6878910	G	A	0.150099	1006
5	rs17207814	G	A	0.026839	1006
5	rs10044672	C	G	0.333996	1006
5	rs13180851	C	G	0.333996	1006
5	rs7717375	A	G	0.333002	1006
5	rs10065532	A	G	0.338966	1006
5	rs10054796	G	A	0.332008	1006
5	rs10069961	A	G	0.332008	1006
5	rs114009882	C	T	0.0258449	1006
5	rs114747417	G	A	0.0238569	1006
5	rs28401588	C	G	0.310139	1006
5	rs2288824	C	T	0.326044	1006
5	rs111451770	C	T	0.0487078	1006
5	rs113188400	G	A	0.0626243	1006
5	rs12108892	G	A	0.329026	1006
5	rs17207828	A	G	0.326044	1006
5	rs144275506	C	T	0.0228628	1006
5	rs67296915	C	T	0.331014	1006
5	rs11958050	A	G	0.34493	1006
5	rs111303007	T	C	0.0626243	1006
5	rs79143720	T	C	0.0367793	1006
5	rs12719517	C	T	0.321074	1006
5	rs111936368	C	T	0.00994036	1006
5	rs12055237	A	G	0.329026	1006
5	rs2060222	C	T	0.33002	1006
5	rs10064130	C	T	0.327038	1006
5	rs10064201	C	T	0.33002	1006
5	rs10428620	C	T	0.0109344	1006
5	rs2060223	T	C	0.0159046	1006
5	rs56162049	A	T	0.0576541	1006
5	rs11739351	A	G	0.324056	1006
5	rs2060224	A	G	0.837972	1006
5	rs10515505	A	G	0.331014	1006
5	rs2882667	C	T	0.333996	1006
5	rs62381222	T	A	0.0606362	1006
5	rs57552753	C	T	0.0675944	1006
5	rs72788898	T	A	0.0218688	1006
5	rs116293912	C	T	0.00497018	1006
5	rs72788899	C	T	0.170974	1006
5	rs11747454	G	A	0.204771	1006
5	rs10074461	G	T	0.337972	1006
5	rs10044736	C	T	0.337972	1006
5	rs7727466	C	G	0.338966	1006
5	rs6596457	T	C	0.34493	1006
5	rs10070021	A	G	0.345924	1006
5	rs78537734	A	C	0.0328032	1006
5	rs114381283	G	C	0.027833	1006
5	rs11955952	A	G	0.345924	1006
5	rs1433008	T	C	0.34493	1006
5	rs1433009	G	A	0.337972	1006
5	rs7720150	C	A	0.336978	1006
5	rs140182038	C	T	0.027833	1006
5	rs114806656	G	A	0.0258449	1006
5	rs9327835	C	T	0.34493	1006
5	rs10075039	A	G	0.34493	1006
5	rs10068237	T	A	0.34493	1006
5	rs4835713	G	A	0.838966	1006
5	rs12719518	T	C	0.34493	1006
5	rs139729685	A	C	0.0168986	1006
5	rs7706391	G	A	0.336978	1006
5	rs78189034	A	G	0.00894632	1006
5	rs75452327	T	C	0.0695825	1006
5	rs17131906	G	C	0.0695825	1006
5	rs58240059	T	C	0.368787	1006
5	rs13153618	C	A	0.34493	1006
5	rs10069528	A	G	0.34493	1006
5	rs10054478	G	A	0.34493	1006
5	rs10075893	G	A	0.34493	1006
5	rs10075951	G	T	0.34493	1006
5	rs10077896	G	A	0.34493	1006
5	rs10077796	C	A	0.345924	1006
5	rs3749665	A	G	0.345924	1006
5	rs34846849	T	C	0.317097	1006
5	rs6863347	C	T	0.34493	1006
5	rs10058347	G	A	0.34493	1006
5	rs10038799	C	T	0.34493	1006
5	rs2351465	A	C	0.34493	1006
5	rs10064539	G	A	0.34493	1006
5	rs11242441	G	A	0.316103	1006
5	rs11957633	T	C	0.316103	1006
5	rs6862393	T	C	0.34493	1006
5	rs116535608	G	A	0.0775348	1006
5	rs10037106	G	T	0.34493	1006
5	rs62381226	C	T	0.0924453	1006
5	rs7703288	C	G	0.346918	1006
5	rs6890272	G	A	0.345924	1006
5	rs3925110	C	G	0.345924	1006
5	rs13161013	C	T	0.314115	1006
5	rs4643949	C	T	0.345924	1006
5	rs6878018	T	C	0.0347913	1006
5	rs11958414	G	A	0.0656064	1006
5	rs11951899	A	G	0.304175	1006
5	rs6867343	C	T	0.34493	1006
5	rs12719519	G	A	0.34493	1006
5	rs74984976	T	C	0.0129225	1006
5	rs13163536	A	G	0.345924	1006
5	rs145726180	A	C	0.0894632	1006
5	rs35812969	G	C	0.312127	1006
5	rs34632700	A	G	0.026839	1006
5	rs2882792	G	T	0.34493	1006
5	rs11242442	C	T	0.312127	1006
5	rs28663609	C	T	0.026839	1006
5	rs11960861	C	T	0.0646123	1006
5	rs6882330	A	G	0.345924	1006
5	rs6882526	A	G	0.345924	1006
5	rs76560954	G	T	0.0457256	1006
5	rs10477804	T	G	0.345924	1006
5	rs6882583	C	T	0.345924	1006
5	rs13182437	T	C	0.345924	1006
5	rs17207870	T	C	0.312127	1006
5	rs62381229	C	A	0.0308151	1006
5	rs10043676	C	T	0.345924	1006
5	rs10038121	A	G	0.345924	1006
5	rs10075541	C	T	0.345924	1006
5	rs2043272	A	C	0.345924	1006
5	rs4380651	T	C	0.346918	1006
```
