## Supplementary material for "Characterization of shared and ancestry-specific signals driving complex traits using multi-ancestry fine-mapping": s1_ref.bim

```
5	rs111370308	0	137392752	C	G
5	rs111553484	0	137392828	T	C
5	rs140555113	0	137393131	G	A
5	rs113146619	0	137393630	G	A
5	rs10077062	0	137393698	G	C
5	rs150582897	0	137395106	G	C
5	rs28460677	0	137395315	C	T
5	rs111994618	0	137395634	C	G
5	rs79250616	0	137395669	T	C
5	rs111757553	0	137395847	A	G
5	rs111319207	0	137397224	C	A
5	rs12514060	0	137397734	T	G
5	rs111365507	0	137397739	G	A
5	rs111302520	0	137398421	G	A
5	rs113395675	0	137398428	G	A
5	rs11742647	0	137398531	A	G
5	rs4835757	0	137399014	T	G
5	rs76826760	0	137400114	G	T
5	rs7704670	0	137400277	T	G
5	rs7705323	0	137400673	T	C
5	rs72801664	0	137401531	G	A
5	rs13179129	0	137401737	T	A
5	rs35115838	0	137401936	A	G
5	rs13184628	0	137402811	T	C
5	rs13358047	0	137403095	T	A
5	rs4835758	0	137403944	A	G
5	rs4835759	0	137404144	A	G
5	rs111269112	0	137404604	T	C
5	rs56331448	0	137404831	T	C
5	rs12659908	0	137405259	G	A
5	rs111661691	0	137405694	C	A
5	rs188283761	0	137407109	C	T
5	rs112688733	0	137407668	C	T
5	rs35860808	0	137408834	A	C
5	rs10037972	0	137409047	G	A
5	rs62383476	0	137409182	C	T
5	rs62383477	0	137409551	G	A
5	rs111245775	0	137409626	C	T
5	rs143036117	0	137409660	T	C
5	rs56353546	0	137409755	G	A
5	rs6864624	0	137409888	A	G
5	rs141509336	0	137410168	G	C
5	rs11746900	0	137411817	T	C
5	rs35488752	0	137412052	C	T
5	rs72801665	0	137412457	G	A
5	rs11242414	0	137412684	A	G
5	rs11242415	0	137412786	G	A
5	rs217259	0	137412963	T	C
5	rs12656356	0	137413625	C	A
5	rs74652205	0	137413757	T	G
5	rs10440755	0	137414466	C	T
5	rs73792425	0	137415302	A	G
5	rs12188416	0	137416551	T	G
5	rs112542909	0	137416726	C	A
5	rs60251892	0	137417081	A	G
5	rs4835761	0	137417869	G	A
5	rs112183305	0	137418411	C	T
5	rs10041787	0	137419494	G	T
5	rs10036244	0	137419725	A	G
5	rs4574537	0	137419728	T	C
5	rs2040862	0	137419989	C	T
5	rs148569357	0	137420718	G	A
5	rs217267	0	137421274	A	G
5	rs77488281	0	137421911	C	A
5	rs11748543	0	137422272	G	A
5	rs217268	0	137422329	C	A
5	rs112443749	0	137422507	T	C
5	rs183202007	0	137424288	G	A
5	rs6596422	0	137426447	G	A
5	rs12520886	0	137426768	C	T
5	rs3860103	0	137427274	G	C
5	rs217254	0	137427564	A	C
5	rs4835763	0	137427724	G	A
5	rs2306110	0	137428087	T	G
5	rs146145625	0	137429148	C	T
5	rs72801668	0	137429803	C	G
5	rs10050485	0	137430332	G	A
5	rs217256	0	137431501	C	T
5	rs7728933	0	137431887	G	C
5	rs6889412	0	137431957	C	T
5	rs4835668	0	137432427	A	G
5	rs114987272	0	137433014	C	T
5	rs34750263	0	137434172	C	T
5	rs35167448	0	137434493	C	T
5	rs181533571	0	137435086	C	G
5	rs145168286	0	137435646	G	A
5	rs11741240	0	137435730	T	G
5	rs4835765	0	137437001	C	T
5	rs4835767	0	137437225	A	G
5	rs140604515	0	137437466	T	G
5	rs6892844	0	137437485	C	T
5	rs62383480	0	137437915	C	G
5	rs12332207	0	137438834	G	A
5	rs140938539	0	137440047	G	A
5	rs453638	0	137440090	G	A
5	rs13166144	0	137441664	T	A
5	rs4835768	0	137441767	A	G
5	rs7720650	0	137442353	G	A
5	rs13171412	0	137442614	T	G
5	rs111642538	0	137442786	C	G
5	rs529526	0	137443486	T	C
5	rs111350886	0	137444495	C	T
5	rs111298034	0	137444618	G	A
5	rs12516561	0	137445000	C	T
5	rs217264	0	137446998	T	C
5	rs6878311	0	137447027	A	G
5	rs217265	0	137449954	C	T
5	rs111621680	0	137449966	C	T
5	rs10070451	0	137450250	G	C
5	rs74458490	0	137450345	T	C
5	rs62383493	0	137450981	A	G
5	rs115852152	0	137452070	C	G
5	rs58951975	0	137452709	C	A
5	rs75845870	0	137452847	G	A
5	rs140520433	0	137452966	C	T
5	rs116517481	0	137453789	T	C
5	rs112537258	0	137454150	G	C
5	rs72801681	0	137454816	T	C
5	rs7732940	0	137455147	A	G
5	rs183809174	0	137456009	G	A
5	rs3849045	0	137457418	T	C
5	rs186725736	0	137457853	C	T
5	rs56226307	0	137458808	T	G
5	rs217276	0	137459469	T	C
5	rs79624476	0	137459614	G	A
5	rs537426548	0	137459832	C	T
5	rs217277	0	137460383	T	A
5	rs58312963	0	137461104	A	C
5	rs191968	0	137461112	T	C
5	rs147087939	0	137461135	G	A
5	rs11738864	0	137461164	G	A
5	rs35475097	0	137461762	C	A
5	rs75253033	0	137461848	C	A
5	rs78227383	0	137462133	A	G
5	rs184268	0	137462659	G	A
5	rs217280	0	137462820	G	A
5	rs217275	0	137464826	A	C
5	rs10061967	0	137467433	T	A
5	rs12519826	0	137467588	A	G
5	rs112099533	0	137467606	T	G
5	rs435570	0	137468635	T	G
5	rs184445689	0	137468936	C	T
5	rs57510212	0	137472342	T	A
5	rs486799	0	137472384	C	T
5	rs486835	0	137472398	C	T
5	rs370883	0	137472454	G	C
5	rs4835669	0	137473391	G	A
5	rs10041215	0	137473517	G	A
5	rs17637720	0	137475056	T	G
5	rs423258	0	137475787	C	T
5	rs34470928	0	137477239	C	T
5	rs62381760	0	137478170	T	C
5	rs112547216	0	137478622	T	C
5	rs114373963	0	137478704	T	A
5	rs62381761	0	137478828	G	T
5	rs113699821	0	137479422	G	C
5	rs217263	0	137480666	G	C
5	rs115375641	0	137482201	C	T
5	rs193096612	0	137483907	C	T
5	rs72801688	0	137484142	C	T
5	rs217272	0	137486426	T	C
5	rs79552163	0	137486640	A	T
5	rs217273	0	137487841	G	A
5	rs113080379	0	137490907	G	A
5	rs217274	0	137490974	A	G
5	rs17171767	0	137493528	T	C
5	rs3777113	0	137493897	T	C
5	rs145148878	0	137494358	C	T
5	rs4510573	0	137498105	G	A
5	rs4639218	0	137498473	C	T
5	rs11750814	0	137500665	G	A
5	rs2269954	0	137501003	T	C
5	rs2269955	0	137501193	T	C
5	rs2269957	0	137501396	A	C
5	rs76314467	0	137501857	G	A
5	rs146949871	0	137502183	T	A
5	rs140026455	0	137503854	T	A
5	rs13155519	0	137506434	G	A
5	rs142511886	0	137506890	A	G
5	rs7734861	0	137507979	C	T
5	rs7735325	0	137508157	G	A
5	rs7735635	0	137508336	G	A
5	rs145384843	0	137509000	T	C
5	rs147598764	0	137509535	C	T
5	rs6888877	0	137510357	T	C
5	rs142046244	0	137510468	G	A
5	rs148198308	0	137510763	C	T
5	rs11746476	0	137511540	T	C
5	rs4835671	0	137511801	T	C
5	rs116412057	0	137511965	T	C
5	rs2350306	0	137512178	G	A
5	rs7729926	0	137514641	A	T
5	rs17171770	0	137514815	C	T
5	rs17171772	0	137514853	A	G
5	rs10038448	0	137515781	G	C
5	rs113511234	0	137516586	G	A
5	rs115502334	0	137517005	G	A
5	rs1048957	0	137517354	T	G
5	rs12517918	0	137517504	C	T
5	rs62381764	0	137517581	T	C
5	rs116198126	0	137521479	C	T
5	rs3172747	0	137522945	C	T
5	rs2864	0	137523430	T	C
5	rs2863	0	137523438	C	A
5	rs2231478	0	137527917	C	G
5	rs2231477	0	137527948	C	T
5	rs17234912	0	137528599	A	G
5	rs2906124	0	137528835	A	T
5	rs2967782	0	137529682	G	C
5	rs17234877	0	137530841	T	C
5	rs10036450	0	137532364	G	A
5	rs142702526	0	137532888	G	C
5	rs2967783	0	137532932	T	C
5	rs116595893	0	137533063	T	C
5	rs4552585	0	137533159	T	C
5	rs4994127	0	137533279	G	A
5	rs2057831	0	137535133	G	A
5	rs141299904	0	137535965	C	T
5	rs17228428	0	137536662	G	A
5	rs17234828	0	137537373	G	A
5	rs11743620	0	137538539	T	A
5	rs17234807	0	137538777	C	A
5	rs2967784	0	137539239	C	T
5	rs62381791	0	137539416	C	T
5	rs2906127	0	137539466	G	A
5	rs17171780	0	137540816	C	G
5	rs142288034	0	137541563	C	T
5	rs2107682	0	137543135	T	C
5	rs17228353	0	137543572	C	T
5	rs2967785	0	137543713	T	C
5	rs1016647	0	137544397	C	T
5	rs17228325	0	137546642	G	A
5	rs2967786	0	137547675	T	C
5	rs2967787	0	137548289	G	A
5	rs2231472	0	137548809	A	G
5	rs2231469	0	137549772	G	A
5	rs2231468	0	137549851	T	C
5	rs2906128	0	137550054	C	T
5	rs116639251	0	137551614	C	T
5	rs1468333	0	137552970	T	C
5	rs113137842	0	137553993	G	A
5	rs146236742	0	137554264	A	C
5	rs142872517	0	137554465	C	T
5	rs2967779	0	137555097	G	A
5	rs2967780	0	137555500	G	A
5	rs13172998	0	137557361	G	A
5	rs2967781	0	137557609	T	C
5	rs11958826	0	137558485	C	T
5	rs138798413	0	137558946	G	T
5	rs2906129	0	137559007	T	C
5	rs72803807	0	137559794	A	G
5	rs2906130	0	137560881	T	C
5	rs6867242	0	137561186	T	C
5	rs188769305	0	137561255	G	A
5	rs114139754	0	137562009	C	T
5	rs34725241	0	137562179	T	C
5	rs113068284	0	137562884	C	A
5	rs10479178	0	137563954	C	T
5	rs10479179	0	137564115	A	G
5	rs13356202	0	137564588	G	A
5	rs77440493	0	137565850	G	A
5	rs10051533	0	137566968	C	G
5	rs116040471	0	137567300	G	A
5	rs113967243	0	137567769	C	T
5	rs10039953	0	137568701	T	C
5	rs4835672	0	137568867	T	C
5	rs112132261	0	137569877	G	A
5	rs10038719	0	137570957	G	T
5	rs138275193	0	137571439	T	C
5	rs186408828	0	137572981	G	A
5	rs4507481	0	137573073	G	T
5	rs112300488	0	137573209	T	A
5	rs13154856	0	137573449	G	A
5	rs13154749	0	137573519	C	A
5	rs10040989	0	137573725	G	A
5	rs113781083	0	137574548	G	A
5	rs4074483	0	137575735	T	C
5	rs4601038	0	137575861	C	T
5	rs4074484	0	137576017	G	A
5	rs112212492	0	137576912	A	G
5	rs13185930	0	137577513	G	A
5	rs62381795	0	137577870	G	T
5	rs75319569	0	137579603	A	G
5	rs28727439	0	137579834	C	A
5	rs34927605	0	137580418	T	A
5	rs10479180	0	137581901	C	T
5	rs111428165	0	137582066	G	A
5	rs80224494	0	137582382	C	T
5	rs75156771	0	137582573	A	C
5	rs13179823	0	137583316	G	A
5	rs35859059	0	137583916	G	C
5	rs35839251	0	137584080	T	C
5	rs111478795	0	137584921	C	A
5	rs10223303	0	137584957	G	A
5	rs7735408	0	137585341	G	A
5	rs10515498	0	137586330	C	T
5	rs77690369	0	137586483	G	A
5	rs112822104	0	137586808	C	T
5	rs112424634	0	137586949	C	T
5	rs79942961	0	137587197	T	C
5	rs9327809	0	137587806	A	G
5	rs112737320	0	137587841	G	A
5	rs7713177	0	137588059	G	A
5	rs10036665	0	137588149	T	A
5	rs10952	0	137588340	T	A
5	rs77536832	0	137588937	C	T
5	rs113913981	0	137590001	C	T
5	rs28704868	0	137590786	G	A
5	rs113524394	0	137590802	G	C
5	rs150336400	0	137591509	A	T
5	rs112298738	0	137591811	T	C
5	rs10053541	0	137591875	G	A
5	rs10061456	0	137591953	T	C
5	rs10055120	0	137592266	C	T
5	rs139478512	0	137593721	C	A
5	rs115535251	0	137594169	C	T
5	rs114801866	0	137595914	G	T
5	rs4835772	0	137596291	C	G
5	rs11950736	0	137598340	G	A
5	rs76249205	0	137598356	T	G
5	rs11242417	0	137599334	T	G
5	rs7706366	0	137599631	A	G
5	rs116792216	0	137599682	G	T
5	rs13436625	0	137601014	T	C
5	rs7716154	0	137601109	A	G
5	rs111226427	0	137601515	G	T
5	rs7737090	0	137601548	T	C
5	rs6882682	0	137602546	C	T
5	rs33967909	0	137603293	G	A
5	rs35002324	0	137605401	G	A
5	rs111229419	0	137606261	G	C
5	rs7716269	0	137606880	G	C
5	rs556206547	0	137607305	A	G
5	rs12055045	0	137608056	C	T
5	rs7726580	0	137608666	G	A
5	rs140172510	0	137609326	G	C
5	rs74810661	0	137609836	G	A
5	rs74437073	0	137611160	C	A
5	rs142567664	0	137611241	T	C
5	rs6864028	0	137611644	G	C
5	rs12514307	0	137612143	T	C
5	rs62381803	0	137613122	A	G
5	rs187084540	0	137614771	A	T
5	rs190546753	0	137615439	A	C
5	rs188907406	0	137616227	C	T
5	rs4835674	0	137616269	A	G
5	rs79122663	0	137617438	G	C
5	rs80162107	0	137617475	G	A
5	rs34695355	0	137618288	G	A
5	rs10054835	0	137618772	T	C
5	rs6874130	0	137618925	G	C
5	rs34293415	0	137619115	A	G
5	rs4457069	0	137619591	A	G
5	rs6879552	0	137619732	G	A
5	rs113526693	0	137620254	T	C
5	rs11242418	0	137620690	G	A
5	rs10515500	0	137622388	C	G
5	rs4835675	0	137623683	T	C
5	rs11242419	0	137624308	G	C
5	rs11242420	0	137624513	C	T
5	rs11567999	0	137624587	T	C
5	rs11567998	0	137625141	C	G
5	rs11567997	0	137625228	C	G
5	rs11567993	0	137626817	A	C
5	rs11567991	0	137627623	A	G
5	rs11567990	0	137627625	G	T
5	rs35931944	0	137629132	G	A
5	rs71596568	0	137629990	C	T
5	rs112379000	0	137630825	C	G
5	rs62380875	0	137631018	G	A
5	rs7716275	0	137631073	G	T
5	rs35397950	0	137631977	T	A
5	rs34509336	0	137632049	C	T
5	rs112379863	0	137632346	A	G
5	rs111246576	0	137633001	C	T
5	rs62380876	0	137633361	T	A
5	rs62380877	0	137634667	G	A
5	rs72803816	0	137635502	A	G
5	rs62380878	0	137635557	T	C
5	rs62380879	0	137635590	T	A
5	rs75792163	0	137635947	C	T
5	rs62380880	0	137636326	T	C
5	rs11743259	0	137636706	C	T
5	rs116421806	0	137636800	T	C
5	rs115777025	0	137636999	T	G
5	rs11744049	0	137637183	C	T
5	rs34801052	0	137637423	C	T
5	rs112354065	0	137637844	C	G
5	rs68158196	0	137638571	A	G
5	rs146065359	0	137638588	G	A
5	rs72803818	0	137638936	G	A
5	rs13182414	0	137639838	T	G
5	rs62380881	0	137639993	G	A
5	rs4507482	0	137640757	T	G
5	rs7703938	0	137641466	A	C
5	rs4522986	0	137642027	G	T
5	rs6596428	0	137642030	C	T
5	rs6868449	0	137642046	G	A
5	rs11748706	0	137642246	C	A
5	rs56252010	0	137643802	T	G
5	rs75207919	0	137644225	G	A
5	rs17207555	0	137644330	A	G
5	rs114555103	0	137645242	G	A
5	rs112415274	0	137645631	A	C
5	rs17171794	0	137646178	C	A
5	rs10072318	0	137646221	C	T
5	rs114451515	0	137646996	T	C
5	rs11242421	0	137647252	C	T
5	rs11567983	0	137647947	C	T
5	rs4835676	0	137648417	C	T
5	rs4835774	0	137648504	T	C
5	rs13361619	0	137648679	G	A
5	rs79363310	0	137648753	A	T
5	rs35917294	0	137648924	C	T
5	rs150691696	0	137648960	C	T
5	rs7723158	0	137650063	C	T
5	rs185556177	0	137650675	G	A
5	rs12519407	0	137651012	A	C
5	rs145467577	0	137651094	G	A
5	rs11567980	0	137653847	G	A
5	rs11567976	0	137654218	C	T
5	rs11567974	0	137654728	A	G
5	rs10080108	0	137655242	C	T
5	rs11745252	0	137656149	A	G
5	rs12514117	0	137656477	C	T
5	rs12514118	0	137656480	C	T
5	rs143731384	0	137657729	C	T
5	rs34735218	0	137657783	C	T
5	rs35859846	0	137658247	C	G
5	rs150198102	0	137658294	A	T
5	rs190379984	0	137658386	G	A
5	rs28784930	0	137659571	C	T
5	rs17286080	0	137660050	G	A
5	rs17286087	0	137660827	G	C
5	rs7715815	0	137660982	C	T
5	rs113606664	0	137662501	C	T
5	rs144145979	0	137662566	G	A
5	rs12187949	0	137662804	C	T
5	rs7722311	0	137662855	A	G
5	rs11567972	0	137663093	G	A
5	rs11567968	0	137664241	A	G
5	rs6596430	0	137664680	A	G
5	rs11567963	0	137664945	G	A
5	rs3734166	0	137665323	G	A
5	rs6596431	0	137665988	G	A
5	rs11567957	0	137667200	C	A
5	rs1042124	0	137667345	A	C
5	rs6861656	0	137667512	T	C
5	rs11567949	0	137668933	G	T
5	rs62380926	0	137669462	G	T
5	rs150985593	0	137669795	G	A
5	rs114645901	0	137670131	C	T
5	rs2350636	0	137670189	C	T
5	rs4835777	0	137670472	G	A
5	rs4835778	0	137671026	A	G
5	rs3756761	0	137671058	G	A
5	rs113885171	0	137671409	G	A
5	rs10074910	0	137672113	C	T
5	rs6889491	0	137672151	T	C
5	rs3756764	0	137672554	C	G
5	rs3756765	0	137673004	G	A
5	rs78048598	0	137673007	G	A
5	rs72803838	0	137673108	T	C
5	rs3756766	0	137673167	A	C
5	rs56366217	0	137673515	G	A
5	rs56316522	0	137673623	C	A
5	rs188511464	0	137674230	C	T
5	rs116578300	0	137674419	A	G
5	rs62380929	0	137674443	A	T
5	rs2107675	0	137674627	C	T
5	rs17171802	0	137675306	C	T
5	rs80195213	0	137675989	C	G
5	rs79711534	0	137676055	A	T
5	rs2286060	0	137677224	C	A
5	rs62380930	0	137678489	C	T
5	rs35965145	0	137679078	A	T
5	rs4835780	0	137679313	G	C
5	rs10045661	0	137679642	G	A
5	rs62380931	0	137680037	G	A
5	rs10900851	0	137681986	A	C
5	rs76484728	0	137682225	A	G
5	rs2269953	0	137682714	T	G
5	rs141625031	0	137682764	G	A
5	rs2269952	0	137683305	T	C
5	rs740074	0	137684330	C	T
5	rs2189803	0	137684662	A	G
5	rs1052648	0	137684732	G	A
5	rs3734168	0	137685690	C	A
5	rs78260052	0	137687201	G	A
5	rs112842625	0	137687608	G	A
5	rs62380932	0	137687837	G	A
5	rs111787437	0	137688128	A	G
5	rs55803185	0	137688274	G	A
5	rs10045383	0	137689212	G	A
5	rs12153795	0	137690048	C	A
5	rs35635987	0	137690876	A	C
5	rs150648378	0	137691044	T	C
5	rs72803845	0	137691417	A	G
5	rs62380933	0	137691761	C	T
5	rs112411299	0	137692109	T	C
5	rs113218392	0	137692294	T	A
5	rs193083602	0	137692618	C	T
5	rs6875772	0	137692761	T	C
5	rs6894833	0	137692821	A	G
5	rs142394181	0	137693329	G	A
5	rs11740931	0	137693910	G	A
5	rs111409276	0	137693937	C	A
5	rs11748075	0	137694087	A	G
5	rs11242423	0	137695196	G	A
5	rs10900853	0	137696325	T	G
5	rs116789884	0	137698085	T	A
5	rs10055995	0	137698299	C	T
5	rs17171808	0	137699199	A	G
5	rs4317313	0	137699592	A	G
5	rs4835677	0	137700251	A	T
5	rs79806241	0	137700537	C	T
5	rs115362122	0	137700616	A	G
5	rs78119105	0	137700951	C	A
5	rs55946397	0	137700996	C	T
5	rs73255864	0	137701504	A	G
5	rs111290757	0	137701516	C	T
5	rs138298543	0	137703654	A	G
5	rs7730416	0	137704077	A	T
5	rs11949335	0	137704195	A	G
5	rs17207562	0	137704873	C	T
5	rs10515499	0	137705218	A	G
5	rs757649	0	137705468	G	T
5	rs78530883	0	137705630	C	T
5	rs78702109	0	137705715	G	A
5	rs11746353	0	137706241	T	C
5	rs6894775	0	137706422	T	C
5	rs112435592	0	137706625	G	T
5	rs757647	0	137707315	G	A
5	rs7719002	0	137707479	C	T
5	rs4835678	0	137708434	C	T
5	rs4835679	0	137708815	G	A
5	rs112313472	0	137709370	C	T
5	rs111830215	0	137710227	G	A
5	rs112929238	0	137711506	C	T
5	rs12719513	0	137711603	C	T
5	rs7703010	0	137711716	C	A
5	rs10043984	0	137712121	C	T
5	rs112148211	0	137712143	C	T
5	rs72803856	0	137712520	G	C
5	rs6596432	0	137713761	G	A
5	rs17171813	0	137715533	C	T
5	rs10073922	0	137717213	G	A
5	rs17460017	0	137717681	A	T
5	rs144037381	0	137717902	C	T
5	rs3822837	0	137718687	T	C
5	rs3777383	0	137718856	C	T
5	rs11242424	0	137719172	G	T
5	rs139284285	0	137719717	G	A
5	rs12659550	0	137719722	G	A
5	rs3798149	0	137722822	C	T
5	rs56286686	0	137723003	A	G
5	rs62380935	0	137723585	A	G
5	rs34574126	0	137723640	T	G
5	rs77747111	0	137723942	T	G
5	rs144494506	0	137724490	G	A
5	rs17171818	0	137725003	C	T
5	rs3798150	0	137726454	T	C
5	rs2051860	0	137728476	C	T
5	rs2269951	0	137728774	A	G
5	rs72803865	0	137729679	G	A
5	rs2269950	0	137730062	A	G
5	rs2269949	0	137730183	G	C
5	rs4835784	0	137730794	T	G
5	rs147868056	0	137731466	C	T
5	rs59846039	0	137731812	T	C
5	rs62380939	0	137731858	C	G
5	rs62380940	0	137731986	G	A
5	rs4835786	0	137732445	A	G
5	rs6886388	0	137733423	G	A
5	rs17294563	0	137733891	A	G
5	rs73257854	0	137734666	C	A
5	rs112749992	0	137734710	T	C
5	rs112282425	0	137734836	C	G
5	rs114422939	0	137734853	A	G
5	rs12188922	0	137735245	A	T
5	rs4835680	0	137735754	A	T
5	rs4835788	0	137735916	G	T
5	rs76113487	0	137735921	T	G
5	rs11746380	0	137736391	T	C
5	rs28786717	0	137736471	G	A
5	rs57618921	0	137736480	T	C
5	rs12517410	0	137736611	G	T
5	rs62380941	0	137736941	C	A
5	rs59023560	0	137736998	T	A
5	rs7700917	0	137737355	T	C
5	rs4835789	0	137739040	A	T
5	rs111426924	0	137739421	C	T
5	rs11749205	0	137739756	T	G
5	rs62380954	0	137740141	A	T
5	rs72803873	0	137740622	C	T
5	rs73257862	0	137740795	C	A
5	rs7702238	0	137741343	C	A
5	rs112365199	0	137741823	C	A
5	rs113963180	0	137742204	C	T
5	rs12514133	0	137742465	T	C
5	rs113260319	0	137742713	C	T
5	rs62380956	0	137743298	T	C
5	rs113063867	0	137743334	G	A
5	rs141107190	0	137743800	C	T
5	rs62380957	0	137744318	C	T
5	rs12517974	0	137744369	A	C
5	rs4835790	0	137744392	T	C
5	rs7733579	0	137745399	G	T
5	rs7733488	0	137745591	A	G
5	rs4835791	0	137745700	T	C
5	rs35231526	0	137745843	A	G
5	rs77588725	0	137746094	C	T
5	rs185794137	0	137746124	G	A
5	rs116721257	0	137746155	G	A
5	rs11747361	0	137746243	G	A
5	rs62380958	0	137746569	A	G
5	rs150859426	0	137746851	A	G
5	rs139319182	0	137747172	C	A
5	rs35131895	0	137748877	A	G
5	rs61315180	0	137749294	A	G
5	rs11740446	0	137749375	T	C
5	rs12655771	0	137750065	A	C
5	rs35897885	0	137750106	G	A
5	rs11951327	0	137750528	T	C
5	rs13152997	0	137750633	C	G
5	rs13153017	0	137750669	C	A
5	rs75313335	0	137751128	A	T
5	rs113946045	0	137751134	G	A
5	rs72803879	0	137752028	C	T
5	rs72803881	0	137752788	G	A
5	rs17538215	0	137752868	C	T
5	rs113396681	0	137752962	G	C
5	rs10479184	0	137753917	C	T
5	rs7725416	0	137754180	T	A
5	rs7726234	0	137754695	T	C
5	rs7706614	0	137754808	G	A
5	rs113756860	0	137755082	C	T
5	rs7720215	0	137755293	A	C
5	rs115329371	0	137755618	C	T
5	rs72803883	0	137755903	G	C
5	rs12519732	0	137757377	A	C
5	rs12514669	0	137757571	G	C
5	rs111430285	0	137758105	C	A
5	rs6897871	0	137758232	G	A
5	rs7736491	0	137758356	C	T
5	rs7737080	0	137758545	G	C
5	rs7737081	0	137758546	G	T
5	rs35486585	0	137758795	G	A
5	rs60271703	0	137758927	T	G
5	rs10040792	0	137759010	T	C
5	rs41300795	0	137760048	G	A
5	rs740077	0	137760083	A	C
5	rs140420536	0	137760209	G	A
5	rs115994579	0	137760883	T	C
5	rs78589002	0	137760900	G	C
5	rs3815212	0	137761555	T	C
5	rs76256601	0	137761774	A	G
5	rs17171820	0	137761832	A	G
5	rs2240334	0	137763615	A	C
5	rs17599026	0	137763798	C	T
5	rs72803894	0	137764349	C	T
5	rs141558567	0	137764881	C	T
5	rs77413831	0	137765663	C	T
5	rs2286058	0	137766366	G	A
5	rs143433226	0	137766436	A	G
5	rs2286057	0	137766440	A	G
5	rs2240332	0	137767893	G	C
5	rs13154187	0	137768385	A	C
5	rs72803896	0	137768477	G	A
5	rs73259805	0	137768494	C	T
5	rs113322698	0	137769576	G	A
5	rs62382361	0	137769795	C	T
5	rs147290737	0	137770362	T	C
5	rs7734755	0	137770557	A	G
5	rs12653150	0	137770833	A	G
5	rs12657315	0	137770961	C	T
5	rs11334	0	137772296	G	C
5	rs79976632	0	137772334	A	G
5	rs111329315	0	137773037	G	A
5	rs12659034	0	137773525	C	T
5	rs1859466	0	137775081	C	T
5	rs2277067	0	137775273	G	A
5	rs982085	0	137775581	C	G
5	rs72803898	0	137775613	G	A
5	rs77085797	0	137776297	G	A
5	rs111848060	0	137776440	G	A
5	rs2269947	0	137776931	C	T
5	rs12516269	0	137777269	A	G
5	rs113089597	0	137777610	C	T
5	rs72803900	0	137777857	G	A
5	rs12514520	0	137778068	T	C
5	rs35774663	0	137778320	G	A
5	rs34747207	0	137778338	A	G
5	rs2350639	0	137778919	G	T
5	rs2350640	0	137778981	A	C
5	rs116649680	0	137779477	C	T
5	rs2240331	0	137780368	C	A
5	rs2240330	0	137780631	C	T
5	rs114042687	0	137781453	C	T
5	rs4835796	0	137782115	T	G
5	rs3798153	0	137782204	A	C
5	rs1046576	0	137782335	G	A
5	rs4835681	0	137783690	G	C
5	rs55913696	0	137784022	G	A
5	rs4835682	0	137784254	C	T
5	rs6864847	0	137784515	A	G
5	rs34291637	0	137785499	C	T
5	rs10071273	0	137786448	C	T
5	rs9327812	0	137787523	T	C
5	rs6864444	0	137787720	C	T
5	rs6885818	0	137787827	T	A
5	rs111962022	0	137788111	G	A
5	rs17703995	0	137788539	C	T
5	rs740076	0	137788607	A	G
5	rs112044853	0	137788649	C	G
5	rs35711876	0	137788974	C	A
5	rs6874506	0	137788987	C	T
5	rs185504939	0	137789135	C	T
5	rs72803902	0	137789390	C	T
5	rs13184188	0	137789519	G	C
5	rs79178531	0	137789700	C	T
5	rs35532745	0	137789729	G	A
5	rs41347347	0	137790080	G	A
5	rs1548589	0	137790578	A	G
5	rs757651	0	137791468	T	C
5	rs72805804	0	137791737	A	G
5	rs149312547	0	137792021	A	T
5	rs112529967	0	137792058	G	A
5	rs11745881	0	137792061	A	G
5	rs2107676	0	137792442	G	A
5	rs1548587	0	137792739	A	G
5	rs116668450	0	137792835	G	A
5	rs17171825	0	137793216	C	T
5	rs77496485	0	137793315	G	C
5	rs75900384	0	137793461	C	T
5	rs114318690	0	137793946	C	T
5	rs72805805	0	137794290	C	T
5	rs757650	0	137794676	G	C
5	rs151239137	0	137794722	G	A
5	rs740075	0	137795077	C	A
5	rs886601	0	137795829	G	A
5	rs7729723	0	137797380	A	G
5	rs143604137	0	137797533	C	T
5	rs140834760	0	137797543	G	T
5	rs149366446	0	137797603	T	C
5	rs184278654	0	137797850	C	T
5	rs2350641	0	137798107	A	G
5	rs62382363	0	137798297	C	A
5	rs7735367	0	137798306	G	A
5	rs113566341	0	137798496	T	C
5	rs143810985	0	137798535	G	A
5	rs111549735	0	137798584	T	G
5	rs6897407	0	137798795	G	C
5	rs79815179	0	137798959	C	A
5	rs76606969	0	137799388	C	A
5	rs3813321	0	137800024	C	T
5	rs34620091	0	137800116	C	T
5	rs34838824	0	137800254	G	A
5	rs181637383	0	137800894	A	G
5	rs1800778	0	137801013	C	T
5	rs28365161	0	137801409	C	T
5	rs150849222	0	137802204	C	T
5	rs11743810	0	137802404	C	T
5	rs6914	0	137804635	T	C
5	rs34885420	0	137805305	C	T
5	rs116326070	0	137805399	A	T
5	rs11748288	0	137805584	A	G
5	rs11741807	0	137805652	G	T
5	rs115080567	0	137805829	C	A
5	rs2051861	0	137806787	A	G
5	rs13185520	0	137807260	G	A
5	rs182755866	0	137807484	C	T
5	rs116093798	0	137810842	C	T
5	rs6895528	0	137810944	G	T
5	rs113619141	0	137811793	G	A
5	rs112832795	0	137811794	G	T
5	rs62382364	0	137812456	G	A
5	rs3910201	0	137812934	A	G
5	rs3910202	0	137812985	G	A
5	rs112070692	0	137813781	G	A
5	rs35887892	0	137814051	C	T
5	rs113649307	0	137814741	G	T
5	rs6596433	0	137814972	G	A
5	rs6596434	0	137815044	T	A
5	rs6892609	0	137815222	G	A
5	rs13167336	0	137816101	G	C
5	rs531546514	0	137816901	T	G
5	rs11750575	0	137816905	T	C
5	rs11750582	0	137816983	T	C
5	rs11242426	0	137817243	T	C
5	rs149673157	0	137817486	G	T
5	rs111897308	0	137817638	C	T
5	rs6890204	0	137818178	T	C
5	rs62382367	0	137818608	C	T
5	rs10075580	0	137818609	G	A
5	rs6870458	0	137818916	G	T
5	rs114229363	0	137819762	A	G
5	rs11242428	0	137820035	A	G
5	rs116715588	0	137820279	T	C
5	rs11242429	0	137821271	T	C
5	rs114563815	0	137821276	G	A
5	rs6887341	0	137821801	G	A
5	rs139956311	0	137822381	C	T
5	rs143393424	0	137822450	C	T
5	rs11242430	0	137822866	C	A
5	rs191088945	0	137823148	C	T
5	rs139374756	0	137824088	G	A
5	rs115721839	0	137824190	G	A
5	rs10793824	0	137824833	C	T
5	rs6885225	0	137824837	T	C
5	rs78377452	0	137824919	C	T
5	rs919750	0	137825934	G	A
5	rs145236749	0	137827086	G	A
5	rs6596435	0	137827361	C	G
5	rs1545032	0	137828279	G	T
5	rs6596436	0	137829714	G	C
5	rs11741961	0	137830420	C	T
5	rs189942860	0	137830735	G	A
5	rs149473236	0	137830817	A	T
5	rs7709119	0	137830919	G	A
5	rs2351028	0	137831553	A	G
5	rs111842376	0	137831958	C	T
5	rs10078434	0	137832031	A	T
5	rs191235745	0	137832119	A	T
5	rs219277	0	137833766	C	T
5	rs219278	0	137834091	G	A
5	rs11745596	0	137834139	C	T
5	rs219279	0	137835233	C	T
5	rs219282	0	137836024	C	G
5	rs11749167	0	137836622	A	G
5	rs219284	0	137836828	A	G
5	rs11746175	0	137836830	T	C
5	rs219287	0	137837245	T	C
5	rs219288	0	137837371	G	C
5	rs219289	0	137837867	A	G
5	rs11750854	0	137838122	A	G
5	rs11956240	0	137840293	C	T
5	rs13164092	0	137840860	A	G
5	rs55985421	0	137841263	A	G
5	rs10633	0	137842673	C	T
5	rs11741702	0	137842787	A	C
5	rs13180122	0	137843742	C	A
5	rs2242599	0	137844274	A	G
5	rs10077025	0	137845771	T	G
5	rs185688297	0	137845773	A	G
5	rs4835685	0	137846155	A	G
5	rs35404194	0	137847082	C	T
5	rs35257420	0	137847709	G	A
5	rs7714751	0	137849066	G	A
5	rs10077407	0	137849526	C	T
5	rs154068	0	137849659	G	C
5	rs154067	0	137850059	A	G
5	rs76910446	0	137850136	T	C
5	rs114597467	0	137850888	G	A
5	rs3849046	0	137851192	C	T
5	rs139758847	0	137852504	G	A
5	rs140126831	0	137852767	T	C
5	rs13155345	0	137854924	T	C
5	rs13169274	0	137855305	T	C
5	rs154072	0	137856373	G	A
5	rs144762014	0	137856841	A	C
5	rs154073	0	137858067	C	T
5	rs13165101	0	137858382	A	C
5	rs13165802	0	137858492	G	A
5	rs141555140	0	137860191	G	A
5	rs186665120	0	137860472	G	A
5	rs7713333	0	137861507	C	T
5	rs34498555	0	137862097	A	G
5	rs113381014	0	137862100	C	T
5	rs154075	0	137862582	G	T
5	rs154076	0	137863134	A	C
5	rs154077	0	137863618	C	T
5	rs72805822	0	137863991	C	T
5	rs9327813	0	137864421	A	T
5	rs116788615	0	137864702	G	C
5	rs35485859	0	137865527	G	C
5	rs154078	0	137866017	C	G
5	rs181014796	0	137866507	G	C
5	rs75827963	0	137867042	T	C
5	rs56152341	0	137867562	C	T
5	rs113565428	0	137867597	G	A
5	rs113898250	0	137868017	G	A
5	rs154079	0	137868368	C	T
5	rs34629616	0	137868606	T	C
5	rs154080	0	137868817	A	C
5	rs71596575	0	137869330	G	A
5	rs151255731	0	137869615	T	G
5	rs466483	0	137869896	G	A
5	rs116390130	0	137869902	C	G
5	rs4835687	0	137872056	A	G
5	rs462783	0	137872116	G	A
5	rs462623	0	137873408	C	T
5	rs150446164	0	137873725	G	A
5	rs6871028	0	137873731	A	G
5	rs12658925	0	137873946	C	T
5	rs4835688	0	137874003	C	T
5	rs13187637	0	137876651	T	C
5	rs154069	0	137876920	G	A
5	rs178146	0	137879066	T	C
5	rs178145	0	137879658	G	A
5	rs219611	0	137880351	A	G
5	rs2268439	0	137880792	C	T
5	rs188731	0	137881104	T	C
5	rs181919	0	137882612	A	G
5	rs187653	0	137882698	T	C
5	rs255994	0	137883368	C	G
5	rs255993	0	137883641	A	G
5	rs72805826	0	137883692	A	G
5	rs147866699	0	137883706	A	G
5	rs11740501	0	137883734	G	A
5	rs255992	0	137884250	T	C
5	rs13160755	0	137885631	A	G
5	rs145614961	0	137886501	C	T
5	rs139141910	0	137886916	G	A
5	rs143103160	0	137887175	G	C
5	rs255997	0	137889505	G	A
5	rs255998	0	137889537	A	T
5	rs255999	0	137889799	A	G
5	rs7306	0	137891109	C	G
5	rs11032	0	137891443	T	C
5	rs10117	0	137892170	G	A
5	rs256001	0	137893425	T	G
5	rs72805829	0	137893994	A	G
5	rs256002	0	137895218	C	T
5	rs256003	0	137895300	A	C
5	rs256004	0	137896128	A	C
5	rs256005	0	137896289	G	A
5	rs256006	0	137897094	A	G
5	rs2304057	0	137897174	C	T
5	rs256007	0	137897589	A	C
5	rs256017	0	137900039	G	T
5	rs256016	0	137901416	T	G
5	rs7711958	0	137901501	C	T
5	rs1042665	0	137902339	T	C
5	rs256015	0	137902610	G	A
5	rs41295717	0	137902795	C	T
5	rs256014	0	137903084	A	G
5	rs256013	0	137903798	T	C
5	rs11745282	0	137904077	C	T
5	rs256012	0	137905405	G	A
5	rs6596438	0	137905448	T	G
5	rs13173866	0	137905912	C	T
5	rs256010	0	137906406	T	C
5	rs34916633	0	137906816	G	A
5	rs6874487	0	137907006	A	G
5	rs41295699	0	137907873	A	C
5	rs185342	0	137909066	G	C
5	rs41294564	0	137909973	G	T
5	rs256009	0	137910129	A	T
5	rs256008	0	137910671	G	C
5	rs41294558	0	137910686	G	A
5	rs77063623	0	137910740	G	A
5	rs41294556	0	137910804	T	C
5	rs41294550	0	137911213	G	C
5	rs690158	0	137912691	C	T
5	rs409273	0	137913882	A	G
5	rs116021598	0	137914696	G	A
5	rs10076333	0	137915571	T	C
5	rs4835689	0	137915767	T	A
5	rs7381008	0	137916278	G	A
5	rs10070909	0	137916793	G	T
5	rs114029868	0	137916824	A	T
5	rs7378701	0	137917511	A	T
5	rs7378744	0	137917639	G	A
5	rs11957778	0	137917826	G	A
5	rs112607152	0	137917914	A	G
5	rs10900854	0	137918276	G	C
5	rs72805831	0	137919405	C	T
5	rs9968657	0	137920430	A	G
5	rs71596577	0	137921869	T	G
5	rs7443140	0	137924729	G	T
5	rs72805833	0	137925175	G	A
5	rs13167574	0	137925248	T	C
5	rs13185992	0	137925635	C	T
5	rs7379761	0	137925638	G	C
5	rs68128065	0	137926467	T	C
5	rs57958956	0	137926641	G	T
5	rs143549354	0	137926884	A	G
5	rs62382412	0	137927226	G	A
5	rs11738995	0	137927619	C	G
5	rs11242434	0	137928058	A	G
5	rs11953219	0	137928170	T	C
5	rs7700499	0	137929266	A	G
5	rs78787411	0	137929761	C	T
5	rs4835690	0	137929770	G	A
5	rs13156556	0	137930347	T	C
5	rs115206301	0	137930748	T	C
5	rs2043273	0	137931091	C	T
5	rs17207604	0	137931590	G	A
5	rs7732337	0	137931814	T	G
5	rs11959184	0	137931878	A	G
5	rs10078032	0	137932424	A	G
5	rs34336094	0	137933200	G	A
5	rs79286535	0	137934090	T	C
5	rs10793825	0	137934571	G	T
5	rs28587037	0	137935044	T	C
5	rs143011323	0	137935656	G	C
5	rs12654036	0	137935667	G	C
5	rs12654060	0	137935714	G	T
5	rs11242435	0	137935967	T	C
5	rs6596443	0	137936069	A	C
5	rs6891346	0	137936713	T	C
5	rs1811371	0	137936905	G	T
5	rs76624248	0	137937258	G	A
5	rs77288889	0	137937299	G	A
5	rs11242436	0	137937318	A	G
5	rs77355198	0	137937367	A	G
5	rs10900855	0	137937537	C	T
5	rs4835691	0	137938573	G	T
5	rs62382428	0	137939041	G	C
5	rs11745065	0	137939170	G	C
5	rs114071084	0	137939614	A	G
5	rs79030432	0	137940044	G	A
5	rs11745933	0	137940165	C	T
5	rs114251547	0	137940772	G	A
5	rs6893278	0	137940905	C	T
5	rs72805841	0	137941386	G	A
5	rs6879968	0	137941939	T	G
5	rs11747974	0	137942510	G	A
5	rs10043583	0	137942606	C	T
5	rs7379154	0	137943130	G	A
5	rs28377921	0	137943322	C	T
5	rs34858014	0	137944006	C	T
5	rs62382429	0	137944948	C	T
5	rs13159624	0	137945037	C	T
5	rs10041640	0	137945135	C	T
5	rs7380609	0	137945310	A	G
5	rs4835692	0	137945751	C	G
5	rs11746692	0	137946355	C	A
5	rs62382430	0	137946410	G	A
5	rs13165665	0	137946500	A	G
5	rs111923265	0	137947071	A	C
5	rs6421919	0	137947980	G	T
5	rs891953	0	137948140	C	G
5	rs6421920	0	137948191	A	G
5	rs1821257	0	137948424	T	C
5	rs4835693	0	137950183	A	C
5	rs138810046	0	137950240	T	G
5	rs116787099	0	137950988	G	A
5	rs10063224	0	137953304	T	C
5	rs35870076	0	137953417	G	C
5	rs146797520	0	137954349	C	G
5	rs10065607	0	137954766	T	G
5	rs79847085	0	137954881	G	C
5	rs12152988	0	137954954	G	A
5	rs34779661	0	137955074	G	T
5	rs75594109	0	137955097	G	C
5	rs17171888	0	137955872	G	A
5	rs11948006	0	137956198	G	T
5	rs11948009	0	137956265	G	A
5	rs2060213	0	137957814	T	C
5	rs137996235	0	137957829	C	A
5	rs2060214	0	137958314	T	C
5	rs4835643	0	137958418	C	T
5	rs6859482	0	137959404	C	T
5	rs4835644	0	137960750	T	C
5	rs72805844	0	137961091	T	C
5	rs34697686	0	137961491	C	G
5	rs35228322	0	137962801	C	T
5	rs35842328	0	137963703	T	C
5	rs34522982	0	137963776	G	A
5	rs11948669	0	137964009	A	G
5	rs6596445	0	137965309	C	T
5	rs4835695	0	137965958	C	T
5	rs6891007	0	137966643	T	C
5	rs78145601	0	137967088	G	A
5	rs11953333	0	137967616	G	A
5	rs11743323	0	137967734	G	A
5	rs7716228	0	137967937	G	A
5	rs7720134	0	137968031	G	A
5	rs6880094	0	137968093	A	G
5	rs72805847	0	137968143	A	C
5	rs13436934	0	137968200	A	G
5	rs34224496	0	137968722	C	G
5	rs74591003	0	137970033	T	A
5	rs111770068	0	137970521	A	G
5	rs116768219	0	137971724	T	C
5	rs4835696	0	137972584	G	A
5	rs4835645	0	137972657	T	C
5	rs34722116	0	137972799	G	A
5	rs77468702	0	137972831	G	C
5	rs35923521	0	137972964	G	A
5	rs56204537	0	137973395	A	G
5	rs75280668	0	137973928	A	G
5	rs34157062	0	137974032	C	G
5	rs11740059	0	137974124	T	C
5	rs75329963	0	137975390	T	A
5	rs143144975	0	137976133	T	G
5	rs57351487	0	137976323	G	A
5	rs58824859	0	137976541	A	C
5	rs79758436	0	137976810	A	G
5	rs7379760	0	137976852	T	G
5	rs17657378	0	137977109	T	C
5	rs17171904	0	137977864	C	T
5	rs11747792	0	137977959	C	G
5	rs146696317	0	137978075	G	A
5	rs28386947	0	137978163	A	C
5	rs72805852	0	137978859	C	G
5	rs72805853	0	137978866	G	A
5	rs4835646	0	137979158	A	C
5	rs11749488	0	137979795	C	T
5	rs79919393	0	137980051	C	T
5	rs17657439	0	137980063	T	A
5	rs3849047	0	137980476	C	T
5	rs6596446	0	137980855	T	C
5	rs56036062	0	137981801	G	A
5	rs72805854	0	137982551	G	A
5	rs72805855	0	137986028	A	G
5	rs74534317	0	137986992	A	G
5	rs143963031	0	137987058	A	G
5	rs1651030	0	137987412	C	G
5	rs1651031	0	137987439	T	C
5	rs58914268	0	137987814	T	C
5	rs9885129	0	137987881	A	G
5	rs6866645	0	137988944	A	G
5	rs9885511	0	137989020	C	T
5	rs9885516	0	137989342	G	A
5	rs150866586	0	137989389	G	A
5	rs9327816	0	137989513	C	T
5	rs147219815	0	137990472	C	T
5	rs744675	0	137991852	A	G
5	rs142188815	0	137991896	T	A
5	rs744673	0	137992127	A	C
5	rs149004111	0	137992523	C	G
5	rs882740	0	137992709	G	A
5	rs146961227	0	137993308	A	C
5	rs2003393	0	137993483	T	A
5	rs10054891	0	137993683	G	C
5	rs150507411	0	137993728	C	T
5	rs10064566	0	137994081	T	A
5	rs78841886	0	137994421	A	G
5	rs77362422	0	137994545	A	G
5	rs11242437	0	137994619	C	A
5	rs7702038	0	137994910	G	A
5	rs10062943	0	137995762	A	G
5	rs115846097	0	137996161	T	C
5	rs72788811	0	137996661	C	T
5	rs13158035	0	137997972	G	T
5	rs9885064	0	137998235	G	A
5	rs149792356	0	137998987	G	A
5	rs9327818	0	137999050	C	T
5	rs142765986	0	137999370	C	T
5	rs12186999	0	137999404	C	G
5	rs7724633	0	138000372	T	A
5	rs142659557	0	138001129	C	T
5	rs34371503	0	138001263	G	A
5	rs78558832	0	138001897	C	A
5	rs147244989	0	138002247	C	T
5	rs79856589	0	138002255	C	T
5	rs141050065	0	138002828	C	T
5	rs566686376	0	138003117	A	G
5	rs111289905	0	138003304	A	T
5	rs142900298	0	138003551	C	T
5	rs78787663	0	138003934	C	T
5	rs58840451	0	138004941	G	A
5	rs143546248	0	138005205	C	T
5	rs114916656	0	138007526	C	T
5	rs116827504	0	138009503	G	T
5	rs11242438	0	138009761	C	T
5	rs77029559	0	138010094	T	C
5	rs147454089	0	138010322	T	G
5	rs146454522	0	138011216	G	T
5	rs112361878	0	138011990	G	A
5	rs11957671	0	138012666	C	T
5	rs181293479	0	138014397	G	A
5	rs147042907	0	138014489	A	G
5	rs182460324	0	138019686	A	G
5	rs149866504	0	138019795	A	T
5	rs145104166	0	138019830	G	T
5	rs10078499	0	138020898	C	T
5	rs10065171	0	138021067	A	C
5	rs67665497	0	138022750	T	C
5	rs72788815	0	138023526	G	T
5	rs140636021	0	138024161	G	A
5	rs78296782	0	138024366	T	C
5	rs10077424	0	138025240	C	T
5	rs12189478	0	138026078	G	T
5	rs79544313	0	138027182	G	A
5	rs75087484	0	138027790	C	T
5	rs10052293	0	138027860	G	A
5	rs11746088	0	138028668	A	C
5	rs138698250	0	138029508	C	A
5	rs11741310	0	138030056	G	A
5	rs10060717	0	138031689	G	A
5	rs139608920	0	138031822	G	C
5	rs11742397	0	138031907	C	T
5	rs13357355	0	138032194	C	G
5	rs13357397	0	138032464	C	T
5	rs76368857	0	138032564	C	T
5	rs10077660	0	138032898	A	G
5	rs17171942	0	138033901	T	C
5	rs10066809	0	138034173	G	A
5	rs10066819	0	138034304	C	T
5	rs147985538	0	138035207	C	A
5	rs10059749	0	138036255	G	T
5	rs186057639	0	138039729	C	T
5	rs11750163	0	138041609	T	C
5	rs13171173	0	138042464	G	T
5	rs311608	0	138043689	A	C
5	rs185165515	0	138044196	A	T
5	rs140220799	0	138044261	C	T
5	rs311607	0	138044920	T	C
5	rs311606	0	138045240	G	A
5	rs311605	0	138045839	T	C
5	rs28521503	0	138046394	C	T
5	rs543931651	0	138046704	C	T
5	rs145587240	0	138046844	C	T
5	rs311604	0	138049363	C	T
5	rs311603	0	138049851	A	G
5	rs113883338	0	138051014	G	A
5	rs112154084	0	138051796	A	C
5	rs311602	0	138053059	A	G
5	rs311601	0	138053386	G	A
5	rs930063	0	138053618	C	G
5	rs930062	0	138053623	G	A
5	rs311600	0	138054085	C	T
5	rs113394635	0	138054190	G	A
5	rs311599	0	138054683	G	A
5	rs17286171	0	138055308	C	T
5	rs311597	0	138055901	A	G
5	rs75455584	0	138056121	A	G
5	rs172664	0	138056306	G	A
5	rs77199899	0	138056883	G	A
5	rs1168794	0	138057833	G	A
5	rs160403	0	138058482	T	C
5	rs114565470	0	138058599	G	T
5	rs160402	0	138059288	G	T
5	rs140452186	0	138059675	A	G
5	rs160401	0	138061341	T	C
5	rs78747212	0	138061672	T	C
5	rs113230427	0	138062859	G	A
5	rs160400	0	138063019	C	T
5	rs160399	0	138063241	A	G
5	rs160398	0	138063439	T	G
5	rs274119	0	138064219	G	A
5	rs77535332	0	138064230	A	C
5	rs274118	0	138064887	A	G
5	rs274117	0	138065048	A	G
5	rs160397	0	138065763	G	A
5	rs183807133	0	138066200	T	C
5	rs170170	0	138066211	C	T
5	rs116121907	0	138066872	T	G
5	rs825669	0	138066947	A	T
5	rs4835647	0	138068893	G	C
5	rs67514550	0	138069636	C	T
5	rs311589	0	138069668	G	C
5	rs311590	0	138069710	T	C
5	rs311591	0	138069894	C	T
5	rs311592	0	138070195	T	C
5	rs311593	0	138070621	C	T
5	rs311594	0	138070757	C	T
5	rs1184557	0	138070789	G	A
5	rs113165778	0	138071024	C	T
5	rs115845527	0	138071391	T	A
5	rs311595	0	138071872	T	C
5	rs140474948	0	138072059	G	T
5	rs311596	0	138072082	A	T
5	rs1651359	0	138075163	T	C
5	rs1703211	0	138076276	G	A
5	rs1627698	0	138077466	A	G
5	rs1703212	0	138078552	A	G
5	rs1651032	0	138078840	C	T
5	rs113187154	0	138078923	A	G
5	rs1725352	0	138078992	T	C
5	rs1725353	0	138079005	C	T
5	rs1703213	0	138079052	T	C
5	rs1651358	0	138081007	A	G
5	rs72788828	0	138081035	G	A
5	rs1725335	0	138081230	A	G
5	rs311613	0	138083337	T	C
5	rs160406	0	138083721	T	C
5	rs160405	0	138084076	G	A
5	rs160404	0	138084269	G	A
5	rs700614	0	138085286	A	C
5	rs700615	0	138085834	C	A
5	rs113755571	0	138086559	T	G
5	rs700616	0	138087873	A	C
5	rs700617	0	138087979	A	G
5	rs700618	0	138088118	C	T
5	rs111895857	0	138088424	A	G
5	rs700619	0	138088749	G	C
5	rs62384263	0	138089748	A	C
5	rs12653845	0	138091697	T	G
5	rs150998339	0	138092296	G	T
5	rs116628070	0	138094836	G	T
5	rs1095374	0	138095206	A	G
5	rs825672	0	138095643	T	C
5	rs191663395	0	138095769	C	T
5	rs77676336	0	138096816	A	G
5	rs62384265	0	138097175	C	T
5	rs700620	0	138097936	C	T
5	rs700621	0	138098430	C	T
5	rs700622	0	138098551	T	C
5	rs700623	0	138098682	A	G
5	rs700624	0	138099021	C	G
5	rs700625	0	138099597	A	T
5	rs62384266	0	138100042	T	C
5	rs7722965	0	138100455	T	C
5	rs2940594	0	138100998	A	G
5	rs2940595	0	138101037	A	G
5	rs147705041	0	138101098	T	C
5	rs1725351	0	138101586	C	T
5	rs2174972	0	138101918	C	G
5	rs114618296	0	138102175	A	G
5	rs825675	0	138102972	A	G
5	rs851278	0	138103266	A	G
5	rs825676	0	138104011	C	G
5	rs825677	0	138104770	T	C
5	rs2693963	0	138106326	T	G
5	rs2693962	0	138106384	T	G
5	rs6866199	0	138106497	C	T
5	rs537861449	0	138107938	A	G
5	rs148665639	0	138108249	A	G
5	rs62384267	0	138108703	T	C
5	rs1976561	0	138110540	C	T
5	rs1976562	0	138110594	G	A
5	rs1567313	0	138110702	A	G
5	rs189356122	0	138111451	G	A
5	rs12188426	0	138111712	G	A
5	rs146083920	0	138114085	C	T
5	rs79410036	0	138114233	C	T
5	rs825770	0	138115219	T	G
5	rs825769	0	138115355	G	A
5	rs825768	0	138116035	C	G
5	rs181623146	0	138116128	C	T
5	rs700626	0	138117938	A	G
5	rs700627	0	138119400	A	T
5	rs34052623	0	138120113	A	C
5	rs76171263	0	138120354	C	G
5	rs825764	0	138121038	T	C
5	rs825763	0	138121335	C	T
5	rs76835151	0	138122328	G	C
5	rs700629	0	138123994	T	G
5	rs77547318	0	138124126	T	C
5	rs825759	0	138125939	G	A
5	rs825758	0	138126977	G	A
5	rs11739389	0	138128687	G	A
5	rs825754	0	138131889	A	G
5	rs2662544	0	138133587	T	A
5	rs825751	0	138133869	A	G
5	rs825750	0	138135124	C	T
5	rs79003713	0	138135234	G	A
5	rs825749	0	138135921	C	A
5	rs825748	0	138136067	A	G
5	rs147893425	0	138136446	C	T
5	rs825747	0	138136585	G	A
5	rs825746	0	138136619	C	T
5	rs825762	0	138137670	T	C
5	rs825761	0	138138007	A	G
5	rs906695	0	138139277	C	T
5	rs13173618	0	138139780	T	G
5	rs77864290	0	138140273	A	G
5	rs11748992	0	138140841	T	C
5	rs151041616	0	138141736	T	G
5	rs138617671	0	138142906	A	T
5	rs141655682	0	138142907	G	C
5	rs116150757	0	138143774	C	T
5	rs72788842	0	138144676	T	A
5	rs145225536	0	138145232	C	G
5	rs3789151	0	138145460	C	T
5	rs4835649	0	138146223	T	C
5	rs6596450	0	138146520	G	A
5	rs10056160	0	138147518	A	G
5	rs11552054	0	138147943	A	C
5	rs13154573	0	138148064	T	C
5	rs137979225	0	138148091	C	T
5	rs76575791	0	138148618	C	G
5	rs7709770	0	138149339	A	G
5	rs12517514	0	138150119	A	G
5	rs4835702	0	138150657	A	G
5	rs4835703	0	138150737	T	G
5	rs4835704	0	138151325	G	A
5	rs6596453	0	138151891	T	G
5	rs115701528	0	138152349	T	C
5	rs34645817	0	138152633	A	G
5	rs7736925	0	138154530	C	G
5	rs6873425	0	138155245	G	A
5	rs883333	0	138155470	C	A
5	rs884470	0	138155925	A	G
5	rs884469	0	138155959	G	C
5	rs147794749	0	138156055	G	A
5	rs77626370	0	138159155	C	T
5	rs6877187	0	138159344	T	C
5	rs6860780	0	138160056	A	G
5	rs17286207	0	138160898	G	A
5	rs115438318	0	138161779	T	G
5	rs3804199	0	138162129	T	C
5	rs2011462	0	138162772	G	A
5	rs4835705	0	138163576	T	C
5	rs6884198	0	138164307	C	T
5	rs4835706	0	138164726	G	A
5	rs6596454	0	138165651	A	C
5	rs6596455	0	138167105	T	C
5	rs6421921	0	138167270	T	G
5	rs6596456	0	138167497	A	G
5	rs17207681	0	138168527	A	G
5	rs995177	0	138169563	G	A
5	rs7710300	0	138170482	T	C
5	rs74981057	0	138171216	A	G
5	rs1039789	0	138171423	T	C
5	rs1039788	0	138171501	G	A
5	rs1828188	0	138171996	A	G
5	rs1828187	0	138172220	C	T
5	rs56322405	0	138173382	C	G
5	rs55808805	0	138173556	G	C
5	rs4835707	0	138174520	G	A
5	rs13162420	0	138174759	T	C
5	rs6887841	0	138175910	G	A
5	rs12656942	0	138176458	G	A
5	rs62381196	0	138176689	C	T
5	rs56044552	0	138176954	T	G
5	rs13167462	0	138177261	G	A
5	rs148685986	0	138178705	T	C
5	rs62381198	0	138179171	C	T
5	rs7710288	0	138179738	A	G
5	rs4835708	0	138179893	C	T
5	rs150431826	0	138180061	T	A
5	rs114249793	0	138180065	G	T
5	rs1976568	0	138180316	G	T
5	rs6880786	0	138181563	A	G
5	rs9327826	0	138182007	A	G
5	rs9327827	0	138182328	C	T
5	rs1848506	0	138182457	A	T
5	rs1848505	0	138182530	C	T
5	rs192061130	0	138184351	G	T
5	rs2351247	0	138185145	A	G
5	rs1972072	0	138185293	C	G
5	rs76786411	0	138185626	T	C
5	rs6861556	0	138188040	C	T
5	rs10043478	0	138188711	G	C
5	rs6863054	0	138188855	C	T
5	rs6874181	0	138190786	A	G
5	rs288019	0	138191393	A	G
5	rs288018	0	138192416	G	A
5	rs288017	0	138193515	A	T
5	rs288016	0	138194988	C	T
5	rs288015	0	138195217	T	C
5	rs288014	0	138195793	A	G
5	rs288013	0	138195817	A	G
5	rs288012	0	138196273	C	T
5	rs176381	0	138196731	C	T
5	rs77069528	0	138198062	T	C
5	rs114901155	0	138199901	A	G
5	rs288011	0	138199939	C	T
5	rs288010	0	138200029	A	C
5	rs167009	0	138200457	G	C
5	rs28745577	0	138200565	G	A
5	rs430654	0	138200566	C	T
5	rs495638	0	138200942	C	T
5	rs76655226	0	138202716	A	T
5	rs288042	0	138203034	T	G
5	rs288041	0	138204011	T	C
5	rs2292268	0	138204481	A	G
5	rs288040	0	138204894	A	T
5	rs80333248	0	138205876	C	T
5	rs288039	0	138206200	G	T
5	rs288038	0	138207533	G	A
5	rs288037	0	138208441	A	G
5	rs11744283	0	138209404	G	T
5	rs288036	0	138210895	C	A
5	rs288035	0	138212417	A	T
5	rs288033	0	138214094	T	C
5	rs288032	0	138215328	G	A
5	rs288031	0	138216066	T	C
5	rs288030	0	138216283	A	G
5	rs288029	0	138217305	T	C
5	rs10515503	0	138218178	A	G
5	rs288028	0	138221989	G	C
5	rs288027	0	138222330	G	A
5	rs288026	0	138222594	A	G
5	rs4835711	0	138222880	G	A
5	rs10515504	0	138222994	C	G
5	rs288025	0	138223633	A	G
5	rs288024	0	138223792	A	G
5	rs288023	0	138224048	A	G
5	rs288022	0	138224275	A	C
5	rs288021	0	138224283	C	T
5	rs288020	0	138224298	A	G
5	rs176382	0	138226767	T	C
5	rs7446631	0	138227065	A	G
5	rs288009	0	138228662	G	A
5	rs288008	0	138229321	G	A
5	rs185956	0	138230263	A	G
5	rs288007	0	138230628	C	T
5	rs288006	0	138230651	T	C
5	rs288004	0	138231645	C	T
5	rs288003	0	138231955	T	G
5	rs288002	0	138232087	T	C
5	rs138378475	0	138233642	G	C
5	rs423469	0	138234116	G	C
5	rs2662543	0	138234130	G	T
5	rs10038162	0	138236755	G	A
5	rs10043722	0	138236941	A	G
5	rs10044401	0	138237557	A	G
5	rs77548631	0	138238426	G	A
5	rs17286305	0	138238543	A	G
5	rs28363456	0	138238807	T	C
5	rs114818254	0	138240394	G	A
5	rs11958642	0	138240707	T	C
5	rs10067361	0	138240874	G	T
5	rs12719515	0	138241318	A	G
5	rs17207772	0	138241820	C	G
5	rs13172507	0	138243098	G	A
5	rs67339770	0	138243266	G	A
5	rs75477538	0	138243654	C	T
5	rs13173221	0	138243819	A	T
5	rs189183081	0	138243902	C	T
5	rs144547397	0	138244441	G	A
5	rs116716227	0	138245048	C	G
5	rs6890932	0	138246328	G	A
5	rs6872423	0	138246778	T	C
5	rs62381204	0	138249576	G	T
5	rs114875370	0	138249581	T	C
5	rs13177415	0	138249940	C	A
5	rs13181762	0	138250106	G	A
5	rs62381205	0	138250924	C	T
5	rs56215057	0	138251298	G	T
5	rs13188082	0	138251689	G	A
5	rs75029634	0	138251819	A	G
5	rs148972326	0	138252650	A	T
5	rs10463974	0	138253671	A	G
5	rs10076629	0	138255961	G	C
5	rs10056014	0	138256018	T	A
5	rs10078179	0	138256099	G	C
5	rs10078079	0	138256139	C	T
5	rs11750067	0	138256278	C	T
5	rs72788880	0	138257870	A	T
5	rs13174008	0	138257909	T	C
5	rs13158360	0	138258177	G	A
5	rs2351463	0	138258802	A	C
5	rs10054682	0	138259443	C	T
5	rs11953339	0	138259542	T	A
5	rs9327828	0	138261548	T	G
5	rs9327829	0	138261671	C	T
5	rs10155636	0	138261990	A	G
5	rs28363476	0	138262215	G	A
5	rs11749163	0	138262670	A	G
5	rs10463975	0	138263249	G	A
5	rs73265428	0	138263623	G	A
5	rs2016720	0	138264058	C	T
5	rs10080193	0	138264424	A	G
5	rs1059110	0	138266546	G	A
5	rs11552052	0	138266552	C	G
5	rs10068280	0	138267083	T	C
5	rs13178601	0	138267377	G	A
5	rs891996	0	138267816	A	G
5	rs188808881	0	138268683	G	A
5	rs11954103	0	138269148	G	A
5	rs187643567	0	138269227	C	A
5	rs17031	0	138270542	T	A
5	rs3763016	0	138270732	C	G
5	rs3749663	0	138271187	A	T
5	rs7713581	0	138271303	T	C
5	rs148410592	0	138271411	G	C
5	rs3749664	0	138271421	T	C
5	rs17207800	0	138271484	G	C
5	rs10045605	0	138272147	T	C
5	rs9327830	0	138272249	T	C
5	rs9327831	0	138272286	A	C
5	rs28363511	0	138272325	C	T
5	rs9942422	0	138272536	T	C
5	rs10071381	0	138272848	C	T
5	rs6862845	0	138273145	A	C
5	rs7709789	0	138274451	C	T
5	rs10044432	0	138274896	C	T
5	rs113469663	0	138275828	G	A
5	rs10076442	0	138276779	T	C
5	rs10068766	0	138276784	G	A
5	rs10068786	0	138276944	C	T
5	rs10037071	0	138277847	A	G
5	rs7722413	0	138278251	T	C
5	rs17207807	0	138278673	C	T
5	rs142479526	0	138279645	C	T
5	rs113345883	0	138280021	C	T
5	rs874115	0	138280056	T	G
5	rs1368425	0	138280217	A	G
5	rs13181830	0	138280416	C	T
5	rs139205861	0	138280884	C	A
5	rs6878910	0	138281261	G	A
5	rs17207814	0	138288530	G	A
5	rs10044672	0	138290479	C	G
5	rs13180851	0	138290607	C	G
5	rs7717375	0	138291405	A	G
5	rs10065532	0	138292333	A	G
5	rs10054796	0	138294344	G	A
5	rs10069961	0	138294568	A	G
5	rs114009882	0	138294675	C	T
5	rs114747417	0	138294782	G	A
5	rs28401588	0	138296615	C	G
5	rs2288824	0	138298396	C	T
5	rs111451770	0	138298723	C	T
5	rs113188400	0	138299252	G	A
5	rs12108892	0	138299630	G	A
5	rs17207828	0	138299835	A	G
5	rs144275506	0	138300241	C	T
5	rs67296915	0	138301599	C	T
5	rs11958050	0	138301828	A	G
5	rs111303007	0	138303674	T	C
5	rs79143720	0	138305375	T	C
5	rs12719517	0	138305502	C	T
5	rs111936368	0	138305580	C	T
5	rs12055237	0	138307306	A	G
5	rs2060222	0	138308466	C	T
5	rs10064130	0	138309307	C	T
5	rs10064201	0	138309405	C	T
5	rs10428620	0	138309882	C	T
5	rs2060223	0	138310179	T	C
5	rs56162049	0	138311310	A	T
5	rs11739351	0	138311742	A	G
5	rs2060224	0	138312282	A	G
5	rs10515505	0	138313146	A	G
5	rs2882667	0	138314106	C	T
5	rs62381222	0	138314757	T	A
5	rs57552753	0	138314998	C	T
5	rs72788898	0	138315987	T	A
5	rs116293912	0	138317831	C	T
5	rs72788899	0	138317990	C	T
5	rs11747454	0	138318158	G	A
5	rs10074461	0	138319815	G	T
5	rs10044736	0	138320809	C	T
5	rs7727466	0	138323025	C	G
5	rs6596457	0	138323379	T	C
5	rs10070021	0	138324706	A	G
5	rs78537734	0	138324871	A	C
5	rs114381283	0	138326921	G	C
5	rs11955952	0	138329119	A	G
5	rs1433008	0	138333664	T	C
5	rs1433009	0	138333784	G	A
5	rs7720150	0	138334069	C	A
5	rs140182038	0	138337317	C	T
5	rs114806656	0	138337651	G	A
5	rs9327835	0	138337697	C	T
5	rs10075039	0	138337854	A	G
5	rs10068237	0	138337960	T	A
5	rs4835713	0	138340449	G	A
5	rs12719518	0	138340976	T	C
5	rs139729685	0	138348773	A	C
5	rs7706391	0	138349164	G	A
5	rs78189034	0	138351263	A	G
5	rs75452327	0	138351580	T	C
5	rs17131906	0	138352359	G	C
5	rs58240059	0	138352555	T	C
5	rs13153618	0	138352776	C	A
5	rs10069528	0	138354027	A	G
5	rs10054478	0	138354075	G	A
5	rs10075893	0	138355871	G	A
5	rs10075951	0	138355963	G	T
5	rs10077896	0	138356756	G	A
5	rs10077796	0	138356775	C	A
5	rs3749665	0	138357211	A	G
5	rs34846849	0	138360578	T	C
5	rs6863347	0	138361135	C	T
5	rs10058347	0	138361358	G	A
5	rs10038799	0	138362283	C	T
5	rs2351465	0	138363851	A	C
5	rs10064539	0	138364044	G	A
5	rs11242441	0	138364080	G	A
5	rs11957633	0	138364394	T	C
5	rs6862393	0	138364698	T	C
5	rs116535608	0	138365265	G	A
5	rs10037106	0	138365490	G	T
5	rs62381226	0	138366518	C	T
5	rs7703288	0	138366539	C	G
5	rs6890272	0	138371116	G	A
5	rs3925110	0	138371365	C	G
5	rs13161013	0	138371899	C	T
5	rs4643949	0	138372345	C	T
5	rs6878018	0	138372803	T	C
5	rs11958414	0	138373993	G	A
5	rs11951899	0	138374310	A	G
5	rs6867343	0	138374428	C	T
5	rs12719519	0	138375687	G	A
5	rs74984976	0	138376148	T	C
5	rs13163536	0	138377219	A	G
5	rs145726180	0	138377511	A	C
5	rs35812969	0	138377550	G	C
5	rs34632700	0	138378929	A	G
5	rs2882792	0	138380480	G	T
5	rs11242442	0	138380489	C	T
5	rs28663609	0	138380835	C	T
5	rs11960861	0	138382010	C	T
5	rs6882330	0	138382182	A	G
5	rs6882526	0	138382368	A	G
5	rs76560954	0	138382752	G	T
5	rs10477804	0	138384992	T	G
5	rs6882583	0	138385796	C	T
5	rs13182437	0	138387149	T	C
5	rs17207870	0	138387737	T	C
5	rs62381229	0	138388980	C	A
5	rs10043676	0	138389561	C	T
5	rs10038121	0	138389602	A	G
5	rs10075541	0	138390318	C	T
5	rs2043272	0	138390631	A	C
5	rs4380651	0	138391072	T	C
```
