## Supplementary material for "Characterization of shared and ancestry-specific signals driving complex traits using multi-ancestry fine-mapping": s2.afreq

```
#CHROM	ID	REF	ALT	ALT_FREQS	OBS_CT
5	rs28460677	C	T	0.97123	1008
5	rs12514060	T	G	0.0287698	1008
5	rs111302520	G	A	0.0287698	1008
5	rs11742647	A	G	0.0188492	1008
5	rs4835757	T	G	0.97123	1008
5	rs76826760	G	T	0.0218254	1008
5	rs7704670	T	G	0.0287698	1008
5	rs7705323	T	C	0.0456349	1008
5	rs13179129	T	A	0.415675	1008
5	rs35115838	A	G	0.584325	1008
5	rs13184628	T	C	0.584325	1008
5	rs13358047	T	A	0.386905	1008
5	rs74596695	C	T	0.244048	1008
5	rs4835758	A	G	0.584325	1008
5	rs4835759	A	G	0.584325	1008
5	rs56331448	T	C	0.0267857	1008
5	rs12659908	G	A	0.584325	1008
5	rs188283761	C	T	0.541667	1008
5	rs35860808	A	C	0.565476	1008
5	rs10037972	G	A	0.0287698	1008
5	rs62383476	C	T	0.583333	1008
5	rs143036117	T	C	0.541667	1008
5	rs56353546	G	A	0.584325	1008
5	rs6864624	A	G	0.385913	1008
5	rs11746900	T	C	0.584325	1008
5	rs35488752	C	T	0.385913	1008
5	rs72801665	G	A	0.0267857	1008
5	rs11242414	A	G	0.584325	1008
5	rs11242415	G	A	0.584325	1008
5	rs217259	T	C	0.386905	1008
5	rs12656356	C	A	0.584325	1008
5	rs10440755	C	T	0.0188492	1008
5	rs73792425	A	G	0.030754	1008
5	rs12188416	T	G	0.584325	1008
5	rs60251892	A	G	0.0119048	1008
5	rs4835761	G	A	0.584325	1008
5	rs112183305	C	T	0.030754	1008
5	rs10041787	G	T	0.0188492	1008
5	rs10036244	A	G	0.030754	1008
5	rs4574537	T	C	0.39881	1008
5	rs217267	A	G	0.388889	1008
5	rs217268	C	A	0.415675	1008
5	rs112443749	T	C	0.030754	1008
5	rs117220086	C	T	0.10119	1008
5	rs6596422	G	A	0.584325	1008
5	rs12520886	C	T	0.383929	1008
5	rs117590397	C	T	0.0218254	1008
5	rs3860103	G	C	0.584325	1008
5	rs217254	A	C	0.411706	1008
5	rs4835763	G	A	0.0188492	1008
5	rs2306110	T	G	0.584325	1008
5	rs10050485	G	A	0.030754	1008
5	rs217256	C	T	0.416667	1008
5	rs7728933	G	C	0.583333	1008
5	rs6889412	C	T	0.030754	1008
5	rs4835668	A	G	0.583333	1008
5	rs117050348	A	G	0.10119	1008
5	rs34750263	C	T	0.385913	1008
5	rs35167448	C	T	0.564484	1008
5	rs11741240	T	G	0.584325	1008
5	rs4835765	C	T	0.584325	1008
5	rs4835767	A	G	0.584325	1008
5	rs6892844	C	T	0.030754	1008
5	rs193260864	A	G	0.0198413	1008
5	rs12332207	G	A	0.328373	1008
5	rs453638	G	A	0.384921	1008
5	rs13166144	T	A	0.584325	1008
5	rs4835768	A	G	0.583333	1008
5	rs7720650	G	A	0.030754	1008
5	rs13171412	T	G	0.0208333	1008
5	rs116961219	T	C	0.0109127	1008
5	rs529526	T	C	0.384921	1008
5	rs111350886	C	T	0.030754	1008
5	rs12516561	C	T	0.324405	1008
5	rs217264	T	C	0.382937	1008
5	rs6878311	A	G	0.0208333	1008
5	rs217265	C	T	0.381944	1008
5	rs10070451	G	C	0.0218254	1008
5	rs74458490	T	C	0.549603	1008
5	rs58951975	C	A	0.0218254	1008
5	rs75845870	G	A	0.0218254	1008
5	rs72801681	T	C	0.0218254	1008
5	rs3849045	T	C	0.594246	1008
5	rs217276	T	C	0.384921	1008
5	rs151031932	G	A	0.0496032	1008
5	rs217277	T	A	0.384921	1008
5	rs191968	T	C	0.385913	1008
5	rs11738864	G	A	0.0218254	1008
5	rs117718215	T	A	0.014881	1008
5	rs184268	G	A	0.381944	1008
5	rs217280	G	A	0.380952	1008
5	rs78268440	C	T	0.109127	1008
5	rs217275	A	C	0.384921	1008
5	rs76327921	G	A	0.0763889	1008
5	rs149582386	G	A	0.0178571	1008
5	rs10061967	T	A	0.384921	1008
5	rs12519826	A	G	0.384921	1008
5	rs112099533	T	G	0.0238095	1008
5	rs435570	T	G	0.384921	1008
5	rs486799	C	T	0.383929	1008
5	rs188546592	C	T	0.0178571	1008
5	rs486835	C	T	0.383929	1008
5	rs370883	G	C	0.383929	1008
5	rs4835669	G	A	0.383929	1008
5	rs10041215	G	A	0.383929	1008
5	rs423258	C	T	0.383929	1008
5	rs149098571	G	A	0.0267857	1008
5	rs34470928	C	T	0.576389	1008
5	rs62381760	T	C	0.014881	1008
5	rs542462839	T	C	0.0128968	1008
5	rs62381761	G	T	0.014881	1008
5	rs217263	G	C	0.384921	1008
5	rs217272	T	C	0.384921	1008
5	rs57015166	G	A	0.0267857	1008
5	rs217273	G	A	0.384921	1008
5	rs113080379	G	A	0.0228175	1008
5	rs217274	A	G	0.384921	1008
5	rs78219553	T	C	0.0327381	1008
5	rs17171767	T	C	0.383929	1008
5	rs3777113	T	C	0.383929	1008
5	rs117125825	T	C	0.015873	1008
5	rs139572977	G	T	0.0625	1008
5	rs118063188	C	T	0.0168651	1008
5	rs149706415	C	T	0.0178571	1008
5	rs4510573	G	A	0.383929	1008
5	rs4639218	C	T	0.59127	1008
5	rs76045474	T	C	0.0208333	1008
5	rs183498237	A	C	0.0257937	1008
5	rs11750814	G	A	0.015873	1008
5	rs2269954	T	C	0.382937	1008
5	rs2269955	T	C	0.382937	1008
5	rs2269957	A	C	0.382937	1008
5	rs78690181	T	G	0.0287698	1008
5	rs143465009	T	C	0.0228175	1008
5	rs13155519	G	A	0.592262	1008
5	rs191895585	G	A	0.00496032	1008
5	rs7734861	C	T	0.015873	1008
5	rs7735635	G	A	0.616071	1008
5	rs6888877	T	C	0.617063	1008
5	rs7709211	G	A	0.0178571	1008
5	rs11746476	T	C	0.0228175	1008
5	rs12655056	G	C	0.241071	1008
5	rs4835671	T	C	0.616071	1008
5	rs2350306	G	A	0.616071	1008
5	rs7729926	A	T	0.382937	1008
5	rs17171770	C	T	0.382937	1008
5	rs17171772	A	G	0.382937	1008
5	rs10038448	G	C	0.422619	1008
5	rs141718133	T	G	0.0188492	1008
5	rs3734116	G	A	0.0228175	1008
5	rs2864	T	C	0.383929	1008
5	rs2231478	C	G	0.0238095	1008
5	rs2906124	A	T	0.383929	1008
5	rs2967782	G	C	0.383929	1008
5	rs10036450	G	A	0.0238095	1008
5	rs142702526	G	C	0.015873	1008
5	rs144400011	G	A	0.0218254	1008
5	rs4552585	T	C	0.385913	1008
5	rs4994127	G	A	0.383929	1008
5	rs2231476	T	C	0.0962302	1008
5	rs2057831	G	A	0.383929	1008
5	rs141299904	C	T	0.030754	1008
5	rs11743620	T	A	0.0238095	1008
5	rs2967784	C	T	0.382937	1008
5	rs2906127	G	A	0.382937	1008
5	rs139665752	G	A	0.0178571	1008
5	rs74354422	G	A	0.0525794	1008
5	rs2107682	T	C	0.382937	1008
5	rs2967785	T	C	0.383929	1008
5	rs1016647	C	T	0.406746	1008
5	rs141751356	C	G	0.0277778	1008
5	rs2967786	T	C	0.382937	1008
5	rs2967787	G	A	0.382937	1008
5	rs2231468	T	C	0.406746	1008
5	rs2906128	C	T	0.382937	1008
5	rs1468333	T	C	0.382937	1008
5	rs142872517	C	T	0.00198413	1008
5	rs2967779	G	A	0.382937	1008
5	rs2967780	G	A	0.382937	1008
5	rs117012154	A	T	0.0962302	1008
5	rs13172998	G	A	0.382937	1008
5	rs2967781	T	C	0.382937	1008
5	rs6867242	T	C	0.384921	1008
5	rs150966941	A	G	0.0188492	1008
5	rs34725241	T	C	0.384921	1008
5	rs10479178	C	T	0.382937	1008
5	rs10479179	A	G	0.382937	1008
5	rs13356202	G	A	0.382937	1008
5	rs143785914	C	G	0.0178571	1008
5	rs79579206	C	T	0.0248016	1008
5	rs10051533	C	G	0.0238095	1008
5	rs10039953	T	C	0.382937	1008
5	rs4835672	T	C	0.577381	1008
5	rs145572052	C	T	0.0238095	1008
5	rs117076047	A	T	0.0952381	1008
5	rs10038719	G	T	0.422619	1008
5	rs150894016	G	A	0.0515873	1008
5	rs4507481	G	T	0.382937	1008
5	rs13154856	G	A	0.382937	1008
5	rs13154749	C	A	0.382937	1008
5	rs4074483	T	C	0.383929	1008
5	rs4601038	C	T	0.381944	1008
5	rs4074484	G	A	0.381944	1008
5	rs13185930	G	A	0.382937	1008
5	rs189545409	C	A	0.0168651	1008
5	rs62381795	G	T	0.394841	1008
5	rs28727439	C	A	0.0238095	1008
5	rs34927605	T	A	0.380952	1008
5	rs10479180	C	T	0.380952	1008
5	rs13179823	G	A	0.301587	1008
5	rs35859059	G	C	0.300595	1008
5	rs35839251	T	C	0.300595	1008
5	rs10223303	G	A	0.293651	1008
5	rs151039959	G	T	0.0178571	1008
5	rs7735408	G	A	0.410714	1008
5	rs10515498	C	T	0.293651	1008
5	rs9327809	A	G	0.293651	1008
5	rs10036665	T	A	0.10119	1008
5	rs10952	T	A	0.293651	1008
5	rs28704868	G	A	0.294643	1008
5	rs10053541	G	A	0.294643	1008
5	rs10061456	T	C	0.294643	1008
5	rs10055120	C	T	0.100198	1008
5	rs145405804	T	C	0.015873	1008
5	rs149202740	C	A	0.0218254	1008
5	rs11950736	G	A	0.0992063	1008
5	rs11242417	T	G	0.0218254	1008
5	rs13436625	T	C	0.286706	1008
5	rs7716154	A	G	0.286706	1008
5	rs6882682	C	T	0.286706	1008
5	rs33967909	G	A	0.612103	1008
5	rs117576343	C	T	0.0535714	1008
5	rs35002324	G	A	0.284722	1008
5	rs12055045	C	T	0.612103	1008
5	rs7726580	G	A	0.286706	1008
5	rs117447272	G	A	0.015873	1008
5	rs12514307	T	C	0.285714	1008
5	rs4835674	A	G	0.28869	1008
5	rs75492600	C	T	0.0952381	1008
5	rs79122663	G	C	0.28869	1008
5	rs80162107	G	A	0.00198413	1008
5	rs10054835	T	C	0.28869	1008
5	rs6874130	G	C	0.611111	1008
5	rs4457069	A	G	0.612103	1008
5	rs6879552	G	A	0.611111	1008
5	rs10515500	C	G	0.0228175	1008
5	rs4835675	T	C	0.28869	1008
5	rs11242419	G	C	0.0168651	1008
5	rs11242420	C	T	0.0168651	1008
5	rs11567993	A	C	0.0168651	1008
5	rs35931944	G	A	0.289683	1008
5	rs71596568	C	T	0.28869	1008
5	rs62380875	G	A	0.0168651	1008
5	rs61078354	A	G	0.0535714	1008
5	rs7716275	G	T	0.0168651	1008
5	rs35397950	T	A	0.0168651	1008
5	rs34509336	C	T	0.611111	1008
5	rs112379863	A	G	0.0168651	1008
5	rs72492412	C	T	0.0218254	1008
5	rs111246576	C	T	0.0178571	1008
5	rs62380876	T	A	0.0168651	1008
5	rs62380877	G	A	0.0178571	1008
5	rs72803816	A	G	0.0168651	1008
5	rs62380878	T	C	0.0168651	1008
5	rs62380879	T	A	0.0168651	1008
5	rs62380880	T	C	0.0168651	1008
5	rs11743259	C	T	0.0168651	1008
5	rs11744049	C	T	0.0168651	1008
5	rs34801052	C	T	0.610119	1008
5	rs112354065	C	G	0.0168651	1008
5	rs68158196	A	G	0.610119	1008
5	rs186927163	C	T	0.0208333	1008
5	rs72803818	G	A	0.0228175	1008
5	rs13182414	T	G	0.289683	1008
5	rs62380881	G	A	0.0168651	1008
5	rs146946269	G	A	0.0178571	1008
5	rs4507482	T	G	0.0168651	1008
5	rs191001711	A	G	0.00793651	1008
5	rs7703938	A	C	0.0168651	1008
5	rs149304354	C	A	0.0178571	1008
5	rs4522986	G	T	0.306548	1008
5	rs6596428	C	T	0.306548	1008
5	rs6868449	G	A	0.0168651	1008
5	rs11748706	C	A	0.0228175	1008
5	rs56252010	T	G	0.0168651	1008
5	rs17207555	A	G	0.0168651	1008
5	rs114555103	G	A	0.0168651	1008
5	rs145357600	G	T	0.030754	1008
5	rs17171794	C	A	0.611111	1008
5	rs10072318	C	T	0.28869	1008
5	rs75599346	G	C	0.0168651	1008
5	rs11567983	C	T	0.28869	1008
5	rs4835676	C	T	0.305556	1008
5	rs4835774	T	C	0.611111	1008
5	rs13361619	G	A	0.28869	1008
5	rs7723158	C	T	0.305556	1008
5	rs12519407	A	C	0.611111	1008
5	rs11567980	G	A	0.28869	1008
5	rs11567976	C	T	0.305556	1008
5	rs10080108	C	T	0.28869	1008
5	rs11745252	A	G	0.0168651	1008
5	rs12514117	C	T	0.305556	1008
5	rs12514118	C	T	0.28869	1008
5	rs74457900	G	A	0.233135	1008
5	rs34735218	C	T	0.00198413	1008
5	rs35859846	C	G	0.305556	1008
5	rs150198102	A	T	0.0168651	1008
5	rs183653302	T	C	0.0178571	1008
5	rs138996614	C	T	0.0168651	1008
5	rs28784930	C	T	0.28869	1008
5	rs17286080	G	A	0.0168651	1008
5	rs17286087	G	C	0.0168651	1008
5	rs7715815	C	T	0.305556	1008
5	rs189063195	A	T	0.0119048	1008
5	rs113606664	C	T	0.0833333	1008
5	rs144145979	G	A	0.0168651	1008
5	rs12187949	C	T	0.610119	1008
5	rs7722311	A	G	0.0168651	1008
5	rs11567972	G	A	0.289683	1008
5	rs11567968	A	G	0.0168651	1008
5	rs6596430	A	G	0.916667	1008
5	rs11567963	G	A	0.0168651	1008
5	rs3734166	G	A	0.610119	1008
5	rs6596431	G	A	0.610119	1008
5	rs11567957	C	A	0.0168651	1008
5	rs1042124	A	C	0.0168651	1008
5	rs6861656	T	C	0.289683	1008
5	rs117539912	G	T	0.0188492	1008
5	rs11567949	G	T	0.0168651	1008
5	rs62380926	G	T	0.0168651	1008
5	rs12659106	T	C	0.0178571	1008
5	rs2350636	C	T	0.289683	1008
5	rs4835777	G	A	0.553571	1008
5	rs4835778	A	G	0.553571	1008
5	rs3756761	G	A	0.553571	1008
5	rs6889491	T	C	0.28869	1008
5	rs3756764	C	G	0.553571	1008
5	rs3756765	G	A	0.28869	1008
5	rs3756766	A	C	0.853175	1008
5	rs56366217	G	A	0.0228175	1008
5	rs56316522	C	A	0.0228175	1008
5	rs62380929	A	T	0.0228175	1008
5	rs2107675	C	T	0.0228175	1008
5	rs2286060	C	A	0.5625	1008
5	rs77021674	G	A	0.030754	1008
5	rs35965145	A	T	0.274802	1008
5	rs4835780	G	C	0.584325	1008
5	rs10045661	G	A	0.859127	1008
5	rs62380931	G	A	0.0228175	1008
5	rs10900851	A	C	0.141865	1008
5	rs76484728	A	G	0.561508	1008
5	rs188631933	C	T	0.0297619	1008
5	rs2269953	T	G	0.584325	1008
5	rs2269952	T	C	0.584325	1008
5	rs740074	C	T	0.561508	1008
5	rs1052648	G	A	0.560516	1008
5	rs3734168	C	A	0.561508	1008
5	rs79865082	T	G	0.0188492	1008
5	rs62380932	G	A	0.0228175	1008
5	rs55803185	G	A	0.0228175	1008
5	rs10045383	G	A	0.274802	1008
5	rs35635987	A	C	0.275794	1008
5	rs72803845	A	G	0.0228175	1008
5	rs62380933	C	T	0.0228175	1008
5	rs6875772	T	C	0.0228175	1008
5	rs6894833	A	G	0.585317	1008
5	rs151293716	G	A	0.0486111	1008
5	rs11740931	G	A	0.0228175	1008
5	rs11748075	A	G	0.0228175	1008
5	rs181853259	T	G	0.015873	1008
5	rs186935753	T	A	0.0257937	1008
5	rs11242423	G	A	0.584325	1008
5	rs10900853	T	G	0.585317	1008
5	rs10055995	C	T	0.858135	1008
5	rs117822599	G	A	0.0446429	1008
5	rs17171808	A	G	0.560516	1008
5	rs145818853	G	A	0.235119	1008
5	rs4317313	A	G	0.275794	1008
5	rs4835677	A	T	0.275794	1008
5	rs190592497	C	T	0.0257937	1008
5	rs73255864	A	G	0.561508	1008
5	rs111290757	C	T	0.0208333	1008
5	rs138298543	A	G	0.0208333	1008
5	rs7730416	A	T	0.561508	1008
5	rs11949335	A	G	0.561508	1008
5	rs117150481	C	T	0.0178571	1008
5	rs17207562	C	T	0.0208333	1008
5	rs10515499	A	G	0.275794	1008
5	rs757649	G	T	0.560516	1008
5	rs11746353	T	C	0.0228175	1008
5	rs6894775	T	C	0.560516	1008
5	rs112435592	G	T	0.0208333	1008
5	rs757647	G	A	0.576389	1008
5	rs7719002	C	T	0.0208333	1008
5	rs4835678	C	T	0.848214	1008
5	rs4835679	G	A	0.553571	1008
5	rs12719513	C	T	0.274802	1008
5	rs7703010	C	A	0.852183	1008
5	rs10043984	C	T	0.140873	1008
5	rs112148211	C	T	0.556548	1008
5	rs72803856	G	C	0.0238095	1008
5	rs6596432	G	A	0.0208333	1008
5	rs181727520	A	G	0.00694444	1008
5	rs10073922	G	A	0.270833	1008
5	rs17460017	A	T	0.0228175	1008
5	rs3822837	T	C	0.560516	1008
5	rs3777383	C	T	0.560516	1008
5	rs11242424	G	T	0.560516	1008
5	rs12659550	G	A	0.561508	1008
5	rs184734460	C	G	0.00595238	1008
5	rs3798148	C	A	0.015873	1008
5	rs3798149	C	T	0.859127	1008
5	rs56286686	A	G	0.0228175	1008
5	rs62380935	A	G	0.0228175	1008
5	rs34574126	T	G	0.0585317	1008
5	rs376681912	G	A	0.0128968	1008
5	rs144494506	G	A	0.0208333	1008
5	rs17171818	C	T	0.582341	1008
5	rs3798150	T	C	0.0228175	1008
5	rs17641165	G	A	0.236111	1008
5	rs2269951	A	G	0.583333	1008
5	rs72803865	G	A	0.0208333	1008
5	rs2269950	A	G	0.560516	1008
5	rs2269949	G	C	0.560516	1008
5	rs4835784	T	G	0.271825	1008
5	rs59846039	T	C	0.583333	1008
5	rs62380939	C	G	0.0228175	1008
5	rs191375679	A	G	0.046627	1008
5	rs62380940	G	A	0.583333	1008
5	rs4835786	A	G	0.583333	1008
5	rs6886388	G	A	0.271825	1008
5	rs17294563	A	G	0.0228175	1008
5	rs12514582	A	C	0.0208333	1008
5	rs73257854	C	A	0.554563	1008
5	rs4835680	A	T	0.850198	1008
5	rs4835788	G	T	0.554563	1008
5	rs11746380	T	C	0.578373	1008
5	rs28786717	G	A	0.149802	1008
5	rs57618921	T	C	0.555556	1008
5	rs12517410	G	T	0.850198	1008
5	rs59023560	T	A	0.556548	1008
5	rs7700917	T	C	0.578373	1008
5	rs118020779	A	G	0.0228175	1008
5	rs4835789	A	T	0.555556	1008
5	rs11749205	T	G	0.0228175	1008
5	rs62380954	A	T	0.0228175	1008
5	rs72803873	C	T	0.0833333	1008
5	rs73257862	C	A	0.560516	1008
5	rs7702238	C	A	0.555556	1008
5	rs112365199	C	A	0.0218254	1008
5	rs12514133	T	C	0.580357	1008
5	rs113260319	C	T	0.271825	1008
5	rs62380956	T	C	0.583333	1008
5	rs62380957	C	T	0.0664683	1008
5	rs12517974	A	C	0.555556	1008
5	rs4835790	T	C	0.850198	1008
5	rs185492458	G	A	0.0119048	1008
5	rs7733579	G	T	0.0228175	1008
5	rs7733488	A	G	0.0228175	1008
5	rs4835791	T	C	0.850198	1008
5	rs35231526	A	G	0.271825	1008
5	rs11747361	G	A	0.0228175	1008
5	rs35131895	A	G	0.144841	1008
5	rs61315180	A	G	0.560516	1008
5	rs11740446	T	C	0.0228175	1008
5	rs12655771	A	C	0.560516	1008
5	rs11951327	T	C	0.583333	1008
5	rs13152997	C	G	0.271825	1008
5	rs13153017	C	A	0.271825	1008
5	rs75313335	A	T	0.560516	1008
5	rs72803879	C	T	0.0605159	1008
5	rs72803881	G	A	0.0208333	1008
5	rs17538215	C	T	0.27381	1008
5	rs79365102	A	C	0.0178571	1008
5	rs10479184	C	T	0.271825	1008
5	rs7725416	T	A	0.853175	1008
5	rs7726234	T	C	0.853175	1008
5	rs7706614	G	A	0.0208333	1008
5	rs192834842	A	G	0.015873	1008
5	rs7720215	A	C	0.0208333	1008
5	rs189506364	T	G	0.0386905	1008
5	rs72803883	G	C	0.0198413	1008
5	rs12519732	A	C	0.561508	1008
5	rs12514669	G	C	0.576389	1008
5	rs6897871	G	A	0.556548	1008
5	rs7736491	C	T	0.0198413	1008
5	rs7737080	G	C	0.849206	1008
5	rs7737081	G	T	0.848214	1008
5	rs35486585	G	A	0.0962302	1008
5	rs60271703	T	G	0.558532	1008
5	rs10040792	T	C	0.848214	1008
5	rs41300795	G	A	0.0198413	1008
5	rs740077	A	C	0.581349	1008
5	rs3777384	C	T	0.0188492	1008
5	rs78589002	G	C	0.0208333	1008
5	rs3815212	T	C	0.581349	1008
5	rs17171820	A	G	0.582341	1008
5	rs138637547	A	G	0.100198	1008
5	rs2240334	A	C	0.271825	1008
5	rs17599026	C	T	0.0972222	1008
5	rs72803892	A	G	0.0605159	1008
5	rs144875091	C	T	0.0376984	1008
5	rs2286058	G	A	0.560516	1008
5	rs143433226	A	G	0.0208333	1008
5	rs2286057	A	G	0.853175	1008
5	rs2240332	G	C	0.271825	1008
5	rs13154187	A	C	0.271825	1008
5	rs72803896	G	A	0.0208333	1008
5	rs73259805	C	T	0.560516	1008
5	rs113322698	G	A	0.271825	1008
5	rs7734755	A	G	0.581349	1008
5	rs12653150	A	G	0.563492	1008
5	rs12657315	C	T	0.558532	1008
5	rs11334	G	C	0.587302	1008
5	rs12659034	C	T	0.582341	1008
5	rs1859466	C	T	0.550595	1008
5	rs2277067	G	A	0.270833	1008
5	rs982085	C	G	0.853175	1008
5	rs72803898	G	A	0.0188492	1008
5	rs2269947	C	T	0.244048	1008
5	rs12516269	A	G	0.246032	1008
5	rs113089597	C	T	0.0188492	1008
5	rs76112370	A	G	0.0386905	1008
5	rs72803900	G	A	0.0188492	1008
5	rs12514520	T	C	0.225198	1008
5	rs35774663	G	A	0.556548	1008
5	rs34747207	A	G	0.558532	1008
5	rs117145648	C	A	0.0724206	1008
5	rs2350639	G	T	0.225198	1008
5	rs2350640	A	C	0.78373	1008
5	rs2240331	C	A	0.781746	1008
5	rs2240330	C	T	0.555556	1008
5	rs4835796	T	G	0.78373	1008
5	rs3798153	A	C	0.785714	1008
5	rs1046576	G	A	0.214286	1008
5	rs76742591	T	C	0.0505952	1008
5	rs4835681	G	C	0.781746	1008
5	rs191263962	C	G	0.00793651	1008
5	rs4835682	C	T	0.800595	1008
5	rs6864847	A	G	0.206349	1008
5	rs34291637	C	T	0.24504	1008
5	rs10071273	C	T	0.198413	1008
5	rs9327812	T	C	0.455357	1008
5	rs6864444	C	T	0.124008	1008
5	rs6885818	T	A	0.208333	1008
5	rs17703995	C	T	0.543651	1008
5	rs740076	A	G	0.208333	1008
5	rs35711876	C	A	0.238095	1008
5	rs6874506	C	T	0.208333	1008
5	rs72803902	C	T	0.0188492	1008
5	rs13184188	G	C	0.242063	1008
5	rs116908564	C	T	0.0257937	1008
5	rs72805804	A	G	0.0198413	1008
5	rs11745881	A	G	0.193452	1008
5	rs1548587	A	G	0.189484	1008
5	rs72805805	C	T	0.0198413	1008
5	rs7729723	A	G	0.180556	1008
5	rs62382363	C	A	0.574405	1008
5	rs7735367	G	A	0.180556	1008
5	rs113566341	T	C	0.180556	1008
5	rs111549735	T	G	0.180556	1008
5	rs6897407	G	C	0.180556	1008
5	rs79815179	C	A	0.0694444	1008
5	rs77541789	C	A	0.0248016	1008
5	rs3813321	C	T	0.179563	1008
5	rs11743810	C	T	0.178571	1008
5	rs11748288	A	G	0.196429	1008
5	rs11741807	G	T	0.190476	1008
5	rs13185520	G	A	0.189484	1008
5	rs188201117	C	T	0.015873	1008
5	rs142286228	G	T	0.014881	1008
5	rs6895528	G	T	0.189484	1008
5	rs113619141	G	A	0.00595238	1008
5	rs112832795	G	T	0.00595238	1008
5	rs117429116	C	T	0.014881	1008
5	rs3910201	A	G	0.189484	1008
5	rs112070692	G	A	0.0704365	1008
5	rs6596433	G	A	0.191468	1008
5	rs6596434	T	A	0.191468	1008
5	rs6892609	G	A	0.00595238	1008
5	rs13167336	G	C	0.190476	1008
5	rs11750575	T	C	0.190476	1008
5	rs11750582	T	C	0.191468	1008
5	rs11242426	T	C	0.191468	1008
5	rs111897308	C	T	0.00595238	1008
5	rs6890204	T	C	0.191468	1008
5	rs62382367	C	T	0.560516	1008
5	rs10075580	G	A	0.185516	1008
5	rs6870458	G	T	0.19246	1008
5	rs11242428	A	G	0.19246	1008
5	rs11242429	T	C	0.19246	1008
5	rs6887341	G	A	0.186508	1008
5	rs11242430	C	A	0.19246	1008
5	rs116959140	G	A	0.0267857	1008
5	rs10793824	C	T	0.186508	1008
5	rs6885225	T	C	0.19246	1008
5	rs6596435	C	G	0.19246	1008
5	rs6596436	G	C	0.19246	1008
5	rs150237702	T	A	0.0267857	1008
5	rs11741961	C	T	0.186508	1008
5	rs7709119	G	A	0.00595238	1008
5	rs2351028	A	G	0.55754	1008
5	rs111842376	C	T	0.00595238	1008
5	rs10078434	A	T	0.00595238	1008
5	rs219277	C	T	0.191468	1008
5	rs219278	G	A	0.191468	1008
5	rs11745596	C	T	0.185516	1008
5	rs219279	C	T	0.191468	1008
5	rs219282	C	G	0.00595238	1008
5	rs11749167	A	G	0.189484	1008
5	rs219284	A	G	0.196429	1008
5	rs11746175	T	C	0.190476	1008
5	rs219287	T	C	0.197421	1008
5	rs138097071	G	C	0.014881	1008
5	rs11750854	A	G	0.251984	1008
5	rs144044560	G	A	0.014881	1008
5	rs11956240	C	T	0.213294	1008
5	rs13164092	A	G	0.212302	1008
5	rs55985421	A	G	0.212302	1008
5	rs11741702	A	C	0.994048	1008
5	rs2242599	A	G	0.77877	1008
5	rs10077025	T	G	0.994048	1008
5	rs4835685	A	G	0.994048	1008
5	rs35404194	C	T	0.991071	1008
5	rs35257420	G	A	0.224206	1008
5	rs7714751	G	A	0.21131	1008
5	rs10077407	C	T	0.77877	1008
5	rs154068	G	C	0.994048	1008
5	rs154067	A	G	0.77877	1008
5	rs78706916	C	T	0.0823413	1008
5	rs3849046	C	T	0.215278	1008
5	rs147761185	C	T	0.0168651	1008
5	rs13155345	T	C	0.21131	1008
5	rs13169274	T	C	0.212302	1008
5	rs143106336	C	T	0.0188492	1008
5	rs154072	G	A	0.77877	1008
5	rs154073	C	T	0.777778	1008
5	rs13165802	G	A	0.212302	1008
5	rs190764119	A	G	0.0178571	1008
5	rs139357643	G	A	0.0416667	1008
5	rs188458842	T	C	0.0178571	1008
5	rs7713333	C	T	0.780754	1008
5	rs145050264	A	G	0.0416667	1008
5	rs34498555	A	G	0.225198	1008
5	rs154075	G	T	0.212302	1008
5	rs154076	A	C	0.209325	1008
5	rs154077	C	T	0.994048	1008
5	rs74488756	C	G	0.0496032	1008
5	rs9327813	A	T	0.785714	1008
5	rs35485859	G	C	0.231151	1008
5	rs154078	C	G	0.994048	1008
5	rs56152341	C	T	0.0228175	1008
5	rs154079	C	T	0.994048	1008
5	rs34629616	T	C	0.785714	1008
5	rs154080	A	C	0.994048	1008
5	rs71596575	G	A	0.231151	1008
5	rs466483	G	A	0.994048	1008
5	rs4835687	A	G	0.785714	1008
5	rs462783	G	A	0.208333	1008
5	rs462623	C	T	0.00595238	1008
5	rs150446164	G	A	0.0218254	1008
5	rs12658925	C	T	0.791667	1008
5	rs4835688	C	T	0.128968	1008
5	rs139311183	C	T	0.0168651	1008
5	rs13187637	T	C	0.781746	1008
5	rs154069	G	A	0.803571	1008
5	rs143770140	C	T	0.015873	1008
5	rs77796751	G	A	0.0267857	1008
5	rs178146	T	C	0.00595238	1008
5	rs178145	G	A	0.00595238	1008
5	rs219611	A	G	0.00595238	1008
5	rs2268439	C	T	0.781746	1008
5	rs188731	T	C	0.794643	1008
5	rs181919	A	G	0.794643	1008
5	rs187653	T	C	0.790675	1008
5	rs255994	C	G	0.00595238	1008
5	rs11740501	G	A	0.128968	1008
5	rs255992	T	C	0.00595238	1008
5	rs13160755	A	G	0.785714	1008
5	rs255998	A	T	0.00595238	1008
5	rs255999	A	G	0.794643	1008
5	rs7306	C	G	0.00595238	1008
5	rs10117	G	A	0.790675	1008
5	rs72805829	A	G	0.0505952	1008
5	rs41295743	C	T	0.00992063	1008
5	rs256002	C	T	0.794643	1008
5	rs256003	A	C	0.00595238	1008
5	rs41295739	C	T	0.0287698	1008
5	rs256004	A	C	0.00595238	1008
5	rs256005	G	A	0.00595238	1008
5	rs256006	A	G	0.794643	1008
5	rs2304057	C	T	0.785714	1008
5	rs256007	A	C	0.791667	1008
5	rs256017	G	T	0.790675	1008
5	rs256016	T	G	0.00595238	1008
5	rs7711958	C	T	0.784722	1008
5	rs1042665	T	C	0.762897	1008
5	rs256015	G	A	0.00694444	1008
5	rs256014	A	G	0.793651	1008
5	rs256013	T	C	0.790675	1008
5	rs256012	G	A	0.994048	1008
5	rs6596438	T	G	0.784722	1008
5	rs256010	T	C	0.994048	1008
5	rs6874487	A	G	0.784722	1008
5	rs41295693	C	T	0.0168651	1008
5	rs185342	G	C	0.994048	1008
5	rs256009	A	T	0.994048	1008
5	rs256008	G	C	0.994048	1008
5	rs17523658	G	C	0.093254	1008
5	rs690158	C	T	0.994048	1008
5	rs409273	A	G	0.210317	1008
5	rs10076333	T	C	0.994048	1008
5	rs4835689	T	A	0.78373	1008
5	rs140651539	G	A	0.0138889	1008
5	rs7381008	G	A	0.994048	1008
5	rs10070909	G	T	0.78373	1008
5	rs7378701	A	T	0.991071	1008
5	rs7378744	G	A	0.206349	1008
5	rs11957778	G	A	0.206349	1008
5	rs10900854	G	C	0.994048	1008
5	rs72805831	C	T	0.0496032	1008
5	rs9968657	A	G	0.784722	1008
5	rs7443140	G	T	0.994048	1008
5	rs58044164	C	T	0.0753968	1008
5	rs13167574	T	C	0.994048	1008
5	rs13185992	C	T	0.209325	1008
5	rs7379761	G	C	0.994048	1008
5	rs117428177	C	A	0.014881	1008
5	rs68128065	T	C	0.206349	1008
5	rs57958956	G	T	0.784722	1008
5	rs143549354	A	G	0.00297619	1008
5	rs62382412	G	A	0.784722	1008
5	rs11738995	C	G	0.206349	1008
5	rs11242434	A	G	0.994048	1008
5	rs11953219	T	C	0.78373	1008
5	rs117612903	G	A	0.0138889	1008
5	rs7700499	A	G	0.994048	1008
5	rs4835690	G	A	0.78373	1008
5	rs142909566	C	T	0.0327381	1008
5	rs13156556	T	C	0.994048	1008
5	rs2043273	C	T	0.207341	1008
5	rs17207604	G	A	0.207341	1008
5	rs7732337	T	G	0.994048	1008
5	rs11959184	A	G	0.78373	1008
5	rs10078032	A	G	0.994048	1008
5	rs181135566	T	C	0.0138889	1008
5	rs10793825	G	T	0.786706	1008
5	rs28587037	T	C	0.789683	1008
5	rs12654036	G	C	0.78869	1008
5	rs12654060	G	T	0.786706	1008
5	rs11242435	T	C	0.791667	1008
5	rs6596443	A	C	0.994048	1008
5	rs6891346	T	C	0.994048	1008
5	rs1811371	G	T	0.204365	1008
5	rs11242436	A	G	0.786706	1008
5	rs10900855	C	T	0.764881	1008
5	rs181692560	T	C	0.0396825	1008
5	rs4835691	G	T	0.204365	1008
5	rs149668901	T	C	0.0396825	1008
5	rs11745065	G	C	0.204365	1008
5	rs11745933	C	T	0.204365	1008
5	rs6893278	C	T	0.994048	1008
5	rs72805841	G	A	0.0386905	1008
5	rs6879968	T	G	0.994048	1008
5	rs10043583	C	T	0.994048	1008
5	rs7379154	G	A	0.994048	1008
5	rs28377921	C	T	0.828373	1008
5	rs34858014	C	T	0.16369	1008
5	rs13159624	C	T	0.165675	1008
5	rs10041640	C	T	0.828373	1008
5	rs142233227	T	C	0.0208333	1008
5	rs7380609	A	G	0.994048	1008
5	rs4835692	C	G	0.165675	1008
5	rs11746692	C	A	0.165675	1008
5	rs13165665	A	G	0.165675	1008
5	rs111923265	A	C	0.0138889	1008
5	rs6421919	G	T	0.994048	1008
5	rs891953	C	G	0.155754	1008
5	rs6421920	A	G	0.993056	1008
5	rs10063224	T	C	0.136905	1008
5	rs35870076	G	C	0.133929	1008
5	rs148470046	G	A	0.0228175	1008
5	rs12655368	T	C	0.363095	1008
5	rs10065607	T	G	0.136905	1008
5	rs117564251	C	T	0.0267857	1008
5	rs79847085	G	C	0.0496032	1008
5	rs12152988	G	A	0.0972222	1008
5	rs34779661	G	T	0.133929	1008
5	rs17171888	G	A	0.123016	1008
5	rs11948006	G	T	0.131944	1008
5	rs11948009	G	A	0.131944	1008
5	rs2060213	T	C	0.260913	1008
5	rs2060214	T	C	0.123016	1008
5	rs6859482	C	T	0.259921	1008
5	rs59526041	A	G	0.357143	1008
5	rs4835644	T	C	0.149802	1008
5	rs34697686	C	G	0.134921	1008
5	rs189048291	C	T	0.0218254	1008
5	rs35228322	C	T	0.131944	1008
5	rs35842328	T	C	0.303571	1008
5	rs34522982	G	A	0.135913	1008
5	rs6596445	C	T	0.261905	1008
5	rs4835695	C	T	0.0416667	1008
5	rs6891007	T	C	0.18254	1008
5	rs11953333	G	A	0.137897	1008
5	rs11743323	G	A	0.0416667	1008
5	rs7716228	G	A	0.138889	1008
5	rs7720134	G	A	0.137897	1008
5	rs6880094	A	G	0.167659	1008
5	rs72805847	A	C	0.0416667	1008
5	rs13436934	A	G	0.164683	1008
5	rs34224496	C	G	0.137897	1008
5	rs74591003	T	A	0.118056	1008
5	rs111770068	A	G	0.0416667	1008
5	rs4835696	G	A	0.229167	1008
5	rs117430826	G	A	0.0119048	1008
5	rs4835645	T	C	0.229167	1008
5	rs34722116	G	A	0.133929	1008
5	rs77468702	G	C	0.0525794	1008
5	rs35923521	G	A	0.133929	1008
5	rs75280668	A	G	0.0625	1008
5	rs34157062	C	G	0.130952	1008
5	rs11740059	T	C	0.292659	1008
5	rs75329963	T	A	0.0615079	1008
5	rs57351487	G	A	0.0992063	1008
5	rs58824859	A	C	0.201389	1008
5	rs79758436	A	G	0.0644841	1008
5	rs7379760	T	G	0.386905	1008
5	rs17657378	T	C	0.102183	1008
5	rs17171904	C	T	0.107143	1008
5	rs11747792	C	G	0.232143	1008
5	rs28386947	A	C	0.293651	1008
5	rs72805852	C	G	0.119048	1008
5	rs72805853	G	A	0.119048	1008
5	rs4835646	A	C	0.119048	1008
5	rs17657439	T	A	0.119048	1008
5	rs76210266	C	T	0.0128968	1008
5	rs3849047	C	T	0.279762	1008
5	rs6596446	T	C	0.292659	1008
5	rs56036062	G	A	0.102183	1008
5	rs146121259	G	T	0.0486111	1008
5	rs72805854	G	A	0.100198	1008
5	rs141393379	A	G	0.0188492	1008
5	rs1651030	C	G	0.97619	1008
5	rs1651031	T	C	0.500992	1008
5	rs58914268	T	C	0.0287698	1008
5	rs9885129	A	G	0.0367063	1008
5	rs138195801	C	T	0.0218254	1008
5	rs117225557	C	T	0.0277778	1008
5	rs6866645	A	G	0.0367063	1008
5	rs9885511	C	T	0.0367063	1008
5	rs9885516	G	A	0.0367063	1008
5	rs9327816	C	T	0.0367063	1008
5	rs185836281	G	A	0.0357143	1008
5	rs744675	A	G	0.0446429	1008
5	rs744673	A	C	0.0446429	1008
5	rs143789326	T	C	0.0238095	1008
5	rs882740	G	A	0.0208333	1008
5	rs2003393	T	A	0.0446429	1008
5	rs10054891	G	C	0.0446429	1008
5	rs10064566	T	A	0.0446429	1008
5	rs11242437	C	A	0.014881	1008
5	rs7702038	G	A	0.0446429	1008
5	rs10062943	A	G	0.0208333	1008
5	rs72788811	C	T	0.015873	1008
5	rs78701885	C	A	0.0357143	1008
5	rs142568136	A	G	0.0238095	1008
5	rs145996235	C	T	0.0228175	1008
5	rs80124232	C	T	0.0337302	1008
5	rs17171939	T	C	0.0228175	1008
5	rs9327818	C	T	0.0208333	1008
5	rs148512028	G	T	0.0228175	1008
5	rs12186999	C	G	0.160714	1008
5	rs7724633	T	A	0.0436508	1008
5	rs111289905	A	T	0.124008	1008
5	rs148987469	T	G	0.0238095	1008
5	rs79211358	C	A	0.0238095	1008
5	rs58840451	G	A	0.00793651	1008
5	rs145343382	C	T	0.0208333	1008
5	rs150357670	G	A	0.0208333	1008
5	rs138027415	A	G	0.0208333	1008
5	rs116827504	G	T	0.0208333	1008
5	rs11242438	C	T	0.00892857	1008
5	rs56836084	C	T	0.0218254	1008
5	rs141992655	G	A	0.0208333	1008
5	rs11957671	C	T	0.00892857	1008
5	rs144401783	G	A	0.0208333	1008
5	rs182395769	G	A	0.0208333	1008
5	rs187001606	C	T	0.0208333	1008
5	rs142152655	A	G	0.0208333	1008
5	rs146361795	A	G	0.0208333	1008
5	rs201304192	A	C	0.109127	1008
5	rs184526462	T	C	0.0218254	1008
5	rs187362715	C	T	0.0337302	1008
5	rs147817722	C	G	0.0198413	1008
5	rs10078499	C	T	0.0287698	1008
5	rs10065171	A	C	0.00892857	1008
5	rs142928593	C	G	0.0198413	1008
5	rs67665497	T	C	0.161706	1008
5	rs72788815	G	T	0.00892857	1008
5	rs150509492	C	T	0.0535714	1008
5	rs143262004	T	C	0.0198413	1008
5	rs10077424	C	T	0.00892857	1008
5	rs141951191	C	T	0.0198413	1008
5	rs12189478	G	T	0.00992063	1008
5	rs10052293	G	A	0.0287698	1008
5	rs145616287	T	C	0.00992063	1008
5	rs117998666	G	A	0.0198413	1008
5	rs11746088	A	C	0.0287698	1008
5	rs148347649	T	C	0.0198413	1008
5	rs11741310	G	A	0.00892857	1008
5	rs10060717	G	A	0.0287698	1008
5	rs11742397	C	T	0.00892857	1008
5	rs13357355	C	G	0.0287698	1008
5	rs13357397	C	T	0.0297619	1008
5	rs10077660	A	G	0.0287698	1008
5	rs17171942	T	C	0.0287698	1008
5	rs182251357	A	G	0.0208333	1008
5	rs10066809	G	A	0.00892857	1008
5	rs10066819	C	T	0.00892857	1008
5	rs79786433	A	T	0.0198413	1008
5	rs78783581	G	A	0.0198413	1008
5	rs10059749	G	T	0.00892857	1008
5	rs78587600	G	A	0.0198413	1008
5	rs9327819	C	A	0.0208333	1008
5	rs10036084	A	G	0.0327381	1008
5	rs117102535	T	A	0.0327381	1008
5	rs11750163	T	C	0.0416667	1008
5	rs79360754	T	C	0.0327381	1008
5	rs13171173	G	T	0.00892857	1008
5	rs7702510	A	G	0.0337302	1008
5	rs73265515	A	T	0.0337302	1008
5	rs190160571	A	G	0.0138889	1008
5	rs311608	A	C	0.0426587	1008
5	rs311607	T	C	0.15873	1008
5	rs76169207	T	A	0.0238095	1008
5	rs80151503	C	T	0.0446429	1008
5	rs311606	G	A	0.114087	1008
5	rs311605	T	C	0.15873	1008
5	rs56165444	A	C	0.149802	1008
5	rs57058893	A	T	0.0446429	1008
5	rs57869939	A	C	0.0446429	1008
5	rs73790330	G	A	0.0605159	1008
5	rs59564360	G	C	0.0446429	1008
5	rs311604	C	T	0.00892857	1008
5	rs145800948	C	T	0.0446429	1008
5	rs148646574	C	T	0.0724206	1008
5	rs311603	A	G	0.0823413	1008
5	rs187489369	A	C	0.0238095	1008
5	rs114594197	C	T	0.0446429	1008
5	rs376423920	T	C	0.0446429	1008
5	rs311602	A	G	0.110119	1008
5	rs311601	G	A	0.00892857	1008
5	rs146216781	G	A	0.0436508	1008
5	rs930063	C	G	0.110119	1008
5	rs930062	G	A	0.110119	1008
5	rs311600	C	T	0.0664683	1008
5	rs142228803	G	A	0.0436508	1008
5	rs113394635	G	A	0.00198413	1008
5	rs150347459	G	A	0.0436508	1008
5	rs311599	G	A	0.0664683	1008
5	rs74931099	T	C	0.0436508	1008
5	rs75149161	G	A	0.0436508	1008
5	rs17286171	C	T	0.0386905	1008
5	rs311597	A	G	0.078373	1008
5	rs75455584	A	G	0.0882937	1008
5	rs148156858	C	T	0.0436508	1008
5	rs172664	G	A	0.122024	1008
5	rs116971641	A	T	0.0436508	1008
5	rs139474874	G	T	0.0198413	1008
5	rs17171955	G	C	0.0436508	1008
5	rs160403	T	C	0.195437	1008
5	rs60880420	G	C	0.0436508	1008
5	rs160402	G	T	0.0654762	1008
5	rs58475473	A	G	0.0436508	1008
5	rs73790331	C	T	0.154762	1008
5	rs78597109	T	C	0.0238095	1008
5	rs160401	T	C	0.164683	1008
5	rs191859215	G	A	0.0297619	1008
5	rs2115148	C	T	0.0456349	1008
5	rs78459682	G	A	0.0436508	1008
5	rs160400	C	T	0.121032	1008
5	rs160399	A	G	0.121032	1008
5	rs160398	T	G	0.077381	1008
5	rs274119	G	A	0.121032	1008
5	rs151032632	C	T	0.0436508	1008
5	rs145174283	C	T	0.0684524	1008
5	rs274118	A	G	0.121032	1008
5	rs274117	A	G	0.121032	1008
5	rs182629009	C	A	0.0337302	1008
5	rs160397	G	A	0.121032	1008
5	rs170170	C	T	0.077381	1008
5	rs825669	A	T	0.121032	1008
5	rs4835647	G	C	0.077381	1008
5	rs77291402	C	T	0.015873	1008
5	rs67514550	C	T	0.128968	1008
5	rs311589	G	C	0.077381	1008
5	rs311590	T	C	0.121032	1008
5	rs311591	C	T	0.077381	1008
5	rs73790332	C	A	0.0684524	1008
5	rs311592	T	C	0.077381	1008
5	rs311593	C	T	0.00892857	1008
5	rs311594	C	T	0.077381	1008
5	rs148461281	A	G	0.0436508	1008
5	rs143619028	G	A	0.0436508	1008
5	rs311595	T	C	0.121032	1008
5	rs311596	A	T	0.077381	1008
5	rs1651359	T	C	0.922619	1008
5	rs73790334	T	C	0.111111	1008
5	rs75231031	T	C	0.0416667	1008
5	rs1703211	G	A	0.87996	1008
5	rs1627698	A	G	0.922619	1008
5	rs1703212	A	G	0.87996	1008
5	rs1651032	C	T	0.922619	1008
5	rs1725352	T	C	0.922619	1008
5	rs1725353	C	T	0.922619	1008
5	rs1703213	T	C	0.991071	1008
5	rs1651358	A	G	0.991071	1008
5	rs1725335	A	G	0.991071	1008
5	rs113315313	G	C	0.0684524	1008
5	rs311613	T	C	0.921627	1008
5	rs160406	T	C	0.922619	1008
5	rs160405	G	A	0.922619	1008
5	rs160404	G	A	0.922619	1008
5	rs78595527	C	A	0.030754	1008
5	rs700614	A	C	0.87996	1008
5	rs700615	C	A	0.922619	1008
5	rs11949550	A	C	0.0684524	1008
5	rs700616	A	C	0.923611	1008
5	rs700617	A	G	0.923611	1008
5	rs700618	C	T	0.923611	1008
5	rs700619	G	C	0.992063	1008
5	rs28365836	C	G	0.0684524	1008
5	rs184247003	C	T	0.014881	1008
5	rs12653845	T	G	0.130952	1008
5	rs73790337	G	A	0.0684524	1008
5	rs117087060	G	C	0.0426587	1008
5	rs1095374	A	G	0.922619	1008
5	rs825672	T	C	0.991071	1008
5	rs145134875	G	A	0.0684524	1008
5	rs148689984	C	T	0.00992063	1008
5	rs77629298	G	A	0.160714	1008
5	rs147820383	C	T	0.014881	1008
5	rs189374538	A	G	0.0138889	1008
5	rs1828186	C	A	0.0684524	1008
5	rs700620	C	T	0.923611	1008
5	rs73790339	C	T	0.0684524	1008
5	rs700621	C	T	0.923611	1008
5	rs700622	T	C	0.992063	1008
5	rs700623	A	G	0.880952	1008
5	rs700624	C	G	0.923611	1008
5	rs74986572	C	T	0.0426587	1008
5	rs700625	A	T	0.923611	1008
5	rs62384266	T	C	0.923611	1008
5	rs7722965	T	C	0.992063	1008
5	rs2940594	A	G	0.923611	1008
5	rs2940595	A	G	0.923611	1008
5	rs147705041	T	C	0.0753968	1008
5	rs1725351	C	T	0.00396825	1008
5	rs2174972	C	G	0.923611	1008
5	rs73790340	A	G	0.0684524	1008
5	rs73790341	T	G	0.0684524	1008
5	rs825675	A	G	0.992063	1008
5	rs851278	A	G	0.923611	1008
5	rs73790342	C	T	0.0684524	1008
5	rs825677	T	C	0.992063	1008
5	rs77811072	C	T	0.0684524	1008
5	rs2693963	T	G	0.923611	1008
5	rs2693962	T	G	0.992063	1008
5	rs6866199	C	T	0.923611	1008
5	rs73790349	T	G	0.0684524	1008
5	rs62384267	T	C	0.0367063	1008
5	rs1976561	C	T	0.923611	1008
5	rs1976562	G	A	0.992063	1008
5	rs1567313	A	G	0.923611	1008
5	rs377594714	C	T	0.0684524	1008
5	rs77656014	C	T	0.0684524	1008
5	rs825770	T	G	0.923611	1008
5	rs825769	G	A	0.923611	1008
5	rs825768	C	G	0.884921	1008
5	rs700626	A	G	0.923611	1008
5	rs3804206	G	T	0.0684524	1008
5	rs700627	A	T	0.923611	1008
5	rs76171263	C	G	0.0753968	1008
5	rs825764	T	C	0.992063	1008
5	rs825763	C	T	0.923611	1008
5	rs117148317	C	A	0.0664683	1008
5	rs143605606	C	T	0.0297619	1008
5	rs75851510	A	G	0.0882937	1008
5	rs700629	T	G	0.881944	1008
5	rs825759	G	A	0.992063	1008
5	rs825758	G	A	0.923611	1008
5	rs7729427	C	T	0.0684524	1008
5	rs3804205	C	T	0.0684524	1008
5	rs28363391	A	C	0.0684524	1008
5	rs76214913	A	G	0.0168651	1008
5	rs825754	A	G	0.923611	1008
5	rs73790350	G	A	0.0684524	1008
5	rs2662544	T	A	0.992063	1008
5	rs825751	A	G	0.923611	1008
5	rs825750	C	T	0.923611	1008
5	rs825749	C	A	0.880952	1008
5	rs825748	A	G	0.923611	1008
5	rs825747	G	A	0.992063	1008
5	rs825746	C	T	0.923611	1008
5	rs73790351	T	A	0.0684524	1008
5	rs825762	T	C	0.923611	1008
5	rs825761	A	G	0.923611	1008
5	rs117153667	G	C	0.0426587	1008
5	rs906695	C	T	0.923611	1008
5	rs13173618	T	G	0.00396825	1008
5	rs28745568	G	A	0.078373	1008
5	rs28745575	G	T	0.0684524	1008
5	rs73790352	T	C	0.0684524	1008
5	rs75054595	T	G	0.322421	1008
5	rs3789151	C	T	0.923611	1008
5	rs4835649	T	C	0.923611	1008
5	rs6596450	G	A	0.923611	1008
5	rs376384385	C	T	0.0277778	1008
5	rs10056160	A	G	0.992063	1008
5	rs28363396	A	G	0.031746	1008
5	rs13154573	T	C	0.00396825	1008
5	rs7709770	A	G	0.992063	1008
5	rs12517514	A	G	0.924603	1008
5	rs77848830	C	T	0.0376984	1008
5	rs4835702	A	G	0.924603	1008
5	rs4835703	T	G	0.992063	1008
5	rs3804204	G	C	0.0674603	1008
5	rs4835704	G	A	0.992063	1008
5	rs6596453	T	G	0.992063	1008
5	rs34645817	A	G	0.992063	1008
5	rs76001936	C	T	0.0684524	1008
5	rs118168579	T	C	0.0625	1008
5	rs74741249	C	T	0.0684524	1008
5	rs7736925	C	G	0.992063	1008
5	rs79409374	C	T	0.0337302	1008
5	rs73790367	G	A	0.0674603	1008
5	rs6873425	G	A	0.924603	1008
5	rs883333	C	A	0.992063	1008
5	rs884470	A	G	0.924603	1008
5	rs884469	G	C	0.880952	1008
5	rs3804203	G	A	0.0436508	1008
5	rs28363398	C	G	0.0674603	1008
5	rs6877187	T	C	0.924603	1008
5	rs28363402	A	G	0.0674603	1008
5	rs6860780	A	G	0.924603	1008
5	rs28363405	A	G	0.030754	1008
5	rs3804199	T	C	0.924603	1008
5	rs2011462	G	A	0.880952	1008
5	rs4835705	T	C	0.924603	1008
5	rs6884198	C	T	0.924603	1008
5	rs4835706	G	A	0.924603	1008
5	rs17131821	T	C	0.0674603	1008
5	rs6596454	A	C	0.992063	1008
5	rs118155965	A	G	0.0436508	1008
5	rs6596455	T	C	0.992063	1008
5	rs6421921	T	G	0.924603	1008
5	rs6596456	A	G	0.880952	1008
5	rs17207681	A	G	0.0367063	1008
5	rs28363414	C	T	0.0674603	1008
5	rs995177	G	A	0.992063	1008
5	rs7710300	T	C	0.992063	1008
5	rs1039789	T	C	0.924603	1008
5	rs1039788	G	A	0.924603	1008
5	rs1828188	A	G	0.924603	1008
5	rs1828187	C	T	0.924603	1008
5	rs56322405	C	G	0.924603	1008
5	rs4835707	G	A	0.924603	1008
5	rs13162420	T	C	0.00396825	1008
5	rs6887841	G	A	0.924603	1008
5	rs12656942	G	A	0.924603	1008
5	rs62381196	C	T	0.924603	1008
5	rs56044552	T	G	0.924603	1008
5	rs146915407	G	A	0.0674603	1008
5	rs13167462	G	A	0.00496032	1008
5	rs28363425	A	G	0.0674603	1008
5	rs61703811	A	G	0.0674603	1008
5	rs7710288	A	G	0.924603	1008
5	rs4835708	C	T	0.924603	1008
5	rs1976568	G	T	0.924603	1008
5	rs6880786	A	G	0.924603	1008
5	rs9327826	A	G	0.924603	1008
5	rs9327827	C	T	0.924603	1008
5	rs1848506	A	T	0.924603	1008
5	rs73790368	C	A	0.0674603	1008
5	rs1848505	C	T	0.924603	1008
5	rs2351247	A	G	0.991071	1008
5	rs1972072	C	G	0.924603	1008
5	rs6861556	C	T	0.992063	1008
5	rs10043478	G	C	0.924603	1008
5	rs6863054	C	T	0.924603	1008
5	rs151125137	T	G	0.0168651	1008
5	rs6874181	A	G	0.924603	1008
5	rs288019	A	G	0.924603	1008
5	rs75671399	T	C	0.0674603	1008
5	rs288018	G	A	0.992063	1008
5	rs288017	A	T	0.992063	1008
5	rs77749200	T	C	0.0128968	1008
5	rs143752922	A	G	0.0436508	1008
5	rs288016	C	T	0.924603	1008
5	rs288015	T	C	0.924603	1008
5	rs117204730	G	A	0.0367063	1008
5	rs288014	A	G	0.924603	1008
5	rs288013	A	G	0.924603	1008
5	rs60173527	C	A	0.0674603	1008
5	rs288012	C	T	0.880952	1008
5	rs176381	C	T	0.924603	1008
5	rs79410458	C	T	0.0446429	1008
5	rs288011	C	T	0.925595	1008
5	rs288010	A	C	0.925595	1008
5	rs167009	G	C	0.992063	1008
5	rs430654	C	T	0.925595	1008
5	rs11950908	C	T	0.0664683	1008
5	rs11950937	C	T	0.0664683	1008
5	rs495638	C	T	0.925595	1008
5	rs61623993	A	G	0.0446429	1008
5	rs288042	T	G	0.0744048	1008
5	rs3749660	A	G	0.0376984	1008
5	rs288041	T	C	0.0744048	1008
5	rs2292268	A	G	0.242063	1008
5	rs288040	A	T	0.00793651	1008
5	rs288039	G	T	0.0744048	1008
5	rs288038	G	A	0.0744048	1008
5	rs288037	A	G	0.00992063	1008
5	rs288036	C	A	0.00793651	1008
5	rs73790375	C	G	0.0674603	1008
5	rs288035	A	T	0.00793651	1008
5	rs117101560	T	C	0.0357143	1008
5	rs288033	T	C	0.0753968	1008
5	rs288032	G	A	0.00793651	1008
5	rs57948908	T	C	0.0674603	1008
5	rs288031	T	C	0.0753968	1008
5	rs288030	A	G	0.0753968	1008
5	rs288029	T	C	0.00793651	1008
5	rs288028	G	C	0.00793651	1008
5	rs288026	A	G	0.00793651	1008
5	rs10515504	C	G	0.0763889	1008
5	rs288025	A	G	0.0763889	1008
5	rs288024	A	G	0.00793651	1008
5	rs288023	A	G	0.0763889	1008
5	rs288022	A	C	0.0753968	1008
5	rs288021	C	T	0.00793651	1008
5	rs288020	A	G	0.0763889	1008
5	rs176382	T	C	0.0763889	1008
5	rs187943265	C	T	0.0128968	1008
5	rs7446631	A	G	0.0763889	1008
5	rs56342259	G	C	0.0684524	1008
5	rs76723662	G	A	0.0684524	1008
5	rs288009	G	A	0.00793651	1008
5	rs111232820	A	G	0.0684524	1008
5	rs288008	G	A	0.0753968	1008
5	rs185956	A	G	0.00793651	1008
5	rs288007	C	T	0.00793651	1008
5	rs288004	C	T	0.0753968	1008
5	rs288003	T	G	0.00793651	1008
5	rs288002	T	C	0.00793651	1008
5	rs28363453	G	A	0.0674603	1008
5	rs423469	G	C	0.12004	1008
5	rs2662543	G	T	0.0753968	1008
5	rs10038162	G	A	0.0753968	1008
5	rs10043722	A	G	0.156746	1008
5	rs10044401	A	G	0.00793651	1008
5	rs190387348	G	A	0.0367063	1008
5	rs17286305	A	G	0.0367063	1008
5	rs11958642	T	C	0.0763889	1008
5	rs10067361	G	T	0.00793651	1008
5	rs58835712	G	A	0.0238095	1008
5	rs78055044	A	G	0.00694444	1008
5	rs12719515	A	G	0.0763889	1008
5	rs17207772	C	G	0.0763889	1008
5	rs13172507	G	A	0.0763889	1008
5	rs143604002	C	T	0.0297619	1008
5	rs67339770	G	A	0.128968	1008
5	rs13173221	A	T	0.00793651	1008
5	rs6890932	G	A	0.00793651	1008
5	rs6872423	T	C	0.00793651	1008
5	rs147017133	A	C	0.0327381	1008
5	rs77290523	A	G	0.0436508	1008
5	rs62381204	G	T	0.0367063	1008
5	rs13177415	C	A	0.00793651	1008
5	rs13181762	G	A	0.00793651	1008
5	rs80174483	T	A	0.16369	1008
5	rs13188082	G	A	0.00793651	1008
5	rs10463974	A	G	0.0446429	1008
5	rs10076629	G	C	0.00793651	1008
5	rs10056014	T	A	0.00793651	1008
5	rs10078179	G	C	0.00793651	1008
5	rs10078079	C	T	0.00793651	1008
5	rs11750067	C	T	0.00793651	1008
5	rs13174008	T	C	0.0515873	1008
5	rs13158360	G	A	0.0515873	1008
5	rs2351463	A	C	0.0515873	1008
5	rs10054682	C	T	0.00793651	1008
5	rs11953339	T	A	0.00793651	1008
5	rs9327828	T	G	0.00793651	1008
5	rs9327829	C	T	0.00793651	1008
5	rs10155636	A	G	0.00793651	1008
5	rs11749163	A	G	0.00793651	1008
5	rs10463975	G	A	0.00793651	1008
5	rs2016720	C	T	0.00793651	1008
5	rs10080193	A	G	0.00793651	1008
5	rs1059110	G	A	0.00793651	1008
5	rs10068280	T	C	0.0515873	1008
5	rs28363494	T	G	0.0436508	1008
5	rs13178601	G	A	0.00793651	1008
5	rs891996	A	G	0.0515873	1008
5	rs11954103	G	A	0.00793651	1008
5	rs17031	T	A	0.00793651	1008
5	rs3763016	C	G	0.0515873	1008
5	rs3749663	A	T	0.0515873	1008
5	rs3749664	T	C	0.0515873	1008
5	rs17207800	G	C	0.0367063	1008
5	rs10045605	T	C	0.00793651	1008
5	rs9327830	T	C	0.0515873	1008
5	rs28363510	A	G	0.0426587	1008
5	rs9327831	A	C	0.0515873	1008
5	rs9942422	T	C	0.0515873	1008
5	rs117115057	G	A	0.102183	1008
5	rs10071381	C	T	0.0515873	1008
5	rs6862845	A	C	0.0505952	1008
5	rs138988609	C	T	0.0297619	1008
5	rs7709789	C	T	0.00793651	1008
5	rs10044432	C	T	0.00793651	1008
5	rs113469663	G	A	0.0446429	1008
5	rs10076442	T	C	0.0505952	1008
5	rs10068766	G	A	0.00793651	1008
5	rs10068786	C	T	0.00793651	1008
5	rs10037071	A	G	0.0505952	1008
5	rs7722413	T	C	0.0515873	1008
5	rs874115	T	G	0.0426587	1008
5	rs73265450	C	T	0.0426587	1008
5	rs1368425	A	G	0.0505952	1008
5	rs13181830	C	T	0.0367063	1008
5	rs6878910	G	A	0.0198413	1008
5	rs74986184	T	C	0.105159	1008
5	rs73790388	T	C	0.0287698	1008
5	rs73790389	T	C	0.0287698	1008
5	rs77842554	C	T	0.014881	1008
5	rs80028867	C	T	0.031746	1008
5	rs80211048	G	A	0.0277778	1008
5	rs6892637	T	A	0.0277778	1008
5	rs77169826	G	A	0.031746	1008
5	rs10044672	C	G	0.139881	1008
5	rs13180851	C	G	0.139881	1008
5	rs7717375	A	G	0.142857	1008
5	rs10065532	A	G	0.18254	1008
5	rs10054796	G	A	0.141865	1008
5	rs10054906	G	A	0.0287698	1008
5	rs10069961	A	G	0.141865	1008
5	rs10053642	T	A	0.0277778	1008
5	rs61339060	T	C	0.0277778	1008
5	rs28401588	C	G	0.183532	1008
5	rs117211485	T	C	0.0327381	1008
5	rs2288824	C	T	0.113095	1008
5	rs191341170	G	A	0.0327381	1008
5	rs182070122	C	G	0.0327381	1008
5	rs12108892	G	A	0.142857	1008
5	rs17207828	A	G	0.155754	1008
5	rs67296915	C	T	0.143849	1008
5	rs11958050	A	G	0.189484	1008
5	rs12719517	C	T	0.113095	1008
5	rs76972695	G	A	0.00793651	1008
5	rs12055237	A	G	0.115079	1008
5	rs2060222	C	T	0.155754	1008
5	rs10064130	C	T	0.155754	1008
5	rs10064201	C	T	0.155754	1008
5	rs59943677	G	A	0.0287698	1008
5	rs11739351	A	G	0.12004	1008
5	rs10515505	A	G	0.160714	1008
5	rs2882667	C	T	0.170635	1008
5	rs62381222	T	A	0.0853175	1008
5	rs57552753	C	T	0.0823413	1008
5	rs11956437	C	T	0.0198413	1008
5	rs72788899	C	T	0.0525794	1008
5	rs11747454	G	A	0.0595238	1008
5	rs10074461	G	T	0.155754	1008
5	rs10044736	C	T	0.155754	1008
5	rs7727466	C	G	0.155754	1008
5	rs57858251	A	T	0.0297619	1008
5	rs6596457	T	C	0.157738	1008
5	rs10070021	A	G	0.156746	1008
5	rs57548771	C	T	0.0287698	1008
5	rs117214449	G	C	0.00992063	1008
5	rs11955952	A	G	0.154762	1008
5	rs118177913	G	A	0.0297619	1008
5	rs181409103	T	G	0.00992063	1008
5	rs1433008	T	C	0.154762	1008
5	rs370693987	T	C	0.0228175	1008
5	rs1433009	G	A	0.154762	1008
5	rs7720150	C	A	0.154762	1008
5	rs60409497	C	T	0.0287698	1008
5	rs367848351	A	G	0.0208333	1008
5	rs9327835	C	T	0.155754	1008
5	rs10075039	A	G	0.155754	1008
5	rs10068237	T	A	0.155754	1008
5	rs12719518	T	C	0.155754	1008
5	rs7706391	G	A	0.155754	1008
5	rs188916585	G	C	0.0128968	1008
5	rs75452327	T	C	0.0902778	1008
5	rs17131906	G	C	0.0863095	1008
5	rs58240059	T	C	0.1875	1008
5	rs13153618	C	A	0.155754	1008
5	rs10069528	A	G	0.155754	1008
5	rs10054478	G	A	0.155754	1008
5	rs10075893	G	A	0.155754	1008
5	rs10075951	G	T	0.155754	1008
5	rs10077896	G	A	0.155754	1008
5	rs10077796	C	A	0.184524	1008
5	rs3749665	A	G	0.185516	1008
5	rs17131908	T	C	0.35119	1008
5	rs78153489	T	C	0.0188492	1008
5	rs34846849	T	C	0.152778	1008
5	rs6863347	C	T	0.155754	1008
5	rs10058347	G	A	0.155754	1008
5	rs190681587	T	A	0.0376984	1008
5	rs10038799	C	T	0.155754	1008
5	rs140618805	A	G	0.030754	1008
5	rs2351465	A	C	0.155754	1008
5	rs10064539	G	A	0.155754	1008
5	rs11242441	G	A	0.150794	1008
5	rs11957633	T	C	0.150794	1008
5	rs6862393	T	C	0.155754	1008
5	rs10037106	G	T	0.155754	1008
5	rs62381226	C	T	0.0396825	1008
5	rs7703288	C	G	0.185516	1008
5	rs185484314	G	A	0.0396825	1008
5	rs6890272	G	A	0.157738	1008
5	rs3925110	C	G	0.155754	1008
5	rs117726822	G	T	0.0297619	1008
5	rs13161013	C	T	0.150794	1008
5	rs116977594	C	T	0.0357143	1008
5	rs4643949	C	T	0.155754	1008
5	rs11951899	A	G	0.150794	1008
5	rs6867343	C	T	0.155754	1008
5	rs12719519	G	A	0.156746	1008
5	rs13163536	A	G	0.155754	1008
5	rs145726180	A	C	0.015873	1008
5	rs35812969	G	C	0.150794	1008
5	rs2882792	G	T	0.155754	1008
5	rs11242442	C	T	0.150794	1008
5	rs117590412	T	C	0.0297619	1008
5	rs6882330	A	G	0.155754	1008
5	rs6882526	A	G	0.155754	1008
5	rs73267443	T	C	0.0287698	1008
5	rs10477804	T	G	0.155754	1008
5	rs6882583	C	T	0.155754	1008
5	rs76535322	T	C	0.00793651	1008
5	rs6888373	C	T	0.0287698	1008
5	rs13182437	T	C	0.155754	1008
5	rs17207870	T	C	0.150794	1008
5	rs75982720	T	A	0.0654762	1008
5	rs10043676	C	T	0.154762	1008
5	rs10038121	A	G	0.154762	1008
5	rs10075541	C	T	0.154762	1008
5	rs2043272	A	C	0.154762	1008
5	rs4380651	T	C	0.154762	1008
5	rs191615500	G	A	0.0208333	1008
```
