## Supplementary material for "Characterization of shared and ancestry-specific signals driving complex traits using multi-ancestry fine-mapping": s2_ref.bim

```
5	rs28460677	0	137395315	C	T
5	rs12514060	0	137397734	T	G
5	rs111302520	0	137398421	G	A
5	rs11742647	0	137398531	A	G
5	rs4835757	0	137399014	T	G
5	rs76826760	0	137400114	G	T
5	rs7704670	0	137400277	T	G
5	rs7705323	0	137400673	T	C
5	rs13179129	0	137401737	T	A
5	rs35115838	0	137401936	A	G
5	rs13184628	0	137402811	T	C
5	rs13358047	0	137403095	T	A
5	rs74596695	0	137403702	C	T
5	rs4835758	0	137403944	A	G
5	rs4835759	0	137404144	A	G
5	rs56331448	0	137404831	T	C
5	rs12659908	0	137405259	G	A
5	rs188283761	0	137407109	C	T
5	rs35860808	0	137408834	A	C
5	rs10037972	0	137409047	G	A
5	rs62383476	0	137409182	C	T
5	rs143036117	0	137409660	T	C
5	rs56353546	0	137409755	G	A
5	rs6864624	0	137409888	A	G
5	rs11746900	0	137411817	T	C
5	rs35488752	0	137412052	C	T
5	rs72801665	0	137412457	G	A
5	rs11242414	0	137412684	A	G
5	rs11242415	0	137412786	G	A
5	rs217259	0	137412963	T	C
5	rs12656356	0	137413625	C	A
5	rs10440755	0	137414466	C	T
5	rs73792425	0	137415302	A	G
5	rs12188416	0	137416551	T	G
5	rs60251892	0	137417081	A	G
5	rs4835761	0	137417869	G	A
5	rs112183305	0	137418411	C	T
5	rs10041787	0	137419494	G	T
5	rs10036244	0	137419725	A	G
5	rs4574537	0	137419728	T	C
5	rs217267	0	137421274	A	G
5	rs217268	0	137422329	C	A
5	rs112443749	0	137422507	T	C
5	rs117220086	0	137424336	C	T
5	rs6596422	0	137426447	G	A
5	rs12520886	0	137426768	C	T
5	rs117590397	0	137427166	C	T
5	rs3860103	0	137427274	G	C
5	rs217254	0	137427564	A	C
5	rs4835763	0	137427724	G	A
5	rs2306110	0	137428087	T	G
5	rs10050485	0	137430332	G	A
5	rs217256	0	137431501	C	T
5	rs7728933	0	137431887	G	C
5	rs6889412	0	137431957	C	T
5	rs4835668	0	137432427	A	G
5	rs117050348	0	137432901	A	G
5	rs34750263	0	137434172	C	T
5	rs35167448	0	137434493	C	T
5	rs11741240	0	137435730	T	G
5	rs4835765	0	137437001	C	T
5	rs4835767	0	137437225	A	G
5	rs6892844	0	137437485	C	T
5	rs193260864	0	137438667	A	G
5	rs12332207	0	137438834	G	A
5	rs453638	0	137440090	G	A
5	rs13166144	0	137441664	T	A
5	rs4835768	0	137441767	A	G
5	rs7720650	0	137442353	G	A
5	rs13171412	0	137442614	T	G
5	rs116961219	0	137443012	T	C
5	rs529526	0	137443486	T	C
5	rs111350886	0	137444495	C	T
5	rs12516561	0	137445000	C	T
5	rs217264	0	137446998	T	C
5	rs6878311	0	137447027	A	G
5	rs217265	0	137449954	C	T
5	rs10070451	0	137450250	G	C
5	rs74458490	0	137450345	T	C
5	rs58951975	0	137452709	C	A
5	rs75845870	0	137452847	G	A
5	rs72801681	0	137454816	T	C
5	rs3849045	0	137457418	T	C
5	rs217276	0	137459469	T	C
5	rs151031932	0	137459563	G	A
5	rs217277	0	137460383	T	A
5	rs191968	0	137461112	T	C
5	rs11738864	0	137461164	G	A
5	rs117718215	0	137462628	T	A
5	rs184268	0	137462659	G	A
5	rs217280	0	137462820	G	A
5	rs78268440	0	137463880	C	T
5	rs217275	0	137464826	A	C
5	rs76327921	0	137466108	G	A
5	rs149582386	0	137466412	G	A
5	rs10061967	0	137467433	T	A
5	rs12519826	0	137467588	A	G
5	rs112099533	0	137467606	T	G
5	rs435570	0	137468635	T	G
5	rs486799	0	137472384	C	T
5	rs188546592	0	137472394	C	T
5	rs486835	0	137472398	C	T
5	rs370883	0	137472454	G	C
5	rs4835669	0	137473391	G	A
5	rs10041215	0	137473517	G	A
5	rs423258	0	137475787	C	T
5	rs149098571	0	137477115	G	A
5	rs34470928	0	137477239	C	T
5	rs62381760	0	137478170	T	C
5	rs542462839	0	137478443	T	C
5	rs62381761	0	137478828	G	T
5	rs217263	0	137480666	G	C
5	rs217272	0	137486426	T	C
5	rs57015166	0	137487751	G	A
5	rs217273	0	137487841	G	A
5	rs113080379	0	137490907	G	A
5	rs217274	0	137490974	A	G
5	rs78219553	0	137492962	T	C
5	rs17171767	0	137493528	T	C
5	rs3777113	0	137493897	T	C
5	rs117125825	0	137494126	T	C
5	rs139572977	0	137497269	G	T
5	rs118063188	0	137497278	C	T
5	rs149706415	0	137497406	C	T
5	rs4510573	0	137498105	G	A
5	rs4639218	0	137498473	C	T
5	rs76045474	0	137499077	T	C
5	rs183498237	0	137499439	A	C
5	rs11750814	0	137500665	G	A
5	rs2269954	0	137501003	T	C
5	rs2269955	0	137501193	T	C
5	rs2269957	0	137501396	A	C
5	rs78690181	0	137505278	T	G
5	rs143465009	0	137506003	T	C
5	rs13155519	0	137506434	G	A
5	rs191895585	0	137506607	G	A
5	rs7734861	0	137507979	C	T
5	rs7735635	0	137508336	G	A
5	rs6888877	0	137510357	T	C
5	rs7709211	0	137510728	G	A
5	rs11746476	0	137511540	T	C
5	rs12655056	0	137511723	G	C
5	rs4835671	0	137511801	T	C
5	rs2350306	0	137512178	G	A
5	rs7729926	0	137514641	A	T
5	rs17171770	0	137514815	C	T
5	rs17171772	0	137514853	A	G
5	rs10038448	0	137515781	G	C
5	rs141718133	0	137516352	T	G
5	rs3734116	0	137517132	G	A
5	rs2864	0	137523430	T	C
5	rs2231478	0	137527917	C	G
5	rs2906124	0	137528835	A	T
5	rs2967782	0	137529682	G	C
5	rs10036450	0	137532364	G	A
5	rs142702526	0	137532888	G	C
5	rs144400011	0	137533139	G	A
5	rs4552585	0	137533159	T	C
5	rs4994127	0	137533279	G	A
5	rs2231476	0	137534030	T	C
5	rs2057831	0	137535133	G	A
5	rs141299904	0	137535965	C	T
5	rs11743620	0	137538539	T	A
5	rs2967784	0	137539239	C	T
5	rs2906127	0	137539466	G	A
5	rs139665752	0	137539932	G	A
5	rs74354422	0	137540622	G	A
5	rs2107682	0	137543135	T	C
5	rs2967785	0	137543713	T	C
5	rs1016647	0	137544397	C	T
5	rs141751356	0	137544886	C	G
5	rs2967786	0	137547675	T	C
5	rs2967787	0	137548289	G	A
5	rs2231468	0	137549851	T	C
5	rs2906128	0	137550054	C	T
5	rs1468333	0	137552970	T	C
5	rs142872517	0	137554465	C	T
5	rs2967779	0	137555097	G	A
5	rs2967780	0	137555500	G	A
5	rs117012154	0	137556210	A	T
5	rs13172998	0	137557361	G	A
5	rs2967781	0	137557609	T	C
5	rs6867242	0	137561186	T	C
5	rs150966941	0	137561359	A	G
5	rs34725241	0	137562179	T	C
5	rs10479178	0	137563954	C	T
5	rs10479179	0	137564115	A	G
5	rs13356202	0	137564588	G	A
5	rs143785914	0	137565313	C	G
5	rs79579206	0	137565517	C	T
5	rs10051533	0	137566968	C	G
5	rs10039953	0	137568701	T	C
5	rs4835672	0	137568867	T	C
5	rs145572052	0	137569199	C	T
5	rs117076047	0	137570948	A	T
5	rs10038719	0	137570957	G	T
5	rs150894016	0	137571365	G	A
5	rs4507481	0	137573073	G	T
5	rs13154856	0	137573449	G	A
5	rs13154749	0	137573519	C	A
5	rs4074483	0	137575735	T	C
5	rs4601038	0	137575861	C	T
5	rs4074484	0	137576017	G	A
5	rs13185930	0	137577513	G	A
5	rs189545409	0	137577703	C	A
5	rs62381795	0	137577870	G	T
5	rs28727439	0	137579834	C	A
5	rs34927605	0	137580418	T	A
5	rs10479180	0	137581901	C	T
5	rs13179823	0	137583316	G	A
5	rs35859059	0	137583916	G	C
5	rs35839251	0	137584080	T	C
5	rs10223303	0	137584957	G	A
5	rs151039959	0	137585161	G	T
5	rs7735408	0	137585341	G	A
5	rs10515498	0	137586330	C	T
5	rs9327809	0	137587806	A	G
5	rs10036665	0	137588149	T	A
5	rs10952	0	137588340	T	A
5	rs28704868	0	137590786	G	A
5	rs10053541	0	137591875	G	A
5	rs10061456	0	137591953	T	C
5	rs10055120	0	137592266	C	T
5	rs145405804	0	137594428	T	C
5	rs149202740	0	137594435	C	A
5	rs11950736	0	137598340	G	A
5	rs11242417	0	137599334	T	G
5	rs13436625	0	137601014	T	C
5	rs7716154	0	137601109	A	G
5	rs6882682	0	137602546	C	T
5	rs33967909	0	137603293	G	A
5	rs117576343	0	137603694	C	T
5	rs35002324	0	137605401	G	A
5	rs12055045	0	137608056	C	T
5	rs7726580	0	137608666	G	A
5	rs117447272	0	137609849	G	A
5	rs12514307	0	137612143	T	C
5	rs4835674	0	137616269	A	G
5	rs75492600	0	137617119	C	T
5	rs79122663	0	137617438	G	C
5	rs80162107	0	137617475	G	A
5	rs10054835	0	137618772	T	C
5	rs6874130	0	137618925	G	C
5	rs4457069	0	137619591	A	G
5	rs6879552	0	137619732	G	A
5	rs10515500	0	137622388	C	G
5	rs4835675	0	137623683	T	C
5	rs11242419	0	137624308	G	C
5	rs11242420	0	137624513	C	T
5	rs11567993	0	137626817	A	C
5	rs35931944	0	137629132	G	A
5	rs71596568	0	137629990	C	T
5	rs62380875	0	137631018	G	A
5	rs61078354	0	137631031	A	G
5	rs7716275	0	137631073	G	T
5	rs35397950	0	137631977	T	A
5	rs34509336	0	137632049	C	T
5	rs112379863	0	137632346	A	G
5	rs72492412	0	137632756	C	T
5	rs111246576	0	137633001	C	T
5	rs62380876	0	137633361	T	A
5	rs62380877	0	137634667	G	A
5	rs72803816	0	137635502	A	G
5	rs62380878	0	137635557	T	C
5	rs62380879	0	137635590	T	A
5	rs62380880	0	137636326	T	C
5	rs11743259	0	137636706	C	T
5	rs11744049	0	137637183	C	T
5	rs34801052	0	137637423	C	T
5	rs112354065	0	137637844	C	G
5	rs68158196	0	137638571	A	G
5	rs186927163	0	137638840	C	T
5	rs72803818	0	137638936	G	A
5	rs13182414	0	137639838	T	G
5	rs62380881	0	137639993	G	A
5	rs146946269	0	137640664	G	A
5	rs4507482	0	137640757	T	G
5	rs191001711	0	137641373	A	G
5	rs7703938	0	137641466	A	C
5	rs149304354	0	137641695	C	A
5	rs4522986	0	137642027	G	T
5	rs6596428	0	137642030	C	T
5	rs6868449	0	137642046	G	A
5	rs11748706	0	137642246	C	A
5	rs56252010	0	137643802	T	G
5	rs17207555	0	137644330	A	G
5	rs114555103	0	137645242	G	A
5	rs145357600	0	137645454	G	T
5	rs17171794	0	137646178	C	A
5	rs10072318	0	137646221	C	T
5	rs75599346	0	137646322	G	C
5	rs11567983	0	137647947	C	T
5	rs4835676	0	137648417	C	T
5	rs4835774	0	137648504	T	C
5	rs13361619	0	137648679	G	A
5	rs7723158	0	137650063	C	T
5	rs12519407	0	137651012	A	C
5	rs11567980	0	137653847	G	A
5	rs11567976	0	137654218	C	T
5	rs10080108	0	137655242	C	T
5	rs11745252	0	137656149	A	G
5	rs12514117	0	137656477	C	T
5	rs12514118	0	137656480	C	T
5	rs74457900	0	137656709	G	A
5	rs34735218	0	137657783	C	T
5	rs35859846	0	137658247	C	G
5	rs150198102	0	137658294	A	T
5	rs183653302	0	137659181	T	C
5	rs138996614	0	137659335	C	T
5	rs28784930	0	137659571	C	T
5	rs17286080	0	137660050	G	A
5	rs17286087	0	137660827	G	C
5	rs7715815	0	137660982	C	T
5	rs189063195	0	137662344	A	T
5	rs113606664	0	137662501	C	T
5	rs144145979	0	137662566	G	A
5	rs12187949	0	137662804	C	T
5	rs7722311	0	137662855	A	G
5	rs11567972	0	137663093	G	A
5	rs11567968	0	137664241	A	G
5	rs6596430	0	137664680	A	G
5	rs11567963	0	137664945	G	A
5	rs3734166	0	137665323	G	A
5	rs6596431	0	137665988	G	A
5	rs11567957	0	137667200	C	A
5	rs1042124	0	137667345	A	C
5	rs6861656	0	137667512	T	C
5	rs117539912	0	137667977	G	T
5	rs11567949	0	137668933	G	T
5	rs62380926	0	137669462	G	T
5	rs12659106	0	137669715	T	C
5	rs2350636	0	137670189	C	T
5	rs4835777	0	137670472	G	A
5	rs4835778	0	137671026	A	G
5	rs3756761	0	137671058	G	A
5	rs6889491	0	137672151	T	C
5	rs3756764	0	137672554	C	G
5	rs3756765	0	137673004	G	A
5	rs3756766	0	137673167	A	C
5	rs56366217	0	137673515	G	A
5	rs56316522	0	137673623	C	A
5	rs62380929	0	137674443	A	T
5	rs2107675	0	137674627	C	T
5	rs2286060	0	137677224	C	A
5	rs77021674	0	137677566	G	A
5	rs35965145	0	137679078	A	T
5	rs4835780	0	137679313	G	C
5	rs10045661	0	137679642	G	A
5	rs62380931	0	137680037	G	A
5	rs10900851	0	137681986	A	C
5	rs76484728	0	137682225	A	G
5	rs188631933	0	137682269	C	T
5	rs2269953	0	137682714	T	G
5	rs2269952	0	137683305	T	C
5	rs740074	0	137684330	C	T
5	rs1052648	0	137684732	G	A
5	rs3734168	0	137685690	C	A
5	rs79865082	0	137685765	T	G
5	rs62380932	0	137687837	G	A
5	rs55803185	0	137688274	G	A
5	rs10045383	0	137689212	G	A
5	rs35635987	0	137690876	A	C
5	rs72803845	0	137691417	A	G
5	rs62380933	0	137691761	C	T
5	rs6875772	0	137692761	T	C
5	rs6894833	0	137692821	A	G
5	rs151293716	0	137693858	G	A
5	rs11740931	0	137693910	G	A
5	rs11748075	0	137694087	A	G
5	rs181853259	0	137694518	T	G
5	rs186935753	0	137694861	T	A
5	rs11242423	0	137695196	G	A
5	rs10900853	0	137696325	T	G
5	rs10055995	0	137698299	C	T
5	rs117822599	0	137699083	G	A
5	rs17171808	0	137699199	A	G
5	rs145818853	0	137699370	G	A
5	rs4317313	0	137699592	A	G
5	rs4835677	0	137700251	A	T
5	rs190592497	0	137701196	C	T
5	rs73255864	0	137701504	A	G
5	rs111290757	0	137701516	C	T
5	rs138298543	0	137703654	A	G
5	rs7730416	0	137704077	A	T
5	rs11949335	0	137704195	A	G
5	rs117150481	0	137704224	C	T
5	rs17207562	0	137704873	C	T
5	rs10515499	0	137705218	A	G
5	rs757649	0	137705468	G	T
5	rs11746353	0	137706241	T	C
5	rs6894775	0	137706422	T	C
5	rs112435592	0	137706625	G	T
5	rs757647	0	137707315	G	A
5	rs7719002	0	137707479	C	T
5	rs4835678	0	137708434	C	T
5	rs4835679	0	137708815	G	A
5	rs12719513	0	137711603	C	T
5	rs7703010	0	137711716	C	A
5	rs10043984	0	137712121	C	T
5	rs112148211	0	137712143	C	T
5	rs72803856	0	137712520	G	C
5	rs6596432	0	137713761	G	A
5	rs181727520	0	137714471	A	G
5	rs10073922	0	137717213	G	A
5	rs17460017	0	137717681	A	T
5	rs3822837	0	137718687	T	C
5	rs3777383	0	137718856	C	T
5	rs11242424	0	137719172	G	T
5	rs12659550	0	137719722	G	A
5	rs184734460	0	137722246	C	G
5	rs3798148	0	137722574	C	A
5	rs3798149	0	137722822	C	T
5	rs56286686	0	137723003	A	G
5	rs62380935	0	137723585	A	G
5	rs34574126	0	137723640	T	G
5	rs376681912	0	137724317	G	A
5	rs144494506	0	137724490	G	A
5	rs17171818	0	137725003	C	T
5	rs3798150	0	137726454	T	C
5	rs17641165	0	137728739	G	A
5	rs2269951	0	137728774	A	G
5	rs72803865	0	137729679	G	A
5	rs2269950	0	137730062	A	G
5	rs2269949	0	137730183	G	C
5	rs4835784	0	137730794	T	G
5	rs59846039	0	137731812	T	C
5	rs62380939	0	137731858	C	G
5	rs191375679	0	137731946	A	G
5	rs62380940	0	137731986	G	A
5	rs4835786	0	137732445	A	G
5	rs6886388	0	137733423	G	A
5	rs17294563	0	137733891	A	G
5	rs12514582	0	137734490	A	C
5	rs73257854	0	137734666	C	A
5	rs4835680	0	137735754	A	T
5	rs4835788	0	137735916	G	T
5	rs11746380	0	137736391	T	C
5	rs28786717	0	137736471	G	A
5	rs57618921	0	137736480	T	C
5	rs12517410	0	137736611	G	T
5	rs59023560	0	137736998	T	A
5	rs7700917	0	137737355	T	C
5	rs118020779	0	137738861	A	G
5	rs4835789	0	137739040	A	T
5	rs11749205	0	137739756	T	G
5	rs62380954	0	137740141	A	T
5	rs72803873	0	137740622	C	T
5	rs73257862	0	137740795	C	A
5	rs7702238	0	137741343	C	A
5	rs112365199	0	137741823	C	A
5	rs12514133	0	137742465	T	C
5	rs113260319	0	137742713	C	T
5	rs62380956	0	137743298	T	C
5	rs62380957	0	137744318	C	T
5	rs12517974	0	137744369	A	C
5	rs4835790	0	137744392	T	C
5	rs185492458	0	137744701	G	A
5	rs7733579	0	137745399	G	T
5	rs7733488	0	137745591	A	G
5	rs4835791	0	137745700	T	C
5	rs35231526	0	137745843	A	G
5	rs11747361	0	137746243	G	A
5	rs35131895	0	137748877	A	G
5	rs61315180	0	137749294	A	G
5	rs11740446	0	137749375	T	C
5	rs12655771	0	137750065	A	C
5	rs11951327	0	137750528	T	C
5	rs13152997	0	137750633	C	G
5	rs13153017	0	137750669	C	A
5	rs75313335	0	137751128	A	T
5	rs72803879	0	137752028	C	T
5	rs72803881	0	137752788	G	A
5	rs17538215	0	137752868	C	T
5	rs79365102	0	137753338	A	C
5	rs10479184	0	137753917	C	T
5	rs7725416	0	137754180	T	A
5	rs7726234	0	137754695	T	C
5	rs7706614	0	137754808	G	A
5	rs192834842	0	137754997	A	G
5	rs7720215	0	137755293	A	C
5	rs189506364	0	137755575	T	G
5	rs72803883	0	137755903	G	C
5	rs12519732	0	137757377	A	C
5	rs12514669	0	137757571	G	C
5	rs6897871	0	137758232	G	A
5	rs7736491	0	137758356	C	T
5	rs7737080	0	137758545	G	C
5	rs7737081	0	137758546	G	T
5	rs35486585	0	137758795	G	A
5	rs60271703	0	137758927	T	G
5	rs10040792	0	137759010	T	C
5	rs41300795	0	137760048	G	A
5	rs740077	0	137760083	A	C
5	rs3777384	0	137760392	C	T
5	rs78589002	0	137760900	G	C
5	rs3815212	0	137761555	T	C
5	rs17171820	0	137761832	A	G
5	rs138637547	0	137762418	A	G
5	rs2240334	0	137763615	A	C
5	rs17599026	0	137763798	C	T
5	rs72803892	0	137764311	A	G
5	rs144875091	0	137765732	C	T
5	rs2286058	0	137766366	G	A
5	rs143433226	0	137766436	A	G
5	rs2286057	0	137766440	A	G
5	rs2240332	0	137767893	G	C
5	rs13154187	0	137768385	A	C
5	rs72803896	0	137768477	G	A
5	rs73259805	0	137768494	C	T
5	rs113322698	0	137769576	G	A
5	rs7734755	0	137770557	A	G
5	rs12653150	0	137770833	A	G
5	rs12657315	0	137770961	C	T
5	rs11334	0	137772296	G	C
5	rs12659034	0	137773525	C	T
5	rs1859466	0	137775081	C	T
5	rs2277067	0	137775273	G	A
5	rs982085	0	137775581	C	G
5	rs72803898	0	137775613	G	A
5	rs2269947	0	137776931	C	T
5	rs12516269	0	137777269	A	G
5	rs113089597	0	137777610	C	T
5	rs76112370	0	137777788	A	G
5	rs72803900	0	137777857	G	A
5	rs12514520	0	137778068	T	C
5	rs35774663	0	137778320	G	A
5	rs34747207	0	137778338	A	G
5	rs117145648	0	137778767	C	A
5	rs2350639	0	137778919	G	T
5	rs2350640	0	137778981	A	C
5	rs2240331	0	137780368	C	A
5	rs2240330	0	137780631	C	T
5	rs4835796	0	137782115	T	G
5	rs3798153	0	137782204	A	C
5	rs1046576	0	137782335	G	A
5	rs76742591	0	137782578	T	C
5	rs4835681	0	137783690	G	C
5	rs191263962	0	137784076	C	G
5	rs4835682	0	137784254	C	T
5	rs6864847	0	137784515	A	G
5	rs34291637	0	137785499	C	T
5	rs10071273	0	137786448	C	T
5	rs9327812	0	137787523	T	C
5	rs6864444	0	137787720	C	T
5	rs6885818	0	137787827	T	A
5	rs17703995	0	137788539	C	T
5	rs740076	0	137788607	A	G
5	rs35711876	0	137788974	C	A
5	rs6874506	0	137788987	C	T
5	rs72803902	0	137789390	C	T
5	rs13184188	0	137789519	G	C
5	rs116908564	0	137790936	C	T
5	rs72805804	0	137791737	A	G
5	rs11745881	0	137792061	A	G
5	rs1548587	0	137792739	A	G
5	rs72805805	0	137794290	C	T
5	rs7729723	0	137797380	A	G
5	rs62382363	0	137798297	C	A
5	rs7735367	0	137798306	G	A
5	rs113566341	0	137798496	T	C
5	rs111549735	0	137798584	T	G
5	rs6897407	0	137798795	G	C
5	rs79815179	0	137798959	C	A
5	rs77541789	0	137799666	C	A
5	rs3813321	0	137800024	C	T
5	rs11743810	0	137802404	C	T
5	rs11748288	0	137805584	A	G
5	rs11741807	0	137805652	G	T
5	rs13185520	0	137807260	G	A
5	rs188201117	0	137810115	C	T
5	rs142286228	0	137810696	G	T
5	rs6895528	0	137810944	G	T
5	rs113619141	0	137811793	G	A
5	rs112832795	0	137811794	G	T
5	rs117429116	0	137811832	C	T
5	rs3910201	0	137812934	A	G
5	rs112070692	0	137813781	G	A
5	rs6596433	0	137814972	G	A
5	rs6596434	0	137815044	T	A
5	rs6892609	0	137815222	G	A
5	rs13167336	0	137816101	G	C
5	rs11750575	0	137816905	T	C
5	rs11750582	0	137816983	T	C
5	rs11242426	0	137817243	T	C
5	rs111897308	0	137817638	C	T
5	rs6890204	0	137818178	T	C
5	rs62382367	0	137818608	C	T
5	rs10075580	0	137818609	G	A
5	rs6870458	0	137818916	G	T
5	rs11242428	0	137820035	A	G
5	rs11242429	0	137821271	T	C
5	rs6887341	0	137821801	G	A
5	rs11242430	0	137822866	C	A
5	rs116959140	0	137824630	G	A
5	rs10793824	0	137824833	C	T
5	rs6885225	0	137824837	T	C
5	rs6596435	0	137827361	C	G
5	rs6596436	0	137829714	G	C
5	rs150237702	0	137830005	T	A
5	rs11741961	0	137830420	C	T
5	rs7709119	0	137830919	G	A
5	rs2351028	0	137831553	A	G
5	rs111842376	0	137831958	C	T
5	rs10078434	0	137832031	A	T
5	rs219277	0	137833766	C	T
5	rs219278	0	137834091	G	A
5	rs11745596	0	137834139	C	T
5	rs219279	0	137835233	C	T
5	rs219282	0	137836024	C	G
5	rs11749167	0	137836622	A	G
5	rs219284	0	137836828	A	G
5	rs11746175	0	137836830	T	C
5	rs219287	0	137837245	T	C
5	rs138097071	0	137837829	G	C
5	rs11750854	0	137838122	A	G
5	rs144044560	0	137838162	G	A
5	rs11956240	0	137840293	C	T
5	rs13164092	0	137840860	A	G
5	rs55985421	0	137841263	A	G
5	rs11741702	0	137842787	A	C
5	rs2242599	0	137844274	A	G
5	rs10077025	0	137845771	T	G
5	rs4835685	0	137846155	A	G
5	rs35404194	0	137847082	C	T
5	rs35257420	0	137847709	G	A
5	rs7714751	0	137849066	G	A
5	rs10077407	0	137849526	C	T
5	rs154068	0	137849659	G	C
5	rs154067	0	137850059	A	G
5	rs78706916	0	137850386	C	T
5	rs3849046	0	137851192	C	T
5	rs147761185	0	137853639	C	T
5	rs13155345	0	137854924	T	C
5	rs13169274	0	137855305	T	C
5	rs143106336	0	137856247	C	T
5	rs154072	0	137856373	G	A
5	rs154073	0	137858067	C	T
5	rs13165802	0	137858492	G	A
5	rs190764119	0	137860476	A	G
5	rs139357643	0	137860555	G	A
5	rs188458842	0	137861378	T	C
5	rs7713333	0	137861507	C	T
5	rs145050264	0	137861762	A	G
5	rs34498555	0	137862097	A	G
5	rs154075	0	137862582	G	T
5	rs154076	0	137863134	A	C
5	rs154077	0	137863618	C	T
5	rs74488756	0	137864094	C	G
5	rs9327813	0	137864421	A	T
5	rs35485859	0	137865527	G	C
5	rs154078	0	137866017	C	G
5	rs56152341	0	137867562	C	T
5	rs154079	0	137868368	C	T
5	rs34629616	0	137868606	T	C
5	rs154080	0	137868817	A	C
5	rs71596575	0	137869330	G	A
5	rs466483	0	137869896	G	A
5	rs4835687	0	137872056	A	G
5	rs462783	0	137872116	G	A
5	rs462623	0	137873408	C	T
5	rs150446164	0	137873725	G	A
5	rs12658925	0	137873946	C	T
5	rs4835688	0	137874003	C	T
5	rs139311183	0	137875721	C	T
5	rs13187637	0	137876651	T	C
5	rs154069	0	137876920	G	A
5	rs143770140	0	137877624	C	T
5	rs77796751	0	137878943	G	A
5	rs178146	0	137879066	T	C
5	rs178145	0	137879658	G	A
5	rs219611	0	137880351	A	G
5	rs2268439	0	137880792	C	T
5	rs188731	0	137881104	T	C
5	rs181919	0	137882612	A	G
5	rs187653	0	137882698	T	C
5	rs255994	0	137883368	C	G
5	rs11740501	0	137883734	G	A
5	rs255992	0	137884250	T	C
5	rs13160755	0	137885631	A	G
5	rs255998	0	137889537	A	T
5	rs255999	0	137889799	A	G
5	rs7306	0	137891109	C	G
5	rs10117	0	137892170	G	A
5	rs72805829	0	137893994	A	G
5	rs41295743	0	137895134	C	T
5	rs256002	0	137895218	C	T
5	rs256003	0	137895300	A	C
5	rs41295739	0	137895963	C	T
5	rs256004	0	137896128	A	C
5	rs256005	0	137896289	G	A
5	rs256006	0	137897094	A	G
5	rs2304057	0	137897174	C	T
5	rs256007	0	137897589	A	C
5	rs256017	0	137900039	G	T
5	rs256016	0	137901416	T	G
5	rs7711958	0	137901501	C	T
5	rs1042665	0	137902339	T	C
5	rs256015	0	137902610	G	A
5	rs256014	0	137903084	A	G
5	rs256013	0	137903798	T	C
5	rs256012	0	137905405	G	A
5	rs6596438	0	137905448	T	G
5	rs256010	0	137906406	T	C
5	rs6874487	0	137907006	A	G
5	rs41295693	0	137908828	C	T
5	rs185342	0	137909066	G	C
5	rs256009	0	137910129	A	T
5	rs256008	0	137910671	G	C
5	rs17523658	0	137911022	G	C
5	rs690158	0	137912691	C	T
5	rs409273	0	137913882	A	G
5	rs10076333	0	137915571	T	C
5	rs4835689	0	137915767	T	A
5	rs140651539	0	137916001	G	A
5	rs7381008	0	137916278	G	A
5	rs10070909	0	137916793	G	T
5	rs7378701	0	137917511	A	T
5	rs7378744	0	137917639	G	A
5	rs11957778	0	137917826	G	A
5	rs10900854	0	137918276	G	C
5	rs72805831	0	137919405	C	T
5	rs9968657	0	137920430	A	G
5	rs7443140	0	137924729	G	T
5	rs58044164	0	137924915	C	T
5	rs13167574	0	137925248	T	C
5	rs13185992	0	137925635	C	T
5	rs7379761	0	137925638	G	C
5	rs117428177	0	137925855	C	A
5	rs68128065	0	137926467	T	C
5	rs57958956	0	137926641	G	T
5	rs143549354	0	137926884	A	G
5	rs62382412	0	137927226	G	A
5	rs11738995	0	137927619	C	G
5	rs11242434	0	137928058	A	G
5	rs11953219	0	137928170	T	C
5	rs117612903	0	137928933	G	A
5	rs7700499	0	137929266	A	G
5	rs4835690	0	137929770	G	A
5	rs142909566	0	137930025	C	T
5	rs13156556	0	137930347	T	C
5	rs2043273	0	137931091	C	T
5	rs17207604	0	137931590	G	A
5	rs7732337	0	137931814	T	G
5	rs11959184	0	137931878	A	G
5	rs10078032	0	137932424	A	G
5	rs181135566	0	137934495	T	C
5	rs10793825	0	137934571	G	T
5	rs28587037	0	137935044	T	C
5	rs12654036	0	137935667	G	C
5	rs12654060	0	137935714	G	T
5	rs11242435	0	137935967	T	C
5	rs6596443	0	137936069	A	C
5	rs6891346	0	137936713	T	C
5	rs1811371	0	137936905	G	T
5	rs11242436	0	137937318	A	G
5	rs10900855	0	137937537	C	T
5	rs181692560	0	137938307	T	C
5	rs4835691	0	137938573	G	T
5	rs149668901	0	137938641	T	C
5	rs11745065	0	137939170	G	C
5	rs11745933	0	137940165	C	T
5	rs6893278	0	137940905	C	T
5	rs72805841	0	137941386	G	A
5	rs6879968	0	137941939	T	G
5	rs10043583	0	137942606	C	T
5	rs7379154	0	137943130	G	A
5	rs28377921	0	137943322	C	T
5	rs34858014	0	137944006	C	T
5	rs13159624	0	137945037	C	T
5	rs10041640	0	137945135	C	T
5	rs142233227	0	137945290	T	C
5	rs7380609	0	137945310	A	G
5	rs4835692	0	137945751	C	G
5	rs11746692	0	137946355	C	A
5	rs13165665	0	137946500	A	G
5	rs111923265	0	137947071	A	C
5	rs6421919	0	137947980	G	T
5	rs891953	0	137948140	C	G
5	rs6421920	0	137948191	A	G
5	rs10063224	0	137953304	T	C
5	rs35870076	0	137953417	G	C
5	rs148470046	0	137953531	G	A
5	rs12655368	0	137953803	T	C
5	rs10065607	0	137954766	T	G
5	rs117564251	0	137954775	C	T
5	rs79847085	0	137954881	G	C
5	rs12152988	0	137954954	G	A
5	rs34779661	0	137955074	G	T
5	rs17171888	0	137955872	G	A
5	rs11948006	0	137956198	G	T
5	rs11948009	0	137956265	G	A
5	rs2060213	0	137957814	T	C
5	rs2060214	0	137958314	T	C
5	rs6859482	0	137959404	C	T
5	rs59526041	0	137960576	A	G
5	rs4835644	0	137960750	T	C
5	rs34697686	0	137961491	C	G
5	rs189048291	0	137962739	C	T
5	rs35228322	0	137962801	C	T
5	rs35842328	0	137963703	T	C
5	rs34522982	0	137963776	G	A
5	rs6596445	0	137965309	C	T
5	rs4835695	0	137965958	C	T
5	rs6891007	0	137966643	T	C
5	rs11953333	0	137967616	G	A
5	rs11743323	0	137967734	G	A
5	rs7716228	0	137967937	G	A
5	rs7720134	0	137968031	G	A
5	rs6880094	0	137968093	A	G
5	rs72805847	0	137968143	A	C
5	rs13436934	0	137968200	A	G
5	rs34224496	0	137968722	C	G
5	rs74591003	0	137970033	T	A
5	rs111770068	0	137970521	A	G
5	rs4835696	0	137972584	G	A
5	rs117430826	0	137972643	G	A
5	rs4835645	0	137972657	T	C
5	rs34722116	0	137972799	G	A
5	rs77468702	0	137972831	G	C
5	rs35923521	0	137972964	G	A
5	rs75280668	0	137973928	A	G
5	rs34157062	0	137974032	C	G
5	rs11740059	0	137974124	T	C
5	rs75329963	0	137975390	T	A
5	rs57351487	0	137976323	G	A
5	rs58824859	0	137976541	A	C
5	rs79758436	0	137976810	A	G
5	rs7379760	0	137976852	T	G
5	rs17657378	0	137977109	T	C
5	rs17171904	0	137977864	C	T
5	rs11747792	0	137977959	C	G
5	rs28386947	0	137978163	A	C
5	rs72805852	0	137978859	C	G
5	rs72805853	0	137978866	G	A
5	rs4835646	0	137979158	A	C
5	rs17657439	0	137980063	T	A
5	rs76210266	0	137980354	C	T
5	rs3849047	0	137980476	C	T
5	rs6596446	0	137980855	T	C
5	rs56036062	0	137981801	G	A
5	rs146121259	0	137981977	G	T
5	rs72805854	0	137982551	G	A
5	rs141393379	0	137984803	A	G
5	rs1651030	0	137987412	C	G
5	rs1651031	0	137987439	T	C
5	rs58914268	0	137987814	T	C
5	rs9885129	0	137987881	A	G
5	rs138195801	0	137988480	C	T
5	rs117225557	0	137988930	C	T
5	rs6866645	0	137988944	A	G
5	rs9885511	0	137989020	C	T
5	rs9885516	0	137989342	G	A
5	rs9327816	0	137989513	C	T
5	rs185836281	0	137991729	G	A
5	rs744675	0	137991852	A	G
5	rs744673	0	137992127	A	C
5	rs143789326	0	137992575	T	C
5	rs882740	0	137992709	G	A
5	rs2003393	0	137993483	T	A
5	rs10054891	0	137993683	G	C
5	rs10064566	0	137994081	T	A
5	rs11242437	0	137994619	C	A
5	rs7702038	0	137994910	G	A
5	rs10062943	0	137995762	A	G
5	rs72788811	0	137996661	C	T
5	rs78701885	0	137997183	C	A
5	rs142568136	0	137998090	A	G
5	rs145996235	0	137998415	C	T
5	rs80124232	0	137998486	C	T
5	rs17171939	0	137998670	T	C
5	rs9327818	0	137999050	C	T
5	rs148512028	0	137999323	G	T
5	rs12186999	0	137999404	C	G
5	rs7724633	0	138000372	T	A
5	rs111289905	0	138003304	A	T
5	rs148987469	0	138003319	T	G
5	rs79211358	0	138003982	C	A
5	rs58840451	0	138004941	G	A
5	rs145343382	0	138006736	C	T
5	rs150357670	0	138009312	G	A
5	rs138027415	0	138009485	A	G
5	rs116827504	0	138009503	G	T
5	rs11242438	0	138009761	C	T
5	rs56836084	0	138010916	C	T
5	rs141992655	0	138010992	G	A
5	rs11957671	0	138012666	C	T
5	rs144401783	0	138014985	G	A
5	rs182395769	0	138015126	G	A
5	rs187001606	0	138015127	C	T
5	rs142152655	0	138015157	A	G
5	rs146361795	0	138015172	A	G
5	rs201304192	0	138017361	A	C
5	rs184526462	0	138018757	T	C
5	rs187362715	0	138020209	C	T
5	rs147817722	0	138020635	C	G
5	rs10078499	0	138020898	C	T
5	rs10065171	0	138021067	A	C
5	rs142928593	0	138022310	C	G
5	rs67665497	0	138022750	T	C
5	rs72788815	0	138023526	G	T
5	rs150509492	0	138024063	C	T
5	rs143262004	0	138024842	T	C
5	rs10077424	0	138025240	C	T
5	rs141951191	0	138025710	C	T
5	rs12189478	0	138026078	G	T
5	rs10052293	0	138027860	G	A
5	rs145616287	0	138028202	T	C
5	rs117998666	0	138028453	G	A
5	rs11746088	0	138028668	A	C
5	rs148347649	0	138029178	T	C
5	rs11741310	0	138030056	G	A
5	rs10060717	0	138031689	G	A
5	rs11742397	0	138031907	C	T
5	rs13357355	0	138032194	C	G
5	rs13357397	0	138032464	C	T
5	rs10077660	0	138032898	A	G
5	rs17171942	0	138033901	T	C
5	rs182251357	0	138034112	A	G
5	rs10066809	0	138034173	G	A
5	rs10066819	0	138034304	C	T
5	rs79786433	0	138034340	A	T
5	rs78783581	0	138034509	G	A
5	rs10059749	0	138036255	G	T
5	rs78587600	0	138036547	G	A
5	rs9327819	0	138038642	C	A
5	rs10036084	0	138040238	A	G
5	rs117102535	0	138040813	T	A
5	rs11750163	0	138041609	T	C
5	rs79360754	0	138041616	T	C
5	rs13171173	0	138042464	G	T
5	rs7702510	0	138042478	A	G
5	rs73265515	0	138042807	A	T
5	rs190160571	0	138043367	A	G
5	rs311608	0	138043689	A	C
5	rs311607	0	138044920	T	C
5	rs76169207	0	138045038	T	A
5	rs80151503	0	138045063	C	T
5	rs311606	0	138045240	G	A
5	rs311605	0	138045839	T	C
5	rs56165444	0	138046416	A	C
5	rs57058893	0	138048543	A	T
5	rs57869939	0	138048559	A	C
5	rs73790330	0	138048708	G	A
5	rs59564360	0	138048743	G	C
5	rs311604	0	138049363	C	T
5	rs145800948	0	138049446	C	T
5	rs148646574	0	138049825	C	T
5	rs311603	0	138049851	A	G
5	rs187489369	0	138050956	A	C
5	rs114594197	0	138051469	C	T
5	rs376423920	0	138051875	T	C
5	rs311602	0	138053059	A	G
5	rs311601	0	138053386	G	A
5	rs146216781	0	138053449	G	A
5	rs930063	0	138053618	C	G
5	rs930062	0	138053623	G	A
5	rs311600	0	138054085	C	T
5	rs142228803	0	138054160	G	A
5	rs113394635	0	138054190	G	A
5	rs150347459	0	138054223	G	A
5	rs311599	0	138054683	G	A
5	rs74931099	0	138054861	T	C
5	rs75149161	0	138055062	G	A
5	rs17286171	0	138055308	C	T
5	rs311597	0	138055901	A	G
5	rs75455584	0	138056121	A	G
5	rs148156858	0	138056200	C	T
5	rs172664	0	138056306	G	A
5	rs116971641	0	138056983	A	T
5	rs139474874	0	138057660	G	T
5	rs17171955	0	138058183	G	C
5	rs160403	0	138058482	T	C
5	rs60880420	0	138059262	G	C
5	rs160402	0	138059288	G	T
5	rs58475473	0	138059347	A	G
5	rs73790331	0	138060702	C	T
5	rs78597109	0	138061305	T	C
5	rs160401	0	138061341	T	C
5	rs191859215	0	138061395	G	A
5	rs2115148	0	138061558	C	T
5	rs78459682	0	138062542	G	A
5	rs160400	0	138063019	C	T
5	rs160399	0	138063241	A	G
5	rs160398	0	138063439	T	G
5	rs274119	0	138064219	G	A
5	rs151032632	0	138064486	C	T
5	rs145174283	0	138064760	C	T
5	rs274118	0	138064887	A	G
5	rs274117	0	138065048	A	G
5	rs182629009	0	138065629	C	A
5	rs160397	0	138065763	G	A
5	rs170170	0	138066211	C	T
5	rs825669	0	138066947	A	T
5	rs4835647	0	138068893	G	C
5	rs77291402	0	138069553	C	T
5	rs67514550	0	138069636	C	T
5	rs311589	0	138069668	G	C
5	rs311590	0	138069710	T	C
5	rs311591	0	138069894	C	T
5	rs73790332	0	138070018	C	A
5	rs311592	0	138070195	T	C
5	rs311593	0	138070621	C	T
5	rs311594	0	138070757	C	T
5	rs148461281	0	138070797	A	G
5	rs143619028	0	138071840	G	A
5	rs311595	0	138071872	T	C
5	rs311596	0	138072082	A	T
5	rs1651359	0	138075163	T	C
5	rs73790334	0	138075947	T	C
5	rs75231031	0	138076077	T	C
5	rs1703211	0	138076276	G	A
5	rs1627698	0	138077466	A	G
5	rs1703212	0	138078552	A	G
5	rs1651032	0	138078840	C	T
5	rs1725352	0	138078992	T	C
5	rs1725353	0	138079005	C	T
5	rs1703213	0	138079052	T	C
5	rs1651358	0	138081007	A	G
5	rs1725335	0	138081230	A	G
5	rs113315313	0	138081733	G	C
5	rs311613	0	138083337	T	C
5	rs160406	0	138083721	T	C
5	rs160405	0	138084076	G	A
5	rs160404	0	138084269	G	A
5	rs78595527	0	138085039	C	A
5	rs700614	0	138085286	A	C
5	rs700615	0	138085834	C	A
5	rs11949550	0	138086480	A	C
5	rs700616	0	138087873	A	C
5	rs700617	0	138087979	A	G
5	rs700618	0	138088118	C	T
5	rs700619	0	138088749	G	C
5	rs28365836	0	138088756	C	G
5	rs184247003	0	138091623	C	T
5	rs12653845	0	138091697	T	G
5	rs73790337	0	138092484	G	A
5	rs117087060	0	138093109	G	C
5	rs1095374	0	138095206	A	G
5	rs825672	0	138095643	T	C
5	rs145134875	0	138096106	G	A
5	rs148689984	0	138096312	C	T
5	rs77629298	0	138096583	G	A
5	rs147820383	0	138096962	C	T
5	rs189374538	0	138097004	A	G
5	rs1828186	0	138097168	C	A
5	rs700620	0	138097936	C	T
5	rs73790339	0	138098422	C	T
5	rs700621	0	138098430	C	T
5	rs700622	0	138098551	T	C
5	rs700623	0	138098682	A	G
5	rs700624	0	138099021	C	G
5	rs74986572	0	138099185	C	T
5	rs700625	0	138099597	A	T
5	rs62384266	0	138100042	T	C
5	rs7722965	0	138100455	T	C
5	rs2940594	0	138100998	A	G
5	rs2940595	0	138101037	A	G
5	rs147705041	0	138101098	T	C
5	rs1725351	0	138101586	C	T
5	rs2174972	0	138101918	C	G
5	rs73790340	0	138102178	A	G
5	rs73790341	0	138102489	T	G
5	rs825675	0	138102972	A	G
5	rs851278	0	138103266	A	G
5	rs73790342	0	138104613	C	T
5	rs825677	0	138104770	T	C
5	rs77811072	0	138105356	C	T
5	rs2693963	0	138106326	T	G
5	rs2693962	0	138106384	T	G
5	rs6866199	0	138106497	C	T
5	rs73790349	0	138107637	T	G
5	rs62384267	0	138108703	T	C
5	rs1976561	0	138110540	C	T
5	rs1976562	0	138110594	G	A
5	rs1567313	0	138110702	A	G
5	rs377594714	0	138113241	C	T
5	rs77656014	0	138114721	C	T
5	rs825770	0	138115219	T	G
5	rs825769	0	138115355	G	A
5	rs825768	0	138116035	C	G
5	rs700626	0	138117938	A	G
5	rs3804206	0	138118338	G	T
5	rs700627	0	138119400	A	T
5	rs76171263	0	138120354	C	G
5	rs825764	0	138121038	T	C
5	rs825763	0	138121335	C	T
5	rs117148317	0	138121581	C	A
5	rs143605606	0	138122193	C	T
5	rs75851510	0	138123353	A	G
5	rs700629	0	138123994	T	G
5	rs825759	0	138125939	G	A
5	rs825758	0	138126977	G	A
5	rs7729427	0	138128079	C	T
5	rs3804205	0	138128545	C	T
5	rs28363391	0	138130051	A	C
5	rs76214913	0	138131369	A	G
5	rs825754	0	138131889	A	G
5	rs73790350	0	138132950	G	A
5	rs2662544	0	138133587	T	A
5	rs825751	0	138133869	A	G
5	rs825750	0	138135124	C	T
5	rs825749	0	138135921	C	A
5	rs825748	0	138136067	A	G
5	rs825747	0	138136585	G	A
5	rs825746	0	138136619	C	T
5	rs73790351	0	138136916	T	A
5	rs825762	0	138137670	T	C
5	rs825761	0	138138007	A	G
5	rs117153667	0	138138448	G	C
5	rs906695	0	138139277	C	T
5	rs13173618	0	138139780	T	G
5	rs28745568	0	138140700	G	A
5	rs28745575	0	138141552	G	T
5	rs73790352	0	138143373	T	C
5	rs75054595	0	138145372	T	G
5	rs3789151	0	138145460	C	T
5	rs4835649	0	138146223	T	C
5	rs6596450	0	138146520	G	A
5	rs376384385	0	138147433	C	T
5	rs10056160	0	138147518	A	G
5	rs28363396	0	138148036	A	G
5	rs13154573	0	138148064	T	C
5	rs7709770	0	138149339	A	G
5	rs12517514	0	138150119	A	G
5	rs77848830	0	138150204	C	T
5	rs4835702	0	138150657	A	G
5	rs4835703	0	138150737	T	G
5	rs3804204	0	138151191	G	C
5	rs4835704	0	138151325	G	A
5	rs6596453	0	138151891	T	G
5	rs34645817	0	138152633	A	G
5	rs76001936	0	138153420	C	T
5	rs118168579	0	138153827	T	C
5	rs74741249	0	138154021	C	T
5	rs7736925	0	138154530	C	G
5	rs79409374	0	138154897	C	T
5	rs73790367	0	138154902	G	A
5	rs6873425	0	138155245	G	A
5	rs883333	0	138155470	C	A
5	rs884470	0	138155925	A	G
5	rs884469	0	138155959	G	C
5	rs3804203	0	138158155	G	A
5	rs28363398	0	138159319	C	G
5	rs6877187	0	138159344	T	C
5	rs28363402	0	138159866	A	G
5	rs6860780	0	138160056	A	G
5	rs28363405	0	138160147	A	G
5	rs3804199	0	138162129	T	C
5	rs2011462	0	138162772	G	A
5	rs4835705	0	138163576	T	C
5	rs6884198	0	138164307	C	T
5	rs4835706	0	138164726	G	A
5	rs17131821	0	138165217	T	C
5	rs6596454	0	138165651	A	C
5	rs118155965	0	138166372	A	G
5	rs6596455	0	138167105	T	C
5	rs6421921	0	138167270	T	G
5	rs6596456	0	138167497	A	G
5	rs17207681	0	138168527	A	G
5	rs28363414	0	138169223	C	T
5	rs995177	0	138169563	G	A
5	rs7710300	0	138170482	T	C
5	rs1039789	0	138171423	T	C
5	rs1039788	0	138171501	G	A
5	rs1828188	0	138171996	A	G
5	rs1828187	0	138172220	C	T
5	rs56322405	0	138173382	C	G
5	rs4835707	0	138174520	G	A
5	rs13162420	0	138174759	T	C
5	rs6887841	0	138175910	G	A
5	rs12656942	0	138176458	G	A
5	rs62381196	0	138176689	C	T
5	rs56044552	0	138176954	T	G
5	rs146915407	0	138177121	G	A
5	rs13167462	0	138177261	G	A
5	rs28363425	0	138178392	A	G
5	rs61703811	0	138179580	A	G
5	rs7710288	0	138179738	A	G
5	rs4835708	0	138179893	C	T
5	rs1976568	0	138180316	G	T
5	rs6880786	0	138181563	A	G
5	rs9327826	0	138182007	A	G
5	rs9327827	0	138182328	C	T
5	rs1848506	0	138182457	A	T
5	rs73790368	0	138182458	C	A
5	rs1848505	0	138182530	C	T
5	rs2351247	0	138185145	A	G
5	rs1972072	0	138185293	C	G
5	rs6861556	0	138188040	C	T
5	rs10043478	0	138188711	G	C
5	rs6863054	0	138188855	C	T
5	rs151125137	0	138188953	T	G
5	rs6874181	0	138190786	A	G
5	rs288019	0	138191393	A	G
5	rs75671399	0	138192159	T	C
5	rs288018	0	138192416	G	A
5	rs288017	0	138193515	A	T
5	rs77749200	0	138193542	T	C
5	rs143752922	0	138194389	A	G
5	rs288016	0	138194988	C	T
5	rs288015	0	138195217	T	C
5	rs117204730	0	138195313	G	A
5	rs288014	0	138195793	A	G
5	rs288013	0	138195817	A	G
5	rs60173527	0	138196152	C	A
5	rs288012	0	138196273	C	T
5	rs176381	0	138196731	C	T
5	rs79410458	0	138199179	C	T
5	rs288011	0	138199939	C	T
5	rs288010	0	138200029	A	C
5	rs167009	0	138200457	G	C
5	rs430654	0	138200566	C	T
5	rs11950908	0	138200790	C	T
5	rs11950937	0	138200933	C	T
5	rs495638	0	138200942	C	T
5	rs61623993	0	138202485	A	G
5	rs288042	0	138203034	T	G
5	rs3749660	0	138203049	A	G
5	rs288041	0	138204011	T	C
5	rs2292268	0	138204481	A	G
5	rs288040	0	138204894	A	T
5	rs288039	0	138206200	G	T
5	rs288038	0	138207533	G	A
5	rs288037	0	138208441	A	G
5	rs288036	0	138210895	C	A
5	rs73790375	0	138212294	C	G
5	rs288035	0	138212417	A	T
5	rs117101560	0	138214070	T	C
5	rs288033	0	138214094	T	C
5	rs288032	0	138215328	G	A
5	rs57948908	0	138215910	T	C
5	rs288031	0	138216066	T	C
5	rs288030	0	138216283	A	G
5	rs288029	0	138217305	T	C
5	rs288028	0	138221989	G	C
5	rs288026	0	138222594	A	G
5	rs10515504	0	138222994	C	G
5	rs288025	0	138223633	A	G
5	rs288024	0	138223792	A	G
5	rs288023	0	138224048	A	G
5	rs288022	0	138224275	A	C
5	rs288021	0	138224283	C	T
5	rs288020	0	138224298	A	G
5	rs176382	0	138226767	T	C
5	rs187943265	0	138226925	C	T
5	rs7446631	0	138227065	A	G
5	rs56342259	0	138227399	G	C
5	rs76723662	0	138227636	G	A
5	rs288009	0	138228662	G	A
5	rs111232820	0	138229204	A	G
5	rs288008	0	138229321	G	A
5	rs185956	0	138230263	A	G
5	rs288007	0	138230628	C	T
5	rs288004	0	138231645	C	T
5	rs288003	0	138231955	T	G
5	rs288002	0	138232087	T	C
5	rs28363453	0	138232527	G	A
5	rs423469	0	138234116	G	C
5	rs2662543	0	138234130	G	T
5	rs10038162	0	138236755	G	A
5	rs10043722	0	138236941	A	G
5	rs10044401	0	138237557	A	G
5	rs190387348	0	138238254	G	A
5	rs17286305	0	138238543	A	G
5	rs11958642	0	138240707	T	C
5	rs10067361	0	138240874	G	T
5	rs58835712	0	138240876	G	A
5	rs78055044	0	138241301	A	G
5	rs12719515	0	138241318	A	G
5	rs17207772	0	138241820	C	G
5	rs13172507	0	138243098	G	A
5	rs143604002	0	138243212	C	T
5	rs67339770	0	138243266	G	A
5	rs13173221	0	138243819	A	T
5	rs6890932	0	138246328	G	A
5	rs6872423	0	138246778	T	C
5	rs147017133	0	138247551	A	C
5	rs77290523	0	138249549	A	G
5	rs62381204	0	138249576	G	T
5	rs13177415	0	138249940	C	A
5	rs13181762	0	138250106	G	A
5	rs80174483	0	138251096	T	A
5	rs13188082	0	138251689	G	A
5	rs10463974	0	138253671	A	G
5	rs10076629	0	138255961	G	C
5	rs10056014	0	138256018	T	A
5	rs10078179	0	138256099	G	C
5	rs10078079	0	138256139	C	T
5	rs11750067	0	138256278	C	T
5	rs13174008	0	138257909	T	C
5	rs13158360	0	138258177	G	A
5	rs2351463	0	138258802	A	C
5	rs10054682	0	138259443	C	T
5	rs11953339	0	138259542	T	A
5	rs9327828	0	138261548	T	G
5	rs9327829	0	138261671	C	T
5	rs10155636	0	138261990	A	G
5	rs11749163	0	138262670	A	G
5	rs10463975	0	138263249	G	A
5	rs2016720	0	138264058	C	T
5	rs10080193	0	138264424	A	G
5	rs1059110	0	138266546	G	A
5	rs10068280	0	138267083	T	C
5	rs28363494	0	138267214	T	G
5	rs13178601	0	138267377	G	A
5	rs891996	0	138267816	A	G
5	rs11954103	0	138269148	G	A
5	rs17031	0	138270542	T	A
5	rs3763016	0	138270732	C	G
5	rs3749663	0	138271187	A	T
5	rs3749664	0	138271421	T	C
5	rs17207800	0	138271484	G	C
5	rs10045605	0	138272147	T	C
5	rs9327830	0	138272249	T	C
5	rs28363510	0	138272284	A	G
5	rs9327831	0	138272286	A	C
5	rs9942422	0	138272536	T	C
5	rs117115057	0	138272635	G	A
5	rs10071381	0	138272848	C	T
5	rs6862845	0	138273145	A	C
5	rs138988609	0	138273416	C	T
5	rs7709789	0	138274451	C	T
5	rs10044432	0	138274896	C	T
5	rs113469663	0	138275828	G	A
5	rs10076442	0	138276779	T	C
5	rs10068766	0	138276784	G	A
5	rs10068786	0	138276944	C	T
5	rs10037071	0	138277847	A	G
5	rs7722413	0	138278251	T	C
5	rs874115	0	138280056	T	G
5	rs73265450	0	138280120	C	T
5	rs1368425	0	138280217	A	G
5	rs13181830	0	138280416	C	T
5	rs6878910	0	138281261	G	A
5	rs74986184	0	138281550	T	C
5	rs73790388	0	138283394	T	C
5	rs73790389	0	138284084	T	C
5	rs77842554	0	138288560	C	T
5	rs80028867	0	138288679	C	T
5	rs80211048	0	138289222	G	A
5	rs6892637	0	138290051	T	A
5	rs77169826	0	138290370	G	A
5	rs10044672	0	138290479	C	G
5	rs13180851	0	138290607	C	G
5	rs7717375	0	138291405	A	G
5	rs10065532	0	138292333	A	G
5	rs10054796	0	138294344	G	A
5	rs10054906	0	138294522	G	A
5	rs10069961	0	138294568	A	G
5	rs10053642	0	138295438	T	A
5	rs61339060	0	138296283	T	C
5	rs28401588	0	138296615	C	G
5	rs117211485	0	138298296	T	C
5	rs2288824	0	138298396	C	T
5	rs191341170	0	138299485	G	A
5	rs182070122	0	138299486	C	G
5	rs12108892	0	138299630	G	A
5	rs17207828	0	138299835	A	G
5	rs67296915	0	138301599	C	T
5	rs11958050	0	138301828	A	G
5	rs12719517	0	138305502	C	T
5	rs76972695	0	138306837	G	A
5	rs12055237	0	138307306	A	G
5	rs2060222	0	138308466	C	T
5	rs10064130	0	138309307	C	T
5	rs10064201	0	138309405	C	T
5	rs59943677	0	138310370	G	A
5	rs11739351	0	138311742	A	G
5	rs10515505	0	138313146	A	G
5	rs2882667	0	138314106	C	T
5	rs62381222	0	138314757	T	A
5	rs57552753	0	138314998	C	T
5	rs11956437	0	138317500	C	T
5	rs72788899	0	138317990	C	T
5	rs11747454	0	138318158	G	A
5	rs10074461	0	138319815	G	T
5	rs10044736	0	138320809	C	T
5	rs7727466	0	138323025	C	G
5	rs57858251	0	138323292	A	T
5	rs6596457	0	138323379	T	C
5	rs10070021	0	138324706	A	G
5	rs57548771	0	138325779	C	T
5	rs117214449	0	138327640	G	C
5	rs11955952	0	138329119	A	G
5	rs118177913	0	138329243	G	A
5	rs181409103	0	138330878	T	G
5	rs1433008	0	138333664	T	C
5	rs370693987	0	138333679	T	C
5	rs1433009	0	138333784	G	A
5	rs7720150	0	138334069	C	A
5	rs60409497	0	138334239	C	T
5	rs367848351	0	138337410	A	G
5	rs9327835	0	138337697	C	T
5	rs10075039	0	138337854	A	G
5	rs10068237	0	138337960	T	A
5	rs12719518	0	138340976	T	C
5	rs7706391	0	138349164	G	A
5	rs188916585	0	138350853	G	C
5	rs75452327	0	138351580	T	C
5	rs17131906	0	138352359	G	C
5	rs58240059	0	138352555	T	C
5	rs13153618	0	138352776	C	A
5	rs10069528	0	138354027	A	G
5	rs10054478	0	138354075	G	A
5	rs10075893	0	138355871	G	A
5	rs10075951	0	138355963	G	T
5	rs10077896	0	138356756	G	A
5	rs10077796	0	138356775	C	A
5	rs3749665	0	138357211	A	G
5	rs17131908	0	138357682	T	C
5	rs78153489	0	138359401	T	C
5	rs34846849	0	138360578	T	C
5	rs6863347	0	138361135	C	T
5	rs10058347	0	138361358	G	A
5	rs190681587	0	138361481	T	A
5	rs10038799	0	138362283	C	T
5	rs140618805	0	138363168	A	G
5	rs2351465	0	138363851	A	C
5	rs10064539	0	138364044	G	A
5	rs11242441	0	138364080	G	A
5	rs11957633	0	138364394	T	C
5	rs6862393	0	138364698	T	C
5	rs10037106	0	138365490	G	T
5	rs62381226	0	138366518	C	T
5	rs7703288	0	138366539	C	G
5	rs185484314	0	138368430	G	A
5	rs6890272	0	138371116	G	A
5	rs3925110	0	138371365	C	G
5	rs117726822	0	138371802	G	T
5	rs13161013	0	138371899	C	T
5	rs116977594	0	138372141	C	T
5	rs4643949	0	138372345	C	T
5	rs11951899	0	138374310	A	G
5	rs6867343	0	138374428	C	T
5	rs12719519	0	138375687	G	A
5	rs13163536	0	138377219	A	G
5	rs145726180	0	138377511	A	C
5	rs35812969	0	138377550	G	C
5	rs2882792	0	138380480	G	T
5	rs11242442	0	138380489	C	T
5	rs117590412	0	138380792	T	C
5	rs6882330	0	138382182	A	G
5	rs6882526	0	138382368	A	G
5	rs73267443	0	138383846	T	C
5	rs10477804	0	138384992	T	G
5	rs6882583	0	138385796	C	T
5	rs76535322	0	138386000	T	C
5	rs6888373	0	138386949	C	T
5	rs13182437	0	138387149	T	C
5	rs17207870	0	138387737	T	C
5	rs75982720	0	138388461	T	A
5	rs10043676	0	138389561	C	T
5	rs10038121	0	138389602	A	G
5	rs10075541	0	138390318	C	T
5	rs2043272	0	138390631	A	C
5	rs4380651	0	138391072	T	C
5	rs191615500	0	138391622	G	A
```
