## Supplementary material for "Characterization of shared and ancestry-specific signals driving complex traits using multi-ancestry fine-mapping": s2_snps.txt

```
rs28460677
rs12514060
rs111302520
rs11742647
rs4835757
rs76826760
rs7704670
rs7705323
rs13179129
rs35115838
rs13184628
rs13358047
rs74596695
rs4835758
rs4835759
rs56331448
rs12659908
rs188283761
rs35860808
rs10037972
rs62383476
rs143036117
rs56353546
rs6864624
rs11746900
rs35488752
rs72801665
rs11242414
rs11242415
rs217259
rs12656356
rs10440755
rs73792425
rs12188416
rs60251892
rs4835761
rs112183305
rs10041787
rs10036244
rs4574537
rs217267
rs217268
rs112443749
rs117220086
rs6596422
rs12520886
rs117590397
rs3860103
rs217254
rs4835763
rs2306110
rs10050485
rs217256
rs7728933
rs6889412
rs4835668
rs117050348
rs34750263
rs35167448
rs11741240
rs4835765
rs4835767
rs6892844
rs193260864
rs12332207
rs453638
rs13166144
rs4835768
rs7720650
rs13171412
rs116961219
rs529526
rs111350886
rs12516561
rs217264
rs6878311
rs217265
rs10070451
rs74458490
rs58951975
rs75845870
rs72801681
rs3849045
rs217276
rs151031932
rs217277
rs191968
rs11738864
rs117718215
rs184268
rs217280
rs78268440
rs217275
rs76327921
rs149582386
rs10061967
rs12519826
rs112099533
rs435570
rs486799
rs188546592
rs486835
rs370883
rs4835669
rs10041215
rs423258
rs149098571
rs34470928
rs62381760
rs542462839
rs62381761
rs217263
rs217272
rs57015166
rs217273
rs113080379
rs217274
rs78219553
rs17171767
rs3777113
rs117125825
rs139572977
rs118063188
rs149706415
rs4510573
rs4639218
rs76045474
rs183498237
rs11750814
rs2269954
rs2269955
rs2269957
rs78690181
rs143465009
rs13155519
rs191895585
rs7734861
rs7735635
rs6888877
rs7709211
rs11746476
rs12655056
rs4835671
rs2350306
rs7729926
rs17171770
rs17171772
rs10038448
rs141718133
rs3734116
rs2864
rs2231478
rs2906124
rs2967782
rs10036450
rs142702526
rs144400011
rs4552585
rs4994127
rs2231476
rs2057831
rs141299904
rs11743620
rs2967784
rs2906127
rs139665752
rs74354422
rs2107682
rs2967785
rs1016647
rs141751356
rs2967786
rs2967787
rs2231468
rs2906128
rs1468333
rs142872517
rs2967779
rs2967780
rs117012154
rs13172998
rs2967781
rs6867242
rs150966941
rs34725241
rs10479178
rs10479179
rs13356202
rs143785914
rs79579206
rs10051533
rs10039953
rs4835672
rs145572052
rs117076047
rs10038719
rs150894016
rs4507481
rs13154856
rs13154749
rs4074483
rs4601038
rs4074484
rs13185930
rs189545409
rs62381795
rs28727439
rs34927605
rs10479180
rs13179823
rs35859059
rs35839251
rs10223303
rs151039959
rs7735408
rs10515498
rs9327809
rs10036665
rs10952
rs28704868
rs10053541
rs10061456
rs10055120
rs145405804
rs149202740
rs11950736
rs11242417
rs13436625
rs7716154
rs6882682
rs33967909
rs117576343
rs35002324
rs12055045
rs7726580
rs117447272
rs12514307
rs4835674
rs75492600
rs79122663
rs80162107
rs10054835
rs6874130
rs4457069
rs6879552
rs10515500
rs4835675
rs11242419
rs11242420
rs11567993
rs35931944
rs71596568
rs62380875
rs61078354
rs7716275
rs35397950
rs34509336
rs112379863
rs72492412
rs111246576
rs62380876
rs62380877
rs72803816
rs62380878
rs62380879
rs62380880
rs11743259
rs11744049
rs34801052
rs112354065
rs68158196
rs186927163
rs72803818
rs13182414
rs62380881
rs146946269
rs4507482
rs191001711
rs7703938
rs149304354
rs4522986
rs6596428
rs6868449
rs11748706
rs56252010
rs17207555
rs114555103
rs145357600
rs17171794
rs10072318
rs75599346
rs11567983
rs4835676
rs4835774
rs13361619
rs7723158
rs12519407
rs11567980
rs11567976
rs10080108
rs11745252
rs12514117
rs12514118
rs74457900
rs34735218
rs35859846
rs150198102
rs183653302
rs138996614
rs28784930
rs17286080
rs17286087
rs7715815
rs189063195
rs113606664
rs144145979
rs12187949
rs7722311
rs11567972
rs11567968
rs6596430
rs11567963
rs3734166
rs6596431
rs11567957
rs1042124
rs6861656
rs117539912
rs11567949
rs62380926
rs12659106
rs2350636
rs4835777
rs4835778
rs3756761
rs6889491
rs3756764
rs3756765
rs3756766
rs56366217
rs56316522
rs62380929
rs2107675
rs2286060
rs77021674
rs35965145
rs4835780
rs10045661
rs62380931
rs10900851
rs76484728
rs188631933
rs2269953
rs2269952
rs740074
rs1052648
rs3734168
rs79865082
rs62380932
rs55803185
rs10045383
rs35635987
rs72803845
rs62380933
rs6875772
rs6894833
rs151293716
rs11740931
rs11748075
rs181853259
rs186935753
rs11242423
rs10900853
rs10055995
rs117822599
rs17171808
rs145818853
rs4317313
rs4835677
rs190592497
rs73255864
rs111290757
rs138298543
rs7730416
rs11949335
rs117150481
rs17207562
rs10515499
rs757649
rs11746353
rs6894775
rs112435592
rs757647
rs7719002
rs4835678
rs4835679
rs12719513
rs7703010
rs10043984
rs112148211
rs72803856
rs6596432
rs181727520
rs10073922
rs17460017
rs3822837
rs3777383
rs11242424
rs12659550
rs184734460
rs3798148
rs3798149
rs56286686
rs62380935
rs34574126
rs376681912
rs144494506
rs17171818
rs3798150
rs17641165
rs2269951
rs72803865
rs2269950
rs2269949
rs4835784
rs59846039
rs62380939
rs191375679
rs62380940
rs4835786
rs6886388
rs17294563
rs12514582
rs73257854
rs4835680
rs4835788
rs11746380
rs28786717
rs57618921
rs12517410
rs59023560
rs7700917
rs118020779
rs4835789
rs11749205
rs62380954
rs72803873
rs73257862
rs7702238
rs112365199
rs12514133
rs113260319
rs62380956
rs62380957
rs12517974
rs4835790
rs185492458
rs7733579
rs7733488
rs4835791
rs35231526
rs11747361
rs35131895
rs61315180
rs11740446
rs12655771
rs11951327
rs13152997
rs13153017
rs75313335
rs72803879
rs72803881
rs17538215
rs79365102
rs10479184
rs7725416
rs7726234
rs7706614
rs192834842
rs7720215
rs189506364
rs72803883
rs12519732
rs12514669
rs6897871
rs7736491
rs7737080
rs7737081
rs35486585
rs60271703
rs10040792
rs41300795
rs740077
rs3777384
rs78589002
rs3815212
rs17171820
rs138637547
rs2240334
rs17599026
rs72803892
rs144875091
rs2286058
rs143433226
rs2286057
rs2240332
rs13154187
rs72803896
rs73259805
rs113322698
rs7734755
rs12653150
rs12657315
rs11334
rs12659034
rs1859466
rs2277067
rs982085
rs72803898
rs2269947
rs12516269
rs113089597
rs76112370
rs72803900
rs12514520
rs35774663
rs34747207
rs117145648
rs2350639
rs2350640
rs2240331
rs2240330
rs4835796
rs3798153
rs1046576
rs76742591
rs4835681
rs191263962
rs4835682
rs6864847
rs34291637
rs10071273
rs9327812
rs6864444
rs6885818
rs17703995
rs740076
rs35711876
rs6874506
rs72803902
rs13184188
rs116908564
rs72805804
rs11745881
rs1548587
rs72805805
rs7729723
rs62382363
rs7735367
rs113566341
rs111549735
rs6897407
rs79815179
rs77541789
rs3813321
rs11743810
rs11748288
rs11741807
rs13185520
rs188201117
rs142286228
rs6895528
rs113619141
rs112832795
rs117429116
rs3910201
rs112070692
rs6596433
rs6596434
rs6892609
rs13167336
rs11750575
rs11750582
rs11242426
rs111897308
rs6890204
rs62382367
rs10075580
rs6870458
rs11242428
rs11242429
rs6887341
rs11242430
rs116959140
rs10793824
rs6885225
rs6596435
rs6596436
rs150237702
rs11741961
rs7709119
rs2351028
rs111842376
rs10078434
rs219277
rs219278
rs11745596
rs219279
rs219282
rs11749167
rs219284
rs11746175
rs219287
rs138097071
rs11750854
rs144044560
rs11956240
rs13164092
rs55985421
rs11741702
rs2242599
rs10077025
rs4835685
rs35404194
rs35257420
rs7714751
rs10077407
rs154068
rs154067
rs78706916
rs3849046
rs147761185
rs13155345
rs13169274
rs143106336
rs154072
rs154073
rs13165802
rs190764119
rs139357643
rs188458842
rs7713333
rs145050264
rs34498555
rs154075
rs154076
rs154077
rs74488756
rs9327813
rs35485859
rs154078
rs56152341
rs154079
rs34629616
rs154080
rs71596575
rs466483
rs4835687
rs462783
rs462623
rs150446164
rs12658925
rs4835688
rs139311183
rs13187637
rs154069
rs143770140
rs77796751
rs178146
rs178145
rs219611
rs2268439
rs188731
rs181919
rs187653
rs255994
rs11740501
rs255992
rs13160755
rs255998
rs255999
rs7306
rs10117
rs72805829
rs41295743
rs256002
rs256003
rs41295739
rs256004
rs256005
rs256006
rs2304057
rs256007
rs256017
rs256016
rs7711958
rs1042665
rs256015
rs256014
rs256013
rs256012
rs6596438
rs256010
rs6874487
rs41295693
rs185342
rs256009
rs256008
rs17523658
rs690158
rs409273
rs10076333
rs4835689
rs140651539
rs7381008
rs10070909
rs7378701
rs7378744
rs11957778
rs10900854
rs72805831
rs9968657
rs7443140
rs58044164
rs13167574
rs13185992
rs7379761
rs117428177
rs68128065
rs57958956
rs143549354
rs62382412
rs11738995
rs11242434
rs11953219
rs117612903
rs7700499
rs4835690
rs142909566
rs13156556
rs2043273
rs17207604
rs7732337
rs11959184
rs10078032
rs181135566
rs10793825
rs28587037
rs12654036
rs12654060
rs11242435
rs6596443
rs6891346
rs1811371
rs11242436
rs10900855
rs181692560
rs4835691
rs149668901
rs11745065
rs11745933
rs6893278
rs72805841
rs6879968
rs10043583
rs7379154
rs28377921
rs34858014
rs13159624
rs10041640
rs142233227
rs7380609
rs4835692
rs11746692
rs13165665
rs111923265
rs6421919
rs891953
rs6421920
rs10063224
rs35870076
rs148470046
rs12655368
rs10065607
rs117564251
rs79847085
rs12152988
rs34779661
rs17171888
rs11948006
rs11948009
rs2060213
rs2060214
rs6859482
rs59526041
rs4835644
rs34697686
rs189048291
rs35228322
rs35842328
rs34522982
rs6596445
rs4835695
rs6891007
rs11953333
rs11743323
rs7716228
rs7720134
rs6880094
rs72805847
rs13436934
rs34224496
rs74591003
rs111770068
rs4835696
rs117430826
rs4835645
rs34722116
rs77468702
rs35923521
rs75280668
rs34157062
rs11740059
rs75329963
rs57351487
rs58824859
rs79758436
rs7379760
rs17657378
rs17171904
rs11747792
rs28386947
rs72805852
rs72805853
rs4835646
rs17657439
rs76210266
rs3849047
rs6596446
rs56036062
rs146121259
rs72805854
rs141393379
rs1651030
rs1651031
rs58914268
rs9885129
rs138195801
rs117225557
rs6866645
rs9885511
rs9885516
rs9327816
rs185836281
rs744675
rs744673
rs143789326
rs882740
rs2003393
rs10054891
rs10064566
rs11242437
rs7702038
rs10062943
rs72788811
rs78701885
rs142568136
rs145996235
rs80124232
rs17171939
rs9327818
rs148512028
rs12186999
rs7724633
rs111289905
rs148987469
rs79211358
rs58840451
rs145343382
rs150357670
rs138027415
rs116827504
rs11242438
rs56836084
rs141992655
rs11957671
rs144401783
rs182395769
rs187001606
rs142152655
rs146361795
rs201304192
rs184526462
rs187362715
rs147817722
rs10078499
rs10065171
rs142928593
rs67665497
rs72788815
rs150509492
rs143262004
rs10077424
rs141951191
rs12189478
rs10052293
rs145616287
rs117998666
rs11746088
rs148347649
rs11741310
rs10060717
rs11742397
rs13357355
rs13357397
rs10077660
rs17171942
rs182251357
rs10066809
rs10066819
rs79786433
rs78783581
rs10059749
rs78587600
rs9327819
rs10036084
rs117102535
rs11750163
rs79360754
rs13171173
rs7702510
rs73265515
rs190160571
rs311608
rs311607
rs76169207
rs80151503
rs311606
rs311605
rs56165444
rs57058893
rs57869939
rs73790330
rs59564360
rs311604
rs145800948
rs148646574
rs311603
rs187489369
rs114594197
rs376423920
rs311602
rs311601
rs146216781
rs930063
rs930062
rs311600
rs142228803
rs113394635
rs150347459
rs311599
rs74931099
rs75149161
rs17286171
rs311597
rs75455584
rs148156858
rs172664
rs116971641
rs139474874
rs17171955
rs160403
rs60880420
rs160402
rs58475473
rs73790331
rs78597109
rs160401
rs191859215
rs2115148
rs78459682
rs160400
rs160399
rs160398
rs274119
rs151032632
rs145174283
rs274118
rs274117
rs182629009
rs160397
rs170170
rs825669
rs4835647
rs77291402
rs67514550
rs311589
rs311590
rs311591
rs73790332
rs311592
rs311593
rs311594
rs148461281
rs143619028
rs311595
rs311596
rs1651359
rs73790334
rs75231031
rs1703211
rs1627698
rs1703212
rs1651032
rs1725352
rs1725353
rs1703213
rs1651358
rs1725335
rs113315313
rs311613
rs160406
rs160405
rs160404
rs78595527
rs700614
rs700615
rs11949550
rs700616
rs700617
rs700618
rs700619
rs28365836
rs184247003
rs12653845
rs73790337
rs117087060
rs1095374
rs825672
rs145134875
rs148689984
rs77629298
rs147820383
rs189374538
rs1828186
rs700620
rs73790339
rs700621
rs700622
rs700623
rs700624
rs74986572
rs700625
rs62384266
rs7722965
rs2940594
rs2940595
rs147705041
rs1725351
rs2174972
rs73790340
rs73790341
rs825675
rs851278
rs73790342
rs825677
rs77811072
rs2693963
rs2693962
rs6866199
rs73790349
rs62384267
rs1976561
rs1976562
rs1567313
rs377594714
rs77656014
rs825770
rs825769
rs825768
rs700626
rs3804206
rs700627
rs76171263
rs825764
rs825763
rs117148317
rs143605606
rs75851510
rs700629
rs825759
rs825758
rs7729427
rs3804205
rs28363391
rs76214913
rs825754
rs73790350
rs2662544
rs825751
rs825750
rs825749
rs825748
rs825747
rs825746
rs73790351
rs825762
rs825761
rs117153667
rs906695
rs13173618
rs28745568
rs28745575
rs73790352
rs75054595
rs3789151
rs4835649
rs6596450
rs376384385
rs10056160
rs28363396
rs13154573
rs7709770
rs12517514
rs77848830
rs4835702
rs4835703
rs3804204
rs4835704
rs6596453
rs34645817
rs76001936
rs118168579
rs74741249
rs7736925
rs79409374
rs73790367
rs6873425
rs883333
rs884470
rs884469
rs3804203
rs28363398
rs6877187
rs28363402
rs6860780
rs28363405
rs3804199
rs2011462
rs4835705
rs6884198
rs4835706
rs17131821
rs6596454
rs118155965
rs6596455
rs6421921
rs6596456
rs17207681
rs28363414
rs995177
rs7710300
rs1039789
rs1039788
rs1828188
rs1828187
rs56322405
rs4835707
rs13162420
rs6887841
rs12656942
rs62381196
rs56044552
rs146915407
rs13167462
rs28363425
rs61703811
rs7710288
rs4835708
rs1976568
rs6880786
rs9327826
rs9327827
rs1848506
rs73790368
rs1848505
rs2351247
rs1972072
rs6861556
rs10043478
rs6863054
rs151125137
rs6874181
rs288019
rs75671399
rs288018
rs288017
rs77749200
rs143752922
rs288016
rs288015
rs117204730
rs288014
rs288013
rs60173527
rs288012
rs176381
rs79410458
rs288011
rs288010
rs167009
rs430654
rs11950908
rs11950937
rs495638
rs61623993
rs288042
rs3749660
rs288041
rs2292268
rs288040
rs288039
rs288038
rs288037
rs288036
rs73790375
rs288035
rs117101560
rs288033
rs288032
rs57948908
rs288031
rs288030
rs288029
rs288028
rs288026
rs10515504
rs288025
rs288024
rs288023
rs288022
rs288021
rs288020
rs176382
rs187943265
rs7446631
rs56342259
rs76723662
rs288009
rs111232820
rs288008
rs185956
rs288007
rs288004
rs288003
rs288002
rs28363453
rs423469
rs2662543
rs10038162
rs10043722
rs10044401
rs190387348
rs17286305
rs11958642
rs10067361
rs58835712
rs78055044
rs12719515
rs17207772
rs13172507
rs143604002
rs67339770
rs13173221
rs6890932
rs6872423
rs147017133
rs77290523
rs62381204
rs13177415
rs13181762
rs80174483
rs13188082
rs10463974
rs10076629
rs10056014
rs10078179
rs10078079
rs11750067
rs13174008
rs13158360
rs2351463
rs10054682
rs11953339
rs9327828
rs9327829
rs10155636
rs11749163
rs10463975
rs2016720
rs10080193
rs1059110
rs10068280
rs28363494
rs13178601
rs891996
rs11954103
rs17031
rs3763016
rs3749663
rs3749664
rs17207800
rs10045605
rs9327830
rs28363510
rs9327831
rs9942422
rs117115057
rs10071381
rs6862845
rs138988609
rs7709789
rs10044432
rs113469663
rs10076442
rs10068766
rs10068786
rs10037071
rs7722413
rs874115
rs73265450
rs1368425
rs13181830
rs6878910
rs74986184
rs73790388
rs73790389
rs77842554
rs80028867
rs80211048
rs6892637
rs77169826
rs10044672
rs13180851
rs7717375
rs10065532
rs10054796
rs10054906
rs10069961
rs10053642
rs61339060
rs28401588
rs117211485
rs2288824
rs191341170
rs182070122
rs12108892
rs17207828
rs67296915
rs11958050
rs12719517
rs76972695
rs12055237
rs2060222
rs10064130
rs10064201
rs59943677
rs11739351
rs10515505
rs2882667
rs62381222
rs57552753
rs11956437
rs72788899
rs11747454
rs10074461
rs10044736
rs7727466
rs57858251
rs6596457
rs10070021
rs57548771
rs117214449
rs11955952
rs118177913
rs181409103
rs1433008
rs370693987
rs1433009
rs7720150
rs60409497
rs367848351
rs9327835
rs10075039
rs10068237
rs12719518
rs7706391
rs188916585
rs75452327
rs17131906
rs58240059
rs13153618
rs10069528
rs10054478
rs10075893
rs10075951
rs10077896
rs10077796
rs3749665
rs17131908
rs78153489
rs34846849
rs6863347
rs10058347
rs190681587
rs10038799
rs140618805
rs2351465
rs10064539
rs11242441
rs11957633
rs6862393
rs10037106
rs62381226
rs7703288
rs185484314
rs6890272
rs3925110
rs117726822
rs13161013
rs116977594
rs4643949
rs11951899
rs6867343
rs12719519
rs13163536
rs145726180
rs35812969
rs2882792
rs11242442
rs117590412
rs6882330
rs6882526
rs73267443
rs10477804
rs6882583
rs76535322
rs6888373
rs13182437
rs17207870
rs75982720
rs10043676
rs10038121
rs10075541
rs2043272
rs4380651
rs191615500
```
