## Supplementary material for "Characterization of shared and ancestry-specific signals driving complex traits using multi-ancestry fine-mapping": susiex_nc3.cs80.cs

```
CS_ID	SNP	BP	REF_ALLELE	ALT_ALLELE	REF_FRQ	BETA	SE	-LOG10P	CS_PIP	OVRL_PIP
1	rs10117	137892170	A,A	G,G	0.563618,0.209325	-0.0249166,-0.0289453	0.0039867,0.0105074	9.38655,2.23111	0.102691	0.102717
1	rs256006	137897094	G,G	A,A	0.562624,0.205357	-0.0248202,-0.0280523	0.00398568,0.0105819	9.32385,2.09551	0.0682988	0.0683239
1	rs256002	137895218	T,T	C,C	0.562624,0.205357	-0.0248202,-0.0279532	0.00398568,0.0105819	9.32385,2.08348	0.0668017	0.0668268
1	rs187653	137882698	C,C	T,T	0.557654,0.209325	-0.0245631,-0.0285477	0.00398085,0.0105074	9.16651,2.18117	0.0525226	0.0525474
1	rs255999	137889799	G,G	A,A	0.557654,0.205357	-0.0244731,-0.0281042	0.00398085,0.0105819	9.10453,2.10182	0.0395394	0.0395638
1	rs256007	137897589	C,C	A,A	0.564612,0.208333	-0.024554,-0.0270579	0.00398773,0.0105257	9.131,1.99349	0.0388689	0.0388937
1	rs188731	137881104	C,C	T,T	0.557654,0.205357	-0.024426,-0.0282504	0.00398085,0.0105819	9.07214,2.11965	0.0381844	0.0382087
1	rs181919	137882612	G,G	A,A	0.557654,0.205357	-0.024426,-0.0282504	0.00398085,0.0105819	9.07214,2.11965	0.0381844	0.0382087
1	rs256014	137903084	G,G	A,A	0.557654,0.206349	-0.0245203,-0.0270262	0.00398085,0.010563	9.13697,1.97839	0.0338037	0.0338279
1	rs11956240	137840293	T,T	C,C	0.5,0.786706	0.0240894,0.028857	0.0039543,0.0104354	8.95257,2.24513	0.0295036	0.029534
1	rs13165802	137858492	A,A	G,G	0.5,0.787698	0.0241805,0.0283309	0.0039543,0.0104531	9.01518,2.17246	0.0293011	0.0293313
1	rs13164092	137840860	G,G	A,A	0.5,0.787698	0.0240463,0.0290519	0.0039543,0.0104531	8.923,2.26373	0.0286767	0.0287069
1	rs55985421	137841263	G,G	A,A	0.5,0.787698	0.0240463,0.0290051	0.0039543,0.0104531	8.923,2.25774	0.0283582	0.0283884
1	rs154069	137876920	A,A	G,G	0.557654,0.196429	-0.0241559,-0.0285229	0.00398085,0.0107594	8.88774,2.09551	0.0266973	0.0267219
1	rs11957778	137917826	A,A	G,G	0.442346,0.793651	0.0242867,0.0268738	0.00398085,0.010563	8.9768,1.9604	0.0233909	0.0234146
1	rs7378744	137917639	A,A	G,G	0.442346,0.793651	0.0242867,0.0268738	0.00398085,0.010563	8.9768,1.9604	0.0233909	0.0234146
1	rs256017	137900039	T,T	G,G	0.559642,0.209325	-0.0242562,-0.0265176	0.00398274,0.0105074	8.9482,1.93509	0.0216453	0.0216691
1	rs68128065	137926467	C,C	T,T	0.43837,0.793651	0.0242675,0.0263344	0.00398468,0.010563	8.94781,1.89743	0.0209946	0.0210185
1	rs13185992	137925635	T,T	C,C	0.436382,0.790675	0.0242798,0.025878	0.0039867,0.0105074	8.94781,1.86062	0.0201994	0.0202235
1	rs409273	137913882	G,G	A,A	0.440358,0.789683	0.0242557,0.0260243	0.00398274,0.0104891	8.94781,1.88277	0.0196973	0.019721
1	rs4835691	137938573	T,T	G,G	0.435388,0.795635	0.024017,0.0276634	0.00398773,0.0106009	8.76573,2.04255	0.0195822	0.0196077
1	rs7714751	137849066	A,A	G,G	0.500994,0.78869	0.0238643,0.0286472	0.00395431,0.010471	8.79872,2.20607	0.0194551	0.0194844
1	rs13169274	137855305	C,C	T,T	0.5,0.787698	0.0238642,0.0284639	0.0039543,0.0104531	8.79872,2.18915	0.0192886	0.0193176
2	rs145148878	137494358	T,NA	C,NA	0.975149,NA	0.0588829,NA	0.0127009,NA	5.4498,NA	0.238217	0.238297
2	rs75156771	137582573	C,NA	A,NA	0.972167,NA	0.0538675,NA	0.0120196,NA	5.13036,NA	0.162485	0.162562
2	rs186408828	137572981	A,NA	G,NA	0.974155,NA	0.0571442,NA	0.0124606,NA	5.34504,NA	0.162017	0.162095
2	rs80224494	137582382	T,NA	C,NA	0.972167,NA	0.0537098,NA	0.0120196,NA	5.1037,NA	0.15386	0.153937
2	rs11567997	137625228	G,NA	C,NA	0.969185,NA	0.0496053,NA	0.0114407,NA	4.83803,NA	0.0503391	0.0504145
2	rs116792216	137599682	T,NA	G,NA	0.976143,NA	0.0539893,NA	0.0129561,NA	4.51071,NA	0.0211122	0.0211778
2	rs55946397	137700996	T,NA	C,NA	0.977137,NA	0.0539518,NA	0.0132281,NA	4.34378,NA	0.0143847	0.0144492
3	rs62382361	137769795	T,NA	C,NA	0.970179,NA	0.0503845,NA	0.0116239,NA	4.83549,NA	0.128829	0.129524
3	rs62380941	137736941	A,NA	C,NA	0.957256,NA	0.0409218,NA	0.00977441,NA	4.54802,NA	0.083774	0.0845496
3	rs62380958	137746569	G,NA	A,NA	0.970179,NA	0.0485743,NA	0.0116239,NA	4.53311,NA	0.0711363	0.0716337
3	rs13171412	137442614	G,G	T,T	0.918489,0.979167	0.0248806,0.0882947	0.00722595,0.0299292	3.24048,2.49804	0.0609087	0.0624499
3	rs150336400	137591509	T,NA	A,NA	0.970179,NA	0.0475503,NA	0.0116239,NA	4.36652,NA	0.051373	0.0517825
3	rs116293912	138317831	T,NA	C,NA	0.99503,NA	0.103735,NA	0.0281148,NA	3.64871,NA	0.0210963	0.0263003
3	rs59943677	138310370	NA,A	NA,G	NA,0.97123	NA,0.0851738	NA,0.0255725	NA,3.06231	0.016923	0.018661
3	rs76214913	138131369	NA,G	NA,A	NA,0.983135	NA,0.105427	NA,0.0331973	NA,2.82553	0.0134702	0.0153552
3	rs61339060	138296283	NA,C	NA,T	NA,0.972222	NA,0.0846636	NA,0.0260119	NA,2.94512	0.0129325	0.0143132
3	rs57548771	138325779	NA,T	NA,C	NA,0.97123	NA,0.08288	NA,0.0255725	NA,2.92402	0.0128921	0.0142745
3	rs10053642	138295438	NA,A	NA,T	NA,0.972222	NA,0.0841942	NA,0.0260119	NA,2.9176	0.0122544	0.013574
3	rs115845527	138071391	A,NA	T,NA	0.993042,NA	0.0851761,NA	0.0237851,NA	3.46572,NA	0.0121167	0.0151786
3	rs80211048	138289222	NA,A	NA,G	NA,0.972222	NA,0.0840661	NA,0.0260119	NA,2.91011	0.0120762	0.0133797
3	rs41294556	137910804	C,NA	T,NA	0.960239,NA	0.0217467,NA	0.0101186,NA	1.50004,NA	0.0113027	0.0124701
3	rs62381222	138314757	A,A	T,T	0.939364,0.914682	-0.0258377,0.00418201	0.00828432,0.015302	2.74102,0.105338	0.0110231	0.0141187
3	rs73790388	138283394	NA,C	NA,T	NA,0.97123	NA,0.0823443	NA,0.0255725	NA,2.89219	0.0110093	0.0122141
3	rs60409497	138334239	NA,T	NA,C	NA,0.97123	NA,0.081346	NA,0.0255725	NA,2.83336	0.0107918	0.0119822
3	rs181623146	138116128	T,NA	C,NA	0.971173,NA	-0.0456388,NA	0.0118166,NA	3.94948,NA	0.0106514	0.0154947
3	rs73790389	138284084	NA,C	NA,T	NA,0.97123	NA,0.08202	NA,0.0255725	NA,2.87301	0.0106068	0.0117744
3	rs118177913	138329243	NA,A	NA,G	NA,0.970238	NA,0.0802256	NA,0.0251555	NA,2.84565	0.0104441	0.0116005
3	rs55808805	138173556	C,NA	G,NA	0.918489,NA	0.0225403,NA	0.00722595,NA	2.74172,NA	0.0104166	0.0129713
3	rs10054906	138294522	NA,A	NA,G	NA,0.97123	NA,0.0817816	NA,0.0255725	NA,2.85895	0.0103212	0.0114624
3	rs57858251	138323292	NA,T	NA,A	NA,0.970238	NA,0.0800952	NA,0.0251555	NA,2.83787	0.0102869	0.0114287
3	rs6892637	138290051	NA,A	NA,T	NA,0.972222	NA,0.0822667	NA,0.0260119	NA,2.80594	0.00985382	0.0109525
3	rs11739389	138128687	A,NA	G,NA	0.970179,NA	-0.0431649,NA	0.0116239,NA	3.68943,NA	0.0081455	0.0118626
3	rs140474948	138072059	T,NA	G,NA	0.993042,NA	0.080451,NA	0.0237851,NA	3.14355,NA	0.00648554	0.00818066
3	rs11552052	138266552	G,NA	C,NA	0.971173,NA	-0.0437618,NA	0.0118166,NA	3.67221,NA	0.00648212	0.00942401
3	rs143011323	137935656	C,NA	G,NA	0.976143,NA	0.0449148,NA	0.0129561,NA	3.27825,NA	0.00642895	0.00836417
3	rs147244989	138002247	T,NA	C,NA	0.967197,NA	-0.0380992,NA	0.0111,NA	3.22303,NA	0.00595623	0.00928769
3	rs4835711	138222880	A,NA	G,NA	0.972167,NA	-0.0434338,NA	0.0120196,NA	3.52002,NA	0.00528684	0.00814686
3	rs150998339	138092296	T,NA	G,NA	0.982107,NA	-0.0576355,NA	0.014915,NA	3.95302,NA	0.00528172	0.00785648
3	rs147454089	138010322	G,NA	T,NA	0.967197,NA	-0.0372741,NA	0.0111,NA	3.10512,NA	0.00477079	0.00742174
3	rs140182038	138337317	T,NA	C,NA	0.972167,NA	-0.0430837,NA	0.0120196,NA	3.47137,NA	0.00470503	0.00685703
3	rs117102535	138040813	NA,A	NA,T	NA,0.967262	NA,0.0728282	NA,0.0240217	NA,2.61416	0.00444046	0.0050751
3	rs11956437	138317500	NA,T	NA,C	NA,0.980159	NA,0.0909657	NA,0.0306528	NA,2.52271	0.00381108	0.00448217
3	rs117145648	137778767	NA,A	NA,C	NA,0.927579	NA,-0.0490782	NA,0.0164929	NA,2.53417	0.00344585	0.0048427
3	rs116768219	137971724	C,NA	T,NA	0.958251,NA	0.019108,NA	0.00988495,NA	1.27383,NA	0.00339959	0.0038112
3	rs28521503	138046394	T,NA	C,NA	0.970179,NA	-0.0395916,NA	0.0116239,NA	3.18105,NA	0.00326749	0.00474771
3	rs73267443	138383846	NA,C	NA,T	NA,0.97123	NA,0.0695033	NA,0.0255725	NA,2.18244	0.00305673	0.00347259
3	rs6888373	138386949	NA,T	NA,C	NA,0.97123	NA,0.068814	NA,0.0255725	NA,2.1472	0.00285762	0.00325107
3	rs79360754	138041616	NA,C	NA,T	NA,0.967262	NA,0.0685706	NA,0.0240217	NA,2.36551	0.00281946	0.0032519
3	rs149004111	137992523	G,NA	C,NA	0.966203,NA	-0.0354675,NA	0.0109412,NA	2.92503,NA	0.00281115	0.00434335
3	rs10036084	138040238	NA,G	NA,A	NA,0.967262	NA,0.0681966	NA,0.0240217	NA,2.34427	0.00271292	0.00313158
3	rs7702510	138042478	NA,G	NA,A	NA,0.96627	NA,0.0675765	NA,0.023678	NA,2.36477	0.00269614	0.00310453
3	rs73265515	138042807	NA,T	NA,A	NA,0.96627	NA,0.0674517	NA,0.023678	NA,2.35757	0.00266135	0.00306534
3	rs117590412	138380792	NA,C	NA,T	NA,0.970238	NA,0.0668079	NA,0.0251555	NA,2.1017	0.00249888	0.00285092
3	rs11552054	138147943	C,NA	A,NA	0.973161,NA	0.0228111,NA	0.0122339,NA	1.20593,NA	0.00230838	0.00281079
3	rs2060224	138312282	G,NA	A,NA	0.162028,NA	-0.0142431,NA	0.00536574,NA	2.09997,NA	0.00222281	0.00275628
3	rs114318690	137793946	T,NA	C,NA	0.982107,NA	0.0398765,NA	0.014915,NA	2.12467,NA	0.00218949	0.00229734
3	rs34052623	138120113	C,NA	A,NA	0.973161,NA	0.0225438,NA	0.0122339,NA	1.18464,NA	0.00217672	0.00265296
3	rs11953333	137967616	A,A	G,G	0.817097,0.862103	0.0180566,0.0142258	0.00511437,0.0123978	3.38229,0.599982	0.00204103	0.00214207
3	rs117428177	137925855	NA,A	NA,C	NA,0.985119	NA,0.0851544	NA,0.0353055	NA,1.79947	0.00201299	0.00281832
3	rs77291402	138069553	NA,T	NA,C	NA,0.984127	NA,0.0845316	NA,0.0342017	NA,1.8712	0.0019737	0.00233733
3	rs34632700	138378929	G,NA	A,NA	0.973161,NA	0.0219825,NA	0.0122339,NA	1.14051,NA	0.00192711	0.00235339
3	rs7720134	137968031	A,A	G,G	0.816103,0.862103	0.0180187,0.0144241	0.00510364,0.0123978	3.38229,0.611451	0.00190319	0.00199878
3	rs74354422	137540622	NA,A	NA,G	NA,0.947421	NA,-0.0520221	NA,0.0191524	NA,2.18024	0.0018803	0.00260543
3	rs10063224	137953304	C,C	T,T	0.818091,0.863095	0.0196593,0.0148947	0.00512521,0.0124355	3.90257,0.636366	0.00176413	0.00186693
3	rs189356122	138111451	A,NA	G,NA	0.974155,NA	-0.0364704,NA	0.0124606,NA	2.46547,NA	0.00164265	0.00239587
3	rs10055995	137698299	T,T	C,C	0.406561,0.141865	-0.0198026,-0.0405123	0.00402521,0.0122515	6.06195,3.02507	0.00157019	0.00247533
3	rs6596445	137965309	T,T	C,C	0.753479,0.738095	0.0168982,0.00614318	0.00458751,0.00972244	3.63821,0.277793	0.00154263	0.00175494
3	rs115438318	138161779	G,NA	T,NA	0.984095,NA	0.0304755,NA	0.0158037,NA	1.26915,NA	0.00152279	0.00194242
3	rs114818254	138240394	A,NA	G,NA	0.981113,NA	0.0340996,NA	0.0145245,NA	1.7238,NA	0.0015153	0.00229882
3	rs7703010	137711716	A,A	C,C	0.406561,0.147817	-0.0196651,-0.0407471	0.00402521,0.0120441	5.98644,3.14473	0.00149394	0.00236052
3	rs145236749	137827086	A,NA	G,NA	0.985089,NA	-0.0352738,NA	0.0163138,NA	1.51424,NA	0.00147463	0.00236429
3	rs151239137	137794722	A,NA	G,NA	0.974155,NA	0.0193919,NA	0.0124606,NA	0.922101,NA	0.00147101	0.00194718
3	rs115852152	137452070	G,NA	C,NA	0.987078,NA	0.0536437,NA	0.0175062,NA	2.66115,NA	0.00135149	0.0014514
3	rs7716228	137967937	A,A	G,G	0.82008,0.861111	0.017855,0.0142338	0.00514721,0.0123606	3.2818,0.602914	0.00126413	0.00133499
3	rs13158035	137997972	T,NA	G,NA	0.975149,NA	0.0174662,NA	0.0127009,NA	0.771937,NA	0.00126079	0.00156704
3	rs34224496	137968722	G,G	C,C	0.82008,0.862103	0.0178124,0.0137746	0.00514721,0.0123978	3.26842,0.574223	0.00123948	0.00130944
3	rs3798149	137722822	T,T	C,C	0.266402,0.140873	-0.0190402,-0.0381307	0.00447241,0.0122874	4.68415,2.71801	0.00121888	0.00247854
3	rs6859482	137959404	T,T	C,C	0.750497,0.740079	0.0168419,0.00696395	0.00456906,0.00974638	3.64257,0.323391	0.00121131	0.00140529
3	rs75477538	138243654	T,NA	C,NA	0.980119,NA	0.0247999,NA	0.0141639,NA	1.09713,NA	0.00120932	0.00150514
3	rs3756766	137673167	C,C	A,A	0.267396,0.146825	-0.0189293,-0.0368313	0.00446712,0.0120777	4.64581,2.63979	0.00118695	0.00237965
3	rs77069528	138198062	C,NA	T,NA	0.980119,NA	0.0246445,NA	0.0141639,NA	1.08688,NA	0.00117727	0.00146592
3	rs12514582	137734490	NA,C	NA,A	NA,0.979167	NA,-0.0750488	NA,0.0299292	NA,1.91516	0.00116728	0.00162532
3	rs982085	137775581	G,G	C,C	0.409543,0.146825	-0.020656,-0.0348394	0.00402064,0.0120777	6.55526,2.40682	0.00116136	0.0018803
3	rs148470046	137953531	NA,A	NA,G	NA,0.977182	NA,0.0680606	NA,0.0286274	NA,1.75865	0.00115514	0.00163027
3	rs7725416	137754180	A,A	T,T	0.407555,0.146825	-0.0197463,-0.0385372	0.00402367,0.0120777	6.03511,2.84804	0.00111491	0.00176236
3	rs7726234	137754695	C,C	T,T	0.407555,0.146825	-0.0197463,-0.038485	0.00402367,0.0120777	6.03511,2.84155	0.00110612	0.00174857
3	rs4835678	137708434	T,T	C,C	0.406561,0.151786	-0.0197095,-0.0385408	0.00402521,0.0119134	6.01075,2.91504	0.00108881	0.00173052
3	rs4835713	138340449	A,NA	G,NA	0.161034,NA	-0.01279,NA	0.00537909,NA	1.75895,NA	0.00108672	0.00133414
3	rs10043984	137712121	T,T	C,C	0.738569,0.859127	0.0192502,0.0385372	0.00449951,0.0122874	4.72505,2.76679	0.00108242	0.00218141
3	rs116121907	138066872	G,NA	T,NA	0.985089,NA	0.0287559,NA	0.0163138,NA	1.10815,NA	0.00102622	0.00131669
3	rs77864290	138140273	G,NA	A,NA	0.973161,NA	-0.0344192,NA	0.0122339,NA	2.30967,NA	0.00102324	0.00149083
3	rs10900851	137681986	C,C	A,A	0.737575,0.858135	0.0193667,0.0373114	0.00449401,0.0122515	4.78605,2.63392	0.00100932	0.0020557
3	rs2286057	137766440	G,G	A,A	0.407555,0.146825	-0.019795,-0.0376156	0.00402367,0.0120777	6.06195,2.73452	0.000998012	0.00158099
3	rs7737080	137758545	C,C	G,G	0.405567,0.150794	-0.0196728,-0.0380924	0.00402677,0.0119455	5.98644,2.84514	0.000978053	0.00153122
3	rs7737081	137758546	T,T	G,G	0.405567,0.151786	-0.0196728,-0.0379377	0.00402677,0.0119134	5.98644,2.83856	0.000958496	0.00150166
3	rs2060213	137957814	C,C	T,T	0.747515,0.739087	0.0165069,0.00663087	0.00455105,0.00973436	3.54262,0.304732	0.00094844	0.00112184
3	rs10040792	137759010	C,C	T,T	0.407555,0.151786	-0.0197019,-0.0378854	0.00402367,0.0119134	6.01075,2.83199	0.000939578	0.00149216
3	rs34522982	137963776	A,A	G,G	0.833002,0.864087	0.0190551,0.0140982	0.00530104,0.0124737	3.48827,0.587746	0.000926047	0.000983911
3	rs76835151	138122328	C,NA	G,NA	0.971173,NA	-0.031924,NA	0.0118166,NA	2.16115,NA	0.000908015	0.00132322
3	rs12517410	137736611	T,T	G,G	0.267396,0.149802	-0.0189735,-0.0358346	0.00446712,0.011978	4.66496,2.55685	0.000879535	0.00181783
3	rs78530883	137705630	T,NA	C,NA	0.965209,NA	0.0226665,NA	0.0107893,NA	1.44787,NA	0.000864484	0.00111925
3	rs17523658	137911022	NA,C	NA,G	NA,0.906746	NA,-0.0383138	NA,0.0147003	NA,2.03849	0.000851265	0.00115622
3	rs10065607	137954766	G,G	T,T	0.818091,0.863095	0.0183603,0.0147011	0.00512521,0.0124355	3.46787,0.625011	0.000845299	0.000904293
3	rs116628070	138094836	T,NA	G,NA	0.971173,NA	0.0265561,NA	0.0118166,NA	1.60876,NA	0.00081344	0.0011036
3	rs4835680	137735754	T,T	A,A	0.266402,0.149802	-0.0189518,-0.0358346	0.00447241,0.011978	4.64581,2.55685	0.000805521	0.0016523
3	rs114009882	138294675	T,NA	C,NA	0.974155,NA	-0.0324949,NA	0.0124606,NA	2.04038,NA	0.000758795	0.001102
3	rs72788828	138081035	A,NA	G,NA	0.83499,NA	0.011697,NA	0.00532652,NA	1.5514,NA	0.000750541	0.000919551
3	rs145168286	137435646	A,NA	G,NA	0.984095,NA	0.043911,NA	0.0158037,NA	2.26275,NA	0.000747842	0.000812048
3	rs288027	138222330	A,NA	G,NA	0.166998,NA	-0.0112746,NA	0.00530104,NA	1.47585,NA	0.000743756	0.000911047
3	rs35131895	137748877	G,G	A,A	0.737575,0.855159	0.0192266,0.0360889	0.00449401,0.012146	4.72505,2.52784	0.00073247	0.00148154
3	rs62384265	138097175	T,NA	C,NA	0.83499,NA	0.0114699,NA	0.00532652,NA	1.50458,NA	0.000730398	0.000896595
3	rs11948006	137956198	T,T	G,G	0.826044,0.868056	0.0185705,0.0131695	0.00521577,0.0126309	3.43155,0.527075	0.000718555	0.000772564
3	rs35870076	137953417	C,C	G,G	0.824056,0.866071	0.0185762,0.0144246	0.00519247,0.0125513	3.45984,0.601273	0.000711555	0.0007647
3	rs34779661	137955074	T,T	G,G	0.82505,0.866071	0.0186177,0.0140518	0.00520406,0.0125513	3.45984,0.580201	0.000703202	0.000756052
3	rs4835790	137744392	C,C	T,T	0.267396,0.149802	-0.0189293,-0.0350856	0.00446712,0.011978	4.64581,2.46869	0.000697486	0.00142582
3	rs28786717	137736471	A,A	G,G	0.738569,0.850198	0.0191583,0.0360848	0.00449951,0.011978	4.68531,2.58666	0.000696765	0.00141671
3	rs17228325	137546642	A,NA	G,NA	0.937376,NA	0.0215777,NA	0.0081604,NA	2.08679,NA	0.000695766	0.000894222
3	rs4835791	137745700	C,C	T,T	0.26839,0.149802	-0.0189512,-0.0350856	0.00446187,0.011978	4.66496,2.46869	0.000682093	0.00138971
3	rs11948009	137956265	A,A	G,G	0.826044,0.868056	0.0184346,0.013811	0.00521577,0.0126309	3.3886,0.561925	0.000662837	0.000713485
```
