## Supplementary material for "Characterization of shared and ancestry-specific signals driving complex traits using multi-ancestry fine-mapping": susiex_nc3.cs80.snp

```
BP	SNP	PIP(CS1)	LogBF(CS1,Pop1)	LogBF(CS1,Pop2)	PIP(CS2)	LogBF(CS2,Pop1)	LogBF(CS2,Pop2)	PIP(CS3)	LogBF(CS3,Pop1)	LogBF(CS3,Pop2)
137392752	rs111370308	4.28952e-10	-1.54648	-2.09146e-10	2.4099e-05	-1.77017	-2.09146e-10	5.79221e-05	-1.7974	-2.09146e-10
137392828	rs111553484	4.28952e-10	-1.54648	-2.09146e-10	2.4099e-05	-1.77017	-2.09146e-10	5.79221e-05	-1.7974	-2.09146e-10
137393131	rs140555113	1.20633e-09	-0.512482	-2.09146e-10	6.92236e-05	-0.715001	-2.09146e-10	0.000177687	-0.676472	-2.09146e-10
137393630	rs113146619	4.27433e-10	-1.55003	-2.09146e-10	2.40563e-05	-1.77194	-2.09146e-10	5.78402e-05	-1.79881	-2.09146e-10
137393698	rs10077062	3.25198e-10	-1.82339	-2.09146e-10	6.45029e-05	-0.785632	-2.09146e-10	0.000133782	-0.960287	-2.09146e-10
137395106	rs150582897	5.26115e-10	-1.3423	-2.09146e-10	3.4538e-05	-1.41028	-2.09146e-10	8.77036e-05	-1.38253	-2.09146e-10
137395315	rs28460677	1.89869e-10	-1.13756	-1.22393	3.90438e-05	-0.142641	-1.14502	2.7575e-05	-1.40462	-1.13497
137395634	rs111994618	4.27433e-10	-1.55003	-2.09146e-10	2.40563e-05	-1.77194	-2.09146e-10	5.78402e-05	-1.79881	-2.09146e-10
137395669	rs79250616	4.27433e-10	-1.55003	-2.09146e-10	2.40563e-05	-1.77194	-2.09146e-10	5.78402e-05	-1.79881	-2.09146e-10
137395847	rs111757553	4.27433e-10	-1.55003	-2.09146e-10	2.40563e-05	-1.77194	-2.09146e-10	5.78402e-05	-1.79881	-2.09146e-10
137397224	rs111319207	4.25873e-10	-1.55368	-2.09146e-10	2.40127e-05	-1.77376	-2.09146e-10	5.77567e-05	-1.80026	-2.09146e-10
137397734	rs12514060	1.95515e-10	-1.09568	-1.23651	4.08386e-05	-0.0743304	-1.16838	2.77716e-05	-1.3731	-1.15939
137397739	rs111365507	4.25873e-10	-1.55368	-2.09146e-10	2.40127e-05	-1.77376	-2.09146e-10	5.77567e-05	-1.80026	-2.09146e-10
137398421	rs111302520	1.95878e-10	-1.09568	-1.23465	4.09859e-05	-0.0743304	-1.16478	2.78764e-05	-1.3731	-1.15562
137398428	rs113395675	4.27433e-10	-1.55003	-2.09146e-10	2.40563e-05	-1.77194	-2.09146e-10	5.78402e-05	-1.79881	-2.09146e-10
137398531	rs11742647	1.26553e-10	-1.51086	-1.2563	6.52715e-06	-1.81995	-1.25642	1.68092e-05	-1.77969	-1.25488
137399014	rs4835757	1.90958e-10	-1.13756	-1.21821	3.9436e-05	-0.142641	-1.13502	2.78636e-05	-1.40462	-1.12456
137400114	rs76826760	1.01593e-10	-1.74875	-1.2381	6.51758e-06	-1.81731	-1.26053	1.70917e-05	-1.75751	-1.26039
137400277	rs7704670	1.98621e-10	-1.08365	-1.23277	4.18993e-05	-0.0558671	-1.16121	2.82497e-05	-1.36354	-1.15187
137400673	rs7705323	3.96559e-10	-0.365699	-1.2593	6.70611e-05	0.450796	-1.19753	2.92781e-05	-1.26944	-1.21022
137401531	rs72801664	3.70137e-10	-1.69395	-2.09146e-10	3.30893e-05	-1.45313	-2.09146e-10	7.16998e-05	-1.58401	-2.09146e-10
137401737	rs13179129	1.01697e-10	-1.76938	-1.21645	6.46196e-06	-1.8309	-1.25551	2.14408e-05	-1.53255	-1.25866
137401936	rs35115838	1.02474e-10	-1.75539	-1.22282	6.49422e-06	-1.82393	-1.2575	2.1956e-05	-1.50768	-1.25978
137402811	rs13184628	1.01982e-10	-1.76021	-1.22282	6.47919e-06	-1.82624	-1.2575	2.17508e-05	-1.51707	-1.25978
137403095	rs13358047	2.74581e-10	-0.815657	-1.17692	3.42698e-05	-0.197318	-1.22076	6.30886e-05	-0.482522	-1.22943
137403702	rs74596695	1.0699e-09	-1.52697e-10	-0.632506	5.61277e-05	-1.52697e-10	-0.924713	0.000135071	-1.52697e-10	-0.950696
137403944	rs4835758	1.02474e-10	-1.75539	-1.22282	6.49422e-06	-1.82393	-1.2575	2.1956e-05	-1.50768	-1.25978
137404144	rs4835759	1.02474e-10	-1.75539	-1.22282	6.49422e-06	-1.82393	-1.2575	2.1956e-05	-1.50768	-1.25978
137404604	rs111269112	4.2132e-10	-1.56443	-2.09146e-10	2.38863e-05	-1.77904	-2.09146e-10	5.75165e-05	-1.80442	-2.09146e-10
137404831	rs56331448	4.71682e-10	-0.235317	-1.2162	8.57176e-05	0.612871	-1.11416	3.52994e-05	-1.18923	-1.1034
137405259	rs12659908	1.02474e-10	-1.75539	-1.22282	6.49422e-06	-1.82393	-1.2575	2.1956e-05	-1.50768	-1.25978
137405694	rs111661691	4.2132e-10	-1.56443	-2.09146e-10	2.38863e-05	-1.77904	-2.09146e-10	5.75165e-05	-1.80442	-2.09146e-10
137407109	rs188283761	9.85343e-10	0.377505	-1.09234	7.89301e-06	-1.65942	-1.22695	1.98144e-05	-1.64398	-1.22611
137407668	rs112688733	4.38698e-10	-1.52401	-2.09146e-10	2.43771e-05	-1.7587	-2.09146e-10	5.84601e-05	-1.78815	-2.09146e-10
137408834	rs35860808	9.20268e-11	-1.84423	-1.24151	6.54178e-06	-1.81359	-1.26055	2.13904e-05	-1.53372	-1.25983
137409047	rs10037972	1.95286e-10	-1.11945	-1.21391	4.10046e-05	-0.110964	-1.1277	2.84355e-05	-1.39192	-1.11694
137409182	rs62383476	1.02044e-10	-1.75539	-1.22703	6.48877e-06	-1.82393	-1.25834	2.19471e-05	-1.50768	-1.26018
137409551	rs62383477	5.39317e-10	-1.31752	-2.09146e-10	2.63628e-05	-1.68039	-2.09146e-10	6.77363e-05	-1.64087	-2.09146e-10
137409626	rs111245775	4.38698e-10	-1.52401	-2.09146e-10	2.43771e-05	-1.7587	-2.09146e-10	5.84601e-05	-1.78815	-2.09146e-10
137409660	rs143036117	4.26382e-10	-0.595158	-0.957331	7.06407e-06	-1.84164	-1.15568	1.74808e-05	-1.84119	-1.1542
137409755	rs56353546	1.02529e-10	-1.75045	-1.22723	6.50263e-06	-1.82148	-1.25866	2.21546e-05	-1.49816	-1.26029
137409888	rs6864624	5.42523e-10	-0.319861	-0.991731	1.09684e-05	-1.48444	-1.07288	2.48074e-05	-1.55322	-1.09214
137410168	rs141509336	3.88895e-10	-1.64451	-2.09146e-10	2.32026e-05	-1.80808	-2.09146e-10	5.7414e-05	-1.80621	-2.09146e-10
137411817	rs11746900	1.01491e-10	-1.75921	-1.22864	6.44676e-06	-1.82978	-1.25898	2.14487e-05	-1.53043	-1.2604
137412052	rs35488752	5.55415e-10	-0.266871	-1.02124	1.09848e-05	-1.45844	-1.09739	2.48141e-05	-1.52977	-1.11531
137412457	rs72801665	4.4965e-10	-0.242242	-1.25711	9.28702e-05	0.786208	-1.20735	3.63631e-05	-1.06216	-1.20079
137412684	rs11242414	1.01879e-10	-1.75539	-1.22864	6.48462e-06	-1.82393	-1.25898	2.19423e-05	-1.50768	-1.2604
137412786	rs11242415	1.02385e-10	-1.75045	-1.22864	6.50052e-06	-1.82148	-1.25898	2.21522e-05	-1.49816	-1.2604
137412963	rs217259	2.76148e-10	-0.814428	-1.17246	3.4638e-05	-0.193242	-1.21415	6.37541e-05	-0.478012	-1.22345
137413625	rs12656356	1.01533e-10	-1.76021	-1.22723	6.47171e-06	-1.82624	-1.25866	2.17396e-05	-1.51707	-1.26029
137413757	rs74652205	4.28882e-10	-1.54664	-2.09146e-10	2.40971e-05	-1.77025	-2.09146e-10	5.79183e-05	-1.79746	-2.09146e-10
137414466	rs10440755	3.32497e-09	1.68533	-1.18394	0.000797097	2.98582	-1.25719	7.39754e-05	-0.294556	-1.25821
137415302	rs73792425	4.94899e-10	-0.204159	-1.19931	8.99701e-05	0.651336	-1.1042	3.6437e-05	-1.16929	-1.09162
137416551	rs12188416	1.02023e-10	-1.75539	-1.22723	6.48672e-06	-1.82393	-1.25866	2.19447e-05	-1.50768	-1.26029
137416726	rs112542909	4.89557e-10	-1.41432	-2.09146e-10	2.59061e-05	-1.69786	-2.09146e-10	6.1515e-05	-1.73722	-2.09146e-10
137417081	rs60251892	1.58211e-10	-1.48659	-1.0573	1.0439e-05	-1.52346	-1.08334	2.26352e-05	-1.66425	-1.07274
137417869	rs4835761	1.00745e-10	-1.76944	-1.22579	6.44663e-06	-1.83048	-1.2583	2.13468e-05	-1.53544	-1.26015
137418411	rs112183305	4.87973e-10	-0.218956	-1.19861	8.84418e-05	0.633077	-1.10308	3.61353e-05	-1.17877	-1.09046
137419494	rs10041787	3.3866e-09	1.70676	-1.187	0.000816822	3.01088	-1.25781	7.49961e-05	-0.280342	-1.25872
137419725	rs10036244	5.00541e-10	-0.199383	-1.19275	8.53717e-05	0.58849	-1.09382	3.60038e-05	-1.19203	-1.08084
137419728	rs4574537	2.64804e-10	-0.799553	-1.22928	3.40512e-05	-0.174427	-1.25005	6.28972e-05	-0.460889	-1.25411
137419989	rs2040862	3.2212e-10	-1.8329	-2.09146e-10	5.99048e-05	-0.859586	-2.09146e-10	0.000125053	-1.02776	-2.09146e-10
137420718	rs148569357	3.7801e-10	-1.6729	-2.09146e-10	2.34662e-05	-1.79678	-2.09146e-10	5.78002e-05	-1.7995	-2.09146e-10
137421274	rs217267	2.80251e-10	-0.814428	-1.15771	3.499e-05	-0.193242	-1.20404	6.43192e-05	-0.478012	-1.21463
137421911	rs77488281	8.94987e-10	-0.811014	-2.09146e-10	0.000196766	0.329673	-2.09146e-10	0.000622944	0.57796	-2.09146e-10
137422272	rs11748543	3.81246e-10	-1.66438	-2.09146e-10	8.04559e-05	-0.564633	-2.09146e-10	0.000191344	-0.602423	-2.09146e-10
137422329	rs217268	1.01845e-10	-1.76628	-1.21809	6.49392e-06	-1.82542	-1.25606	2.19193e-05	-1.51015	-1.25898
137422507	rs112443749	4.97134e-10	-0.199383	-1.19958	8.44535e-05	0.58849	-1.10463	3.56016e-05	-1.19203	-1.09207
137424288	rs183202007	3.37198e-10	-1.78715	-2.09146e-10	3.44807e-05	-1.41194	-2.09146e-10	8.10298e-05	-1.46168	-2.09146e-10
137424336	rs117220086	6.0717e-10	-1.52697e-10	-1.19901	4.45735e-05	-1.52697e-10	-1.1552	0.000108027	-1.52697e-10	-1.17412
137426447	rs6596422	9.88418e-11	-1.79616	-1.21814	6.42445e-06	-1.83616	-1.25607	2.07183e-05	-1.56649	-1.25899
137426768	rs12520886	5.58492e-10	-0.279877	-1.00271	1.10982e-05	-1.46486	-1.0807	2.50754e-05	-1.53557	-1.09904
137427166	rs117590397	5.93111e-10	-1.52697e-10	-1.22244	4.7228e-05	-1.52697e-10	-1.09736	0.000116115	-1.52697e-10	-1.10191
137427274	rs3860103	1.01223e-10	-1.76767	-1.22282	6.50687e-06	-1.82198	-1.2575	2.20559e-05	-1.50314	-1.25978
137427564	rs217254	1.0742e-10	-1.7049	-1.22618	6.67536e-06	-1.79833	-1.25558	2.42749e-05	-1.40839	-1.25866
137427724	rs4835763	1.40766e-10	-1.40423	-1.2565	6.53628e-06	-1.81859	-1.25638	1.64687e-05	-1.79735	-1.25769
137428087	rs2306110	1.01223e-10	-1.76767	-1.22282	6.50687e-06	-1.82198	-1.2575	2.20559e-05	-1.50314	-1.25978
137429148	rs146145625	4.19125e-10	-1.56965	-2.09146e-10	2.26984e-05	-1.83005	-2.09146e-10	5.72289e-05	-1.80944	-2.09146e-10
137429803	rs72801668	4.4697e-10	-1.50533	-2.09146e-10	3.64696e-05	-1.35586	-2.09146e-10	8.09203e-05	-1.46303	-2.09146e-10
137430332	rs10050485	5.15769e-10	-0.159067	-1.2031	8.38107e-05	0.586507	-1.11029	3.54387e-05	-1.19074	-1.09795
137431501	rs217256	1.0283e-10	-1.75369	-1.22105	6.59733e-06	-1.80905	-1.25663	2.32215e-05	-1.45208	-1.25934
137431887	rs7728933	1.01726e-10	-1.75851	-1.22703	6.57001e-06	-1.81149	-1.25834	2.28938e-05	-1.46544	-1.26018
137431957	rs6889412	5.18068e-10	-0.155986	-1.20173	7.5595e-05	0.48113	-1.10808	3.55066e-05	-1.19112	-1.09566
137432427	rs4835668	1.01726e-10	-1.75851	-1.22703	6.57001e-06	-1.81149	-1.25834	2.28938e-05	-1.46544	-1.26018
137432901	rs117050348	6.13015e-10	-1.52697e-10	-1.18943	4.51309e-05	-1.52697e-10	-1.14277	0.000109253	-1.52697e-10	-1.16283
137433014	rs114987272	3.20031e-10	-1.83941	-2.09146e-10	2.56229e-05	-1.70886	-2.09146e-10	6.14304e-05	-1.73859	-2.09146e-10
137434172	rs34750263	2.78402e-10	-0.788363	-1.1904	3.71013e-05	-0.110486	-1.2282	6.78463e-05	-0.403353	-1.2359
137434493	rs35167448	9.20107e-11	-1.84139	-1.24453	6.58312e-06	-1.8074	-1.26044	2.17975e-05	-1.51543	-1.25928
137435086	rs181533571	5.21003e-10	-1.35207	-2.09146e-10	4.92802e-05	-1.05482	-2.09146e-10	0.000106311	-1.19013	-2.09146e-10
137435646	rs145168286	1.75096e-09	-0.139905	-2.09146e-10	6.42521e-05	-0.789528	-2.09146e-10	0.000747842	0.760695	-2.09146e-10
137435730	rs11741240	1.02875e-10	-1.74866	-1.22565	6.61654e-06	-1.80523	-1.25754	2.33726e-05	-1.44512	-1.25981
137437001	rs4835765	1.01152e-10	-1.75365	-1.23754	6.57817e-06	-1.80842	-1.26016	2.31191e-05	-1.45535	-1.26049
137437225	rs4835767	1.01274e-10	-1.75365	-1.23634	6.57929e-06	-1.80842	-1.25999	2.3118e-05	-1.45535	-1.26054
137437466	rs140604515	3.18405e-10	-1.8445	-2.09146e-10	2.26544e-05	-1.83199	-2.09146e-10	5.5516e-05	-1.83983	-2.09146e-10
137437485	rs6892844	1.97416e-10	-1.10451	-1.218	3.79994e-05	-0.179689	-1.13508	2.74468e-05	-1.42046	-1.12379
137437915	rs62383480	7.42032e-10	-0.998431	-2.09146e-10	3.5446e-05	-1.38433	-2.09146e-10	9.3547e-05	-1.31803	-2.09146e-10
137438667	rs193260864	7.00974e-10	-1.52697e-10	-1.05535	5.33674e-05	-1.52697e-10	-0.975143	0.000128772	-1.52697e-10	-0.998453
137438834	rs12332207	3.63025e-10	-0.457557	-1.2558	1.1829e-05	-1.2245	-1.25729	2.96777e-05	-1.21095	-1.25515
137440047	rs140938539	3.89346e-09	0.65923	-2.09146e-10	6.19956e-05	-0.825279	-2.09146e-10	0.000144658	-0.882123	-2.09146e-10
137440090	rs453638	2.88235e-10	-0.803316	-1.14073	3.77955e-05	-0.129657	-1.1905	6.88287e-05	-0.420827	-1.20405
137441664	rs13166144	1.01112e-10	-1.79399	-1.1976	6.8182e-06	-1.78812	-1.24463	2.4691e-05	-1.3992	-1.25085
137441767	rs4835768	1.00201e-10	-1.8011	-1.19954	6.75403e-06	-1.79564	-1.24657	2.41302e-05	-1.42065	-1.25238
137442353	rs7720650	4.25564e-10	-0.352937	-1.20147	7.09382e-05	0.41713	-1.10766	3.22261e-05	-1.2885	-1.09523
137442614	rs13171412	1.25086e-07	1.81615	2.31278	0.00164104	1.09232	1.35843	0.0609087	3.48616	1.67447
137442786	rs111642538	6.96364e-09	1.24063	-2.09146e-10	0.000203566	0.363646	-2.09146e-10	0.00065571	0.629221	-2.09146e-10
137443012	rs116961219	6.50541e-10	-1.52697e-10	-1.13002	4.51e-05	-1.52697e-10	-1.14346	0.000110957	-1.52697e-10	-1.14735
137443486	rs529526	4.27049e-10	-0.439337	-1.11159	5.95442e-05	0.302214	-1.16784	0.000105392	-0.0152702	-1.18354
137444495	rs111350886	5.69956e-10	-0.167746	-1.09452	0.000165428	1.11051	-0.95431	5.56939e-05	-0.88727	-0.949357
137444618	rs111298034	4.68481e-10	-1.45833	-2.09146e-10	2.60055e-05	-1.69404	-2.09146e-10	6.05405e-05	-1.75318	-2.09146e-10
137445000	rs12516561	1.20011e-10	-1.84303	-0.97721	9.88163e-06	-1.80035	-0.861311	2.47252e-05	-1.80483	-0.843842
137446998	rs217264	1.53098e-10	-1.76617	-0.810572	8.93647e-06	-1.8453	-0.916905	2.80014e-05	-1.63659	-0.887654
137447027	rs6878311	1.97312e-10	-1.18793	-1.1351	2.4952e-05	-0.82682	-0.908569	2.56342e-05	-1.71545	-0.897122
137449954	rs217265	1.489e-10	-1.7645	-0.840044	8.74205e-06	-1.84481	-0.939388	2.7747e-05	-1.62239	-0.910975
137449966	rs111621680	4.35908e-10	-1.53039	-2.09146e-10	2.35866e-05	-1.79166	-2.09146e-10	5.68403e-05	-1.81625	-2.09146e-10
137450250	rs10070451	2.00368e-10	-1.16305	-1.14461	2.66698e-05	-0.755563	-0.91325	2.51373e-05	-1.73108	-0.901063
137450345	rs74458490	1.23041e-08	1.60471	0.205161	1.82696e-05	-1.54106	-0.506042	4.87924e-05	-1.55278	-0.416143
137450981	rs62383493	5.27512e-10	-1.33965	-2.09146e-10	2.47064e-05	-1.74528	-2.09146e-10	6.27577e-05	-1.71722	-2.09146e-10
137452070	rs115852152	2.87575e-09	0.356246	-2.09146e-10	0.000100042	-0.346756	-2.09146e-10	0.00135149	1.35246	-2.09146e-10
137452709	rs58951975	1.99426e-10	-1.15229	-1.16009	2.63095e-05	-0.741968	-0.940446	2.45597e-05	-1.72665	-0.928741
137452847	rs75845870	2.09197e-10	-1.11609	-1.14846	3.021e-05	-0.624247	-0.919923	2.6699e-05	-1.66402	-0.907852
137452966	rs140520433	3.1854e-10	-1.84408	-2.09146e-10	2.3426e-05	-1.7985	-2.09146e-10	5.71369e-05	-1.81105	-2.09146e-10
137453789	rs116517481	6.0498e-10	-1.20263	-2.09146e-10	2.90364e-05	-1.58379	-2.09146e-10	7.43444e-05	-1.54779	-2.09146e-10
137454150	rs112537258	3.39707e-10	-1.77974	-2.09146e-10	2.31839e-05	-1.80889	-2.09146e-10	5.82357e-05	-1.792	-2.09146e-10
137454816	rs72801681	1.96525e-10	-1.16305	-1.16398	2.57739e-05	-0.755563	-0.947418	2.42781e-05	-1.73108	-0.935841
137455147	rs7732940	4.80128e-09	0.868815	-2.09146e-10	0.000195021	0.320765	-2.09146e-10	0.00058089	0.508065	-2.09146e-10
137456009	rs183809174	4.41838e-10	-1.51688	-2.09146e-10	4.53865e-05	-1.13713	-2.09146e-10	0.000133855	-0.959742	-2.09146e-10
137457418	rs3849045	2.34251e-10	-1.18769	-0.963743	1.35607e-05	-1.22932	-1.11584	2.82301e-05	-1.41674	-1.09937
137457853	rs186725736	3.31349e-10	-1.80465	-2.09146e-10	2.37408e-05	-1.78515	-2.09146e-10	5.98949e-05	-1.76391	-2.09146e-10
137458808	rs56226307	2.99272e-09	0.396114	-2.09146e-10	4.72552e-05	-1.09678	-2.09146e-10	0.000136087	-0.943204	-2.09146e-10
137459469	rs217276	1.45792e-10	-1.78108	-0.844561	8.57758e-06	-1.84534	-0.957848	2.64457e-05	-1.65056	-0.930848
137459563	rs151031932	6.76998e-10	-1.52697e-10	-1.09015	4.67668e-05	-1.52697e-10	-1.10717	0.000116348	-1.52697e-10	-1.09991
137459614	rs79624476	8.21328e-10	-0.896901	-2.09146e-10	4.79633e-05	-1.08191	-2.09146e-10	0.00012291	-1.04504	-2.09146e-10
137459832	rs537426548	3.20155e-10	-1.83902	-2.09146e-10	2.30445e-05	-1.81491	-2.09146e-10	5.62899e-05	-1.82598	-2.09146e-10
137460383	rs217277	1.45868e-10	-1.78108	-0.844036	8.58127e-06	-1.84534	-0.957419	2.6457e-05	-1.65056	-0.930421
137461104	rs58312963	4.81281e-10	-1.43137	-2.09146e-10	2.29567e-05	-1.81873	-2.09146e-10	5.65555e-05	-1.82127	-2.09146e-10
137461112	rs191968	1.77004e-10	-1.83654	-0.595112	1.13029e-05	-1.78048	-0.746804	4.59053e-05	-1.31766	-0.712256
137461135	rs147087939	3.18613e-10	-1.84385	-2.09146e-10	3.06981e-05	-1.52814	-2.09146e-10	7.24635e-05	-1.57341	-2.09146e-10
137461164	rs11738864	1.71926e-10	-1.3227	-1.13806	2.41083e-05	-0.867811	-0.901973	2.50529e-05	-1.74591	-0.889591
137461762	rs35475097	1.32166e-09	-0.421183	-2.09146e-10	3.98022e-05	-1.26842	-2.09146e-10	8.84441e-05	-1.37413	-2.09146e-10
137461848	rs75253033	1.26525e-09	-0.464795	-2.09146e-10	4.02796e-05	-1.2565	-2.09146e-10	9.0367e-05	-1.35262	-2.09146e-10
137462133	rs78227383	4.54869e-10	-1.48781	-2.09146e-10	2.23537e-05	-1.84535	-2.09146e-10	5.52506e-05	-1.84462	-2.09146e-10
137462628	rs117718215	5.71393e-10	-1.52697e-10	-1.25975	4.03256e-05	-1.52697e-10	-1.25535	9.9462e-05	-1.52697e-10	-1.25672
137462659	rs184268	1.57366e-10	-1.78597	-0.763276	9.19661e-06	-1.84435	-0.88916	2.77953e-05	-1.67341	-0.858224
137462820	rs217280	1.54006e-10	-1.84539	-0.725444	9.47676e-06	-1.83151	-0.871994	2.65753e-05	-1.73585	-0.840666
137463880	rs78268440	6.68051e-10	-1.52697e-10	-1.10346	6.07164e-05	-1.52697e-10	-0.846129	0.000157427	-1.52697e-10	-0.797535
137464826	rs217275	1.83525e-10	-1.83775	-0.557725	1.17944e-05	-1.77704	-0.707672	4.82875e-05	-1.30794	-0.671384
137466108	rs76327921	5.74804e-10	-1.52697e-10	-1.25379	4.01179e-05	-1.52697e-10	-1.26052	9.90818e-05	-1.52697e-10	-1.26055
137466412	rs149582386	2.57809e-09	-1.52697e-10	0.24698	0.000176771	-1.52697e-10	0.22251	0.00044604	-1.52697e-10	0.243911
137467433	rs10061967	1.64564e-10	-1.7645	-0.74002	9.39072e-06	-1.84481	-0.867811	2.98733e-05	-1.62239	-0.837136
137467588	rs12519826	1.82773e-10	-1.83537	-0.564211	1.16512e-05	-1.78351	-0.713423	4.71253e-05	-1.32637	-0.677321
137467606	rs112099533	1.94778e-10	-1.23004	-1.10592	2.78427e-05	-0.801942	-0.823832	2.71541e-05	-1.74655	-0.808415
137468635	rs435570	1.59601e-10	-1.79576	-0.739386	9.40373e-06	-1.84398	-0.867261	2.83075e-05	-1.67681	-0.836564
137468936	rs184445689	4.97995e-10	-1.39723	-2.09146e-10	2.66247e-05	-1.6705	-2.09146e-10	6.81195e-05	-1.63523	-2.09146e-10
137472342	rs57510212	4.53345e-10	-1.49117	-2.09146e-10	3.40302e-05	-1.42509	-2.09146e-10	9.58313e-05	-1.29391	-2.09146e-10
137472384	rs486799	1.53788e-10	-1.82664	-0.74561	9.33254e-06	-1.84177	-0.877066	2.78357e-05	-1.68383	-0.846345
137472394	rs188546592	6.4518e-10	-1.52697e-10	-1.13829	5.07243e-05	-1.52697e-10	-1.02594	0.000127432	-1.52697e-10	-1.00891
137472398	rs486835	1.60573e-10	-1.80043	-0.728644	9.44553e-06	-1.84439	-0.862407	2.85893e-05	-1.67235	-0.831115
137472454	rs370883	1.5347e-10	-1.82871	-0.74561	9.34184e-06	-1.84077	-0.877066	2.76639e-05	-1.69002	-0.846345
137473391	rs4835669	1.53171e-10	-1.83066	-0.74561	9.35228e-06	-1.83966	-0.877066	2.74965e-05	-1.69609	-0.846345
137473517	rs10041215	1.60244e-10	-1.80248	-0.728644	9.44867e-06	-1.84406	-0.862407	2.84739e-05	-1.67639	-0.831115
137475056	rs17637720	4.21406e-09	0.738358	-2.09146e-10	5.21887e-05	-0.997476	-2.09146e-10	0.000151799	-0.833941	-2.09146e-10
137475787	rs423258	1.59413e-10	-1.80839	-0.727932	9.46675e-06	-1.84277	-0.86179	2.81539e-05	-1.68833	-0.830475
137477115	rs149098571	1.7772e-09	-1.52697e-10	-0.125027	0.000103004	-1.52697e-10	-0.31757	0.000245537	-1.52697e-10	-0.353048
137477239	rs34470928	5.38372e-10	-0.621768	-0.697506	1.42314e-05	-1.368	-0.928887	3.26288e-05	-1.46914	-0.902156
137478170	rs62381760	2.69478e-10	-0.879141	-1.1322	8.27024e-06	-1.71514	-1.12454	2.13262e-05	-1.67967	-1.11689
137478443	rs542462839	6.0412e-10	-1.52697e-10	-1.20405	4.04272e-05	-1.52697e-10	-1.25284	9.93307e-05	-1.52697e-10	-1.25804
137478622	rs112547216	3.26739e-10	-1.81866	-2.09146e-10	2.42277e-05	-1.76485	-2.09146e-10	6.1311e-05	-1.74054	-2.09146e-10
137478704	rs114373963	6.7915e-10	-1.08698	-2.09146e-10	6.36473e-05	-0.798986	-2.09146e-10	0.000190985	-0.604302	-2.09146e-10
137478828	rs62381761	1.74673e-10	-1.24093	-1.20398	6.77241e-06	-1.84063	-1.19886	1.72928e-05	-1.81254	-1.19367
137479422	rs113699821	4.9289e-10	-1.40754	-2.09146e-10	0.000150648	0.0626008	-2.09146e-10	6.24752e-05	-1.72173	-2.09146e-10
137480666	rs217263	1.57112e-10	-1.79579	-0.755078	9.26749e-06	-1.84495	-0.880876	2.82882e-05	-1.66335	-0.850706
137482201	rs115375641	4.15919e-10	-1.57733	-2.09146e-10	2.41414e-05	-1.76842	-2.09146e-10	5.82874e-05	-1.79111	-2.09146e-10
137483907	rs193096612	4.1678e-10	-1.57527	-2.09146e-10	3.98956e-05	-1.26608	-2.09146e-10	8.84077e-05	-1.37454	-2.09146e-10
137484142	rs72801688	7.7358e-10	-0.956794	-2.09146e-10	3.74303e-05	-1.32986	-2.09146e-10	0.000109806	-1.15778	-2.09146e-10
137486426	rs217272	1.74637e-10	-1.83002	-0.615089	1.11158e-05	-1.78556	-0.758412	4.47055e-05	-1.3326	-0.723802
137486640	rs79552163	3.7586e-10	-1.67861	-2.09146e-10	3.03803e-05	-1.53855	-2.09146e-10	6.49075e-05	-1.68353	-2.09146e-10
137487751	rs57015166	6.464e-10	-1.52697e-10	-1.1364	4.85553e-05	-1.52697e-10	-1.06964	0.000117703	-1.52697e-10	-1.08833
137487841	rs217273	1.59547e-10	-1.79226	-0.743223	9.36081e-06	-1.84522	-0.870593	2.87843e-05	-1.65664	-0.840024
137490907	rs113080379	2.8154e-10	-0.855655	-1.11189	2.83748e-05	-0.729559	-0.877284	2.55944e-05	-1.7509	-0.863226
137490974	rs217274	1.58087e-10	-1.79579	-0.748892	9.31733e-06	-1.84495	-0.875512	2.84462e-05	-1.66335	-0.845134
137492962	rs78219553	6.29951e-10	-1.52697e-10	-1.16218	4.09714e-05	-1.52697e-10	-1.23947	9.93639e-05	-1.52697e-10	-1.25771
137493528	rs17171767	1.49357e-10	-1.83066	-0.770829	9.1504e-06	-1.83966	-0.898889	2.68657e-05	-1.69609	-0.869554
137493897	rs3777113	1.49084e-10	-1.83248	-0.770829	9.16174e-06	-1.83842	-0.898889	2.67064e-05	-1.70204	-0.869554
137494126	rs117125825	6.05086e-10	-1.52697e-10	-1.20245	4.03844e-05	-1.52697e-10	-1.2539	9.93496e-05	-1.52697e-10	-1.25785
137494358	rs145148878	7.69413e-10	-0.962196	-2.09146e-10	0.238217	7.4286	-2.09146e-10	0.000105058	-1.20199	-2.09146e-10
137497269	rs139572977	7.11972e-10	-1.52697e-10	-1.03979	4.99344e-05	-1.52697e-10	-1.04163	0.000123513	-1.52697e-10	-1.04015
137497278	rs118063188	7.76697e-10	-1.52697e-10	-0.952773	6.01965e-05	-1.52697e-10	-0.854728	0.000145178	-1.52697e-10	-0.878534
137497406	rs149706415	7.15402e-10	-1.52697e-10	-1.03498	5.81764e-05	-1.52697e-10	-0.888863	0.000146787	-1.52697e-10	-0.867513
137498105	rs4510573	1.58806e-10	-1.80248	-0.73766	9.3743e-06	-1.84406	-0.870308	2.82261e-05	-1.67639	-0.839858
137498473	rs4639218	1.42035e-10	-1.82279	-0.828963	8.60221e-06	-1.77005	-1.03027	2.06896e-05	-1.81642	-1.01045
137499077	rs76045474	6.51949e-10	-1.52697e-10	-1.12786	4.82137e-05	-1.52697e-10	-1.0767	0.000116795	-1.52697e-10	-1.09607
137499439	rs183498237	6.39429e-10	-1.52697e-10	-1.14725	4.66761e-05	-1.52697e-10	-1.10911	0.000113465	-1.52697e-10	-1.125
137500665	rs11750814	2.48589e-10	-0.866188	-1.22584	7.48999e-06	-1.71036	-1.22842	1.92424e-05	-1.67428	-1.2251
137501003	rs2269954	1.77609e-10	-1.76024	-0.667999	1.0007e-05	-1.84539	-0.803671	3.14823e-05	-1.63658	-0.770489
137501193	rs2269955	1.53975e-10	-1.81132	-0.759711	9.26924e-06	-1.84191	-0.883732	2.73444e-05	-1.69444	-0.853544
137501396	rs2269957	1.66757e-10	-1.79977	-0.691515	9.81192e-06	-1.84445	-0.82429	3.03483e-05	-1.6519	-0.791852
137501857	rs76314467	1.79035e-09	-0.117658	-2.09146e-10	5.80038e-05	-0.891833	-2.09146e-10	0.000128191	-1.00298	-2.09146e-10
137502183	rs146949871	8.44736e-10	-0.8688	-2.09146e-10	2.45061e-05	-1.75342	-2.09146e-10	6.81775e-05	-1.63438	-2.09146e-10
137503854	rs140026455	3.28834e-10	-1.81227	-2.09146e-10	2.79873e-05	-1.62059	-2.09146e-10	6.62222e-05	-1.66348	-2.09146e-10
137505278	rs78690181	6.12125e-10	-1.52697e-10	-1.19089	4.08384e-05	-1.52697e-10	-1.24272	0.000100995	-1.52697e-10	-1.24143
137506003	rs143465009	1.05604e-09	-1.52697e-10	-0.645538	7.06005e-05	-1.52697e-10	-0.695305	0.000177321	-1.52697e-10	-0.678537
137506434	rs13155519	1.41946e-10	-1.81814	-0.834231	8.67299e-06	-1.76175	-1.03038	2.08017e-05	-1.81119	-1.01027
137506607	rs191895585	5.71931e-10	-1.52697e-10	-1.25881	4.01615e-05	-1.52697e-10	-1.25943	9.92472e-05	-1.52697e-10	-1.25888
137506890	rs142511886	3.43283e-09	0.533316	-2.09146e-10	3.71408e-05	-1.33763	-2.09146e-10	9.42156e-05	-1.31091	-2.09146e-10
137507979	rs7734861	2.23037e-10	-1.023	-1.17748	7.13041e-06	-1.80647	-1.18151	1.8728e-05	-1.75013	-1.17635
137508157	rs7735325	4.11214e-10	-1.58871	-2.09146e-10	2.42936e-05	-1.76213	-2.09146e-10	5.8597e-05	-1.78581	-2.09146e-10
137508336	rs7735635	1.55192e-10	-1.81437	-0.748796	9.40973e-06	-1.84084	-0.869755	2.75686e-05	-1.70093	-0.838894
137509000	rs145384843	8.91434e-09	1.48759	-2.09146e-10	0.000107457	-0.27525	-2.09146e-10	0.000247281	-0.34597	-2.09146e-10
137509535	rs147598764	1.31118e-08	1.87345	-2.09146e-10	0.000140505	-0.00710166	-2.09146e-10	0.000321439	-0.0836895	-2.09146e-10
137510357	rs6888877	1.55734e-10	-1.80534	-0.754331	9.2978e-06	-1.8435	-0.879064	2.7818e-05	-1.68212	-0.848692
137510468	rs142046244	1.18872e-08	1.7754	-2.09146e-10	0.00013117	-0.0758448	-2.09146e-10	0.000300523	-0.150972	-2.09146e-10
137510728	rs7709211	2.31956e-09	-1.52697e-10	0.14131	0.000112364	-1.52697e-10	-0.230603	0.000281792	-1.52697e-10	-0.215327
137510763	rs148198308	3.44457e-10	-1.76585	-2.09146e-10	2.29717e-05	-1.81808	-2.09146e-10	5.75839e-05	-1.80325	-2.09146e-10
137511540	rs11746476	2.71608e-10	-0.922059	-1.0814	3.34462e-05	-0.68202	-0.760383	2.79861e-05	-1.78022	-0.744567
137511723	rs12655056	1.13314e-09	-1.52697e-10	-0.575078	5.34331e-05	-1.52697e-10	-0.973913	0.000134633	-1.52697e-10	-0.953944
137511801	rs4835671	1.54269e-10	-1.81437	-0.754757	9.36086e-06	-1.84084	-0.874962	2.74199e-05	-1.70093	-0.844304
137511965	rs116412057	3.16412e-09	0.451807	-2.09146e-10	3.57818e-05	-1.3749	-2.09146e-10	9.06787e-05	-1.34917	-2.09146e-10
137512178	rs2350306	1.4837e-10	-1.83727	-0.770841	9.29443e-06	-1.83394	-0.888989	2.65311e-05	-1.7193	-0.858882
137514641	rs7729926	1.45332e-10	-1.84207	-0.786729	9.29173e-06	-1.8161	-0.907117	2.49474e-05	-1.76187	-0.877862
137514815	rs17171770	1.5313e-10	-1.81683	-0.759711	9.28852e-06	-1.83983	-0.883732	2.70222e-05	-1.70629	-0.853544
137514853	rs17171772	1.4693e-10	-1.84207	-0.775793	9.37998e-06	-1.8161	-0.897664	2.51939e-05	-1.76187	-0.868028
137515781	rs10038448	3.92275e-10	-0.98725	-0.648612	1.11601e-05	-1.64429	-0.895709	2.78186e-05	-1.66295	-0.867838
137516352	rs141718133	5.74824e-10	-1.52697e-10	-1.25376	4.47941e-05	-1.52697e-10	-1.15027	0.00010988	-1.52697e-10	-1.15711
137516586	rs113511234	3.35338e-10	-1.79268	-2.09146e-10	2.34378e-05	-1.79799	-2.09146e-10	5.89992e-05	-1.77897	-2.09146e-10
137517005	rs115502334	5.91269e-10	-1.22555	-2.09146e-10	5.35198e-05	-0.97229	-2.09146e-10	0.000156053	-0.8063	-2.09146e-10
137517132	rs3734116	6.15172e-10	-1.52697e-10	-1.18592	4.47777e-05	-1.52697e-10	-1.15063	0.00010921	-1.52697e-10	-1.16322
137517354	rs1048957	3.85238e-10	-1.65396	-2.09146e-10	2.2353e-05	-1.84538	-2.09146e-10	5.55033e-05	-1.84005	-2.09146e-10
137517504	rs12517918	8.82305e-10	-0.825286	-2.09146e-10	4.70374e-05	-1.1014	-2.09146e-10	0.000120804	-1.06233	-2.09146e-10
137517581	rs62381764	3.18143e-10	-1.84532	-2.09146e-10	3.45551e-05	-1.40979	-2.09146e-10	7.12333e-05	-1.59054	-2.09146e-10
137521479	rs116198126	3.7388e-10	-1.68389	-2.09146e-10	3.38095e-05	-1.4316	-2.09146e-10	7.62562e-05	-1.5224	-2.09146e-10
137522945	rs3172747	3.37771e-10	-1.78545	-2.09146e-10	2.32882e-05	-1.8044	-2.09146e-10	5.85512e-05	-1.78659	-2.09146e-10
137523430	rs2864	1.49752e-10	-1.82263	-0.77621	9.23199e-06	-1.836	-0.893664	2.63392e-05	-1.7217	-0.863744
137523438	rs2863	3.18265e-10	-1.84494	-2.09146e-10	3.83485e-05	-1.30563	-2.09146e-10	7.72094e-05	-1.50998	-2.09146e-10
137527917	rs2231478	9.35557e-11	-1.81632	-1.25295	1.01656e-05	-1.49868	-1.13465	1.7928e-05	-1.84382	-1.12631
137527948	rs2231477	9.89152e-10	-0.710975	-2.09146e-10	4.3624e-05	-1.17673	-2.09146e-10	9.43453e-05	-1.30954	-2.09146e-10
137528599	rs17234912	9.02657e-10	-0.802481	-2.09146e-10	4.79633e-05	-1.08191	-2.09146e-10	0.000123244	-1.04233	-2.09146e-10
137528835	rs2906124	1.49392e-10	-1.84112	-0.760135	9.52564e-06	-1.8187	-0.879656	2.57904e-05	-1.75732	-0.849181
137529682	rs2967782	1.50393e-10	-1.84004	-0.75453	9.54866e-06	-1.82118	-0.874764	2.60432e-05	-1.75264	-0.844097
137530841	rs17234877	3.02229e-09	0.405947	-2.09146e-10	5.49154e-05	-0.946548	-2.09146e-10	0.000183147	-0.646206	-2.09146e-10
137532364	rs10036450	1.948e-10	-1.12404	-1.21181	2.41097e-05	-0.747716	-1.02201	2.26015e-05	-1.7279	-1.01058
137532888	rs142702526	2.49437e-10	-0.869764	-1.21885	7.64402e-06	-1.69673	-1.22169	1.97098e-05	-1.65734	-1.21805
137532932	rs2967783	2.14751e-09	0.06424	-2.09146e-10	5.84314e-05	-0.884489	-2.09146e-10	0.000137144	-0.935462	-2.09146e-10
137533063	rs116595893	3.18508e-10	-1.84417	-2.09146e-10	2.38662e-05	-1.77988	-2.09146e-10	5.52099e-05	-1.84535	-2.09146e-10
137533139	rs144400011	2.86366e-09	-1.52697e-10	0.352032	0.000145381	-1.52697e-10	0.0270126	0.000344139	-1.52697e-10	-0.0154516
137533159	rs4552585	1.56442e-10	-1.81752	-0.737619	9.41044e-06	-1.8395	-0.871019	2.73068e-05	-1.70861	-0.840746
137533279	rs4994127	1.58583e-10	-1.80918	-0.732366	9.52977e-06	-1.84254	-0.855381	2.82679e-05	-1.6908	-0.823968
137534030	rs2231476	5.76057e-10	-1.52697e-10	-1.25162	4.0117e-05	-1.52697e-10	-1.26054	9.92443e-05	-1.52697e-10	-1.25891
137535133	rs2057831	1.51375e-10	-1.83917	-0.748893	9.57932e-06	-1.8229	-0.86984	2.62514e-05	-1.7498	-0.838982
137535965	rs141299904	8.11519e-09	-1.66098	3.05465	6.96403e-05	-1.79001	1.08101	0.000213099	-1.80611	1.31137
137536662	rs17228428	1.28456e-09	-0.449652	-2.09146e-10	3.38441e-05	-1.43058	-2.09146e-10	8.87626e-05	-1.37053	-2.09146e-10
137537373	rs17234828	3.42789e-10	-1.77071	-2.09146e-10	2.25047e-05	-1.83862	-2.09146e-10	5.5948e-05	-1.83207	-2.09146e-10
137538539	rs11743620	1.9452e-10	-1.12404	-1.21324	2.40328e-05	-0.747716	-1.02521	2.25278e-05	-1.7279	-1.01385
137538777	rs17234807	3.36707e-10	-1.78861	-2.09146e-10	2.33509e-05	-1.80171	-2.09146e-10	5.87395e-05	-1.78338	-2.09146e-10
137539239	rs2967784	1.58162e-10	-1.82383	-0.720372	9.62088e-06	-1.8389	-0.849511	2.7867e-05	-1.71105	-0.818007
137539416	rs62381791	5.84044e-10	-1.23785	-2.09146e-10	2.59182e-05	-1.6974	-2.09146e-10	6.62112e-05	-1.66365	-2.09146e-10
137539466	rs2906127	1.57811e-10	-1.82605	-0.720372	9.63353e-06	-1.83758	-0.849511	2.77102e-05	-1.71669	-0.818007
137539932	rs139665752	5.79106e-10	-1.52697e-10	-1.24634	4.15522e-05	-1.52697e-10	-1.22539	0.000102046	-1.52697e-10	-1.23108
137540622	rs74354422	1.52869e-08	-1.52697e-10	2.02693	0.000726482	-1.52697e-10	1.63587	0.0018803	-1.52697e-10	1.68269
137540816	rs17171780	4.0929e-10	-1.5934	-2.09146e-10	2.43289e-05	-1.76068	-2.09146e-10	5.82059e-05	-1.79251	-2.09146e-10
137541563	rs142288034	3.23392e-10	-1.82896	-2.09146e-10	2.23726e-05	-1.84451	-2.09146e-10	5.6043e-05	-1.83038	-2.09146e-10
137543135	rs2107682	1.59648e-10	-1.81372	-0.72113	9.57569e-06	-1.84294	-0.850173	2.85181e-05	-1.68727	-0.818694
137543572	rs17228353	6.13021e-10	-1.18942	-2.09146e-10	2.3069e-05	-1.81385	-2.09146e-10	6.1272e-05	-1.74117	-2.09146e-10
137543713	rs2967785	1.52678e-10	-1.84194	-0.737557	9.67952e-06	-1.8217	-0.860634	2.64333e-05	-1.75186	-0.830012
137544397	rs1016647	1.51131e-10	-1.81945	-0.770219	9.27014e-06	-1.73879	-0.986756	2.19788e-05	-1.80142	-0.964994
137544886	rs141751356	6.40925e-10	-1.52697e-10	-1.14491	4.19265e-05	-1.52697e-10	-1.21643	0.000101289	-1.52697e-10	-1.23852
137546642	rs17228325	2.64359e-08	2.57466	-2.09146e-10	0.000198567	0.338786	-2.09146e-10	0.000695766	0.688517	-2.09146e-10
137547675	rs2967786	1.5497e-10	-1.84346	-0.72113	9.83161e-06	-1.81657	-0.850173	2.63362e-05	-1.76686	-0.818694
137548289	rs2967787	1.63847e-10	-1.81643	-0.692456	9.82682e-06	-1.84211	-0.825115	2.90901e-05	-1.69339	-0.792707
137548809	rs2231472	4.07035e-10	-1.59892	-2.09146e-10	2.44081e-05	-1.75743	-2.09146e-10	5.83561e-05	-1.78993	-2.09146e-10
137549772	rs2231469	4.63721e-10	-1.46854	-2.09146e-10	2.53804e-05	-1.71836	-2.09146e-10	5.83697e-05	-1.7897	-2.09146e-10
137549851	rs2231468	1.60322e-10	-1.82237	-0.708266	9.75405e-06	-1.73466	-0.939996	2.31221e-05	-1.79922	-0.916483
137550054	rs2906128	1.69232e-10	-1.81902	-0.657536	1.01422e-05	-1.84116	-0.794478	2.98483e-05	-1.6994	-0.760969
137551614	rs116639251	3.24296e-10	-1.82617	-2.09146e-10	2.71783e-05	-1.64992	-2.09146e-10	7.05245e-05	-1.60054	-2.09146e-10
137552970	rs1468333	1.66189e-10	-1.84329	-0.651408	1.04409e-05	-1.81752	-0.789089	2.82741e-05	-1.75916	-0.75539
137553993	rs113137842	3.34369e-10	-1.79558	-2.09146e-10	2.35041e-05	-1.79517	-2.09146e-10	5.91963e-05	-1.77564	-2.09146e-10
137554264	rs146236742	6.13021e-10	-1.18942	-2.09146e-10	2.3069e-05	-1.81385	-2.09146e-10	6.1272e-05	-1.74117	-2.09146e-10
137554465	rs142872517	3.10894e-09	1.68401	-1.2498	3.59559e-05	-0.139552	-1.2305	8.23304e-05	-0.213299	-1.23246
137555097	rs2967779	1.74312e-10	-1.82605	-0.620924	1.05122e-05	-1.83758	-0.762225	3.03323e-05	-1.71669	-0.727596
137555500	rs2967780	1.6916e-10	-1.84352	-0.633458	1.06163e-05	-1.81667	-0.773281	2.86841e-05	-1.76112	-0.739032
137556210	rs117012154	6.1099e-10	-1.52697e-10	-1.19274	4.11103e-05	-1.52697e-10	-1.23608	0.000102867	-1.52697e-10	-1.22306
137557361	rs13172998	1.62087e-10	-1.84352	-0.676169	1.02249e-05	-1.81667	-0.810841	2.75901e-05	-1.76112	-0.777916
137557609	rs2967781	1.71312e-10	-1.82528	-0.639057	1.03455e-05	-1.83757	-0.778215	2.98506e-05	-1.71616	-0.744137
137558485	rs11958826	6.1163e-10	-1.1917	-2.09146e-10	2.93881e-05	-1.57175	-2.09146e-10	7.50606e-05	-1.5382	-2.09146e-10
137558946	rs138798413	3.86393e-10	-1.65097	-2.09146e-10	3.28143e-05	-1.46148	-2.09146e-10	7.42894e-05	-1.54853	-2.09146e-10
137559007	rs2906129	2.44222e-09	0.192841	-2.09146e-10	5.87933e-05	-0.878314	-2.09146e-10	0.000138509	-0.92556	-2.09146e-10
137559794	rs72803807	3.68113e-09	0.603152	-2.09146e-10	4.31745e-05	-1.18709	-2.09146e-10	0.000122763	-1.04624	-2.09146e-10
137560881	rs2906130	2.4034e-09	0.176815	-2.09146e-10	5.81485e-05	-0.889343	-2.09146e-10	0.000137027	-0.936316	-2.09146e-10
137561186	rs6867242	1.66431e-10	-1.84352	-0.649718	1.04403e-05	-1.81667	-0.789994	2.81635e-05	-1.76112	-0.757348
137561255	rs188769305	1.32342e-09	-0.419849	-2.09146e-10	3.00654e-05	-1.54897	-2.09146e-10	8.38836e-05	-1.42707	-2.09146e-10
137561359	rs150966941	5.71378e-10	-1.52697e-10	-1.25977	4.33299e-05	-1.52697e-10	-1.1835	0.000106409	-1.52697e-10	-1.1892
137562009	rs114139754	1.01811e-09	-0.682124	-2.09146e-10	4.92489e-05	-1.05546	-2.09146e-10	0.00012635	-1.01744	-2.09146e-10
137562179	rs34725241	1.73059e-10	-1.82871	-0.625483	1.05054e-05	-1.83176	-0.768694	2.95102e-05	-1.73643	-0.73533
137562884	rs113068284	2.73889e-09	0.307485	-2.09146e-10	6.36554e-05	-0.798858	-2.09146e-10	0.000149675	-0.848031	-2.09146e-10
137563954	rs10479178	1.79929e-10	-1.81274	-0.602524	1.06274e-05	-1.84294	-0.745969	3.17863e-05	-1.68667	-0.710789
137564115	rs10479179	1.74951e-10	-1.82871	-0.614609	1.06327e-05	-1.83176	-0.756649	2.99113e-05	-1.73643	-0.72183
137564588	rs13356202	1.77768e-10	-1.81274	-0.614609	1.05145e-05	-1.84294	-0.756649	3.14373e-05	-1.68667	-0.72183
137565313	rs143785914	6.12442e-10	-1.52697e-10	-1.19037	4.70636e-05	-1.52697e-10	-1.10084	0.00011789	-1.52697e-10	-1.08674
137565517	rs79579206	1.86896e-09	-1.52697e-10	-0.0746871	0.000117646	-1.52697e-10	-0.184664	0.000305715	-1.52697e-10	-0.133843
137565850	rs77440493	1.70875e-09	-0.164304	-2.09146e-10	3.846e-05	-1.30272	-2.09146e-10	0.000102274	-1.22884	-2.09146e-10
137566968	rs10051533	2.69002e-10	-0.832725	-1.18038	2.80091e-05	-0.662608	-0.957205	2.40329e-05	-1.73274	-0.944334
137567300	rs116040471	3.28364e-10	-1.8137	-2.09146e-10	2.80934e-05	-1.61681	-2.09146e-10	6.64479e-05	-1.66008	-2.09146e-10
137567769	rs113967243	3.43386e-10	-1.76897	-2.09146e-10	2.30149e-05	-1.8162	-2.09146e-10	5.77177e-05	-1.80093	-2.09146e-10
137568701	rs10039953	1.67299e-10	-1.84279	-0.645249	1.04796e-05	-1.81924	-0.783668	2.85074e-05	-1.75655	-0.749779
137568867	rs4835672	4.51957e-10	-1.03406	-0.460179	1.3022e-05	-1.63837	-0.747335	3.20992e-05	-1.67329	-0.714373
137569199	rs145572052	1.54372e-09	-1.52697e-10	-0.265874	8.5775e-05	-1.52697e-10	-0.500615	0.000205955	-1.52697e-10	-0.528839
137569877	rs112132261	2.36354e-09	0.160091	-2.09146e-10	5.74843e-05	-0.900831	-2.09146e-10	0.000135501	-0.947518	-2.09146e-10
137570948	rs117076047	5.77639e-10	-1.52697e-10	-1.24887	4.01353e-05	-1.52697e-10	-1.26009	9.94187e-05	-1.52697e-10	-1.25716
137570957	rs10038719	5.50588e-10	-0.788783	-0.508054	1.54126e-05	-1.43163	-0.785525	3.51692e-05	-1.54253	-0.753794
137571365	rs150894016	5.8141e-10	-1.52697e-10	-1.24237	4.18308e-05	-1.52697e-10	-1.21871	0.000104097	-1.52697e-10	-1.21117
137571439	rs138275193	4.4069e-10	-1.51948	-2.09146e-10	0.000146892	0.0373566	-2.09146e-10	0.000327729	-0.0643111	-2.09146e-10
137572981	rs186408828	7.02905e-10	-1.0526	-2.09146e-10	0.162017	7.04311	-2.09146e-10	9.24572e-05	-1.32975	-2.09146e-10
137573073	rs4507481	1.93686e-10	-1.76088	-0.58071	1.09961e-05	-1.82815	-0.726658	4.0357e-05	-1.4679	-0.690835
137573209	rs112300488	2.38336e-09	0.168445	-2.09146e-10	5.78149e-05	-0.895096	-2.09146e-10	0.000136261	-0.941925	-2.09146e-10
137573449	rs13154856	1.93686e-10	-1.76088	-0.58071	1.09961e-05	-1.82815	-0.726658	4.0357e-05	-1.4679	-0.690835
137573519	rs13154749	2.22884e-10	-1.69778	-0.503392	1.18165e-05	-1.82494	-0.657903	4.40308e-05	-1.45173	-0.619879
137573725	rs10040989	4.00491e-10	-1.61513	-2.09146e-10	2.46565e-05	-1.7473	-2.09146e-10	5.88303e-05	-1.78184	-2.09146e-10
137574548	rs113781083	6.17905e-10	-1.18149	-2.09146e-10	0.000253904	0.584614	-2.09146e-10	7.30053e-05	-1.56596	-2.09146e-10
137575735	rs4074483	2.12485e-10	-1.66902	-0.579932	1.1038e-05	-1.82952	-0.721477	4.02612e-05	-1.47513	-0.68598
137575861	rs4601038	1.91413e-10	-1.74579	-0.607599	1.07459e-05	-1.83351	-0.744306	3.81317e-05	-1.50684	-0.70861
137576017	rs4074484	1.83647e-10	-1.76856	-0.626244	1.0666e-05	-1.82441	-0.760871	3.96336e-05	-1.45108	-0.725742
137576912	rs112212492	8.33095e-10	-0.882676	-2.09146e-10	4.03456e-05	-1.25486	-2.09146e-10	8.80189e-05	-1.37895	-2.09146e-10
137577513	rs13185930	1.80436e-10	-1.76088	-0.651569	1.02206e-05	-1.82815	-0.799788	3.76324e-05	-1.4679	-0.760735
137577703	rs189545409	5.92157e-10	-1.52697e-10	-1.22405	4.20656e-05	-1.52697e-10	-1.21311	0.000103206	-1.52697e-10	-1.21977
137577870	rs62381795	1.49119e-10	-1.84352	-0.75956	9.78197e-06	-1.81667	-0.85513	2.62248e-05	-1.76112	-0.828667
137579603	rs75319569	3.58815e-10	-1.72502	-2.09146e-10	2.31899e-05	-1.80862	-2.09146e-10	5.62635e-05	-1.82645	-2.09146e-10
137579834	rs28727439	2.35481e-10	-0.930464	-1.21573	2.23043e-05	-0.816776	-1.03079	2.13027e-05	-1.77809	-1.01957
137580418	rs34927605	1.45455e-10	-1.844	-0.783952	9.50974e-06	-1.81571	-0.884319	2.55619e-05	-1.76199	-0.853403
137581901	rs10479180	1.62181e-10	-1.77848	-0.740632	9.6928e-06	-1.83523	-0.845725	3.33443e-05	-1.53632	-0.813292
137582066	rs111428165	3.40869e-09	0.526258	-2.09146e-10	6.50858e-05	-0.776637	-2.09146e-10	0.000151459	-0.836179	-2.09146e-10
137582382	rs80224494	6.32762e-10	-1.15773	-2.09146e-10	0.15386	6.99145	-2.09146e-10	9.12047e-05	-1.34339	-2.09146e-10
137582573	rs75156771	6.42503e-10	-1.14245	-2.09146e-10	0.162485	7.046	-2.09146e-10	9.2404e-05	-1.33033	-2.09146e-10
137583316	rs13179823	9.21926e-11	-1.82384	-1.2601	6.34053e-06	-1.84539	-1.25999	1.92974e-05	-1.63728	-1.25925
137583916	rs35859059	1.24583e-10	-1.52241	-1.26044	8.12941e-06	-1.59782	-1.25903	1.5707e-05	-1.84451	-1.25788
137584080	rs35839251	1.23491e-10	-1.5313	-1.26035	8.06431e-06	-1.60559	-1.2593	1.56951e-05	-1.84491	-1.25824
137584921	rs111478795	3.16994e-09	0.453645	-2.09146e-10	6.25213e-05	-0.816836	-2.09146e-10	0.000145224	-0.878221	-2.09146e-10
137584957	rs10223303	9.1309e-11	-1.83765	-1.25593	6.43944e-06	-1.84325	-1.24665	1.87793e-05	-1.67971	-1.24403
137585161	rs151039959	6.09603e-10	-1.52697e-10	-1.19502	4.6733e-05	-1.52697e-10	-1.10789	0.000117026	-1.52697e-10	-1.0941
137585341	rs7735408	9.95323e-10	-0.354801	-0.349955	2.27327e-05	-1.20595	-0.622586	4.64754e-05	-1.42408	-0.593494
137586330	rs10515498	9.70922e-11	-1.79056	-1.24161	7.03241e-06	-1.77644	-1.22538	2.82362e-05	-1.29461	-1.22128
137586483	rs77690369	1.83304e-09	-0.0940951	-2.09146e-10	4.8413e-05	-1.07257	-2.09146e-10	0.000114635	-1.11475	-2.09146e-10
137586808	rs112822104	3.20566e-09	0.464851	-2.09146e-10	6.24656e-05	-0.817727	-2.09146e-10	0.000145533	-0.876097	-2.09146e-10
137586949	rs112424634	3.23384e-09	0.473602	-2.09146e-10	6.28314e-05	-0.811888	-2.09146e-10	0.00014636	-0.870425	-2.09146e-10
137587197	rs79942961	3.20566e-09	0.464851	-2.09146e-10	6.24656e-05	-0.817727	-2.09146e-10	0.000145533	-0.876097	-2.09146e-10
137587806	rs9327809	9.15455e-11	-1.83055	-1.26043	6.36064e-06	-1.84535	-1.25686	1.94335e-05	-1.63404	-1.25546
137587841	rs112737320	3.16332e-09	0.451555	-2.09146e-10	6.25012e-05	-0.817156	-2.09146e-10	0.000145139	-0.878804	-2.09146e-10
137588059	rs7713177	7.447e-09	1.30774	-2.09146e-10	0.00010365	-0.311318	-2.09146e-10	0.000381868	0.0885777	-2.09146e-10
137588149	rs10036665	1.38848e-09	-0.759968	0.388106	5.31037e-05	-0.661831	-0.318264	4.39429e-05	-1.77293	-0.300679
137588340	rs10952	9.11536e-11	-1.83474	-1.26054	6.35614e-06	-1.84524	-1.25768	1.90816e-05	-1.65134	-1.25643
137588937	rs77536832	3.64223e-10	-1.71006	-2.09146e-10	2.33794e-05	-1.80049	-2.09146e-10	5.87047e-05	-1.78398	-2.09146e-10
137590001	rs113913981	3.20566e-09	0.464851	-2.09146e-10	6.24656e-05	-0.817727	-2.09146e-10	0.000145533	-0.876097	-2.09146e-10
137590786	rs28704868	9.12286e-11	-1.83413	-1.26032	6.34678e-06	-1.8453	-1.2591	1.91095e-05	-1.64824	-1.25807
137590802	rs113524394	2.62825e-09	0.266249	-2.09146e-10	5.47974e-05	-0.948699	-2.09146e-10	0.000128167	-1.00317	-2.09146e-10
137591509	rs150336400	1.03245e-08	1.63445	-2.09146e-10	0.000431659	1.11529	-2.09146e-10	0.051373	4.99037	-2.09146e-10
137591811	rs112298738	1.91712e-09	-0.0492441	-2.09146e-10	4.98818e-05	-1.04269	-2.09146e-10	0.000118016	-1.08568	-2.09146e-10
137591875	rs10053541	9.21195e-11	-1.82425	-1.26049	6.35564e-06	-1.8445	-1.2585	1.98339e-05	-1.6118	-1.25731
137591953	rs10061456	9.21195e-11	-1.82425	-1.26049	6.35564e-06	-1.8445	-1.2585	1.98339e-05	-1.6118	-1.25731
137592266	rs10055120	1.45655e-09	-0.773405	0.44941	6.30698e-05	-0.548537	-0.259563	4.8473e-05	-1.73483	-0.240656
137593721	rs139478512	3.91377e-10	-1.63815	-2.09146e-10	2.3346e-05	-1.80192	-2.09146e-10	5.86387e-05	-1.7851	-2.09146e-10
137594169	rs115535251	3.91377e-10	-1.63815	-2.09146e-10	2.3346e-05	-1.80192	-2.09146e-10	5.86387e-05	-1.7851	-2.09146e-10
137594428	rs145405804	6.14144e-10	-1.52697e-10	-1.18759	4.11845e-05	-1.52697e-10	-1.23428	0.0001019	-1.52697e-10	-1.23251
137594435	rs149202740	1.25049e-09	-1.52697e-10	-0.476535	8.08158e-05	-1.52697e-10	-0.56017	0.000203012	-1.52697e-10	-0.54323
137595914	rs114801866	3.37052e-10	-1.78759	-2.09146e-10	2.32154e-05	-1.80753	-2.09146e-10	5.60645e-05	-1.82999	-2.09146e-10
137596291	rs4835772	4.01543e-09	0.690076	-2.09146e-10	6.61589e-05	-0.760282	-2.09146e-10	0.000170898	-0.715428	-2.09146e-10
137598340	rs11950736	2.47559e-09	-0.3219	0.528309	7.96718e-05	-0.362491	-0.211936	5.47192e-05	-1.66107	-0.193215
137598356	rs76249205	9.65024e-10	-0.735671	-2.09146e-10	2.38077e-05	-1.78233	-2.09146e-10	5.92174e-05	-1.77528	-2.09146e-10
137599334	rs11242417	2.44061e-10	-0.921976	-1.18843	2.84452e-05	-0.668399	-0.935963	2.32532e-05	-1.78637	-0.923683
137599631	rs7706366	3.17944e-09	0.456637	-2.09146e-10	6.26514e-05	-0.814757	-2.09146e-10	0.000138809	-0.9234	-2.09146e-10
137599682	rs116792216	5.01562e-10	-1.3901	-2.09146e-10	0.0211122	5.00526	-2.09146e-10	6.69883e-05	-1.65198	-2.09146e-10
137601014	rs13436625	9.31273e-11	-1.81722	-1.25663	6.53082e-06	-1.84269	-1.23312	2.08708e-05	-1.59007	-1.22808
137601109	rs7716154	1.2005e-10	-1.56766	-1.25226	8.0008e-06	-1.64993	-1.22287	1.63565e-05	-1.84487	-1.217
137601515	rs111226427	5.77784e-10	-1.24862	-2.09146e-10	0.000175736	0.216638	-2.09146e-10	6.48772e-05	-1.684	-2.09146e-10
137601548	rs7737090	3.63631e-09	0.590902	-2.09146e-10	7.50601e-05	-0.634054	-2.09146e-10	0.000164419	-0.754079	-2.09146e-10
137602546	rs6882682	1.19559e-10	-1.57051	-1.2535	7.97766e-06	-1.65011	-1.22559	1.63097e-05	-1.84481	-1.21992
137603293	rs33967909	1.51938e-09	-0.0795734	-0.202194	2.94459e-05	-1.10583	-0.463952	6.02841e-05	-1.32757	-0.429854
137603694	rs117576343	8.55639e-10	-1.52697e-10	-0.855975	5.31456e-05	-1.52697e-10	-0.979307	0.000131883	-1.52697e-10	-0.974583
137605401	rs35002324	9.26728e-11	-1.83424	-1.24451	7.78854e-06	-1.69256	-1.20712	3.53969e-05	-1.09003	-1.19984
137606261	rs111229419	8.26512e-10	-0.890609	-2.09146e-10	4.00958e-05	-1.26107	-2.09146e-10	8.75347e-05	-1.38446	-2.09146e-10
137606880	rs7716269	3.30795e-09	0.496261	-2.09146e-10	7.02339e-05	-0.700511	-2.09146e-10	0.000154375	-0.817111	-2.09146e-10
137607305	rs556206547	1.79979e-09	-0.112399	-2.09146e-10	5.02185e-05	-1.03596	-2.09146e-10	0.000119016	-1.07723	-2.09146e-10
137608056	rs12055045	1.11314e-09	-0.325255	-0.267625	2.62058e-05	-1.16578	-0.52058	5.25266e-05	-1.40747	-0.487703
137608666	rs7726580	1.28788e-10	-1.49264	-1.25702	8.00972e-06	-1.63754	-1.23415	1.61518e-05	-1.84527	-1.2292
137609326	rs140172510	3.18434e-10	-1.84441	-2.09146e-10	3.03369e-05	-1.53998	-2.09146e-10	7.16507e-05	-1.58469	-2.09146e-10
137609836	rs74810661	3.18124e-10	-1.84538	-2.09146e-10	3.70814e-05	-1.33923	-2.09146e-10	7.51475e-05	-1.53704	-2.09146e-10
137609849	rs117447272	5.87554e-10	-1.52697e-10	-1.23185	4.01204e-05	-1.52697e-10	-1.26046	9.91217e-05	-1.52697e-10	-1.26015
137611160	rs74437073	4.19666e-09	0.73422	-2.09146e-10	4.13809e-05	-1.22952	-2.09146e-10	0.000106101	-1.1921	-2.09146e-10
137611241	rs142567664	3.77551e-09	0.628468	-2.09146e-10	8.29192e-05	-0.534476	-2.09146e-10	0.000210452	-0.507241	-2.09146e-10
137611644	rs6864028	3.0094e-09	0.401674	-2.09146e-10	6.03958e-05	-0.851424	-2.09146e-10	0.00013408	-0.958063	-2.09146e-10
137612143	rs12514307	1.27937e-10	-1.50204	-1.25425	7.9976e-06	-1.64474	-1.22846	1.62406e-05	-1.84538	-1.2236
137613122	rs62381803	5.66745e-10	-1.26791	-2.09146e-10	2.42441e-05	-1.76417	-2.09146e-10	6.13807e-05	-1.7394	-2.09146e-10
137614771	rs187084540	4.73741e-10	-1.44716	-2.09146e-10	4.62885e-05	-1.11745	-2.09146e-10	0.000134387	-0.955776	-2.09146e-10
137615439	rs190546753	3.18125e-10	-1.84538	-2.09146e-10	2.43303e-05	-1.76062	-2.09146e-10	5.90475e-05	-1.77815	-2.09146e-10
137616227	rs188907406	3.8287e-10	-1.66013	-2.09146e-10	2.4379e-05	-1.75862	-2.09146e-10	5.85514e-05	-1.78659	-2.09146e-10
137616269	rs4835674	1.27758e-10	-1.50204	-1.25565	8.00043e-06	-1.64474	-1.22811	1.62406e-05	-1.84538	-1.2236
137617119	rs75492600	1.09468e-09	-1.52697e-10	-0.60961	5.92562e-05	-1.52697e-10	-0.870471	0.000145818	-1.52697e-10	-0.874134
137617438	rs79122663	9.11875e-11	-1.83707	-1.25783	6.51337e-06	-1.84425	-1.23423	2.00252e-05	-1.62935	-1.23016
137617475	rs80162107	4.51339e-10	-1.24293	-0.252674	1.75302e-05	-1.78296	-0.30546	4.61857e-05	-1.70873	-0.315101
137618288	rs34695355	2.15237e-09	0.0665018	-2.09146e-10	8.15178e-05	-0.551521	-2.09146e-10	0.000289254	-0.189191	-2.09146e-10
137618772	rs10054835	1.13968e-10	-1.61918	-1.25273	7.46583e-06	-1.72088	-1.22113	1.64645e-05	-1.83912	-1.21617
137618925	rs6874130	1.47798e-09	0.149387	-0.458782	3.43824e-05	-0.746166	-0.668631	6.34849e-05	-1.06591	-0.639789
137619115	rs34293415	1.72395e-09	-0.155448	-2.09146e-10	5.85593e-05	-0.882302	-2.09146e-10	0.000199835	-0.559004	-2.09146e-10
137619591	rs4457069	1.72914e-09	0.320016	-0.47246	3.51408e-05	-0.731098	-0.661883	6.45308e-05	-1.05691	-0.632443
137619732	rs6879552	1.32951e-09	0.0569368	-0.472191	2.92947e-05	-0.89479	-0.680145	5.64475e-05	-1.1716	-0.651581
137620254	rs113526693	1.94526e-09	-0.0346702	-2.09146e-10	4.99489e-05	-1.04134	-2.09146e-10	0.000118483	-1.08173	-2.09146e-10
137620690	rs11242418	3.19053e-10	-1.84247	-2.09146e-10	2.45835e-05	-1.75027	-2.09146e-10	5.9485e-05	-1.77077	-2.09146e-10
137622388	rs10515500	2.5934e-10	-0.8036	-1.24608	2.9004e-05	-0.4873	-1.09761	2.06282e-05	-1.73687	-1.09297
137623683	rs4835675	9.73152e-11	-1.77167	-1.2582	7.53394e-06	-1.69754	-1.23539	1.70423e-05	-1.7894	-1.23139
137624308	rs11242419	2.20867e-10	-0.967236	-1.24303	6.68653e-06	-1.81058	-1.24167	1.7142e-05	-1.7754	-1.23957
137624513	rs11242420	1.77158e-10	-1.18442	-1.24636	6.50593e-06	-1.83449	-1.24514	1.648e-05	-1.81112	-1.24323
137624587	rs11567999	5.49025e-10	-1.29968	-2.09146e-10	9.83113e-05	-0.364203	-2.09146e-10	0.000238583	-0.381779	-2.09146e-10
137625141	rs11567998	1.21858e-09	-0.502382	-2.09146e-10	0.000139231	-0.0162052	-2.09146e-10	0.000421453	0.187212	-2.09146e-10
137625228	rs11567997	6.25375e-10	-1.16947	-2.09146e-10	0.0503391	5.87419	-2.09146e-10	7.94678e-05	-1.48114	-2.09146e-10
137626817	rs11567993	1.77368e-10	-1.18976	-1.23983	6.52247e-06	-1.83873	-1.23836	1.6471e-05	-1.81881	-1.23608
137627623	rs11567991	2.33328e-09	0.147207	-2.09146e-10	5.69786e-05	-0.909667	-2.09146e-10	0.000134339	-0.956132	-2.09146e-10
137627625	rs11567990	2.35296e-09	0.155607	-2.09146e-10	5.73077e-05	-0.903908	-2.09146e-10	0.000135095	-0.950517	-2.09146e-10
137629132	rs35931944	9.67766e-11	-1.77726	-1.25816	7.5828e-06	-1.69233	-1.23413	1.71126e-05	-1.78653	-1.23016
137629990	rs71596568	9.62911e-11	-1.78229	-1.25816	7.46933e-06	-1.71183	-1.22971	1.70097e-05	-1.79737	-1.22534
137630825	rs112379000	2.50558e-09	0.218451	-2.09146e-10	5.98412e-05	-0.860649	-2.09146e-10	0.000140916	-0.90833	-2.09146e-10
137631018	rs62380875	1.77969e-10	-1.18442	-1.2418	6.53687e-06	-1.83449	-1.2404	1.65627e-05	-1.81112	-1.23822
137631031	rs61078354	9.13201e-10	-1.52697e-10	-0.790867	4.05268e-05	-1.52697e-10	-1.25038	0.000101457	-1.52697e-10	-1.23686
137631073	rs7716275	1.76198e-10	-1.2001	-1.23611	6.54099e-06	-1.83973	-1.23452	1.65036e-05	-1.82086	-1.23206
137631977	rs35397950	1.76022e-10	-1.1948	-1.24242	6.5242e-06	-1.83578	-1.24104	1.6513e-05	-1.81345	-1.2389
137632049	rs34509336	4.07515e-10	-1.21373	-0.384012	1.4528e-05	-1.69691	-0.579353	3.20793e-05	-1.83986	-0.548424
137632346	rs112379863	1.75967e-10	-1.20509	-1.23244	6.58384e-06	-1.837	-1.23073	1.66549e-05	-1.8157	-1.2281
137632756	rs72492412	1.58423e-09	-1.52697e-10	-0.239967	6.01332e-05	-1.52697e-10	-0.855781	0.000151337	-1.52697e-10	-0.836988
137633001	rs111246576	1.58696e-10	-1.28657	-1.25426	6.49811e-06	-1.82984	-1.25099	1.65037e-05	-1.80638	-1.24653
137633361	rs62380876	1.774e-10	-1.18442	-1.245	6.51519e-06	-1.83449	-1.24372	1.65048e-05	-1.81112	-1.24173
137634667	rs62380877	1.75062e-10	-1.2064	-1.23628	6.48826e-06	-1.84267	-1.23967	1.63112e-05	-1.82737	-1.23727
137635502	rs72803816	1.74284e-10	-1.21035	-1.23679	6.5304e-06	-1.84066	-1.23522	1.64592e-05	-1.82282	-1.23279
137635557	rs62380878	2.17816e-10	-0.979121	-1.24505	6.65692e-06	-1.81291	-1.24378	1.70472e-05	-1.77872	-1.24179
137635590	rs62380879	1.73529e-10	-1.21035	-1.24113	6.50117e-06	-1.84066	-1.2397	1.63819e-05	-1.82282	-1.2375
137635947	rs75792163	7.67535e-10	-0.96464	-2.09146e-10	2.26989e-05	-1.83002	-2.09146e-10	5.5352e-05	-1.84279	-2.09146e-10
137636326	rs62380880	1.7246e-10	-1.22052	-1.23714	6.52255e-06	-1.8415	-1.23558	1.6422e-05	-1.82471	-1.23317
137636706	rs11743259	1.70105e-10	-1.2306	-1.24081	6.49294e-06	-1.84225	-1.23937	1.63274e-05	-1.82651	-1.23715
137636800	rs116421806	9.82341e-10	-0.717885	-2.09146e-10	0.000135835	-0.0409034	-2.09146e-10	0.000424495	0.194404	-2.09146e-10
137636999	rs115777025	1.12932e-09	-0.578454	-2.09146e-10	3.1594e-05	-1.49938	-2.09146e-10	8.24454e-05	-1.44436	-2.09146e-10
137637183	rs11744049	2.04801e-10	-1.04017	-1.24562	6.5788e-06	-1.82413	-1.24436	1.66552e-05	-1.80136	-1.24241
137637423	rs34801052	3.80964e-10	-1.18618	-0.478936	1.31192e-05	-1.69704	-0.681231	2.88876e-05	-1.83998	-0.653109
137637844	rs112354065	1.71818e-10	-1.2153	-1.24609	6.48411e-06	-1.83813	-1.24486	1.63741e-05	-1.81786	-1.24293
137638571	rs68158196	3.70859e-10	-1.2204	-0.471605	1.29928e-05	-1.71303	-0.674918	2.91797e-05	-1.83638	-0.646644
137638588	rs146065359	1.31343e-09	-0.427424	-2.09146e-10	3.92782e-05	-1.28167	-2.09146e-10	0.000121403	-1.05738	-2.09146e-10
137638840	rs186927163	5.86859e-10	-1.52697e-10	-1.23304	4.23033e-05	-1.52697e-10	-1.20748	0.000103426	-1.52697e-10	-1.21764
137638936	rs72803818	2.71043e-10	-0.785258	-1.22029	3.17692e-05	-0.467585	-1.02626	2.23303e-05	-1.72985	-1.0207
137639838	rs13182414	1.98022e-10	-1.06491	-1.25454	1.29384e-05	-1.16813	-1.22401	2.54669e-05	-1.39976	-1.21936
137639993	rs62380881	2.07479e-10	-1.02584	-1.24695	6.58738e-06	-1.82143	-1.24575	1.68003e-05	-1.79122	-1.24388
137640664	rs146946269	7.3532e-10	-1.52697e-10	-1.00752	5.71355e-05	-1.52697e-10	-0.906917	0.000137948	-1.52697e-10	-0.929621
137640757	rs4507482	2.07424e-10	-1.02584	-1.24722	6.58556e-06	-1.82143	-1.24603	1.67954e-05	-1.79122	-1.24418
137641373	rs191001711	1.9036e-09	-1.52697e-10	-0.056321	0.000103518	-1.52697e-10	-0.312597	0.000249274	-1.52697e-10	-0.337944
137641466	rs7703938	1.67188e-10	-1.25052	-1.23818	6.50234e-06	-1.84352	-1.23666	1.63191e-05	-1.82986	-1.2343
137641695	rs149304354	5.91244e-10	-1.52697e-10	-1.22559	4.44904e-05	-1.52697e-10	-1.15707	0.000111145	-1.52697e-10	-1.14566
137642027	rs4522986	9.9601e-11	-1.76366	-1.24299	1.30088e-05	-1.1954	-1.19132	2.40542e-05	-1.49458	-1.18161
137642030	rs6596428	9.91507e-11	-1.76819	-1.24299	1.28421e-05	-1.20829	-1.19132	2.38278e-05	-1.50404	-1.18161
137642046	rs6868449	1.69847e-10	-1.22845	-1.24448	6.46928e-06	-1.8421	-1.24318	1.62681e-05	-1.82613	-1.24116
137642246	rs11748706	2.72003e-10	-0.772336	-1.22967	3.1491e-05	-0.452859	-1.04978	2.18988e-05	-1.72556	-1.0445
137643802	rs56252010	2.06245e-10	-1.02584	-1.25291	6.54628e-06	-1.82143	-1.25201	1.66882e-05	-1.79122	-1.25058
137644225	rs75207919	4.80756e-10	-1.43246	-2.09146e-10	2.24146e-05	-1.84263	-2.09146e-10	6.21351e-05	-1.72719	-2.09146e-10
137644330	rs17207555	1.67115e-10	-1.23547	-1.25367	6.41975e-06	-1.84015	-1.25281	1.61691e-05	-1.82195	-1.25145
137645242	rs114555103	1.87387e-10	-1.11426	-1.26039	6.40868e-06	-1.83446	-1.26023	1.6192e-05	-1.81207	-1.25991
137645454	rs145357600	6.62462e-10	-1.52697e-10	-1.11186	5.34413e-05	-1.52697e-10	-0.973759	0.000131567	-1.52697e-10	-0.976978
137645631	rs112415274	2.51023e-09	0.220307	-2.09146e-10	5.99179e-05	-0.859367	-2.09146e-10	0.000141093	-0.90708	-2.09146e-10
137646178	rs17171794	3.89844e-10	-1.16287	-0.479202	1.35113e-05	-1.68587	-0.662945	2.93906e-05	-1.84187	-0.633954
137646221	rs10072318	1.96101e-10	-1.0785	-1.2507	1.29625e-05	-1.18078	-1.2095	2.55993e-05	-1.41001	-1.20392
137646322	rs75599346	5.88551e-10	-1.52697e-10	-1.23016	4.06498e-05	-1.52697e-10	-1.24735	0.000100166	-1.52697e-10	-1.24967
137646996	rs114451515	1.059e-09	-0.642742	-2.09146e-10	0.000118118	-0.18066	-2.09146e-10	0.000354299	0.0136445	-2.09146e-10
137647252	rs11242421	3.28375e-10	-1.81367	-2.09146e-10	3.46605e-05	-1.40674	-2.09146e-10	8.12435e-05	-1.45905	-2.09146e-10
137647947	rs11567983	1.98524e-10	-1.06491	-1.25201	1.30876e-05	-1.16813	-1.21254	2.57803e-05	-1.39976	-1.20713
137648417	rs4835676	9.94679e-11	-1.76366	-1.24433	1.29474e-05	-1.1954	-1.19605	2.38831e-05	-1.49458	-1.18875
137648504	rs4835774	3.97376e-10	-1.15107	-0.471873	1.36764e-05	-1.68014	-0.656533	2.95608e-05	-1.84266	-0.627388
137648679	rs13361619	1.9827e-10	-1.06491	-1.25329	1.30471e-05	-1.16813	-1.21565	2.5696e-05	-1.39976	-1.2104
137648753	rs79363310	3.25647e-10	-1.82201	-2.09146e-10	2.87621e-05	-1.59328	-2.09146e-10	6.22736e-05	-1.72496	-2.09146e-10
137648924	rs35917294	1.24472e-09	-0.481155	-2.09146e-10	3.48887e-05	-1.40018	-2.09146e-10	0.000105522	-1.19758	-2.09146e-10
137648960	rs150691696	3.44015e-10	-1.76714	-2.09146e-10	2.27999e-05	-1.82559	-2.09146e-10	5.71218e-05	-1.81131	-2.09146e-10
137650063	rs7723158	9.9757e-11	-1.76366	-1.24143	1.3021e-05	-1.1954	-1.19038	2.40262e-05	-1.49458	-1.18278
137650675	rs185556177	1.18263e-09	-0.532326	-2.09146e-10	3.18365e-05	-1.49173	-2.09146e-10	8.347e-05	-1.43201	-2.09146e-10
137651012	rs12519407	4.32729e-10	-1.05851	-0.479202	1.36168e-05	-1.67809	-0.662945	2.93645e-05	-1.84276	-0.633954
137651094	rs145467577	3.80234e-10	-1.66704	-2.09146e-10	3.8778e-05	-1.29449	-2.09146e-10	9.53215e-05	-1.29924	-2.09146e-10
137653847	rs11567980	1.98394e-10	-1.06491	-1.25266	1.30672e-05	-1.16813	-1.21411	2.57378e-05	-1.39976	-1.20878
137654218	rs11567976	9.71439e-11	-1.78824	-1.24339	1.29915e-05	-1.19386	-1.19419	2.40311e-05	-1.49036	-1.18679
137654728	rs11567974	1.06566e-09	-0.636473	-2.09146e-10	0.000118992	-0.173286	-2.09146e-10	0.000357071	0.0214368	-2.09146e-10
137655242	rs10080108	1.98784e-10	-1.06491	-1.2507	1.31275e-05	-1.16813	-1.2095	2.58631e-05	-1.39976	-1.20392
137656149	rs11745252	1.61219e-10	-1.26726	-1.2578	6.37439e-06	-1.84281	-1.25725	1.59364e-05	-1.83156	-1.25633
137656477	rs12514117	1.01565e-10	-1.76366	-1.22346	1.34406e-05	-1.1954	-1.15867	2.4838e-05	-1.49458	-1.14954
137656480	rs12514118	9.78143e-11	-1.78114	-1.24362	7.84265e-06	-1.69816	-1.1946	1.77803e-05	-1.79013	-1.18828
137656709	rs74457900	1.21124e-09	-1.52697e-10	-0.508423	6.22304e-05	-1.52697e-10	-0.821498	0.000157339	-1.52697e-10	-0.798096
137657729	rs143731384	5.35558e-10	-1.32451	-2.09146e-10	2.28349e-05	-1.82405	-2.09146e-10	5.99567e-05	-1.76288	-2.09146e-10
137657783	rs34735218	3.97268e-10	-1.40243	-0.220779	1.94368e-05	-1.71077	-0.274406	5.26572e-05	-1.60849	-0.284202
137658247	rs35859846	9.96579e-11	-1.76366	-1.24242	1.29961e-05	-1.1954	-1.1923	2.39777e-05	-1.49458	-1.18479
137658294	rs150198102	1.66407e-10	-1.23547	-1.25792	6.39052e-06	-1.84015	-1.25738	1.60879e-05	-1.82195	-1.25648
137658386	rs190379984	3.70373e-10	-1.69331	-2.09146e-10	5.44777e-05	-0.95455	-2.09146e-10	0.000118854	-1.0786	-2.09146e-10
137659181	rs183653302	6.59581e-10	-1.52697e-10	-1.11622	4.09323e-05	-1.52697e-10	-1.24042	0.000100763	-1.52697e-10	-1.24372
137659335	rs138996614	5.76721e-10	-1.52697e-10	-1.25046	4.10856e-05	-1.52697e-10	-1.23668	0.000100993	-1.52697e-10	-1.24145
137659571	rs28784930	9.67518e-11	-1.78114	-1.25454	7.65481e-06	-1.69816	-1.21884	1.73325e-05	-1.79013	-1.21379
137660050	rs17286080	1.66332e-10	-1.23547	-1.25836	6.38738e-06	-1.84015	-1.25787	1.60789e-05	-1.82195	-1.25704
137660827	rs17286087	1.62833e-10	-1.25531	-1.25979	6.36629e-06	-1.84184	-1.25949	1.59881e-05	-1.82571	-1.25894
137660982	rs7715815	9.93059e-11	-1.76819	-1.24143	1.28542e-05	-1.20829	-1.19038	2.38e-05	-1.50404	-1.18278
137662344	rs189063195	6.34193e-10	-1.52697e-10	-1.15547	4.81065e-05	-1.52697e-10	-1.07892	0.000117748	-1.52697e-10	-1.08795
137662501	rs113606664	3.83375e-09	0.176444	0.46733	0.000153924	0.490083	-0.405968	6.31673e-05	-1.32062	-0.390094
137662566	rs144145979	1.72369e-10	-1.19812	-1.26007	6.39911e-06	-1.83636	-1.25982	1.60856e-05	-1.81921	-1.25936
137662804	rs12187949	4.22382e-10	-1.07689	-0.485021	1.40987e-05	-1.64299	-0.66327	2.9265e-05	-1.84531	-0.634796
137662855	rs7722311	1.78475e-10	-1.16342	-1.25996	6.43019e-06	-1.83165	-1.25969	1.62988e-05	-1.80621	-1.2592
137663093	rs11567972	9.67071e-11	-1.78114	-1.255	7.65608e-06	-1.69816	-1.21868	1.73329e-05	-1.79013	-1.21377
137664241	rs11567968	1.76603e-10	-1.17396	-1.25996	6.4208e-06	-1.83311	-1.25969	1.62582e-05	-1.8087	-1.2592
137664680	rs6596430	3.49033e-09	0.112908	0.437019	0.000167287	0.594615	-0.427245	6.63422e-05	-1.2501	-0.411568
137664945	rs11567963	2.11364e-10	-0.994511	-1.25973	6.53221e-06	-1.81618	-1.25942	1.65673e-05	-1.79021	-1.25886
137665323	rs3734166	4.27454e-10	-1.05176	-0.498213	1.41188e-05	-1.63	-0.674841	2.89189e-05	-1.84536	-0.646641
137665988	rs6596431	4.21624e-10	-1.05176	-0.511947	1.395e-05	-1.63	-0.686871	2.85649e-05	-1.84536	-0.658959
137667200	rs11567957	1.80412e-10	-1.15279	-1.25979	6.44144e-06	-1.8301	-1.25949	1.6345e-05	-1.80363	-1.25894
137667345	rs1042124	2.1391e-10	-0.982606	-1.25966	6.54737e-06	-1.81394	-1.25934	1.66197e-05	-1.78714	-1.25876
137667512	rs6861656	1.95595e-10	-1.0785	-1.25328	1.29021e-05	-1.18078	-1.21417	2.54695e-05	-1.41001	-1.20901
137667977	rs117539912	7.25688e-10	-1.52697e-10	-1.0207	5.51168e-05	-1.52697e-10	-0.942888	0.000133129	-1.52697e-10	-0.965182
137668933	rs11567949	1.86989e-10	-1.11681	-1.25996	6.37367e-06	-1.84047	-1.25969	1.596e-05	-1.82721	-1.2592
137669462	rs62380926	1.93855e-10	-1.08081	-1.25991	6.39679e-06	-1.83692	-1.25963	1.61384e-05	-1.81618	-1.25912
137669715	rs12659106	5.8091e-10	-1.52697e-10	-1.24323	4.21572e-05	-1.52697e-10	-1.21094	0.000103434	-1.52697e-10	-1.21756
137669795	rs150985593	5.34276e-10	-1.32691	-2.09146e-10	2.42361e-05	-1.7645	-2.09146e-10	5.72184e-05	-1.80962	-2.09146e-10
137670131	rs114645901	3.74433e-10	-1.68241	-2.09146e-10	4.23517e-05	-1.20633	-2.09146e-10	9.61168e-05	-1.29093	-2.09146e-10
137670189	rs2350636	9.66396e-11	-1.77726	-1.25957	7.56019e-06	-1.69233	-1.23712	1.70572e-05	-1.78653	-1.2334
137670472	rs4835777	4.4196e-08	2.244	0.844563	7.79152e-05	-0.448518	-0.148203	0.000176782	-0.636299	-0.0452801
137671026	rs4835778	4.24749e-08	2.19224	0.856607	7.62635e-05	-0.478705	-0.139443	0.000173469	-0.664372	-0.0361249
137671058	rs3756761	4.15651e-08	2.17058	0.856607	7.61496e-05	-0.480199	-0.139443	0.000172685	-0.668906	-0.0361249
137671409	rs113885171	8.66016e-10	-0.84392	-2.09146e-10	2.24381e-05	-1.84158	-2.09146e-10	5.5215e-05	-1.84526	-2.09146e-10
137672113	rs10074910	2.64109e-09	0.271124	-2.09146e-10	6.34195e-05	-0.802571	-2.09146e-10	0.000148815	-0.853794	-2.09146e-10
137672151	rs6889491	1.97713e-10	-1.06491	-1.2561	1.29497e-05	-1.16813	-1.22314	2.54934e-05	-1.39976	-1.21832
137672554	rs3756764	4.51554e-08	2.21931	0.890727	7.94265e-05	-0.462933	-0.114577	0.000180665	-0.649707	-0.0101444
137673004	rs3756765	1.93963e-10	-1.08186	-1.25829	6.86886e-06	-1.79515	-1.2302	1.64643e-05	-1.82946	-1.22585
137673007	rs78048598	3.29728e-10	-1.80956	-2.09146e-10	2.29665e-05	-1.8183	-2.09146e-10	5.54897e-05	-1.8403	-2.09146e-10
137673108	rs72803838	1.7394e-09	-0.146528	-2.09146e-10	3.42321e-05	-1.41918	-2.09146e-10	9.51479e-05	-1.30106	-2.09146e-10
137673167	rs3756766	2.83772e-07	2.37826	2.56985	0.00119383	1.75243	0.380148	0.00118695	0.695171	0.527472
137673515	rs56366217	2.06186e-10	-1.09188	-1.18716	6.9931e-06	-1.83805	-1.16937	1.76238e-05	-1.81831	-1.16894
137673623	rs56316522	2.0185e-10	-1.11379	-1.18651	6.98413e-06	-1.84007	-1.16864	1.75659e-05	-1.82233	-1.16821
137674230	rs188511464	9.52342e-10	-0.748899	-2.09146e-10	0.000107813	-0.271942	-2.09146e-10	0.000327829	-0.0640056	-2.09146e-10
137674419	rs116578300	1.0642e-09	-0.637849	-2.09146e-10	5.10826e-05	-1.0189	-2.09146e-10	0.000131168	-0.980021	-2.09146e-10
137674443	rs62380929	1.94249e-10	-1.14898	-1.1897	6.94042e-06	-1.84278	-1.1722	1.73351e-05	-1.83198	-1.17178
137674627	rs2107675	2.00755e-10	-1.11379	-1.19195	6.94182e-06	-1.84007	-1.17471	1.74592e-05	-1.82233	-1.1743
137675306	rs17171802	4.25296e-10	-1.55504	-2.09146e-10	2.33422e-05	-1.80208	-2.09146e-10	5.94692e-05	-1.77104	-2.09146e-10
137675989	rs80195213	1.0642e-09	-0.637849	-2.09146e-10	5.10826e-05	-1.0189	-2.09146e-10	0.000131168	-0.980021	-2.09146e-10
137676055	rs79711534	1.0642e-09	-0.637849	-2.09146e-10	5.10826e-05	-1.0189	-2.09146e-10	0.000131168	-0.980021	-2.09146e-10
137677224	rs2286060	6.29466e-08	2.26877	1.17345	9.68837e-05	-0.43403	0.0551985	0.000223176	-0.622817	0.174279
137677566	rs77021674	5.71648e-10	-1.52697e-10	-1.2593	4.11737e-05	-1.52697e-10	-1.23454	0.000105299	-1.52697e-10	-1.19969
137678489	rs62380930	7.3169e-10	-1.01247	-2.09146e-10	2.8582e-05	-1.59957	-2.09146e-10	7.35515e-05	-1.55851	-2.09146e-10
137679078	rs35965145	1.97332e-10	-1.07587	-1.24706	1.29471e-05	-1.17834	-1.21313	2.56127e-05	-1.40803	-1.20538
137679313	rs4835780	2.36798e-09	-0.866963	1.02893	4.67123e-05	-1.027	-0.0813382	0.000104627	-1.23707	0.0309703
137679642	rs10045661	7.8274e-09	0.10309	1.25447	0.000157841	0.611934	-0.502691	0.000179222	-0.252606	-0.415268
137680037	rs62380931	1.81339e-10	-1.17938	-1.22807	6.63334e-06	-1.84432	-1.21591	1.65267e-05	-1.83591	-1.21561
137681986	rs10900851	3.36867e-07	2.52407	2.59555	0.0010471	1.69003	0.311408	0.00100932	0.625916	0.434622
137682225	rs76484728	7.72835e-08	2.3485	1.29892	0.000110504	-0.387174	0.139884	0.000254538	-0.579181	0.262133
137682269	rs188631933	1.17613e-09	-1.52697e-10	-0.537842	8.53549e-05	-1.52697e-10	-0.505525	0.000202593	-1.52697e-10	-0.545298
137682714	rs2269953	2.40449e-09	-0.851666	1.02893	4.73706e-05	-1.013	-0.0813382	0.000105898	-1.22499	0.0309703
137682764	rs141625031	5.21333e-10	-1.35143	-2.09146e-10	6.6127e-05	-0.760765	-2.09146e-10	0.000175738	-0.687501	-2.09146e-10
137683305	rs2269952	2.54542e-09	-0.866963	1.10119	4.92063e-05	-1.027	-0.0293239	0.000110477	-1.23707	0.0853791
137684330	rs740074	6.87031e-08	2.244	1.28572	0.00010292	-0.448518	0.130128	0.000237973	-0.636299	0.25196
137684662	rs2189803	2.493e-09	0.213419	-2.09146e-10	6.09093e-05	-0.842957	-2.09146e-10	0.00014307	-0.893166	-2.09146e-10
137684732	rs1052648	6.80413e-08	2.20833	1.31172	0.000100158	-0.469338	0.123743	0.000231671	-0.655663	0.244485
137685690	rs3734168	8.27223e-08	2.52178	1.19364	0.000113206	-0.285432	0.0622976	0.000259571	-0.478651	0.181185
137685765	rs79865082	5.73874e-10	-1.52697e-10	-1.25541	4.1313e-05	-1.52697e-10	-1.23117	0.000101496	-1.52697e-10	-1.23647
137687201	rs78260052	3.24614e-10	-1.82519	-2.09146e-10	3.49275e-05	-1.39907	-2.09146e-10	7.57494e-05	-1.52907	-2.09146e-10
137687608	rs112842625	3.20408e-10	-1.83823	-2.09146e-10	2.60295e-05	-1.69311	-2.09146e-10	6.63465e-05	-1.66161	-2.09146e-10
137687837	rs62380932	1.84869e-10	-1.15849	-1.22969	6.62733e-06	-1.84333	-1.21781	1.65388e-05	-1.83328	-1.21751
137688128	rs111787437	6.87465e-10	-1.07481	-2.09146e-10	3.47896e-05	-1.40303	-2.09146e-10	7.72509e-05	-1.50944	-2.09146e-10
137688274	rs55803185	1.84869e-10	-1.15849	-1.22969	6.62733e-06	-1.84333	-1.21781	1.65388e-05	-1.83328	-1.21751
137689212	rs10045383	2.01498e-10	-1.06242	-1.23962	1.3285e-05	-1.16581	-1.1999	2.62446e-05	-1.39787	-1.19116
137690048	rs12153795	5.03108e-10	-1.38702	-2.09146e-10	2.56889e-05	-1.70628	-2.09146e-10	5.84229e-05	-1.78879	-2.09146e-10
137690876	rs35635987	9.96307e-11	-1.76063	-1.24572	7.90913e-06	-1.66785	-1.21648	1.77503e-05	-1.771	-1.20909
137691044	rs150648378	5.04735e-10	-1.38379	-2.09146e-10	5.21912e-05	-0.997429	-2.09146e-10	0.000135866	-0.944824	-2.09146e-10
137691417	rs72803845	1.74883e-10	-1.22019	-1.22352	6.66193e-06	-1.84534	-1.2106	1.65437e-05	-1.84021	-1.21028
137691761	rs62380933	1.93403e-10	-1.11379	-1.22926	6.65236e-06	-1.84007	-1.2173	1.67292e-05	-1.82233	-1.21701
137692109	rs112411299	7.08261e-10	-1.04501	-2.09146e-10	3.55865e-05	-1.38038	-2.09146e-10	7.87936e-05	-1.48966	-2.09146e-10
137692294	rs113218392	2.03978e-09	0.0127734	-2.09146e-10	5.3034e-05	-0.981409	-2.09146e-10	0.000125026	-1.02798	-2.09146e-10
137692618	rs193083602	9.09854e-10	-0.794539	-2.09146e-10	2.83566e-05	-1.60748	-2.09146e-10	7.33307e-05	-1.56152	-2.09146e-10
137692761	rs6875772	1.8472e-10	-1.15849	-1.23049	6.62105e-06	-1.84333	-1.21876	1.6523e-05	-1.83328	-1.21847
137692821	rs6894833	2.52785e-09	-0.873	1.1003	4.86208e-05	-1.03269	-0.0356039	0.000109199	-1.24272	0.0793983
137693329	rs142394181	3.63625e-10	-1.7117	-2.09146e-10	3.42872e-05	-1.41757	-2.09146e-10	8.13102e-05	-1.45823	-2.09146e-10
137693858	rs151293716	6.24439e-10	-1.52697e-10	-1.17097	4.17592e-05	-1.52697e-10	-1.22042	0.000103101	-1.52697e-10	-1.22079
137693910	rs11740931	1.9332e-10	-1.11379	-1.22969	6.64902e-06	-1.84007	-1.21781	1.67208e-05	-1.82233	-1.21751
137693937	rs111409276	2.07156e-09	0.0282317	-2.09146e-10	5.35965e-05	-0.970858	-2.09146e-10	0.000126316	-1.01771	-2.09146e-10
137694087	rs11748075	1.88401e-10	-1.13834	-1.23091	6.62598e-06	-1.84209	-1.21925	1.65612e-05	-1.83047	-1.21896
137694518	rs181853259	5.95873e-10	-1.52697e-10	-1.2178	4.92517e-05	-1.52697e-10	-1.0554	0.000122959	-1.52697e-10	-1.04465
137694861	rs186935753	1.67403e-09	-1.52697e-10	-0.184831	0.00011349	-1.52697e-10	-0.220625	0.000272298	-1.52697e-10	-0.249599
137695196	rs11242423	2.59884e-09	-0.882143	1.13714	4.98061e-05	-1.04088	-0.00332927	0.000112171	-1.24903	0.112551
137696325	rs10900853	2.59866e-09	-0.882143	1.13707	5.01481e-05	-1.04088	0.00351294	0.000113057	-1.24903	0.120418
137698085	rs116789884	1.24523e-09	-0.480747	-2.09146e-10	0.00014137	-0.000962544	-2.09146e-10	0.000429801	0.206825	-2.09146e-10
137698299	rs10055995	2.2528e-05	6.00313	3.31931	0.000884056	1.1361	0.69608	0.00157019	0.668206	0.83425
137699083	rs117822599	5.80621e-10	-1.52697e-10	-1.24372	4.30311e-05	-1.52697e-10	-1.19042	0.000107225	-1.52697e-10	-1.18157
137699199	rs17171808	7.60472e-08	2.26877	1.36252	0.000107704	-0.43403	0.161075	0.000248907	-0.622817	0.2834
137699370	rs145818853	1.18913e-09	-1.52697e-10	-0.526847	6.23873e-05	-1.52697e-10	-0.818981	0.000157936	-1.52697e-10	-0.794305
137699592	rs4317313	2.05861e-10	-1.04885	-1.23177	1.35325e-05	-1.15316	-1.19408	2.66774e-05	-1.3876	-1.18508
137700251	rs4835677	1.00161e-10	-1.75619	-1.24485	7.97182e-06	-1.66145	-1.21498	1.78531e-05	-1.76684	-1.20748
137700537	rs79806241	2.16895e-09	0.0741764	-2.09146e-10	5.42088e-05	-0.959498	-2.09146e-10	0.000127971	-1.00469	-2.09146e-10
137700616	rs115362122	8.5523e-10	-0.856453	-2.09146e-10	2.56968e-05	-1.70598	-2.09146e-10	7.23528e-05	-1.57494	-2.09146e-10
137700951	rs78119105	2.16895e-09	0.0741764	-2.09146e-10	5.42088e-05	-0.959498	-2.09146e-10	0.000127971	-1.00469	-2.09146e-10
137700996	rs55946397	4.88752e-10	-1.41597	-2.09146e-10	0.0143847	4.62158	-2.09146e-10	6.54671e-05	-1.67495	-2.09146e-10
137701196	rs190592497	1.51793e-09	-1.52697e-10	-0.282723	9.77959e-05	-1.52697e-10	-0.36946	0.000235327	-1.52697e-10	-0.395523
137701504	rs73255864	7.80851e-08	2.29609	1.36164	0.000108737	-0.418008	0.154594	0.000251098	-0.607902	0.277247
137701516	rs111290757	1.82796e-10	-1.26492	-1.13454	6.83475e-06	-1.83992	-1.1904	1.72069e-05	-1.81953	-1.19166
137703654	rs138298543	1.86894e-10	-1.23794	-1.13935	6.79482e-06	-1.84221	-1.19398	1.72481e-05	-1.81359	-1.19521
137704077	rs7730416	7.32943e-08	2.28357	1.31085	0.000104053	-0.424791	0.117347	0.000239794	-0.615126	0.23841
137704195	rs11949335	6.78473e-08	2.23156	1.28563	9.90891e-05	-0.455228	0.098905	0.000228658	-0.643439	0.219172
137704224	rs117150481	5.89365e-10	-1.52697e-10	-1.22878	4.4245e-05	-1.52697e-10	-1.1626	0.000110499	-1.52697e-10	-1.15149
137704873	rs17207562	1.86665e-10	-1.23794	-1.14057	6.78866e-06	-1.84221	-1.19488	1.72326e-05	-1.81359	-1.19611
137705218	rs10515499	1.00709e-10	-1.75163	-1.24396	8.03612e-06	-1.65493	-1.21346	1.7959e-05	-1.76256	-1.20584
137705468	rs757649	6.86736e-08	2.19224	1.33706	0.000101087	-0.478705	0.142349	0.000234161	-0.664372	0.263882
137705630	rs78530883	4.30373e-09	0.759414	-2.09146e-10	0.000254981	0.588847	-2.09146e-10	0.000864484	0.905636	-2.09146e-10
137705715	rs78702109	5.82394e-10	-1.24068	-2.09146e-10	2.3611e-05	-1.79063	-2.09146e-10	5.63169e-05	-1.8255	-2.09146e-10
137706241	rs11746353	1.89879e-10	-1.13218	-1.22926	6.66034e-06	-1.83887	-1.2173	1.66925e-05	-1.82453	-1.21701
137706422	rs6894775	7.05127e-08	2.244	1.31172	0.000102265	-0.448518	0.123743	0.000236201	-0.636299	0.244485
137706625	rs112435592	1.86426e-10	-1.23794	-1.14185	6.78223e-06	-1.84221	-1.19583	1.72164e-05	-1.81359	-1.19704
137707315	rs757647	3.71021e-07	3.39493	1.82126	0.000129247	-0.405832	0.315215	0.000372073	-0.376094	0.438686
137707479	rs7719002	1.87309e-10	-1.23353	-1.14153	6.78173e-06	-1.84252	-1.19559	1.72379e-05	-1.81258	-1.19681
137708434	rs4835678	1.72048e-05	5.91289	3.13999	0.000625214	1.08058	0.405174	0.00108881	0.61725	0.519092
137708815	rs4835679	5.45347e-08	2.27701	1.02176	2.69362e-05	-1.47538	-0.183494	6.80164e-05	-1.55529	-0.0814624
137709370	rs112313472	3.19502e-10	-1.84106	-2.09146e-10	2.64243e-05	-1.67806	-2.09146e-10	6.74503e-05	-1.64511	-2.09146e-10
137710227	rs111830215	2.0847e-09	0.0345567	-2.09146e-10	5.27728e-05	-0.986348	-2.09146e-10	0.000124668	-1.03084	-2.09146e-10
137711506	rs112929238	2.11949e-09	0.0511088	-2.09146e-10	5.33672e-05	-0.975147	-2.09146e-10	0.000126035	-1.01994	-2.09146e-10
137711603	rs12719513	2.04646e-10	-1.03773	-1.24882	1.37579e-05	-1.11426	-1.21647	2.68842e-05	-1.35597	-1.20898
137711716	rs7703010	2.51754e-05	5.8701	3.56346	0.000842725	1.05432	0.729978	0.00149394	0.593165	0.859509
137712121	rs10043984	3.86764e-07	2.42086	2.83689	0.00109979	1.59791	0.452621	0.00108242	0.547597	0.582861
137712143	rs112148211	6.33276e-08	2.08245	1.36581	8.90629e-05	-0.542263	0.0792636	0.000206172	-0.723402	0.195616
137712520	rs72803856	1.0939e-09	-0.697648	0.0873247	3.432e-05	-0.836562	-0.580053	9.22667e-05	-0.782773	-0.54904
137713761	rs6596432	1.96259e-10	-1.1831	-1.14529	6.74688e-06	-1.8449	-1.19836	1.74061e-05	-1.80013	-1.19955
137714471	rs181727520	6.20274e-10	-1.52697e-10	-1.17766	4.36106e-05	-1.52697e-10	-1.17704	0.00010718	-1.52697e-10	-1.18198
137715533	rs17171813	1.22242e-09	-0.499232	-2.09146e-10	5.73271e-05	-0.903568	-2.09146e-10	0.000147584	-0.862098	-2.09146e-10
137717213	rs10073922	2.14558e-10	-1.01998	-1.21927	1.45334e-05	-1.12623	-1.14966	2.86087e-05	-1.36565	-1.13714
137717681	rs17460017	1.883e-10	-1.13537	-1.23442	6.60069e-06	-1.84176	-1.22341	1.65657e-05	-1.82603	-1.22314
137717902	rs144037381	3.23533e-09	0.474063	-2.09146e-10	4.57619e-05	-1.12889	-2.09146e-10	0.000131534	-0.977231	-2.09146e-10
137718687	rs3822837	6.0024e-08	2.03216	1.36252	9.39024e-05	-0.571161	0.161075	0.000219136	-0.750205	0.2834
137718856	rs3777383	6.07587e-08	2.03216	1.37468	9.47475e-05	-0.571161	0.170034	0.000221191	-0.750205	0.292737
137719172	rs11242424	5.77968e-08	1.98218	1.37468	9.2078e-05	-0.599741	0.170034	0.00021541	-0.776689	0.292737
137719717	rs139284285	1.11564e-09	-0.590636	-2.09146e-10	0.000125573	-0.119453	-2.09146e-10	0.000377961	0.078294	-2.09146e-10
137719722	rs12659550	6.22998e-08	2.07025	1.36164	9.54108e-05	-0.548744	0.154594	0.000222175	-0.730281	0.277247
137722246	rs184734460	5.73886e-10	-1.52697e-10	-1.25539	4.04536e-05	-1.52697e-10	-1.25219	0.000100062	-1.52697e-10	-1.2507
137722574	rs3798148	5.79347e-10	-1.52697e-10	-1.24592	4.03254e-05	-1.52697e-10	-1.25536	9.9437e-05	-1.52697e-10	-1.25697
137722822	rs3798149	3.55187e-07	2.42599	2.74658	0.00126084	1.79279	0.394408	0.00121888	0.726731	0.522457
137723003	rs56286686	1.90353e-10	-1.12762	-1.23133	6.62783e-06	-1.84132	-1.21974	1.65794e-05	-1.82888	-1.21946
137723585	rs62380935	9.16883e-10	0.471727	-1.25857	8.70274e-06	-1.53384	-1.25487	2.23246e-05	-1.496	-1.25481
137723640	rs34574126	1.05664e-09	-1.8382	1.19323	1.89178e-05	-1.72059	-0.291655	4.98305e-05	-1.78167	-0.166198
137723942	rs77747111	3.72451e-10	-1.68772	-2.09146e-10	2.25316e-05	-1.83742	-2.09146e-10	5.5326e-05	-1.84325	-2.09146e-10
137724317	rs376681912	1.61154e-09	-1.52697e-10	-0.22288	8.63147e-05	-1.52697e-10	-0.494342	0.000218651	-1.52697e-10	-0.46902
137724490	rs144494506	2.04864e-10	-1.13374	-1.15174	6.71199e-06	-1.84537	-1.20308	1.77763e-05	-1.77441	-1.20422
137725003	rs17171818	3.06787e-07	3.27432	1.75176	0.000133428	-0.468712	0.409935	0.000387041	-0.439628	0.541661
137726454	rs3798150	1.97673e-10	-1.09736	-1.22385	6.70173e-06	-1.83899	-1.21099	1.68758e-05	-1.81994	-1.21067
137728476	rs2051860	2.0528e-09	0.0191364	-2.09146e-10	5.22261e-05	-0.996761	-2.09146e-10	0.00012341	-1.04098	-2.09146e-10
137728739	rs17641165	1.18298e-09	-1.52697e-10	-0.532034	6.02658e-05	-1.52697e-10	-0.853578	0.000152505	-1.52697e-10	-0.829297
137728774	rs2269951	2.62508e-09	-0.928456	1.1935	4.85386e-05	-1.08315	0.0131678	0.000109962	-1.28535	0.12898
137729679	rs72803865	1.90965e-10	-1.1968	-1.15893	6.68332e-06	-1.84446	-1.20827	1.71754e-05	-1.80366	-1.20936
137730062	rs2269950	6.42672e-08	2.05607	1.40691	9.83675e-05	-0.55744	0.193808	0.000229642	-0.737482	0.317504
137730183	rs2269949	6.04566e-08	2.00832	1.39354	9.47712e-05	-0.584811	0.183934	0.000221597	-0.762856	0.307219
137730794	rs4835784	1.02112e-10	-1.7465	-1.23526	8.33058e-06	-1.64764	-1.18477	1.86207e-05	-1.75773	-1.1745
137731466	rs147868056	4.45934e-10	-1.50765	-2.09146e-10	7.88384e-05	-0.584942	-2.09146e-10	0.000169658	-0.722714	-2.09146e-10
137731812	rs59846039	2.66824e-09	-0.912152	1.1935	4.92658e-05	-1.06828	0.0131678	0.000111374	-1.27259	0.12898
137731858	rs62380939	1.95961e-10	-1.10837	-1.22153	6.69819e-06	-1.84221	-1.2083	1.68043e-05	-1.82689	-1.20797
137731946	rs191375679	6.47092e-10	-1.52697e-10	-1.13533	4.27108e-05	-1.52697e-10	-1.19789	0.000105453	-1.52697e-10	-1.19823
137731986	rs62380940	2.66824e-09	-0.912152	1.1935	4.92658e-05	-1.06828	0.0131678	0.000111374	-1.27259	0.12898
137732445	rs4835786	2.66824e-09	-0.912152	1.1935	4.92658e-05	-1.06828	0.0131678	0.000111374	-1.27259	0.12898
137733423	rs6886388	1.03106e-10	-1.7368	-1.23526	8.44478e-06	-1.63402	-1.18477	1.87916e-05	-1.74859	-1.1745
137733891	rs17294563	1.90003e-10	-1.13834	-1.22244	6.69191e-06	-1.84209	-1.20935	1.67265e-05	-1.83047	-1.20903
137734490	rs12514582	9.68462e-09	-1.52697e-10	1.57047	0.000458567	-1.52697e-10	1.17576	0.00116728	-1.52697e-10	1.20594
137734666	rs73257854	6.88545e-08	2.05607	1.47586	8.97723e-05	-0.55744	0.102374	0.000207951	-0.737482	0.218285
137734710	rs112749992	2.07022e-09	0.0275888	-2.09146e-10	5.2069e-05	-0.999774	-2.09146e-10	0.000123832	-1.03757	-2.09146e-10
137734836	rs112282425	2.0847e-09	0.0345567	-2.09146e-10	5.27728e-05	-0.986348	-2.09146e-10	0.000124668	-1.03084	-2.09146e-10
137734853	rs114422939	3.72795e-10	-1.6868	-2.09146e-10	2.37341e-05	-1.78543	-2.09146e-10	5.61848e-05	-1.82785	-2.09146e-10
137735245	rs12188922	4.08034e-10	-1.59647	-2.09146e-10	5.54472e-05	-0.936911	-2.09146e-10	0.000102276	-1.22882	-2.09146e-10
137735754	rs4835680	2.54758e-07	2.36907	2.47118	0.000847209	1.74026	0.0493408	0.000805521	0.682601	0.152391
137735916	rs4835788	6.97753e-08	2.08245	1.46276	9.35768e-05	-0.542263	0.128703	0.00021674	-0.723402	0.245604
137735921	rs76113487	5.10267e-10	-1.37289	-2.09146e-10	2.40503e-05	-1.77219	-2.09146e-10	6.079e-05	-1.74907	-2.09146e-10
137736391	rs11746380	2.78554e-09	-0.922743	1.24712	4.45298e-05	-1.10401	-0.0521754	0.000100667	-1.30215	0.0574682
137736471	rs28786717	2.67288e-07	2.36217	2.52609	0.000720181	1.5452	0.0819595	0.000696765	0.50369	0.186261
137736480	rs57618921	6.96658e-08	2.08245	1.46119	9.29688e-05	-0.542263	0.122185	0.00021543	-0.723402	0.239542
137736611	rs12517410	2.65231e-07	2.40936	2.47118	0.000938854	1.84298	0.0493408	0.000879535	0.770505	0.152391
137736941	rs62380941	1.68684e-08	2.12537	-2.09146e-10	0.000846536	1.78881	-2.09146e-10	0.083774	5.47938	-2.09146e-10
137736998	rs59023560	5.01676e-08	1.98218	1.23312	7.40014e-05	-0.599741	-0.0485172	0.000171089	-0.776689	0.0623735
137737355	rs7700917	2.76967e-09	-0.928456	1.24712	4.54683e-05	-1.08315	-0.0521754	0.000102373	-1.28535	0.0574682
137738861	rs118020779	6.18844e-10	-1.52697e-10	-1.17997	4.43955e-05	-1.52697e-10	-1.1592	0.000108621	-1.52697e-10	-1.16863
137739040	rs4835789	7.04911e-08	2.10651	1.44891	9.34463e-05	-0.528391	0.113435	0.000216242	-0.710527	0.230428
137739421	rs111426924	2.02151e-09	0.00377648	-2.09146e-10	5.16882e-05	-1.00711	-2.09146e-10	0.000122173	-1.05106	-2.09146e-10
137739756	rs11749205	1.97552e-10	-1.10288	-1.21894	6.73918e-06	-1.8391	-1.20531	1.69652e-05	-1.82036	-1.20497
137740141	rs62380954	1.92319e-10	-1.12762	-1.22105	6.70786e-06	-1.84132	-1.20774	1.67802e-05	-1.82888	-1.20741
137740622	rs72803873	4.71119e-09	0.334391	0.51548	0.000166423	0.534201	-0.372008	6.67805e-05	-1.29926	-0.355822
137740795	rs73257862	6.93198e-08	2.15726	1.3814	0.000102341	-0.499023	0.174986	0.000237731	-0.683254	0.297896
137741343	rs7702238	6.13256e-08	2.05607	1.36006	8.52238e-05	-0.55744	0.050378	0.000197103	-0.737482	0.16471
137741823	rs112365199	1.91743e-10	-1.17805	-1.17362	6.58768e-06	-1.84503	-1.22211	1.70315e-05	-1.7988	-1.22263
137742204	rs113963180	2.20217e-09	0.0893763	-2.09146e-10	5.4772e-05	-0.949163	-2.09146e-10	0.000129266	-0.994624	-2.09146e-10
137742465	rs12514133	3.27928e-07	3.36539	1.72734	0.000131925	-0.421295	0.351189	0.000381343	-0.391717	0.47892
137742713	rs113260319	1.04347e-10	-1.72484	-1.23526	8.45006e-06	-1.6334	-1.18477	1.88067e-05	-1.74778	-1.1745
137743298	rs62380956	2.5409e-09	-0.912152	1.1446	4.75637e-05	-1.06828	-0.0219924	0.000107356	-1.27259	0.092245
137743334	rs113063867	3.18416e-10	-1.84446	-2.09146e-10	2.81149e-05	-1.61604	-2.09146e-10	7.23524e-05	-1.57495	-2.09146e-10
137743800	rs141107190	5.1856e-10	-1.35677	-2.09146e-10	5.95467e-05	-0.865582	-2.09146e-10	0.000156711	-0.802094	-2.09146e-10
137744318	rs62380957	1.27624e-09	-0.934483	0.478331	1.58778e-05	-1.31064	-0.876782	0.00015605	0.000777658	-0.807099
137744369	rs12517974	6.71315e-08	2.12111	1.38548	9.41595e-05	-0.475722	0.0683704	0.000216336	-0.663132	0.183468
137744392	rs4835790	2.18771e-07	2.3788	2.30916	0.000728625	1.68473	-0.0459142	0.000697486	0.637595	0.0533909
137744701	rs185492458	1.36857e-09	-1.52697e-10	-0.386304	0.000106092	-1.52697e-10	-0.28804	0.000253814	-1.52697e-10	-0.319895
137745399	rs7733579	1.99736e-10	-1.09188	-1.21894	6.74625e-06	-1.83805	-1.20531	1.7e-05	-1.81831	-1.20497
137745591	rs7733488	2.01861e-10	-1.08081	-1.21944	6.75001e-06	-1.83692	-1.20588	1.70266e-05	-1.81618	-1.20555
137745700	rs4835791	2.27613e-07	2.41842	2.30916	0.000707874	1.65584	-0.0459142	0.000682093	0.615279	0.0533909
137745843	rs35231526	2.51886e-10	-0.849155	-1.22969	7.79159e-06	-1.72396	-1.17534	1.83461e-05	-1.78262	-1.16446
137746094	rs77588725	3.7199e-10	-1.68896	-2.09146e-10	9.36157e-05	-0.413144	-2.09146e-10	0.000211634	-0.501638	-2.09146e-10
137746124	rs185794137	3.23288e-10	-1.82928	-2.09146e-10	3.12836e-05	-1.50925	-2.09146e-10	7.13217e-05	-1.5893	-2.09146e-10
137746155	rs116721257	7.63993e-10	-0.969265	-2.09146e-10	2.53281e-05	-1.72043	-2.09146e-10	7.09731e-05	-1.5942	-2.09146e-10
137746243	rs11747361	1.94503e-10	-1.11681	-1.22056	6.71733e-06	-1.84047	-1.20718	1.68178e-05	-1.82721	-1.20685
137746569	rs62380958	1.30375e-08	1.86776	-2.09146e-10	0.000535465	1.33079	-2.09146e-10	0.0711363	5.31586	-2.09146e-10
137746851	rs150859426	1.03252e-09	-0.668067	-2.09146e-10	0.000114648	-0.210479	-2.09146e-10	0.000343306	-0.0178748	-2.09146e-10
137747172	rs139319182	7.60908e-10	-0.973311	-2.09146e-10	8.21902e-05	-0.543307	-2.09146e-10	0.00024541	-0.353567	-2.09146e-10
137748877	rs35131895	2.53327e-07	2.43085	2.40376	0.000749363	1.54343	0.12345	0.00073247	0.50381	0.236116
137749294	rs61315180	6.18197e-08	2.05607	1.36809	9.55909e-05	-0.55744	0.165175	0.000222892	-0.737482	0.287673
137749375	rs11740446	1.99095e-10	-1.09495	-1.21909	6.74187e-06	-1.83853	-1.20548	1.69071e-05	-1.82362	-1.20514
137750065	rs12655771	6.67669e-08	2.13305	1.36809	9.993e-05	-0.513047	0.165175	0.000232267	-0.696281	0.287673
137750106	rs35897885	9.90974e-10	-0.709135	-2.09146e-10	3.1465e-05	-1.50347	-2.09146e-10	9.37574e-05	-1.31579	-2.09146e-10
137750528	rs11951327	2.46333e-09	-0.943156	1.1446	4.6238e-05	-1.09655	-0.0219924	0.000104786	-1.29682	0.092245
137750633	rs13152997	2.55448e-10	-0.836334	-1.22847	7.8426e-06	-1.71946	-1.17331	1.84453e-05	-1.77937	-1.16231
137750669	rs13153017	2.25469e-10	-0.972807	-1.21683	1.46885e-05	-1.11057	-1.15471	2.88453e-05	-1.35193	-1.14262
137751128	rs75313335	6.33914e-08	2.10651	1.34275	9.65911e-05	-0.528391	0.146535	0.000224576	-0.710527	0.268246
137751134	rs113946045	2.13293e-09	0.0574304	-2.09146e-10	5.35963e-05	-0.970863	-2.09146e-10	0.000126562	-1.01576	-2.09146e-10
137752028	rs72803879	3.64824e-09	-0.700762	1.29494	9.86209e-05	-0.839482	0.478422	0.000266289	-0.78577	0.513855
137752788	rs72803881	1.98119e-10	-1.13846	-1.1805	6.57734e-06	-1.84534	-1.22337	1.73972e-05	-1.7759	-1.22429
137752868	rs17538215	1.04806e-10	-1.72504	-1.23067	8.43358e-06	-1.64468	-1.17544	1.88438e-05	-1.75525	-1.16507
137752962	rs113396681	1.20487e-09	-0.513693	-2.09146e-10	3.21469e-05	-1.48203	-2.09146e-10	8.43497e-05	-1.42153	-2.09146e-10
137753338	rs79365102	9.71377e-10	-1.52697e-10	-0.729109	8.1388e-05	-1.52697e-10	-0.553114	0.000194318	-1.52697e-10	-0.587002
137753917	rs10479184	2.27733e-10	-0.958493	-1.22116	1.47821e-05	-1.09743	-1.1615	2.89495e-05	-1.34115	-1.14979
137754180	rs7725416	1.57462e-05	5.96439	2.9999	0.000632434	1.05181	0.445422	0.00111491	0.591912	0.568119
137754695	rs7726234	1.5557e-05	5.96439	2.98781	0.000627616	1.05181	0.437774	0.00110612	0.591912	0.5602
137754808	rs7706614	1.83699e-10	-1.20631	-1.18822	6.55158e-06	-1.84406	-1.22857	1.67942e-05	-1.80604	-1.22942
137754997	rs192834842	6.09087e-10	-1.52697e-10	-1.19586	4.04779e-05	-1.52697e-10	-1.25159	9.94993e-05	-1.52697e-10	-1.25635
137755082	rs113756860	5.10589e-10	-1.37226	-2.09146e-10	2.30476e-05	-1.81478	-2.09146e-10	5.70464e-05	-1.81263	-2.09146e-10
137755293	rs7720215	1.83797e-10	-1.20631	-1.18769	6.55389e-06	-1.84406	-1.22822	1.68e-05	-1.80604	-1.22907
137755575	rs189506364	6.226e-10	-1.52697e-10	-1.17392	4.12864e-05	-1.52697e-10	-1.23181	0.000102146	-1.52697e-10	-1.23009
137755618	rs115329371	5.47818e-10	-1.30188	-2.09146e-10	2.23627e-05	-1.84495	-2.09146e-10	6.64861e-05	-1.6595	-2.09146e-10
137755903	rs72803883	1.80717e-10	-1.20297	-1.20792	6.48127e-06	-1.84487	-1.23856	1.70347e-05	-1.78164	-1.2396
137757377	rs12519732	6.48755e-08	2.11727	1.35514	0.00010777	-0.42217	0.149829	0.000248237	-0.614359	0.272247
137757571	rs12514669	3.36231e-07	3.3463	1.77143	0.000116665	-0.472682	0.279645	0.000335698	-0.442025	0.401741
137758105	rs111430285	2.06791e-09	0.0264718	-2.09146e-10	5.24853e-05	-0.99181	-2.09146e-10	0.000124007	-1.03616	-2.09146e-10
137758232	rs6897871	6.61978e-08	2.08245	1.41013	8.91629e-05	-0.542263	0.0803855	0.000206364	-0.723402	0.196547
137758356	rs7736491	1.90843e-10	-1.13488	-1.22149	6.42393e-06	-1.84534	-1.24697	1.68072e-05	-1.7869	-1.24779
137758545	rs7737080	1.54266e-05	5.93567	3.00812	0.000538293	0.999811	0.33625	0.000978053	0.580172	0.448895
137758546	rs7737081	1.52586e-05	5.93567	2.99717	0.00052843	0.999811	0.317758	0.000958496	0.580172	0.428696
137758795	rs35486585	1.83197e-10	-1.15204	-1.24523	6.52089e-06	-1.82409	-1.25324	1.66442e-05	-1.79305	-1.25138
137758927	rs60271703	6.45313e-08	2.05607	1.41102	8.68499e-05	-0.55744	0.0692793	0.000199389	-0.737482	0.176243
137759010	rs10040792	1.486e-05	5.92145	2.98491	0.000538252	1.02569	0.310299	0.000939578	0.567954	0.42098
137760048	rs41300795	1.88091e-10	-1.1968	-1.1741	6.63702e-06	-1.84446	-1.21522	1.70495e-05	-1.80366	-1.21672
137760083	rs740077	2.94171e-07	3.33299	1.65111	0.00012426	-0.438211	0.308247	0.000358806	-0.408808	0.435092
137760209	rs140420536	3.1822e-10	-1.84508	-2.09146e-10	2.95043e-05	-1.56781	-2.09146e-10	7.62283e-05	-1.52276	-2.09146e-10
137760392	rs3777384	5.76096e-10	-1.52697e-10	-1.25155	4.06743e-05	-1.52697e-10	-1.24675	0.000100263	-1.52697e-10	-1.2487
137760883	rs115994579	3.82828e-10	-1.66024	-2.09146e-10	0.000101865	-0.328694	-2.09146e-10	0.000229682	-0.4198	-2.09146e-10
137760900	rs78589002	1.87506e-10	-1.19345	-1.18057	6.58214e-06	-1.84456	-1.22342	1.73491e-05	-1.77862	-1.22434
137761555	rs3815212	3.077e-07	3.36539	1.66367	0.000127551	-0.421295	0.31747	0.000368507	-0.391717	0.44468
137761774	rs76256601	1.24529e-09	-0.480701	-2.09146e-10	0.000141378	-0.000908874	-2.09146e-10	0.000429825	0.206881	-2.09146e-10
137761832	rs17171820	3.07172e-07	3.36539	1.66195	0.000128818	-0.421295	0.327357	0.000372676	-0.391717	0.455928
137762418	rs138637547	6.7479e-10	-1.52697e-10	-1.09342	5.39981e-05	-1.52697e-10	-0.963393	0.00013081	-1.52697e-10	-0.982749
137763615	rs2240334	2.29287e-10	-0.958493	-1.21436	1.494e-05	-1.09743	-1.15087	2.92761e-05	-1.34115	-1.13858
137763798	rs17599026	1.81881e-10	-1.1648	-1.23967	6.57217e-06	-1.8141	-1.2554	1.68697e-05	-1.77722	-1.25375
137764311	rs72803892	3.29955e-09	-1.52697e-10	0.493718	0.00011946	-1.52697e-10	-0.169362	0.000303457	-1.52697e-10	-0.141258
137764349	rs72803894	3.20744e-10	-1.83718	-2.09146e-10	2.37217e-05	-1.78595	-2.09146e-10	5.56455e-05	-1.8375	-2.09146e-10
137764881	rs141558567	7.58258e-10	-0.9768	-2.09146e-10	2.58225e-05	-1.70109	-2.09146e-10	7.28999e-05	-1.56741	-2.09146e-10
137765663	rs77413831	4.51187e-10	-1.49594	-2.09146e-10	2.40648e-05	-1.77159	-2.09146e-10	5.96337e-05	-1.76828	-2.09146e-10
137765732	rs144875091	6.30036e-10	-1.52697e-10	-1.16205	4.20231e-05	-1.52697e-10	-1.21412	0.000103969	-1.52697e-10	-1.2124
137766366	rs2286058	5.99216e-08	2.10651	1.28646	9.26828e-05	-0.528391	0.10523	0.00021511	-0.710527	0.225179
137766436	rs143433226	1.92287e-10	-1.17465	-1.17418	6.61638e-06	-1.84376	-1.21903	1.75312e-05	-1.77251	-1.22
137766440	rs2286057	1.33705e-05	6.01174	2.789	0.000570193	1.08068	0.312948	0.000998012	0.6184	0.430869
137767893	rs2240332	1.06718e-10	-1.70866	-1.22898	8.72412e-06	-1.6121	-1.17415	1.93004e-05	-1.73317	-1.1632
137768385	rs13154187	2.58193e-10	-0.834408	-1.21971	7.95943e-06	-1.71878	-1.15921	1.87322e-05	-1.77888	-1.14738
137768477	rs72803896	1.9424e-10	-1.17003	-1.1687	6.64332e-06	-1.84353	-1.2152	1.76246e-05	-1.77098	-1.21622
137768494	rs73259805	6.0922e-08	2.12306	1.28646	9.77596e-05	-0.475061	0.10523	0.000225658	-0.662654	0.225179
137769576	rs113322698	1.08639e-10	-1.69731	-1.22249	8.94757e-06	-1.59735	-1.16362	1.97192e-05	-1.72287	-1.15204
137769795	rs62382361	2.00611e-08	2.29871	-2.09146e-10	0.000798392	1.73026	-2.09146e-10	0.128829	5.90974	-2.09146e-10
137770362	rs147290737	5.41777e-10	-1.31297	-2.09146e-10	6.33321e-05	-0.80395	-2.09146e-10	0.000166996	-0.738527	-2.09146e-10
137770557	rs7734755	2.72516e-07	3.28281	1.62482	0.000118748	-0.464307	0.288965	0.000342531	-0.435176	0.415043
137770833	rs12653150	5.71315e-08	2.08245	1.26284	8.82554e-05	-0.542263	0.0701553	0.000203065	-0.723402	0.180432
137770961	rs12657315	5.73339e-08	2.03216	1.31667	8.01696e-05	-0.571161	0.00296334	0.000183749	-0.750205	0.107278
137772296	rs11334	2.73694e-07	3.25387	1.65807	0.000120443	-0.479309	0.318145	0.000346007	-0.450336	0.440299
137772334	rs79976632	5.3821e-10	-1.31957	-2.09146e-10	2.3937e-05	-1.77692	-2.09146e-10	5.67833e-05	-1.81725	-2.09146e-10
137773037	rs111329315	2.14794e-09	0.0644428	-2.09146e-10	5.38518e-05	-0.966107	-2.09146e-10	0.00012715	-1.01113	-2.09146e-10
137773525	rs12659034	2.29138e-07	3.04496	1.68929	0.000109506	-0.586382	0.330021	0.000316148	-0.558562	0.458275
137775081	rs1859466	1.24593e-07	2.35946	1.76552	0.00014182	-0.380359	0.382577	0.000326737	-0.572694	0.505352
137775273	rs2277067	2.90261e-10	-0.781723	-1.15532	1.96968e-05	-0.902355	-1.06953	3.75288e-05	-1.17826	-1.05313
137775581	rs982085	1.82433e-05	6.92542	2.18606	0.000701538	1.65468	-0.0537432	0.00116136	1.15106	0.0497923
137775613	rs72803898	2.27563e-10	-1.03121	-1.14919	6.81156e-06	-1.8425	-1.19122	1.83849e-05	-1.75929	-1.18568
137776297	rs77085797	8.1863e-10	-0.900192	-2.09146e-10	2.24719e-05	-1.84008	-2.09146e-10	5.52082e-05	-1.84539	-2.09146e-10
137776440	rs111848060	2.11722e-09	0.0500374	-2.09146e-10	5.33285e-05	-0.975873	-2.09146e-10	0.000125946	-1.02064	-2.09146e-10
137776931	rs2269947	7.18401e-10	0.192174	-1.22297	2.48907e-05	-0.758025	-0.979822	5.47325e-05	-0.89837	-0.95567
137777269	rs12516269	8.28048e-10	0.326834	-1.21559	2.94087e-05	-0.61929	-0.951762	6.44124e-05	-0.769474	-0.921717
137777610	rs113089597	2.58972e-10	-0.907202	-1.1439	6.91934e-06	-1.83099	-1.18703	1.92819e-05	-1.716	-1.18134
137777788	rs76112370	5.71171e-10	-1.52697e-10	-1.26013	4.0679e-05	-1.52697e-10	-1.24663	0.00010012	-1.52697e-10	-1.25012
137777857	rs72803900	2.55139e-10	-0.91197	-1.15404	6.84107e-06	-1.83436	-1.19504	1.9429e-05	-1.70007	-1.18965
137778068	rs12514520	2.86328e-10	-0.805925	-1.14476	2.3829e-05	-0.956826	-0.824613	4.66399e-05	-1.22462	-0.789419
137778320	rs35774663	7.74335e-08	2.33467	1.31468	9.65783e-05	-0.394978	0.012989	0.000220603	-0.586317	0.126185
137778338	rs34747207	7.75985e-08	2.33467	1.31681	9.56229e-05	-0.394978	0.00304744	0.000216475	-0.586317	0.107297
137778767	rs117145648	3.1925e-08	-1.52697e-10	2.76332	0.00140166	-1.52697e-10	2.29307	0.00344585	-1.52697e-10	2.28843
137778919	rs2350639	3.12177e-10	-0.741235	-1.12302	2.63665e-05	-0.896941	-0.783307	5.11915e-05	-1.17441	-0.746514
137778981	rs2350640	8.04089e-07	4.87846	1.11118	0.000249849	1.39893	-0.830413	0.000304068	0.653744	-0.79299
137779477	rs116649680	4.4974e-10	-1.49915	-2.09146e-10	0.000617607	1.47351	-2.09146e-10	5.83654e-05	-1.78977	-2.09146e-10
137780368	rs2240331	8.08465e-07	4.92815	1.06692	0.000270791	1.48731	-0.838308	0.000327735	0.73137	-0.795662
137780631	rs2240330	6.89867e-08	2.23132	1.30253	8.94187e-05	-0.455593	-0.00342015	0.0002053	-0.642749	0.110726
137781453	rs114042687	6.73749e-10	-1.09497	-2.09146e-10	7.07654e-05	-0.692972	-2.09146e-10	0.000209016	-0.514087	-2.09146e-10
137782115	rs4835796	6.00697e-07	4.53356	1.16446	0.000114623	0.585863	-0.796557	0.000148051	-0.108281	-0.75066
137782204	rs3798153	5.06412e-07	4.34777	1.17951	0.00011799	0.619865	-0.801609	0.00015222	-0.0693519	-0.761819
137782335	rs1046576	5.97408e-07	4.45121	1.24133	0.000111373	0.535126	-0.774582	0.000144273	-0.151127	-0.733661
137782578	rs76742591	6.42025e-10	-1.52697e-10	-1.1432	4.23137e-05	-1.52697e-10	-1.20723	0.00010454	-1.52697e-10	-1.20693
137783690	rs4835681	5.58869e-07	4.38502	1.24083	0.000116995	0.561419	-0.751634	0.000154238	-0.112956	-0.705046
137784022	rs55913696	4.76004e-10	-1.4424	-2.09146e-10	8.70794e-05	-0.485522	-2.09146e-10	5.54479e-05	-1.84105	-2.09146e-10
137784076	rs191263962	6.15444e-10	-1.52697e-10	-1.18548	4.37056e-05	-1.52697e-10	-1.17487	0.000107348	-1.52697e-10	-1.18042
137784254	rs4835682	3.61374e-07	3.73335	1.45649	7.79122e-05	0.161426	-0.758186	0.000108686	-0.449505	-0.718528
137784515	rs6864847	6.47445e-07	4.31564	1.45733	8.87987e-05	0.294463	-0.760433	0.000119923	-0.349356	-0.720288
137785499	rs34291637	4.88452e-10	-0.347872	-1.06871	1.52785e-05	-1.60651	-0.619388	3.62598e-05	-1.69574	-0.570045
137786448	rs10071273	6.07268e-07	4.29128	1.41762	7.56118e-05	0.188311	-0.815041	0.000110657	-0.375167	-0.774891
137787523	rs9327812	1.54754e-07	0.994216	3.34755	0.000182882	-1.29315	1.54965	0.000472357	-1.42303	1.72426
137787720	rs6864444	1.97524e-08	1.59172	0.691482	1.3368e-05	-1.46592	-0.893555	9.04607e-05	-0.50135	-0.850231
137787827	rs6885818	2.53977e-06	4.1664	2.97336	0.000163797	0.166104	-0.0198156	0.000247531	-0.395738	0.0507759
137788111	rs111962022	4.18084e-10	-1.57214	-2.09146e-10	2.52401e-05	-1.72391	-2.09146e-10	6.25535e-05	-1.72048	-2.09146e-10
137788539	rs17703995	1.94112e-07	1.72296	2.8454	7.84787e-05	-1.71646	1.12694	0.000215825	-1.76907	1.28704
137788607	rs740076	3.47603e-06	4.33415	3.11943	0.000187495	0.221581	0.0598266	0.000281955	-0.347367	0.132618
137788649	rs112044853	3.18507e-10	-1.84418	-2.09146e-10	2.93649e-05	-1.57254	-2.09146e-10	7.60646e-05	-1.52491	-2.09146e-10
137788974	rs35711876	4.31779e-10	-0.522583	-1.01733	3.27701e-05	-0.940155	-0.522671	6.75578e-05	-1.17783	-0.465685
137788987	rs6874506	2.85417e-06	4.2834	2.97307	0.000189538	0.27956	0.0126852	0.000281893	-0.298741	0.0837731
137789135	rs185504939	3.2468e-10	-1.82498	-2.09146e-10	2.2562e-05	-1.83608	-2.09146e-10	5.54342e-05	-1.8413	-2.09146e-10
137789390	rs72803902	1.86327e-10	-1.21206	-1.16826	6.71755e-06	-1.84152	-1.2061	1.7458e-05	-1.79065	-1.20605
137789519	rs13184188	4.7085e-10	-0.352447	-1.10084	3.18429e-05	-0.796386	-0.695141	6.46099e-05	-1.05681	-0.631317
137789700	rs79178531	5.78769e-10	-1.24692	-2.09146e-10	2.27129e-05	-1.82941	-2.09146e-10	6.09486e-05	-1.74647	-2.09146e-10
137789729	rs35532745	4.90655e-10	-1.41208	-2.09146e-10	2.91915e-05	-1.57847	-2.09146e-10	6.88358e-05	-1.62477	-2.09146e-10
137790080	rs41347347	8.51282e-10	-0.86108	-2.09146e-10	2.74885e-05	-1.63857	-2.09146e-10	7.0875e-05	-1.59558	-2.09146e-10
137790578	rs1548589	2.25809e-09	0.114453	-2.09146e-10	3.57396e-05	-1.37608	-2.09146e-10	0.000108465	-1.17007	-2.09146e-10
137790936	rs116908564	6.65077e-10	-1.52697e-10	-1.10792	4.04255e-05	-1.52697e-10	-1.25288	9.98362e-05	-1.52697e-10	-1.25297
137791468	rs757651	2.24596e-09	0.109067	-2.09146e-10	3.56456e-05	-1.37872	-2.09146e-10	0.000108123	-1.17323	-2.09146e-10
137791737	rs72805804	9.25275e-11	-1.82973	-1.25059	1.25499e-05	-1.17045	-1.25218	2.15384e-05	-1.53391	-1.25275
137792021	rs149312547	2.33937e-09	0.149815	-2.09146e-10	3.63663e-05	-1.3587	-2.09146e-10	0.000110747	-1.14924	-2.09146e-10
137792058	rs112529967	1.80054e-09	-0.111981	-2.09146e-10	2.45908e-05	-1.74997	-2.09146e-10	6.52939e-05	-1.6776	-2.09146e-10
137792061	rs11745881	4.86487e-06	4.64659	3.14314	2.76151e-05	-1.25005	-0.383931	6.24345e-05	-1.39047	-0.331905
137792442	rs2107676	2.26492e-09	0.117473	-2.09146e-10	3.90442e-05	-1.28765	-2.09146e-10	0.00011941	-1.07393	-2.09146e-10
137792739	rs1548587	3.05783e-06	4.634	2.69139	2.1359e-05	-1.2831	-0.60777	4.78163e-05	-1.42247	-0.566664
137792835	rs116668450	3.19436e-09	0.461317	-2.09146e-10	4.26577e-05	-1.19913	-2.09146e-10	0.000133737	-0.960623	-2.09146e-10
137793216	rs17171825	1.65438e-09	-0.196643	-2.09146e-10	2.45667e-05	-1.75095	-2.09146e-10	6.53048e-05	-1.67743	-2.09146e-10
137793315	rs77496485	1.78395e-09	-0.121238	-2.09146e-10	2.4584e-05	-1.75025	-2.09146e-10	6.532e-05	-1.6772	-2.09146e-10
137793461	rs75900384	1.94035e-09	-0.0371994	-2.09146e-10	2.50933e-05	-1.72974	-2.09146e-10	6.71033e-05	-1.65026	-2.09146e-10
137793946	rs114318690	1.2459e-09	-0.480211	-2.09146e-10	0.000108086	-0.269419	-2.09146e-10	0.00218949	1.83493	-2.09146e-10
137794290	rs72805805	9.47966e-11	-1.82902	-1.22707	1.27725e-05	-1.17501	-1.23004	2.19409e-05	-1.537	-1.23114
137794676	rs757650	2.19424e-09	0.0857672	-2.09146e-10	3.52433e-05	-1.39007	-2.09146e-10	0.000106659	-1.18686	-2.09146e-10
137794722	rs151239137	1.02647e-09	-0.673941	-2.09146e-10	0.00047687	1.2149	-2.09146e-10	0.00147101	1.43721	-2.09146e-10
137795077	rs740075	1.81749e-09	-0.102612	-2.09146e-10	2.62149e-05	-1.68601	-2.09146e-10	7.11756e-05	-1.59135	-2.09146e-10
137795829	rs886601	2.08476e-09	0.0345845	-2.09146e-10	3.43843e-05	-1.41474	-2.09146e-10	0.000103533	-1.21661	-2.09146e-10
137797380	rs7729723	1.40941e-07	1.35207	2.8962	1.70478e-05	-1.52654	-0.58978	3.73761e-05	-1.69261	-0.542855
137797533	rs143604137	2.07202e-09	0.0284561	-2.09146e-10	3.42837e-05	-1.41767	-2.09146e-10	0.000103167	-1.22015	-2.09146e-10
137797543	rs140834760	2.07202e-09	0.0284561	-2.09146e-10	3.42837e-05	-1.41767	-2.09146e-10	0.000103167	-1.22015	-2.09146e-10
137797603	rs149366446	2.08419e-09	0.0343107	-2.09146e-10	3.43798e-05	-1.41487	-2.09146e-10	0.000103516	-1.21677	-2.09146e-10
137797850	rs184278654	4.74713e-10	-1.44511	-2.09146e-10	2.33389e-05	-1.80222	-2.09146e-10	5.87435e-05	-1.78332	-2.09146e-10
137798107	rs2350641	1.99326e-09	-0.010296	-2.09146e-10	3.36583e-05	-1.43608	-2.09146e-10	0.000100892	-1.24245	-2.09146e-10
137798297	rs62382363	9.46045e-08	2.60642	1.24322	2.01113e-05	-1.55221	-0.398844	5.15083e-05	-1.61261	-0.302143
137798306	rs7735367	9.03937e-07	3.27204	2.83465	2.09864e-05	-1.2941	-0.61437	4.4778e-05	-1.48648	-0.568298
137798496	rs113566341	1.71112e-07	1.50968	2.93258	1.76695e-05	-1.50538	-0.57512	3.81771e-05	-1.68657	-0.527694
137798535	rs143810985	2.04904e-09	0.0173028	-2.09146e-10	3.41018e-05	-1.42299	-2.09146e-10	0.000102505	-1.22659	-2.09146e-10
137798584	rs111549735	1.71112e-07	1.50968	2.93258	1.76695e-05	-1.50538	-0.57512	3.81771e-05	-1.68657	-0.527694
137798795	rs6897407	6.63568e-06	5.59471	2.50544	2.46301e-05	-1.00739	-0.740982	5.27926e-05	-1.19054	-0.699588
137798959	rs79815179	6.91362e-09	0.490946	0.742479	4.22517e-05	-0.43916	-0.769538	3.03212e-05	-1.68717	-0.75748
137799388	rs76606969	2.07202e-09	0.0284561	-2.09146e-10	3.42837e-05	-1.41767	-2.09146e-10	0.000103167	-1.22015	-2.09146e-10
137799666	rs77541789	6.74029e-10	-1.52697e-10	-1.09455	5.314e-05	-1.52697e-10	-0.979413	0.000128518	-1.52697e-10	-1.00043
137800024	rs3813321	1.31829e-07	1.47654	2.7049	1.61185e-05	-1.49918	-0.673198	3.5296e-05	-1.66399	-0.628733
137800116	rs34620091	4.49962e-10	-1.49866	-2.09146e-10	2.3012e-05	-1.81633	-2.09146e-10	5.75595e-05	-1.80368	-2.09146e-10
137800254	rs34838824	1.05282e-08	1.65399	-2.09146e-10	7.73456e-05	-0.604059	-2.09146e-10	0.000179818	-0.664551	-2.09146e-10
137800894	rs181637383	4.8041e-10	-1.43318	-2.09146e-10	2.41499e-05	-1.76806	-2.09146e-10	5.63666e-05	-1.82462	-2.09146e-10
137801013	rs1800778	3.38211e-09	0.518432	-2.09146e-10	3.85991e-05	-1.29911	-2.09146e-10	9.64397e-05	-1.28758	-2.09146e-10
137801409	rs28365161	2.31171e-09	0.137919	-2.09146e-10	3.61536e-05	-1.36456	-2.09146e-10	0.000109973	-1.15626	-2.09146e-10
137802204	rs150849222	1.24102e-08	1.81845	-2.09146e-10	8.537e-05	-0.505348	-2.09146e-10	0.000198	-0.568228	-2.09146e-10
137802404	rs11743810	5.65527e-05	7.93957	2.30329	2.8482e-05	-0.789765	-0.813305	6.75658e-05	-0.867388	-0.776008
137804635	rs6914	3.46473e-10	-1.76002	-2.09146e-10	2.49632e-05	-1.73494	-2.09146e-10	5.72996e-05	-1.8082	-2.09146e-10
137805305	rs34885420	3.00427e-09	0.399968	-2.09146e-10	4.05371e-05	-1.25013	-2.09146e-10	0.000228456	-0.425155	-2.09146e-10
137805399	rs116326070	1.98179e-09	-0.016067	-2.09146e-10	3.35668e-05	-1.43881	-2.09146e-10	0.000100559	-1.24576	-2.09146e-10
137805584	rs11748288	1.49003e-06	4.42219	2.1843	1.7115e-05	-1.23573	-0.876655	3.85657e-05	-1.3686	-0.835533
137805652	rs11741807	2.07294e-06	4.59002	2.34663	1.92599e-05	-1.13572	-0.8586	4.30453e-05	-1.27411	-0.820135
137805829	rs115080567	2.02711e-09	0.00654075	-2.09146e-10	3.39277e-05	-1.42811	-2.09146e-10	0.000101872	-1.23278	-2.09146e-10
137806787	rs2051861	2.04971e-09	0.0176289	-2.09146e-10	3.41071e-05	-1.42284	-2.09146e-10	0.000102524	-1.2264	-2.09146e-10
137807260	rs13185520	1.54651e-05	6.6923	2.25397	2.1971e-05	-0.967446	-0.895172	5.27298e-05	-1.03325	-0.858063
137807484	rs182755866	8.89169e-10	-0.817536	-2.09146e-10	3.19237e-05	-1.48899	-2.09146e-10	8.28155e-05	-1.43988	-2.09146e-10
137810115	rs188201117	1.48202e-09	-1.52697e-10	-0.306659	0.00014839	-1.52697e-10	0.0474982	0.000349696	-1.52697e-10	0.000568097
137810696	rs142286228	6.7993e-10	-1.52697e-10	-1.08583	4.3056e-05	-1.52697e-10	-1.18984	0.000104643	-1.52697e-10	-1.20594
137810842	rs116093798	2.08785e-09	0.0360645	-2.09146e-10	3.73674e-05	-1.33154	-2.09146e-10	9.76019e-05	-1.2756	-2.09146e-10
137810944	rs6895528	3.57751e-06	3.86457	3.61778	2.899e-05	-1.22639	-0.359	6.71082e-05	-1.34513	-0.305055
137811793	rs113619141	1.41802e-09	0.346276	-0.697081	1.62455e-05	-1.5949	-0.569623	4.60337e-05	-1.48377	-0.543356
137811794	rs112832795	1.39546e-09	0.330238	-0.697081	1.6158e-05	-1.6003	-0.569623	4.57356e-05	-1.49026	-0.543356
137811832	rs117429116	6.80431e-10	-1.52697e-10	-1.0851	4.30762e-05	-1.52697e-10	-1.18937	0.000104686	-1.52697e-10	-1.20553
137812456	rs62382364	8.9315e-10	-0.813068	-2.09146e-10	2.82505e-05	-1.61123	-2.09146e-10	8.34066e-05	-1.43277	-2.09146e-10
137812934	rs3910201	2.42818e-05	5.73833	3.65909	3.25532e-05	-1.12827	-0.341195	7.94678e-05	-1.19442	-0.286728
137812985	rs3910202	1.80386e-09	-0.110142	-2.09146e-10	3.26425e-05	-1.46673	-2.09146e-10	9.67192e-05	-1.28469	-2.09146e-10
137813781	rs112070692	1.41073e-08	1.1799	0.766723	6.52671e-05	0.104456	-0.878311	3.32562e-05	-1.46988	-0.882372
137814051	rs35887892	2.23265e-09	0.103123	-2.09146e-10	3.55423e-05	-1.38162	-2.09146e-10	0.000107747	-1.17671	-2.09146e-10
137814741	rs113649307	9.61314e-10	-0.739522	-2.09146e-10	4.44757e-05	-1.1574	-2.09146e-10	7.08608e-05	-1.59578	-2.09146e-10
137814972	rs6596433	2.87594e-06	3.61475	3.64932	2.10859e-05	-1.54072	-0.363015	5.0178e-05	-1.63027	-0.310645
137815044	rs6596434	1.87865e-05	5.64638	3.49445	2.3844e-05	-1.35229	-0.42852	5.7846e-05	-1.42064	-0.37807
137815222	rs6892609	1.17275e-09	0.137794	-0.678512	1.52237e-05	-1.68041	-0.549077	4.23842e-05	-1.5873	-0.522425
137816101	rs13167336	1.87937e-05	5.60439	3.53682	2.34624e-05	-1.37721	-0.41973	5.70868e-05	-1.44365	-0.368275
137816901	rs531546514	9.59278e-10	-0.741642	-2.09146e-10	2.70092e-05	-1.65616	-2.09146e-10	6.90548e-05	-1.6216	-2.09146e-10
137816905	rs11750575	1.23913e-05	5.10581	3.61887	2.49276e-05	-1.35119	-0.385177	6.05222e-05	-1.4208	-0.33269
137816983	rs11750582	5.76133e-05	6.74863	3.51281	2.67378e-05	-1.22798	-0.438282	6.53432e-05	-1.28879	-0.38805
137817243	rs11242426	6.23443e-05	6.84208	3.49828	2.72564e-05	-1.20275	-0.444308	6.65143e-05	-1.26482	-0.394258
137817486	rs149673157	8.40926e-10	-0.87332	-2.09146e-10	2.6236e-05	-1.68521	-2.09146e-10	6.69363e-05	-1.65275	-2.09146e-10
137817638	rs111897308	1.15717e-09	0.107164	-0.661255	1.53816e-05	-1.68916	-0.530011	4.27436e-05	-1.59827	-0.503007
137818178	rs6890204	4.21319e-05	6.58425	3.36424	2.34991e-05	-1.29612	-0.499258	5.72413e-05	-1.35832	-0.450897
137818608	rs62382367	2.16324e-08	0.246663	2.12746	2.64282e-05	-1.83449	0.156575	7.36503e-05	-1.8258	0.26863
137818609	rs10075580	5.9238e-07	2.52485	3.15923	1.52612e-05	-1.59662	-0.63041	3.52566e-05	-1.70293	-0.590909
137818916	rs6870458	4.61665e-05	6.72081	3.31913	2.3656e-05	-1.26085	-0.52787	5.73933e-05	-1.32508	-0.481487
137819762	rs114229363	2.18273e-09	0.0805078	-2.09146e-10	3.51535e-05	-1.39262	-2.09146e-10	0.000106332	-1.18993	-2.09146e-10
137820035	rs11242428	5.31116e-06	4.5455	3.332	1.95277e-05	-1.45779	-0.522718	4.56607e-05	-1.55909	-0.476174
137820279	rs116715588	4.36395e-10	-1.52927	-2.09146e-10	2.28204e-05	-1.82469	-2.09146e-10	5.69778e-05	-1.81383	-2.09146e-10
137821271	rs11242429	6.71881e-06	4.68564	3.42696	2.14086e-05	-1.40419	-0.484364	4.99519e-05	-1.50879	-0.436645
137821276	rs114563815	2.16988e-09	0.0746051	-2.09146e-10	3.50531e-05	-1.39548	-2.09146e-10	0.000105966	-1.19337	-2.09146e-10
137821801	rs6887341	4.74878e-07	2.44937	3.01362	1.41003e-05	-1.61293	-0.693219	3.26058e-05	-1.71537	-0.656639
137822381	rs139956311	1.27226e-09	-0.459271	-2.09146e-10	3.1003e-05	-1.51826	-2.09146e-10	7.69509e-05	-1.51333	-2.09146e-10
137822450	rs143393424	2.09698e-09	0.0404296	-2.09146e-10	3.44807e-05	-1.41194	-2.09146e-10	0.000103884	-1.21323	-2.09146e-10
137822866	rs11242430	4.95812e-06	4.47671	3.332	1.92778e-05	-1.47067	-0.522718	4.5237e-05	-1.56841	-0.476174
137823148	rs191088945	2.18273e-09	0.0805078	-2.09146e-10	3.51535e-05	-1.39262	-2.09146e-10	0.000106332	-1.18993	-2.09146e-10
137824088	rs139374756	8.16767e-10	-0.90247	-2.09146e-10	3.03893e-05	-1.53825	-2.09146e-10	7.85667e-05	-1.49255	-2.09146e-10
137824190	rs115721839	2.20752e-09	0.0918001	-2.09146e-10	3.53468e-05	-1.38714	-2.09146e-10	0.000107035	-1.18334	-2.09146e-10
137824630	rs116959140	5.81805e-10	-1.52697e-10	-1.24169	4.15288e-05	-1.52697e-10	-1.22595	0.000102628	-1.52697e-10	-1.22539
137824833	rs10793824	3.73295e-07	2.26944	2.95286	1.3753e-05	-1.61587	-0.715218	3.20171e-05	-1.71088	-0.679343
137824837	rs6885225	5.27518e-06	4.5387	3.332	1.9607e-05	-1.45374	-0.522718	4.58051e-05	-1.55593	-0.476174
137824919	rs78377452	2.35347e-09	0.155824	-2.09146e-10	3.64745e-05	-1.35573	-2.09146e-10	0.000111141	-1.14569	-2.09146e-10
137825934	rs919750	2.20772e-09	0.0918929	-2.09146e-10	3.53484e-05	-1.38709	-2.09146e-10	0.000107041	-1.18328	-2.09146e-10
137827086	rs145236749	2.64088e-09	0.271045	-2.09146e-10	0.00089097	1.83997	-2.09146e-10	0.00147463	1.43966	-2.09146e-10
137827361	rs6596435	5.49984e-06	4.51289	3.39952	1.78842e-05	-1.57292	-0.495508	4.2962e-05	-1.64805	-0.448127
137828279	rs1545032	2.4955e-09	0.21442	-2.09146e-10	3.75552e-05	-1.32653	-2.09146e-10	0.00011508	-1.11087	-2.09146e-10
137829714	rs6596436	1.25233e-06	3.41572	3.01698	1.31703e-05	-1.72874	-0.645633	3.24413e-05	-1.77399	-0.603081
137830005	rs150237702	6.92124e-10	-1.52697e-10	-1.06806	4.06543e-05	-1.52697e-10	-1.24724	0.000100375	-1.52697e-10	-1.24758
137830420	rs11741961	8.54898e-08	0.746633	3.0017	1.18301e-05	-1.78414	-0.697558	2.88232e-05	-1.8342	-0.661116
137830735	rs189942860	3.35624e-10	-1.79183	-2.09146e-10	3.54668e-05	-1.38375	-2.09146e-10	6.40423e-05	-1.69695	-2.09146e-10
137830817	rs149473236	2.55564e-09	0.238234	-2.09146e-10	3.80081e-05	-1.31454	-2.09146e-10	0.000116731	-1.09662	-2.09146e-10
137830919	rs7709119	1.70243e-10	-1.30052	-1.17008	7.33088e-06	-1.84513	-1.11512	1.83295e-05	-1.84505	-1.10294
137831553	rs2351028	6.16721e-09	-0.638122	1.7573	2.27137e-05	-1.68499	-0.144388	6.3981e-05	-1.66217	-0.0357384
137831958	rs111842376	2.03141e-10	-1.12895	-1.16497	7.43869e-06	-1.83699	-1.10866	1.86057e-05	-1.83682	-1.09621
137832031	rs10078434	1.89637e-10	-1.20406	-1.15865	7.48166e-06	-1.83917	-1.10071	1.87227e-05	-1.83881	-1.08795
137832119	rs191235745	1.10518e-09	-0.600063	-2.09146e-10	2.52832e-05	-1.7222	-2.09146e-10	6.74e-05	-1.64585	-2.09146e-10
137833766	rs219277	3.48655e-06	4.3494	3.1072	1.56165e-05	-1.59994	-0.604073	3.76766e-05	-1.66777	-0.559686
137834091	rs219278	3.92926e-06	4.39089	3.18525	1.62341e-05	-1.59163	-0.573602	3.91576e-05	-1.66069	-0.528214
137834139	rs11745596	4.6429e-06	4.2419	3.50113	1.9114e-05	-1.50214	-0.499786	4.70768e-05	-1.54768	-0.457037
137835233	rs219279	3.26405e-06	4.27097	3.11969	1.54524e-05	-1.61536	-0.599223	3.7374e-05	-1.68085	-0.554676
137836024	rs219282	1.04148e-10	-1.84533	-1.11668	8.40726e-06	-1.77418	-1.04907	2.19412e-05	-1.7337	-1.03442
137836622	rs11749167	3.82303e-06	4.18149	3.36724	1.87556e-05	-1.47303	-0.547824	4.63465e-05	-1.5109	-0.50945
137836828	rs219284	3.80529e-06	4.44964	3.09443	1.64828e-05	-1.56491	-0.585115	3.95633e-05	-1.63465	-0.543944
137836830	rs11746175	3.65376e-06	4.22243	3.28102	1.87264e-05	-1.4628	-0.559611	4.61942e-05	-1.5012	-0.522439
137837245	rs219287	4.00147e-06	4.4583	3.13605	1.67572e-05	-1.57011	-0.563402	4.05468e-05	-1.63156	-0.522478
137837371	rs219288	3.21669e-10	-1.8343	-2.09146e-10	2.28476e-05	-1.8235	-2.09146e-10	5.77539e-05	-1.80031	-2.09146e-10
137837829	rs138097071	2.28633e-09	-1.52697e-10	0.126881	0.000191113	-1.52697e-10	0.300522	0.000475149	-1.52697e-10	0.307131
137837867	rs219289	3.69984e-09	0.608221	-2.09146e-10	5.85868e-05	-0.881833	-2.09146e-10	0.000157614	-0.79635	-2.09146e-10
137838122	rs11750854	0.00464298	11.1749	3.47588	1.56555e-05	-1.62113	-0.580393	3.78233e-05	-1.67385	-0.549724
137838162	rs144044560	5.90593e-10	-1.52697e-10	-1.2267	4.33158e-05	-1.52697e-10	-1.18383	0.000107575	-1.52697e-10	-1.17831
137840293	rs11956240	0.0295036	14.4128	2.08713	9.51363e-06	-1.51423	-1.18538	2.17637e-05	-1.60138	-1.17487
137840860	rs13164092	0.0286767	14.3515	2.12007	9.45745e-06	-1.52294	-1.1826	2.16706e-05	-1.60885	-1.17169
137841263	rs55985421	0.0283582	14.3515	2.10891	9.4415e-06	-1.52294	-1.18429	2.16316e-05	-1.60885	-1.17349
137842673	rs10633	3.20514e-10	-1.8379	-2.09146e-10	8.17671e-05	-0.548467	-2.09146e-10	0.0001831	-0.646466	-2.09146e-10
137842787	rs11741702	3.31027e-08	3.01965	-0.220107	0.00011501	-0.158086	-0.0492398	0.000393226	0.132425	-0.0145387
137843742	rs13180122	2.97419e-09	0.389905	-2.09146e-10	3.46998e-05	-1.40561	-2.09146e-10	0.000176588	-0.682675	-2.09146e-10
137844274	rs2242599	4.59704e-05	7.68719	2.34849	7.3133e-06	-1.8414	-1.12124	1.84071e-05	-1.83812	-1.10563
137845771	rs10077025	5.67026e-08	3.48352	-0.145773	0.000157818	0.0782328	0.0308647	0.000554324	0.394566	0.0666868
137845773	rs185688297	5.90183e-08	3.37778	-2.09146e-10	0.000194832	0.319796	-2.09146e-10	0.000487658	0.333118	-2.09146e-10
137846155	rs4835685	6.01601e-08	3.52478	-0.127838	0.000164936	0.103051	0.0501635	0.000580615	0.421341	0.0862505
137847082	rs35404194	9.1433e-10	-0.91302	0.123389	2.78188e-05	-1.8349	0.208265	7.16283e-05	-1.81297	0.227962
137847709	rs35257420	4.46124e-10	-0.285999	-1.22123	7.75816e-06	-1.70816	-1.19544	1.82078e-05	-1.77539	-1.17925
137849066	rs7714751	0.0194551	14.073	2.0106	9.06059e-06	-1.55208	-1.19633	2.08173e-05	-1.63451	-1.1862
137849526	rs10077407	3.47081e-05	7.44417	2.31049	7.23463e-06	-1.84484	-1.12863	1.84169e-05	-1.8298	-1.11343
137849659	rs154068	6.21467e-08	3.5401	-0.110673	0.000169567	0.112285	0.0686228	0.000597502	0.4313	0.104961
137850059	rs154067	3.5897e-05	7.49067	2.29767	7.21989e-06	-1.84442	-1.13108	1.83353e-05	-1.83165	-1.11602
137850136	rs76910446	3.2311e-10	-1.82983	-2.09146e-10	8.93274e-05	-0.460034	-2.09146e-10	0.00019936	-0.561383	-2.09146e-10
137850386	rs78706916	1.33126e-09	-1.52697e-10	-0.41394	6.25173e-05	-1.52697e-10	-0.8169	0.000162685	-1.52697e-10	-0.764679
137850888	rs114597467	1.17766e-09	-0.536536	-2.09146e-10	4.80199e-05	-1.08073	-2.09146e-10	7.49638e-05	-1.53949	-2.09146e-10
137851192	rs3849046	0.0115529	13.8264	1.736	9.12825e-06	-1.51254	-1.22843	2.0397e-05	-1.61935	-1.22176
137852504	rs139758847	3.3753e-10	-1.78617	-2.09146e-10	4.0426e-05	-1.25287	-2.09146e-10	8.97257e-05	-1.35974	-2.09146e-10
137852767	rs140126831	3.62995e-08	2.89174	-2.09146e-10	0.000156389	0.100005	-2.09146e-10	0.000390189	0.110134	-2.09146e-10
137853639	rs147761185	6.66198e-10	-1.52697e-10	-1.10624	4.33021e-05	-1.52697e-10	-1.18414	0.000107421	-1.52697e-10	-1.17974
137854924	rs13155345	0.019039	14.0937	1.96825	8.95105e-06	-1.55842	-1.20215	2.05927e-05	-1.63909	-1.19247
137855305	rs13169274	0.0192886	14.0937	1.98128	8.94843e-06	-1.55842	-1.20244	2.05823e-05	-1.63909	-1.19298
137856247	rs143106336	1.87872e-09	-1.52697e-10	-0.0694794	0.000101769	-1.52697e-10	-0.329635	0.000252718	-1.52697e-10	-0.324224
137856373	rs154072	3.61945e-05	7.39778	2.39882	7.35949e-06	-1.84514	-1.11122	1.87949e-05	-1.82784	-1.09507
137856841	rs144762014	5.25473e-10	-1.34352	-2.09146e-10	2.23599e-05	-1.84507	-2.09146e-10	5.54122e-05	-1.8417	-2.09146e-10
137858067	rs154073	4.65382e-05	7.73427	2.31369	7.29321e-06	-1.84039	-1.12501	1.83073e-05	-1.83936	-1.10983
137858382	rs13165101	1.87501e-09	-0.0714527	-2.09146e-10	2.84102e-05	-1.60559	-2.09146e-10	0.000125802	-1.02179	-2.09146e-10
137858492	rs13165802	0.0293011	14.5428	1.95029	9.49109e-06	-1.49546	-1.20652	2.16256e-05	-1.58523	-1.19739
137860191	rs141555140	6.16212e-10	-1.18423	-2.09146e-10	2.30085e-05	-1.81648	-2.09146e-10	5.77315e-05	-1.80069	-2.09146e-10
137860472	rs186665120	3.24976e-09	0.478512	-2.09146e-10	5.62394e-05	-0.922724	-2.09146e-10	0.000219701	-0.464231	-2.09146e-10
137860476	rs190764119	6.25872e-10	-1.52697e-10	-1.16868	4.14127e-05	-1.52697e-10	-1.22876	0.00010262	-1.52697e-10	-1.22547
137860555	rs139357643	6.53456e-10	-1.52697e-10	-1.12555	5.2236e-05	-1.52697e-10	-0.996571	0.00013027	-1.52697e-10	-0.986887
137861378	rs188458842	1.49071e-09	-1.52697e-10	-0.300814	0.000154513	-1.52697e-10	0.0879385	0.000362892	-1.52697e-10	0.0376088
137861507	rs7713333	3.85145e-05	7.92162	1.9371	7.36276e-06	-1.76192	-1.19398	1.93315e-05	-1.71214	-1.18262
137861762	rs145050264	7.42538e-10	-1.52697e-10	-0.99775	4.62606e-05	-1.52697e-10	-1.11805	0.000116571	-1.52697e-10	-1.09799
137862097	rs34498555	8.52221e-10	0.396646	-1.25662	8.30516e-06	-1.84451	-0.990959	2.11882e-05	-1.84491	-0.958146
137862100	rs113381014	1.18371e-09	-0.531413	-2.09146e-10	3.27332e-05	-1.46395	-2.09146e-10	8.78214e-05	-1.38119	-2.09146e-10
137862582	rs154075	0.0121682	14.0457	1.56858	6.80404e-06	-1.78948	-1.24535	1.66639e-05	-1.80289	-1.24036
137863134	rs154076	0.0188786	14.4039	1.64955	6.96483e-06	-1.77025	-1.24122	1.70074e-05	-1.78758	-1.23527
137863618	rs154077	2.21309e-08	3.01084	-0.613933	7.45306e-05	-0.163275	-0.477857	0.000253	0.126807	-0.449915
137863991	rs72805822	1.01274e-08	1.61518	-2.09146e-10	5.73586e-05	-0.90302	-2.09146e-10	5.97374e-05	-1.76654	-2.09146e-10
137864094	rs74488756	1.06058e-09	-1.52697e-10	-0.641255	6.02279e-05	-1.52697e-10	-0.854206	0.000152327	-1.52697e-10	-0.830466
137864421	rs9327813	5.77798e-05	8.38163	1.8827	6.94268e-06	-1.81111	-1.20354	1.79116e-05	-1.779	-1.19205
137864702	rs116788615	3.47097e-10	-1.75822	-2.09146e-10	4.06119e-05	-1.24828	-2.09146e-10	7.42115e-05	-1.54958	-2.09146e-10
137865527	rs35485859	8.51042e-10	0.396646	-1.25801	8.29251e-06	-1.84451	-0.992484	2.11108e-05	-1.84491	-0.961807
137866017	rs154078	4.15553e-08	3.23883	-0.211871	0.000127021	-0.0676371	-0.0403544	0.000440496	0.236931	-0.00552719
137866507	rs181014796	3.84441e-10	-1.65603	-2.09146e-10	2.49236e-05	-1.73653	-2.09146e-10	5.59396e-05	-1.83222	-2.09146e-10
137867042	rs75827963	9.68029e-10	-0.732561	-2.09146e-10	3.19245e-05	-1.48897	-2.09146e-10	6.81008e-05	-1.63551	-2.09146e-10
137867562	rs56152341	2.06297e-10	-1.57745	-0.701063	4.32039e-05	-0.365136	-0.821275	0.000128659	-0.189628	-0.8097
137867597	rs113565428	1.12711e-09	-0.58041	-2.09146e-10	5.52823e-05	-0.939889	-2.09146e-10	8.0331e-05	-1.47034	-2.09146e-10
137868017	rs113898250	3.20333e-10	-1.83846	-2.09146e-10	5.71708e-05	-0.9063	-2.09146e-10	0.000129943	-0.989403	-2.09146e-10
137868368	rs154079	4.33277e-08	3.26574	-0.197011	0.000131145	-0.0517115	-0.0243288	0.000455495	0.254164	0.0107248
137868606	rs34629616	7.30757e-05	8.42923	2.06996	7.11747e-06	-1.81381	-1.17598	1.83867e-05	-1.78277	-1.1621
137868817	rs154080	4.33277e-08	3.26574	-0.197011	0.000131145	-0.0517115	-0.0243288	0.000455495	0.254164	0.0107248
137869330	rs71596575	8.14822e-10	0.354788	-1.25964	8.11843e-06	-1.84514	-1.01306	2.0648e-05	-1.84533	-0.983554
137869615	rs151255731	3.25975e-10	-1.821	-2.09146e-10	3.10164e-05	-1.51783	-2.09146e-10	7.04025e-05	-1.60227	-2.09146e-10
137869896	rs466483	4.3534e-08	3.26574	-0.19226	0.000131818	-0.0517115	-0.0192074	0.000457867	0.254164	0.0159182
137869902	rs116390130	3.9689e-10	-1.62416	-2.09146e-10	2.30623e-05	-1.81414	-2.09146e-10	5.95959e-05	-1.76891	-2.09146e-10
137872056	rs4835687	5.92897e-05	8.19654	2.09358	7.35155e-06	-1.78525	-1.17218	1.92282e-05	-1.74212	-1.158
137872116	rs462783	0.01771	14.2981	1.69146	6.97922e-06	-1.77357	-1.23584	1.70914e-05	-1.78889	-1.22904
137873408	rs462623	3.42613e-08	3.27909	-0.445146	0.000101029	-0.0437941	-0.293136	0.000349718	0.262729	-0.262099
137873725	rs150446164	2.09321e-10	-1.55771	-0.706244	4.07888e-05	-0.429511	-0.814424	0.000121241	-0.255142	-0.803574
137873731	rs6871028	3.18197e-10	-1.84515	-2.09146e-10	3.69877e-05	-1.34176	-2.09146e-10	7.42308e-05	-1.54932	-2.09146e-10
137873946	rs12658925	9.03343e-05	9.50904	1.20217	6.73064e-06	-1.78519	-1.26048	1.70476e-05	-1.76076	-1.25973
137874003	rs4835688	2.088e-08	1.7811	0.557618	6.82351e-06	-1.79361	-1.23835	1.721e-05	-1.7856	-1.22541
137875721	rs139311183	6.77355e-10	-1.52697e-10	-1.08963	4.01166e-05	-1.52697e-10	-1.26055	9.9083e-05	-1.52697e-10	-1.26054
137876651	rs13187637	9.19846e-05	8.58227	2.14704	7.15841e-06	-1.8217	-1.16236	1.84288e-05	-1.79411	-1.14847
137876920	rs154069	0.0266973	14.531	1.86902	7.35209e-06	-1.76138	-1.19598	1.78767e-05	-1.77977	-1.19323
137877624	rs143770140	8.61844e-10	-1.52697e-10	-0.848749	6.1801e-05	-1.52697e-10	-0.828424	0.000149647	-1.52697e-10	-0.848219
137878943	rs77796751	1.01144e-09	-1.52697e-10	-0.688695	9.50793e-05	-1.52697e-10	-0.397632	0.000282623	-1.52697e-10	-0.212384
137879066	rs178146	2.44847e-08	3.06419	-0.566216	8.10516e-05	-0.131813	-0.425444	0.000276102	0.160862	-0.39659
137879658	rs178145	3.08805e-08	3.16932	-0.439264	9.52945e-05	-0.10864	-0.286731	0.00032814	0.192535	-0.255591
137880351	rs219611	2.6756e-08	3.12876	-0.542068	8.31698e-05	-0.132478	-0.398981	0.000285296	0.166706	-0.369677
137880792	rs2268439	0.000147909	9.1412	2.06308	6.92732e-06	-1.8407	-1.17617	1.7597e-05	-1.8255	-1.16327
137881104	rs188731	0.0381844	14.9167	1.84115	7.3658e-06	-1.73166	-1.22383	1.79599e-05	-1.75325	-1.21511
137882612	rs181919	0.0381844	14.9167	1.84115	7.3658e-06	-1.73166	-1.22383	1.79599e-05	-1.75325	-1.21511
137882698	rs187653	0.0525226	15.1143	1.96241	7.60718e-06	-1.71486	-1.20839	1.85333e-05	-1.73806	-1.19887
137883368	rs255994	3.7671e-08	3.07323	-0.144408	0.000123925	-0.164998	0.0323337	0.000426717	0.131447	0.0681761
137883641	rs255993	3.18595e-10	-1.8439	-2.09146e-10	3.58081e-05	-1.37417	-2.09146e-10	7.2418e-05	-1.57404	-2.09146e-10
137883692	rs72805826	4.11702e-09	0.715062	-2.09146e-10	5.91638e-05	-0.872033	-2.09146e-10	0.00017856	-0.671574	-2.09146e-10
137883706	rs147866699	5.24771e-10	-1.34486	-2.09146e-10	2.24196e-05	-1.84241	-2.09146e-10	5.98038e-05	-1.76543	-2.09146e-10
137883734	rs11740501	3.37843e-08	2.16736	0.652566	6.6282e-06	-1.83422	-1.22679	1.88291e-05	-1.70993	-1.21116
137884250	rs255992	2.42222e-08	3.03782	-0.550622	8.11755e-05	-0.147379	-0.40835	0.000276251	0.144016	-0.379205
137885631	rs13160755	9.91767e-05	8.79391	2.01068	6.99335e-06	-1.82218	-1.1852	1.80155e-05	-1.79319	-1.17207
137886501	rs145614961	7.04995e-10	-1.04963	-2.09146e-10	2.2738e-05	-1.82831	-2.09146e-10	5.76605e-05	-1.80193	-2.09146e-10
137886916	rs139141910	4.09188e-10	-1.59365	-2.09146e-10	5.1612e-05	-1.00859	-2.09146e-10	0.000141248	-0.905982	-2.09146e-10
137887175	rs143103160	1.15905e-09	-0.552465	-2.09146e-10	3.78177e-05	-1.31957	-2.09146e-10	9.04668e-05	-1.35151	-2.09146e-10
137889505	rs255997	3.13033e-09	0.44107	-2.09146e-10	3.90269e-05	-1.28809	-2.09146e-10	0.000127944	-1.0049	-2.09146e-10
137889537	rs255998	2.79309e-08	3.14142	-0.51175	8.66161e-05	-0.125045	-0.365811	0.000297467	0.174761	-0.335953
137889799	rs255999	0.0395394	14.9845	1.80823	7.3816e-06	-1.72602	-1.22733	1.79811e-05	-1.74816	-1.21902
137891109	rs7306	4.35193e-08	3.15916	-0.0860292	0.000138773	-0.114615	0.0951085	0.000480277	0.186062	0.131805
137891443	rs11032	3.18262e-10	-1.84495	-2.09146e-10	4.33406e-05	-1.18325	-2.09146e-10	0.000102898	-1.22276	-2.09146e-10
137892170	rs10117	0.102691	15.692	2.05517	8.20322e-06	-1.6518	-1.19601	1.99691e-05	-1.67684	-1.18547
137893425	rs256001	1.00184e-08	1.60435	-2.09146e-10	6.81977e-05	-0.729932	-2.09146e-10	0.000237154	-0.387787	-2.09146e-10
137893994	rs72805829	3.39595e-09	-0.326308	0.848825	6.61665e-05	-0.0887184	-0.671449	0.000136622	-0.264073	-0.675207
137895134	rs41295743	6.44864e-10	-1.52697e-10	-1.13878	4.98717e-05	-1.52697e-10	-1.04289	0.000121579	-1.52697e-10	-1.05593
137895218	rs256002	0.0668017	15.5427	1.77443	7.84702e-06	-1.66144	-1.23077	1.90541e-05	-1.68635	-1.22287
137895300	rs256003	2.88482e-08	3.16932	-0.507341	8.84742e-05	-0.10864	-0.360992	0.000304289	0.192535	-0.331054
137895963	rs41295739	4.79053e-09	-1.52697e-10	0.866572	0.000204408	-1.52697e-10	0.367778	0.000481725	-1.52697e-10	0.320876
137896128	rs256004	4.79721e-08	3.22407	-0.0535184	0.000149307	-0.076359	0.13002	0.000518619	0.227491	0.167183
137896289	rs256005	4.79721e-08	3.22407	-0.0535184	0.000149307	-0.076359	0.13002	0.000518619	0.227491	0.167183
137897094	rs256006	0.0682988	15.5427	1.79659	7.86455e-06	-1.66144	-1.22854	1.91019e-05	-1.68635	-1.22036
137897174	rs2304057	0.000149483	9.22754	1.98733	6.81564e-06	-1.84441	-1.18871	1.7206e-05	-1.83536	-1.17587
137897589	rs256007	0.0388689	15.1604	1.61525	7.51078e-06	-1.69364	-1.24236	1.82892e-05	-1.71372	-1.23646
137900039	rs256017	0.0216453	14.6798	1.51045	7.0787e-06	-1.74603	-1.24922	1.7248e-05	-1.76421	-1.24459
137901416	rs256016	4.01375e-08	3.22407	-0.231828	0.000123235	-0.076359	-0.0618889	0.00042693	0.227491	-0.0273683
137901501	rs7711958	8.44752e-05	8.89219	1.75195	6.6816e-06	-1.83409	-1.21889	1.70117e-05	-1.81342	-1.20918
137902339	rs1042665	6.50855e-05	9.30619	1.0772	1.66819e-05	-0.882532	-1.25549	4.04887e-05	-0.903068	-1.25241
137902610	rs256015	3.06103e-08	3.173	-0.45173	8.13381e-05	-0.106475	-0.447253	0.000277897	0.19488	-0.424127
137902795	rs41295717	5.35846e-10	-1.32398	-2.09146e-10	2.26808e-05	-1.83082	-2.09146e-10	5.83573e-05	-1.78991	-2.09146e-10
137903084	rs256014	0.0338037	15.0524	1.58359	7.28559e-06	-1.72023	-1.24621	1.76875e-05	-1.74293	-1.2407
137903798	rs256013	0.0190425	14.6627	1.39942	7.0564e-06	-1.74315	-1.25526	1.71595e-05	-1.76198	-1.25197
137904077	rs11745282	3.18978e-10	-1.8427	-2.09146e-10	2.28741e-05	-1.82234	-2.09146e-10	5.5976e-05	-1.83157	-2.09146e-10
137905405	rs256012	5.13288e-08	3.25517	-0.0169917	0.000158156	-0.0579653	0.169206	0.000550474	0.247397	0.206885
137905448	rs6596438	8.39908e-05	8.70379	1.9346	6.95546e-06	-1.81777	-1.19504	1.79364e-05	-1.78668	-1.18299
137905912	rs13173866	2.41082e-09	0.1799	-2.09146e-10	3.60706e-05	-1.36686	-2.09146e-10	0.000207651	-0.52064	-2.09146e-10
137906406	rs256010	5.93642e-08	3.39262	-0.00899923	0.000173104	0.0237738	0.177775	0.000606577	0.335768	0.215566
137906816	rs34916633	8.13588e-10	-0.906369	-2.09146e-10	2.35589e-05	-1.79284	-2.09146e-10	6.06257e-05	-1.75178	-2.09146e-10
137907006	rs6874487	7.78923e-05	8.65138	1.91163	6.95196e-06	-1.81502	-1.1983	1.79442e-05	-1.7827	-1.18654
137907873	rs41295699	3.56213e-10	-1.73229	-2.09146e-10	5.34517e-05	-0.973564	-2.09146e-10	9.59795e-05	-1.29236	-2.09146e-10
137908828	rs41295693	7.42727e-10	-1.52697e-10	-0.997495	4.69457e-05	-1.52697e-10	-1.10335	0.000116679	-1.52697e-10	-1.09707
137909066	rs185342	5.99678e-08	3.39262	0.0011163	0.000174991	0.0237738	0.188617	0.000613276	0.335768	0.22655
137909973	rs41294564	5.69526e-10	-1.26302	-2.09146e-10	2.35121e-05	-1.79483	-2.09146e-10	5.54261e-05	-1.84145	-2.09146e-10
137910129	rs256009	5.81861e-08	3.35778	0.00580226	0.000172253	0.00298084	0.193639	0.00060271	0.313302	0.231637
137910671	rs256008	6.03724e-08	3.38611	0.0143565	0.00018017	0.0387552	0.202805	0.000639536	0.363325	0.240921
137910686	rs41294558	3.26428e-10	-1.81961	-2.09146e-10	2.46821e-05	-1.74626	-2.09146e-10	5.53296e-05	-1.84319	-2.09146e-10
137910740	rs77063623	3.41455e-10	-1.77461	-2.09146e-10	3.6239e-05	-1.36221	-2.09146e-10	8.63844e-05	-1.39769	-2.09146e-10
137910804	rs41294556	1.29096e-09	-0.444679	-2.09146e-10	0.00118076	2.12157	-2.09146e-10	0.0113027	3.4763	-2.09146e-10
137911022	rs17523658	1.0527e-08	-1.52697e-10	1.65387	0.000305206	-1.52697e-10	0.768645	0.000851265	-1.52697e-10	0.890227
137911213	rs41294550	1.9921e-09	-0.0108808	-2.09146e-10	2.69664e-05	-1.65775	-2.09146e-10	6.96285e-05	-1.61332	-2.09146e-10
137912691	rs690158	5.54255e-08	3.30224	0.0127323	0.000167896	-0.03006	0.201064	0.000585953	0.277584	0.239158
137913882	rs409273	0.0196973	14.679	1.41695	7.04411e-06	-1.74609	-1.25406	1.71448e-05	-1.76427	-1.25053
137914696	rs116021598	2.17908e-09	0.0788329	-2.09146e-10	3.00822e-05	-1.54841	-2.09146e-10	0.000139503	-0.918411	-2.09146e-10
137915571	rs10076333	5.40306e-08	3.28191	0.0075701	0.000164968	-0.042123	0.195533	0.000575126	0.264537	0.233556
137915767	rs4835689	8.49023e-05	8.77839	1.8708	6.80333e-06	-1.83214	-1.20279	1.73731e-05	-1.80993	-1.19165
137916001	rs140651539	7.66216e-10	-1.52697e-10	-0.966359	4.8248e-05	-1.52697e-10	-1.07599	0.000118889	-1.52697e-10	-1.07831
137916278	rs7381008	5.51401e-08	3.30224	0.0075701	0.00016697	-0.03006	0.195533	0.000582679	0.277584	0.233556
137916793	rs10070909	8.40871e-05	8.79138	1.84816	6.79331e-06	-1.83058	-1.20583	1.73547e-05	-1.80766	-1.19497
137916824	rs114029868	3.62254e-10	-1.71548	-2.09146e-10	3.88008e-05	-1.2939	-2.09146e-10	0.000110324	-1.15308	-2.09146e-10
137917511	rs7378701	4.31606e-08	3.56734	-0.502483	9.04119e-05	0.128722	-0.576689	0.000312069	0.449023	-0.562297
137917639	rs7378744	0.0233909	14.7172	1.55057	7.07292e-06	-1.74755	-1.24852	1.72114e-05	-1.76748	-1.24344
137917826	rs11957778	0.0233909	14.7172	1.55057	7.07292e-06	-1.74755	-1.24852	1.72114e-05	-1.76748	-1.24344
137917914	rs112607152	3.1881e-10	-1.84323	-2.09146e-10	6.21085e-05	-0.82346	-2.09146e-10	0.000140422	-0.911846	-2.09146e-10
137918276	rs10900854	5.48567e-08	3.30224	0.00241685	0.000166051	-0.03006	0.190011	0.000579428	0.277584	0.227962
137919405	rs72805831	2.16981e-09	-0.643668	0.718238	3.62833e-05	-0.603678	-0.757308	7.15495e-05	-0.826392	-0.759715
137920430	rs9968657	9.21078e-05	8.83933	1.89132	6.81275e-06	-1.83231	-1.20124	1.7397e-05	-1.81046	-1.18974
137921869	rs71596577	2.21071e-09	0.0932459	-2.09146e-10	3.02535e-05	-1.54273	-2.09146e-10	0.000140907	-0.9084	-2.09146e-10
137924729	rs7443140	5.73964e-08	3.35778	-0.00786281	0.000169748	0.00298084	0.178993	0.000593834	0.313302	0.2168
137924915	rs58044164	9.39808e-10	-1.52697e-10	-0.762148	0.000111176	-1.52697e-10	-0.241232	0.000307629	-1.52697e-10	-0.127602
137925175	rs72805833	4.87326e-10	-1.41889	-2.09146e-10	8.85461e-05	-0.468819	-2.09146e-10	0.000240354	-0.374385	-2.09146e-10
137925248	rs13167574	5.28596e-08	3.28728	-0.0197131	0.000160725	-0.0389366	0.166287	0.000560264	0.267983	0.203928
137925635	rs13185992	0.0201994	14.7465	1.37462	7.13699e-06	-1.73071	-1.25634	1.73697e-05	-1.74841	-1.25336
137925638	rs7379761	5.28596e-08	3.28728	-0.0197131	0.000160725	-0.0389366	0.166287	0.000560264	0.267983	0.203928
137925855	rs117428177	8.13082e-09	-1.52697e-10	1.39559	0.000806944	-1.52697e-10	1.74091	0.00201299	-1.52697e-10	1.75088
137926467	rs68128065	0.0209946	14.724	1.43567	7.10169e-06	-1.73709	-1.25492	1.72686e-05	-1.75631	-1.2513
137926641	rs57958956	9.20083e-05	8.92862	1.80094	6.70083e-06	-1.83704	-1.21307	1.70218e-05	-1.81928	-1.20272
137926884	rs143549354	2.76704e-09	0.982536	-0.664827	1.26428e-05	-1.57775	-0.8375	3.42712e-05	-1.4759	-0.846296
137927226	rs62382412	9.20083e-05	8.92862	1.80094	6.70083e-06	-1.83704	-1.21307	1.70218e-05	-1.81928	-1.20272
137927619	rs11738995	0.0183868	14.724	1.30304	7.07004e-06	-1.73709	-1.25938	1.7162e-05	-1.75631	-1.25749
137928058	rs11242434	5.01662e-08	3.26042	-0.0451511	0.000153928	-0.0548572	0.139	0.000535681	0.25076	0.176281
137928170	rs11953219	9.24344e-05	8.97687	1.75731	6.66397e-06	-1.83833	-1.2173	1.68999e-05	-1.8216	-1.20759
137928933	rs117612903	5.74568e-10	-1.52697e-10	-1.25421	4.0283e-05	-1.52697e-10	-1.25641	0.000100055	-1.52697e-10	-1.25078
137929266	rs7700499	5.02795e-08	3.26933	-0.0518003	0.000157113	-0.0272422	0.131864	0.000540019	0.266056	0.169051
137929761	rs78787411	8.29289e-09	1.41533	-2.09146e-10	0.000190718	0.298455	-2.09146e-10	0.000577661	0.50249	-2.09146e-10
137929770	rs4835690	9.24344e-05	8.97687	1.75731	6.66397e-06	-1.83833	-1.2173	1.68999e-05	-1.8216	-1.20759
137930025	rs142909566	7.5429e-10	-1.52697e-10	-0.982047	4.47432e-05	-1.52697e-10	-1.1514	0.000111563	-1.52697e-10	-1.14191
137930347	rs13156556	4.98109e-08	3.26328	-0.055119	0.000152548	-0.053163	0.128302	0.000530878	0.252593	0.165442
137930748	rs115206301	7.67303e-09	1.33764	-2.09146e-10	6.60882e-05	-0.761352	-2.09146e-10	0.000156639	-0.802553	-2.09146e-10
137931091	rs2043273	0.0145621	14.5291	1.26479	6.95939e-06	-1.75232	-1.25993	1.6911e-05	-1.77007	-1.25846
137931590	rs17207604	0.0184869	14.6567	1.37584	7.04884e-06	-1.74248	-1.257	1.71364e-05	-1.76118	-1.25411
137931814	rs7732337	5.39298e-08	3.34273	-0.055119	0.000159919	-0.00597981	0.128302	0.000558669	0.303618	0.165442
137931878	rs11959184	6.25958e-05	8.58707	1.75731	6.82153e-06	-1.81496	-1.2173	1.75519e-05	-1.78375	-1.20759
137932424	rs10078032	5.21347e-08	3.30224	-0.0484776	0.00015723	-0.03006	0.13543	0.000548257	0.277584	0.172664
137933200	rs34336094	3.3483e-10	-1.7942	-2.09146e-10	6.51011e-05	-0.776401	-2.09146e-10	0.000226727	-0.432751	-2.09146e-10
137934090	rs79286535	5.88797e-10	-1.22974	-2.09146e-10	2.27589e-05	-1.82739	-2.09146e-10	5.70324e-05	-1.81288	-2.09146e-10
137934495	rs181135566	8.67056e-10	-1.52697e-10	-0.84272	7.22289e-05	-1.52697e-10	-0.672503	0.000174815	-1.52697e-10	-0.692767
137934571	rs10793825	0.000132277	9.17453	1.91806	6.84375e-06	-1.84383	-1.18518	1.73526e-05	-1.83348	-1.16927
137935044	rs28587037	9.52274e-05	8.69097	2.07299	7.04626e-06	-1.83012	-1.16972	1.80923e-05	-1.80654	-1.15447
137935656	rs143011323	2.46842e-07	4.80868	-2.09146e-10	0.00194749	2.62196	-2.09146e-10	0.00642895	2.91207	-2.09146e-10
137935667	rs12654036	9.47959e-05	8.72113	2.03828	7.04754e-06	-1.83362	-1.16604	1.80009e-05	-1.81366	-1.15242
137935714	rs12654060	0.000101048	8.72113	2.10216	7.16513e-06	-1.83362	-1.14949	1.83104e-05	-1.81366	-1.13537
137935967	rs11242435	0.000111094	8.70613	2.21193	7.24756e-06	-1.83143	-1.14024	1.86054e-05	-1.80902	-1.12403
137936069	rs6596443	4.97111e-08	3.56108	-0.354917	0.000131922	0.124939	-0.195068	0.000463559	0.444944	-0.162507
137936713	rs6891346	5.22036e-08	3.65951	-0.404426	0.000132695	0.184537	-0.248827	0.000468047	0.509165	-0.217093
137936905	rs1811371	0.0138886	14.015	1.73153	7.17548e-06	-1.7585	-1.22317	1.75576e-05	-1.77566	-1.21534
137937258	rs76624248	5.89029e-10	-1.22935	-2.09146e-10	2.32943e-05	-1.80414	-2.09146e-10	5.53011e-05	-1.8437	-2.09146e-10
137937299	rs77288889	7.12639e-10	-1.03885	-2.09146e-10	2.43502e-05	-1.7598	-2.09146e-10	6.04513e-05	-1.75466	-2.09146e-10
137937318	rs11242436	6.66998e-05	8.35549	2.0524	7.12271e-06	-1.83025	-1.1588	1.82326e-05	-1.80815	-1.14513
137937367	rs77355198	8.42617e-09	1.43127	-2.09146e-10	6.98196e-05	-0.706428	-2.09146e-10	0.000165311	-0.74867	-2.09146e-10
137937537	rs10900855	1.27957e-05	7.84208	0.914709	1.34147e-05	-1.09773	-1.25826	3.28698e-05	-1.10764	-1.2563
137938307	rs181692560	6.80579e-10	-1.52697e-10	-1.08488	4.38114e-05	-1.52697e-10	-1.17245	0.000109892	-1.52697e-10	-1.157
137938573	rs4835691	0.0195822	14.3793	1.71079	7.5666e-06	-1.70314	-1.22546	1.84593e-05	-1.72307	-1.21786
137938641	rs149668901	5.89393e-10	-1.52697e-10	-1.22873	4.02429e-05	-1.52697e-10	-1.25741	9.97347e-05	-1.52697e-10	-1.25398
137939041	rs62382428	5.09688e-10	-1.37403	-2.09146e-10	2.25156e-05	-1.83814	-2.09146e-10	5.74612e-05	-1.80539	-2.09146e-10
137939170	rs11745065	0.00906423	13.5948	1.72493	6.99056e-06	-1.78388	-1.22391	1.7154e-05	-1.79811	-1.21615
137939614	rs114071084	3.81151e-10	-1.66463	-2.09146e-10	5.03796e-05	-1.03276	-2.09146e-10	8.31525e-05	-1.43582	-2.09146e-10
137940044	rs79030432	5.33466e-10	-1.32843	-2.09146e-10	9.159e-05	-0.43502	-2.09146e-10	0.000145867	-0.873804	-2.09146e-10
137940165	rs11745933	0.00657751	13.3494	1.64969	6.8825e-06	-1.79155	-1.23182	1.689e-05	-1.80487	-1.22491
137940772	rs114251547	9.61885e-10	-0.738929	-2.09146e-10	4.76139e-05	-1.08922	-2.09146e-10	7.16327e-05	-1.58495	-2.09146e-10
137940905	rs6893278	5.0158e-08	3.53286	-0.317747	0.000135027	0.107918	-0.154783	0.000474124	0.42659	-0.121617
137941386	rs72805841	1.42178e-10	-1.39592	-1.25482	2.10311e-05	-0.728905	-1.17744	6.12047e-05	-0.569665	-1.17261
137941939	rs6879968	5.14806e-08	3.57486	-0.333724	0.000136117	0.133264	-0.172091	0.000478776	0.453919	-0.139183
137942510	rs11747974	1.74689e-08	2.16035	-2.09146e-10	7.96435e-05	-0.574782	-2.09146e-10	7.0678e-05	-1.59836	-2.09146e-10
137942606	rs10043583	4.77905e-08	3.48987	-0.323114	0.000130816	0.0820467	-0.160595	0.000458363	0.398681	-0.127516
137943130	rs7379154	4.99635e-08	3.53286	-0.321632	0.00013446	0.107918	-0.15899	0.000472104	0.42659	-0.125887
137943322	rs28377921	2.5477e-06	6.35331	0.789569	7.55247e-06	-1.68401	-1.24646	1.96041e-05	-1.6414	-1.23936
137944006	rs34858014	0.000554692	12.0514	0.47475	6.41993e-06	-1.83356	-1.25938	1.58096e-05	-1.83541	-1.26047
137944948	rs62382429	5.25349e-10	-1.34376	-2.09146e-10	2.27954e-05	-1.82578	-2.09146e-10	5.86177e-05	-1.78546	-2.09146e-10
137945037	rs13159624	0.00062887	12.2657	0.385905	6.51094e-06	-1.82231	-1.25655	1.60182e-05	-1.82375	-1.25902
137945135	rs10041640	2.64633e-06	6.4004	0.780457	7.49771e-06	-1.69054	-1.24721	1.94427e-05	-1.64875	-1.24028
137945290	rs142233227	1.26215e-09	-1.52697e-10	-0.467255	7.49987e-05	-1.52697e-10	-0.634872	0.000182973	-1.52697e-10	-0.647156
137945310	rs7380609	3.90159e-08	3.40617	-0.442274	0.000109312	0.0318726	-0.290009	0.00038073	0.344516	-0.258922
137945751	rs4835692	0.000497029	12.0453	0.371076	6.47483e-06	-1.82863	-1.25579	1.59228e-05	-1.83021	-1.25853
137946355	rs11746692	0.000675086	12.3284	0.394095	6.52535e-06	-1.8197	-1.25695	1.60548e-05	-1.82123	-1.25926
137946410	rs62382430	4.51742e-10	-1.49471	-2.09146e-10	2.23548e-05	-1.8453	-2.09146e-10	5.58274e-05	-1.83423	-2.09146e-10
137946500	rs13165665	0.000725406	12.385	0.409407	6.53701e-06	-1.81724	-1.25762	1.60869e-05	-1.81884	-1.25965
137947071	rs111923265	3.14794e-10	-1.78644	-0.069467	1.17783e-05	-1.78781	-0.698272	2.83635e-05	-1.81911	-0.692281
137947980	rs6421919	6.77e-08	4.01802	-0.502998	0.000148496	0.40446	-0.356246	0.00053158	0.745586	-0.32623
137948140	rs891953	0.000566658	11.9845	0.562912	6.47663e-06	-1.82601	-1.25813	1.60305e-05	-1.82756	-1.25444
137948191	rs6421920	8.27532e-08	4.18998	-0.474181	0.000164684	0.454505	-0.302821	0.000597099	0.813273	-0.277687
137948424	rs1821257	3.21574e-10	-1.83459	-2.09146e-10	4.79561e-05	-1.08206	-2.09146e-10	9.1775e-05	-1.33716	-2.09146e-10
137950183	rs4835693	7.47547e-09	1.31156	-2.09146e-10	3.77249e-05	-1.32202	-2.09146e-10	5.72272e-05	-1.80947	-2.09146e-10
137950240	rs138810046	3.24651e-10	-1.82507	-2.09146e-10	2.58442e-05	-1.70025	-2.09146e-10	6.12799e-05	-1.74105	-2.09146e-10
137950988	rs116787099	3.61857e-10	-1.71657	-2.09146e-10	5.048e-05	-1.03076	-2.09146e-10	0.000117242	-1.09226	-2.09146e-10
137953304	rs10063224	3.55269e-08	3.53389	-0.663664	0.000102946	0.931149	-1.24929	0.00176413	2.87249	-1.25358
137953417	rs35870076	1.41944e-08	2.66925	-0.716465	5.31687e-05	0.262076	-1.24095	0.000711555	1.95808	-1.24712
137953531	rs148470046	7.80823e-09	-1.52697e-10	1.35511	0.000475668	-1.52697e-10	1.21238	0.00115514	-1.52697e-10	1.19548
137953803	rs12655368	2.16412e-09	-1.52697e-10	0.0719444	7.40362e-05	-1.52697e-10	-0.647788	0.000189569	-1.52697e-10	-0.611744
137954349	rs146797520	4.42951e-09	0.78822	-2.09146e-10	9.68702e-05	-0.37897	-2.09146e-10	0.000311626	-0.114692	-2.09146e-10
137954766	rs10065607	1.5869e-08	2.74416	-0.679863	5.90276e-05	0.3726	-1.24694	0.000845299	2.1349	-1.2517
137954775	rs117564251	1.40804e-09	-1.52697e-10	-0.357871	9.35171e-05	-1.52697e-10	-0.414199	0.000242269	-1.52697e-10	-0.366447
137954881	rs79847085	4.38186e-10	-0.731154	-0.794026	2.28058e-05	-0.692635	-1.13269	4.56076e-05	-0.906822	-1.1296
137954954	rs12152988	1.34973e-10	-1.7596	-0.943148	1.57137e-05	-1.71824	-0.479571	3.93964e-05	-1.752	-0.430823
137955074	rs34779661	1.35914e-08	2.65513	-0.745764	5.28733e-05	0.250461	-1.2349	0.000703202	1.9412	-1.24205
137955097	rs75594109	3.64417e-10	-1.70952	-2.09146e-10	4.24216e-05	-1.20468	-2.09146e-10	8.36016e-05	-1.43043	-2.09146e-10
137955872	rs17171888	1.30375e-10	-1.51628	-1.22112	2.46954e-05	-0.551582	-1.19415	2.93614e-05	-1.2838	-1.19302
137956198	rs11948006	1.18531e-08	2.59179	-0.819271	5.40367e-05	0.262043	-1.22472	0.000718555	1.95436	-1.23361
137956265	rs11948009	1.151e-08	2.51548	-0.772334	5.06695e-05	0.209555	-1.23657	0.000662837	1.88376	-1.24373
137957814	rs2060213	6.37405e-09	2.23052	-1.07835	0.000173557	1.36899	-1.16483	0.00094844	2.17274	-1.17442
137957829	rs137996235	4.53555e-10	-1.49071	-2.09146e-10	4.6914e-05	-1.10403	-2.09146e-10	0.000107715	-1.17701	-2.09146e-10
137958314	rs2060214	1.23298e-10	-1.59707	-1.19614	2.58e-05	-0.539333	-1.16263	2.85144e-05	-1.34482	-1.16126
137958418	rs4835643	1.54259e-09	-0.266603	-2.09146e-10	4.43164e-05	-1.16099	-2.09146e-10	7.10919e-05	-1.59252	-2.09146e-10
137959404	rs6859482	8.52938e-09	2.50254	-1.05909	0.000194209	1.4926	-1.17601	0.00121131	2.42819	-1.18523
137960576	rs59526041	1.73259e-09	-1.52697e-10	-0.150452	6.42316e-05	-1.52697e-10	-0.789848	0.000163464	-1.52697e-10	-0.759904
137960750	rs4835644	1.37082e-07	4.00734	0.213177	0.000188896	-0.430591	0.719445	0.000517084	-0.404458	0.796167
137961091	rs72805844	3.82732e-10	-1.66049	-2.09146e-10	3.42231e-05	-1.41944	-2.09146e-10	8.12018e-05	-1.45956	-2.09146e-10
137961491	rs34697686	9.46073e-09	2.28608	-0.738995	4.2981e-05	0.0457736	-1.23736	0.000528408	1.65736	-1.24398
137962739	rs189048291	5.71242e-10	-1.52697e-10	-1.26001	4.93288e-05	-1.52697e-10	-1.05383	0.000122885	-1.52697e-10	-1.04525
137962801	rs35228322	1.43009e-08	2.35057	-0.390314	4.08453e-05	0.0105924	-1.25314	0.000577199	1.75113	-1.24944
137963703	rs35842328	7.31884e-08	3.94843	-0.355461	4.37218e-05	0.0122427	-1.18674	0.000219996	0.715251	-1.17814
137963776	rs34522982	1.54923e-08	2.77561	-0.735333	5.79027e-05	0.346443	-1.24002	0.000926047	2.22061	-1.24618
137964009	rs11948669	1.45826e-09	-0.322824	-2.09146e-10	4.28605e-05	-1.19439	-2.09146e-10	6.99439e-05	-1.6088	-2.09146e-10
137965309	rs6596445	9.09094e-09	2.61285	-1.10564	0.000212622	1.56082	-1.15364	0.00154263	2.64836	-1.16361
137965958	rs4835695	8.62138e-10	-1.08193	0.233524	2.92505e-05	-1.72378	0.147337	7.13338e-05	-1.74161	0.152485
137966643	rs6891007	1.17257e-07	3.45211	0.612187	2.44843e-05	-0.850692	-0.90362	0.000214098	0.390007	-0.880072
137967088	rs78145601	5.29501e-10	-1.33589	-2.09146e-10	6.61341e-05	-0.760658	-2.09146e-10	0.000225331	-0.438925	-2.09146e-10
137967616	rs11953333	1.58446e-08	2.77856	-0.715799	0.000101229	0.911691	-1.24665	0.00204103	3.01613	-1.25141
137967734	rs11743323	7.40871e-10	-1.21133	0.211332	3.03987e-05	-1.66374	0.125796	7.38262e-05	-1.68569	0.130905
137967937	rs7716228	1.27546e-08	2.55657	-0.710749	7.09375e-05	0.558245	-1.24879	0.00126413	2.53869	-1.25305
137968031	rs7720134	1.63072e-08	2.79121	-0.699674	9.57497e-05	0.858488	-1.24909	0.00190319	2.94816	-1.25337
137968093	rs6880094	2.5473e-10	-1.01362	-1.054	8.03709e-06	-1.74654	-1.12174	1.8079e-05	-1.83868	-1.12306
137968143	rs72805847	6.61735e-10	-1.26032	0.147357	2.93726e-05	-1.63601	0.0637287	7.12072e-05	-1.65962	0.0687216
137968200	rs13436934	2.7838e-10	-0.899487	-1.07935	8.12357e-06	-1.72371	-1.13387	1.79371e-05	-1.83526	-1.13437
137968722	rs34224496	1.19886e-08	2.53233	-0.748445	7.00373e-05	0.540343	-1.24366	0.00123948	2.51451	-1.24856
137970033	rs74591003	1.67244e-10	-1.27943	-1.20894	2.54998e-05	-0.536024	-1.17765	2.90874e-05	-1.30853	-1.17766
137970521	rs111770068	3.00994e-10	-1.64469	-0.256043	2.31149e-05	-1.48538	-0.326483	5.79409e-05	-1.47479	-0.322289
137971724	rs116768219	9.37596e-10	-0.764504	-2.09146e-10	0.00041301	1.07113	-2.09146e-10	0.00339959	2.27491	-2.09146e-10
137972584	rs4835696	7.19704e-09	-0.857983	2.13159	2.23271e-05	-1.82616	-0.0203763	7.5379e-05	-1.52508	-0.00888861
137972643	rs117430826	5.79084e-10	-1.52697e-10	-1.24638	4.02174e-05	-1.52697e-10	-1.25804	9.94116e-05	-1.52697e-10	-1.25723
137972657	rs4835645	4.71932e-09	-1.15257	2.00417	2.04393e-05	-1.83795	-0.0969374	5.55893e-05	-1.7527	-0.0858091
137972799	rs34722116	5.41093e-09	1.54151	-0.553158	3.81448e-05	-0.0508054	-1.26015	0.000437966	1.48512	-1.25947
137972831	rs77468702	1.72904e-10	-1.84189	-0.613195	9.16059e-06	-1.84032	-0.897116	2.65097e-05	-1.70811	-0.870876
137972964	rs35923521	4.9008e-09	1.44249	-0.553158	3.56224e-05	-0.11922	-1.26015	0.000403556	1.40329	-1.25947
137973395	rs56204537	4.18474e-10	-1.57121	-2.09146e-10	0.000759521	1.68035	-2.09146e-10	6.38711e-05	-1.69963	-2.09146e-10
137973928	rs75280668	2.28973e-10	-1.30277	-0.871449	1.29309e-05	-1.25602	-1.13671	2.82691e-05	-1.39347	-1.12126
137974032	rs34157062	5.29154e-09	1.59787	-0.631829	3.98722e-05	-0.00613978	-1.26052	0.000470632	1.55775	-1.26017
137974124	rs11740059	1.06909e-07	1.62025	2.35166	3.63672e-05	-1.29159	-0.0670887	0.00020176	-0.515536	-0.0338808
137975390	rs75329963	3.73008e-10	-1.01278	-0.673443	1.96914e-05	-0.962319	-1.00984	4.23258e-05	-1.11533	-0.99577
137976133	rs143144975	8.87282e-10	-0.81966	-2.09146e-10	3.2053e-05	-1.48495	-2.09146e-10	8.95189e-05	-1.36205	-2.09146e-10
137976323	rs57351487	1.25604e-09	-1.64231	1.17021	5.28995e-05	-1.61779	0.633843	0.000119236	-1.6849	0.609503
137976541	rs58824859	1.28574e-08	-0.0265164	1.88037	2.73546e-05	-1.7808	0.137344	9.72949e-05	-1.43814	0.159389
137976810	rs79758436	1.69181e-10	-1.28028	-1.19658	1.14648e-05	-1.25275	-1.26031	2.43731e-05	-1.40321	-1.25981
137976852	rs7379760	2.99829e-10	-1.73342	-0.171188	6.82588e-05	-0.95088	0.221844	0.000206927	-0.769799	0.24567
137977109	rs17657378	1.19098e-09	-1.12967	0.604377	2.53814e-05	-1.82469	0.106368	5.98363e-05	-1.84525	0.0803615
137977864	rs17171904	1.15026e-09	-0.312595	-0.247484	3.52042e-05	-0.611855	-0.779323	0.000125279	-0.318682	-0.707269
137977959	rs11747792	1.3116e-08	0.253012	1.62075	6.87749e-05	-1.13606	0.414552	0.000180594	-1.19432	0.534079
137978075	rs146696317	3.60766e-10	-1.71959	-2.09146e-10	4.09707e-05	-1.23949	-2.09146e-10	0.000112424	-1.13422	-2.09146e-10
137978163	rs28386947	2.72988e-09	-1.13955	1.44374	3.7878e-05	-1.68757	0.369596	0.000104609	-1.69973	0.493469
137978859	rs72805852	1.8132e-09	-0.312862	0.20789	8.97187e-05	0.0842456	-0.539909	0.00046476	0.695771	-0.410747
137978866	rs72805853	1.71488e-09	-0.297481	0.136756	8.6866e-05	0.1015	-0.589476	0.000449176	0.715566	-0.464649
137979158	rs4835646	1.98683e-09	0.175658	-0.189186	0.000101307	0.474531	-0.808722	0.000556959	1.17134	-0.705342
137979795	rs11749488	3.28066e-10	-1.81461	-2.09146e-10	2.31617e-05	-1.80984	-2.09146e-10	6.23261e-05	-1.72412	-2.09146e-10
137980051	rs79919393	7.47397e-10	-0.991226	-2.09146e-10	2.94513e-05	-1.5696	-2.09146e-10	0.000106837	-1.18519	-2.09146e-10
137980063	rs17657439	1.78007e-09	-0.249987	0.126569	9.12068e-05	0.157317	-0.59653	0.000470688	0.770031	-0.472333
137980354	rs76210266	8.18521e-10	-1.52697e-10	-0.900324	5.23141e-05	-1.52697e-10	-0.995077	0.000129556	-1.52697e-10	-0.992383
137980476	rs3849047	7.19928e-09	0.0610328	1.21288	7.44639e-05	-0.845602	0.203575	0.000190428	-0.940387	0.333166
137980855	rs6596446	2.11485e-09	-0.274586	0.3235	3.92127e-05	-0.867691	-0.41565	9.18617e-05	-1.00898	-0.327229
137981801	rs56036062	1.47688e-10	-1.84034	-0.772378	1.02152e-05	-1.63352	-0.994949	3.52822e-05	-1.28344	-1.00968
137981977	rs146121259	1.00211e-09	-1.52697e-10	-0.69796	5.89205e-05	-1.52697e-10	-0.876154	0.000140516	-1.52697e-10	-0.911172
137982551	rs72805854	1.31811e-10	-1.83506	-0.89139	9.07547e-06	-1.66497	-1.08179	3.01478e-05	-1.35691	-1.09348
137984803	rs141393379	1.37484e-09	-1.52697e-10	-0.381731	7.77976e-05	-1.52697e-10	-0.598232	0.000191506	-1.52697e-10	-0.60158
137986028	rs72805855	3.19414e-10	-1.84133	-2.09146e-10	2.93839e-05	-1.5719	-2.09146e-10	6.93043e-05	-1.61799	-2.09146e-10
137986992	rs74534317	2.12276e-09	0.0526476	-2.09146e-10	0.000105996	-0.288943	-2.09146e-10	0.000357785	0.0234341	-2.09146e-10
137987058	rs143963031	8.67806e-10	-0.841855	-2.09146e-10	3.1223e-05	-1.51119	-2.09146e-10	9.41568e-05	-1.31154	-2.09146e-10
137987412	rs1651030	3.35383e-09	0.188347	0.321689	7.40751e-05	-0.730811	0.0835468	0.000185947	-0.660238	0.0292049
137987439	rs1651031	9.44834e-10	-1.08655	0.329737	6.09884e-05	-0.968125	0.126467	0.000110407	-1.29858	0.146255
137987814	rs58914268	1.56826e-10	-1.42591	-1.12678	9.77528e-06	-1.68206	-0.990422	2.06682e-05	-1.82115	-1.00675
137987881	rs9885129	9.06177e-11	-1.84408	-1.25709	9.73377e-06	-1.43319	-1.24355	2.18436e-05	-1.52639	-1.2462
137988480	rs138195801	9.60589e-10	-1.52697e-10	-0.740277	6.54995e-05	-1.52697e-10	-0.7703	0.000160822	-1.52697e-10	-0.776197
137988930	rs117225557	5.79343e-10	-1.52697e-10	-1.24593	4.05425e-05	-1.52697e-10	-1.24999	9.98503e-05	-1.52697e-10	-1.25282
137988944	rs6866645	1.20556e-10	-1.67514	-1.14057	9.16631e-06	-1.69779	-1.03902	1.84401e-05	-1.83596	-1.10601
137989020	rs9885511	1.18339e-10	-1.69757	-1.1367	9.38481e-06	-1.67949	-1.03376	1.84407e-05	-1.84032	-1.10162
137989342	rs9885516	1.17696e-10	-1.6964	-1.14332	9.07793e-06	-1.70375	-1.04275	1.835e-05	-1.83774	-1.10913
137989389	rs150866586	3.1878e-10	-1.84332	-2.09146e-10	2.37847e-05	-1.7833	-2.09146e-10	7.16472e-05	-1.58474	-2.09146e-10
137989513	rs9327816	1.13696e-10	-1.72171	-1.15259	8.74505e-06	-1.72839	-1.05546	1.82879e-05	-1.83056	-1.1197
137990472	rs147219815	4.61942e-10	-1.47239	-2.09146e-10	2.58967e-05	-1.69823	-2.09146e-10	6.53493e-05	-1.67675	-2.09146e-10
137991729	rs185836281	5.72933e-10	-1.52697e-10	-1.25705	4.14002e-05	-1.52697e-10	-1.22906	0.000101559	-1.52697e-10	-1.23585
137991852	rs744675	9.83671e-11	-1.77206	-1.24706	7.48448e-06	-1.77699	-1.16252	1.71373e-05	-1.80499	-1.21025
137991896	rs142188815	5.02044e-10	-1.38914	-2.09146e-10	2.73294e-05	-1.64438	-2.09146e-10	6.92065e-05	-1.6194	-2.09146e-10
137992127	rs744673	9.98258e-11	-1.77142	-1.23297	7.60904e-06	-1.79423	-1.12878	1.78578e-05	-1.78868	-1.18537
137992523	rs149004111	1.76179e-08	2.16885	-2.09146e-10	0.0015365	2.38492	-2.09146e-10	0.00281115	2.08485	-2.09146e-10
137992575	rs143789326	6.95155e-10	-1.52697e-10	-1.06369	4.24412e-05	-1.52697e-10	-1.20422	0.000113691	-1.52697e-10	-1.12301
137992709	rs882740	1.12611e-10	-1.77448	-1.1094	7.92257e-06	-1.82447	-1.05815	2.17589e-05	-1.73255	-1.04392
137993308	rs146961227	4.91985e-10	-1.40937	-2.09146e-10	2.69668e-05	-1.65774	-2.09146e-10	6.82324e-05	-1.63358	-2.09146e-10
137993483	rs2003393	9.72616e-11	-1.77555	-1.25487	7.20609e-06	-1.79102	-1.18639	1.70748e-05	-1.79201	-1.22688
137993683	rs10054891	9.75291e-11	-1.77147	-1.2562	7.19574e-06	-1.78742	-1.19143	1.69587e-05	-1.79547	-1.23025
137993728	rs150507411	3.20156e-10	-1.83902	-2.09146e-10	2.63563e-05	-1.68063	-2.09146e-10	5.84379e-05	-1.78853	-2.09146e-10
137994081	rs10064566	9.75232e-11	-1.77006	-1.25767	7.15929e-06	-1.78619	-1.19774	1.68596e-05	-1.79721	-1.23437
137994421	rs78841886	2.43925e-09	0.191622	-2.09146e-10	0.000147362	0.0405521	-2.09146e-10	0.000427573	0.201628	-2.09146e-10
137994545	rs77362422	3.3882e-10	-1.78235	-2.09146e-10	2.26194e-05	-1.83353	-2.09146e-10	5.55216e-05	-1.83972	-2.09146e-10
137994619	rs11242437	1.19185e-10	-1.63645	-1.19069	7.43664e-06	-1.75113	-1.1948	1.83629e-05	-1.75685	-1.18932
137994910	rs7702038	9.7557e-11	-1.76758	-1.2598	7.08608e-06	-1.78397	-1.21024	1.67053e-05	-1.79858	-1.2422
137995762	rs10062943	1.06167e-10	-1.76643	-1.17638	7.3533e-06	-1.82	-1.13719	1.9851e-05	-1.74222	-1.12602
137996161	rs115846097	3.22838e-10	-1.83067	-2.09146e-10	2.24664e-05	-1.84032	-2.09146e-10	6.12601e-05	-1.74137	-2.09146e-10
137996661	rs72788811	1.28022e-10	-1.62204	-1.13358	7.93212e-06	-1.75528	-1.12614	1.95773e-05	-1.76448	-1.11765
137997183	rs78701885	5.71116e-10	-1.52697e-10	-1.26023	4.03745e-05	-1.52697e-10	-1.25414	9.94336e-05	-1.52697e-10	-1.25701
137997972	rs13158035	9.49296e-10	-0.752103	-2.09146e-10	0.00030664	0.773332	-2.09146e-10	0.00126079	1.283	-2.09146e-10
137998090	rs142568136	9.44359e-10	-1.52697e-10	-0.757317	5.16678e-05	-1.52697e-10	-1.00751	0.000148584	-1.52697e-10	-0.855346
137998235	rs9885064	4.00922e-10	-1.61406	-2.09146e-10	2.36017e-05	-1.79102	-2.09146e-10	5.76729e-05	-1.80171	-2.09146e-10
137998415	rs145996235	7.76646e-10	-1.52697e-10	-0.952839	4.48494e-05	-1.52697e-10	-1.14903	0.000123751	-1.52697e-10	-1.03823
137998486	rs80124232	6.18695e-10	-1.52697e-10	-1.18021	4.32691e-05	-1.52697e-10	-1.1849	0.000106138	-1.52697e-10	-1.19175
137998670	rs17171939	7.04201e-10	-1.52697e-10	-1.05076	4.24396e-05	-1.52697e-10	-1.20426	0.000114028	-1.52697e-10	-1.12006
137998987	rs149792356	3.18909e-10	-1.84292	-2.09146e-10	2.91087e-05	-1.58131	-2.09146e-10	6.01891e-05	-1.75901	-2.09146e-10
137999050	rs9327818	1.15328e-10	-1.69893	-1.16112	7.85443e-06	-1.77242	-1.11885	1.90915e-05	-1.80036	-1.1069
137999323	rs148512028	8.18322e-10	-1.52697e-10	-0.900567	4.63209e-05	-1.52697e-10	-1.11675	0.000129413	-1.52697e-10	-0.993487
137999370	rs142765986	4.63901e-10	-1.46815	-2.09146e-10	2.59657e-05	-1.69556	-2.09146e-10	6.55358e-05	-1.6739	-2.09146e-10
137999404	rs12186999	2.56948e-10	-1.22432	-0.834631	1.90995e-05	-1.10462	-0.898061	6.1765e-05	-0.858415	-0.874746
138000372	rs7724633	9.92857e-11	-1.7639	-1.24592	6.9226e-06	-1.76431	-1.25324	1.6175e-05	-1.81251	-1.26053
138001129	rs142659557	3.18381e-10	-1.84458	-2.09146e-10	2.51646e-05	-1.72691	-2.09146e-10	6.42538e-05	-1.69366	-2.09146e-10
138001263	rs34371503	5.03371e-10	-1.3865	-2.09146e-10	2.27827e-05	-1.82634	-2.09146e-10	7.21796e-05	-1.57734	-2.09146e-10
138001897	rs78558832	3.33989e-10	-1.79671	-2.09146e-10	2.78308e-05	-1.6262	-2.09146e-10	6.13324e-05	-1.74019	-2.09146e-10
138002247	rs147244989	3.10668e-08	2.73607	-2.09146e-10	0.0033514	3.16479	-2.09146e-10	0.00595623	2.8357	-2.09146e-10
138002255	rs79856589	3.84494e-10	-1.65589	-2.09146e-10	2.26184e-05	-1.83358	-2.09146e-10	5.67742e-05	-1.81742	-2.09146e-10
138002828	rs141050065	3.40925e-10	-1.77616	-2.09146e-10	2.25922e-05	-1.83474	-2.09146e-10	5.82876e-05	-1.79111	-2.09146e-10
138003117	rs566686376	3.39331e-10	-1.78085	-2.09146e-10	2.25518e-05	-1.83653	-2.09146e-10	5.80467e-05	-1.79525	-2.09146e-10
138003304	rs111289905	1.41136e-10	-1.81166	-0.846441	9.31819e-06	-1.68867	-1.0317	2.50861e-05	-1.6418	-0.99239
138003319	rs148987469	1.53037e-09	-1.52697e-10	-0.274557	7.46631e-05	-1.52697e-10	-0.639357	0.000237271	-1.52697e-10	-0.387294
138003551	rs142900298	3.23297e-09	0.473332	-2.09146e-10	0.000160712	0.12727	-2.09146e-10	0.000356547	0.0199703	-2.09146e-10
138003934	rs78787663	3.23303e-10	-1.82923	-2.09146e-10	2.25776e-05	-1.83538	-2.09146e-10	5.55029e-05	-1.84006	-2.09146e-10
138003982	rs79211358	1.13127e-09	-1.52697e-10	-0.576729	5.90761e-05	-1.52697e-10	-0.873516	0.000178833	-1.52697e-10	-0.670044
138004941	rs58840451	1.6521e-10	-1.75488	-0.74573	1.319e-05	-1.80674	-0.566142	3.46613e-05	-1.76724	-0.543637
138005205	rs143546248	5.48658e-10	-1.30035	-2.09146e-10	2.39862e-05	-1.77487	-2.09146e-10	6.16064e-05	-1.73573	-2.09146e-10
138006736	rs145343382	1.68047e-09	-1.52697e-10	-0.180993	8.14505e-05	-1.52697e-10	-0.552347	0.000269887	-1.52697e-10	-0.258492
138007526	rs114916656	3.19122e-10	-1.84225	-2.09146e-10	3.03808e-05	-1.53853	-2.09146e-10	6.47474e-05	-1.686	-2.09146e-10
138009312	rs150357670	1.77699e-09	-1.52697e-10	-0.125149	8.52305e-05	-1.52697e-10	-0.506983	0.000284813	-1.52697e-10	-0.204664
138009485	rs138027415	1.44979e-09	-1.52697e-10	-0.328649	7.2344e-05	-1.52697e-10	-0.67091	0.000234146	-1.52697e-10	-0.400552
138009503	rs116827504	2.5895e-10	-1.81998	-0.231208	1.24117e-05	-1.8408	-0.592905	4.06873e-05	-1.84373	-0.306849
138009761	rs11242438	1.21948e-10	-1.73943	-1.06481	8.9025e-06	-1.78929	-0.976721	2.18829e-05	-1.78764	-0.983153
138010094	rs77029559	3.20245e-10	-1.83874	-2.09146e-10	2.27195e-05	-1.82912	-2.09146e-10	5.58221e-05	-1.83433	-2.09146e-10
138010322	rs147454089	2.49436e-08	2.51655	-2.09146e-10	0.00266363	2.9351	-2.09146e-10	0.00477079	2.61377	-2.09146e-10
138010916	rs56836084	1.07641e-09	-1.52697e-10	-0.62644	5.67039e-05	-1.52697e-10	-0.9145	0.000141982	-1.52697e-10	-0.900798
138010992	rs141992655	1.42078e-09	-1.52697e-10	-0.348863	7.11918e-05	-1.52697e-10	-0.686966	0.000229644	-1.52697e-10	-0.419965
138011216	rs146454522	3.38842e-10	-1.78229	-2.09146e-10	2.25399e-05	-1.83706	-2.09146e-10	5.79731e-05	-1.79652	-2.09146e-10
138011990	rs112361878	5.24341e-10	-1.34568	-2.09146e-10	5.85907e-05	-0.881767	-2.09146e-10	0.000118996	-1.07741	-2.09146e-10
138012666	rs11957671	1.35461e-10	-1.69881	-1.00033	9.90779e-06	-1.759	-0.900019	2.30338e-05	-1.81226	-0.907273
138014397	rs181293479	3.34004e-09	0.505914	-2.09146e-10	0.000165616	0.157332	-2.09146e-10	0.000367125	0.0492062	-2.09146e-10
138014489	rs147042907	3.19336e-10	-1.84158	-2.09146e-10	2.28438e-05	-1.82366	-2.09146e-10	5.60777e-05	-1.82976	-2.09146e-10
138014985	rs144401783	1.43865e-09	-1.52697e-10	-0.336363	7.19017e-05	-1.52697e-10	-0.677042	0.000232418	-1.52697e-10	-0.407961
138015126	rs182395769	1.81006e-09	-1.52697e-10	-0.106708	8.65218e-05	-1.52697e-10	-0.491946	0.000289924	-1.52697e-10	-0.186878
138015127	rs187001606	1.81006e-09	-1.52697e-10	-0.106708	8.65218e-05	-1.52697e-10	-0.491946	0.000289924	-1.52697e-10	-0.186878
138015157	rs142152655	1.87938e-09	-1.52697e-10	-0.0691278	8.92217e-05	-1.52697e-10	-0.461219	0.00030063	-1.52697e-10	-0.150616
138015172	rs146361795	1.88311e-09	-1.52697e-10	-0.0671427	8.93669e-05	-1.52697e-10	-0.459592	0.000301207	-1.52697e-10	-0.1487
138017361	rs201304192	7.43613e-10	-1.52697e-10	-0.996303	4.91339e-05	-1.52697e-10	-1.05779	0.000125888	-1.52697e-10	-1.02111
138018757	rs184526462	1.46688e-09	-1.52697e-10	-0.316931	7.28178e-05	-1.52697e-10	-0.664382	0.000231074	-1.52697e-10	-0.413761
138019686	rs182460324	4.02472e-10	-1.6102	-2.09146e-10	2.28585e-05	-1.82302	-2.09146e-10	5.60729e-05	-1.82984	-2.09146e-10
138019795	rs149866504	3.2659e-10	-1.81912	-2.09146e-10	2.24023e-05	-1.84318	-2.09146e-10	5.52416e-05	-1.84478	-2.09146e-10
138019830	rs145104166	1.85696e-09	-0.0811249	-2.09146e-10	0.00449395	3.45815	-2.09146e-10	0.000270112	-0.257661	-2.09146e-10
138020209	rs187362715	6.58361e-10	-1.52697e-10	-1.11807	4.47517e-05	-1.52697e-10	-1.15121	0.000111195	-1.52697e-10	-1.14522
138020635	rs147817722	7.64868e-10	-1.52697e-10	-0.96812	5.04656e-05	-1.52697e-10	-1.03105	0.000125432	-1.52697e-10	-1.02473
138020898	rs10078499	1.08191e-10	-1.73698	-1.18694	7.17647e-06	-1.72508	-1.25645	1.65139e-05	-1.83387	-1.21842
138021067	rs10065171	1.28375e-10	-1.69134	-1.06153	9.16223e-06	-1.76447	-0.97278	2.15009e-05	-1.80914	-0.979258
138022310	rs142928593	1.73277e-09	-1.52697e-10	-0.150349	8.5167e-05	-1.52697e-10	-0.507729	0.000287441	-1.52697e-10	-0.195481
138022750	rs67665497	2.8816e-10	-1.53803	-0.406273	1.2773e-05	-1.65115	-0.753865	3.65349e-05	-1.57458	-0.683644
138023526	rs72788815	1.21442e-10	-1.76239	-1.046	9.26823e-06	-1.77159	-0.954162	2.19042e-05	-1.80897	-0.960846
138024063	rs150509492	9.60101e-10	-1.52697e-10	-0.740785	5.4676e-05	-1.52697e-10	-0.950918	0.000131558	-1.52697e-10	-0.977052
138024161	rs140636021	3.23018e-10	-1.83011	-2.09146e-10	2.23867e-05	-1.84387	-2.09146e-10	5.52379e-05	-1.84485	-2.09146e-10
138024366	rs78296782	3.34979e-10	-1.79376	-2.09146e-10	2.24467e-05	-1.8412	-2.09146e-10	5.55662e-05	-1.83892	-2.09146e-10
138024842	rs143262004	1.80456e-09	-1.52697e-10	-0.109752	8.8068e-05	-1.52697e-10	-0.474234	0.000299103	-1.52697e-10	-0.155709
138025240	rs10077424	1.27363e-10	-1.67513	-1.08565	9.00504e-06	-1.75261	-1.00194	2.07389e-05	-1.8164	-1.00808
138025710	rs141951191	1.76825e-09	-1.52697e-10	-0.13008	8.66019e-05	-1.52697e-10	-0.491021	0.000293205	-1.52697e-10	-0.175626
138026078	rs12189478	1.16978e-10	-1.69868	-1.14716	8.52436e-06	-1.76962	-1.03979	2.02451e-05	-1.80506	-1.04352
138027182	rs79544313	3.32634e-10	-1.80078	-2.09146e-10	2.2406e-05	-1.84302	-2.09146e-10	5.54374e-05	-1.84124	-2.09146e-10
138027790	rs75087484	2.55015e-09	0.236084	-2.09146e-10	0.000130346	-0.0821501	-2.09146e-10	0.000397139	0.12779	-2.09146e-10
138027860	rs10052293	1.06715e-10	-1.78662	-1.15104	6.67074e-06	-1.80934	-1.24527	1.79712e-05	-1.77733	-1.1904
138028202	rs145616287	9.32957e-10	-1.52697e-10	-0.769464	5.39279e-05	-1.52697e-10	-0.964695	0.000132837	-1.52697e-10	-0.967375
138028453	rs117998666	1.65874e-09	-1.52697e-10	-0.194012	8.21656e-05	-1.52697e-10	-0.543606	0.000275409	-1.52697e-10	-0.238238
138028668	rs11746088	1.04476e-10	-1.79918	-1.15968	6.63478e-06	-1.81163	-1.24838	1.78953e-05	-1.77469	-1.19727
138029178	rs148347649	1.66772e-09	-1.52697e-10	-0.188608	8.25305e-05	-1.52697e-10	-0.539174	0.000276871	-1.52697e-10	-0.232947
138029508	rs138698250	3.32354e-10	-1.80162	-2.09146e-10	2.24017e-05	-1.84321	-2.09146e-10	5.54233e-05	-1.8415	-2.09146e-10
138030056	rs11741310	1.33771e-10	-1.66347	-1.04822	9.50254e-06	-1.74396	-0.956822	2.15868e-05	-1.82094	-0.963477
138031689	rs10060717	1.10753e-10	-1.77957	-1.12094	6.79155e-06	-1.80378	-1.23288	1.82846e-05	-1.7845	-1.16594
138031822	rs139608920	3.31921e-10	-1.80293	-2.09146e-10	2.23953e-05	-1.84349	-2.09146e-10	5.54022e-05	-1.84188	-2.09146e-10
138031907	rs11742397	1.16936e-10	-1.69868	-1.14752	8.19965e-06	-1.76962	-1.07863	1.94464e-05	-1.80506	-1.08377
138032194	rs13357355	1.09475e-10	-1.77955	-1.13258	6.81977e-06	-1.7946	-1.23792	1.79201e-05	-1.7951	-1.17547
138032464	rs13357397	1.08053e-10	-1.79874	-1.12646	6.67917e-06	-1.81763	-1.23572	1.85565e-05	-1.76647	-1.16921
138032564	rs76368857	3.21475e-10	-1.8349	-2.09146e-10	2.24338e-05	-1.84178	-2.09146e-10	5.53171e-05	-1.84341	-2.09146e-10
138032898	rs10077660	1.08518e-10	-1.71695	-1.20396	6.90988e-06	-1.75977	-1.25962	1.6613e-05	-1.81529	-1.23102
138033901	rs17171942	9.96355e-11	-1.84256	-1.16374	6.40574e-06	-1.84538	-1.24977	2.03933e-05	-1.6408	-1.20048
138034112	rs182251357	8.25016e-10	-1.52697e-10	-0.892421	5.6745e-05	-1.52697e-10	-0.913776	0.000141414	-1.52697e-10	-0.904802
138034173	rs10066809	1.13741e-10	-1.80884	-1.06506	8.44734e-06	-1.84146	-0.977031	2.46312e-05	-1.66902	-0.98346
138034304	rs10066819	1.12618e-10	-1.81614	-1.06767	8.40296e-06	-1.84358	-0.980177	2.49846e-05	-1.65167	-0.98657
138034340	rs79786433	1.80078e-09	-1.52697e-10	-0.111851	8.79153e-05	-1.52697e-10	-0.475969	0.000298488	-1.52697e-10	-0.157766
138034509	rs78783581	2.1363e-09	-1.52697e-10	0.0590088	0.000101353	-1.52697e-10	-0.333734	0.000352927	-1.52697e-10	0.00976353
138035207	rs147985538	3.29452e-10	-1.81039	-2.09146e-10	2.23664e-05	-1.84478	-2.09146e-10	5.52976e-05	-1.84377	-2.09146e-10
138036255	rs10059749	1.24159e-10	-1.69309	-1.09318	8.8065e-06	-1.76574	-1.01111	2.07194e-05	-1.80829	-1.01714
138036547	rs78587600	1.90247e-09	-1.52697e-10	-0.0569176	9.20089e-05	-1.52697e-10	-0.430458	0.000314999	-1.52697e-10	-0.103929
138038642	rs9327819	2.13267e-09	-1.52697e-10	0.0573081	0.000103689	-1.52697e-10	-0.310949	0.000337606	-1.52697e-10	-0.0346178
138039729	rs186057639	3.22084e-10	-1.83301	-2.09146e-10	2.24288e-05	-1.842	-2.09146e-10	5.5611e-05	-1.83812	-2.09146e-10
138040238	rs10036084	6.61379e-09	-1.52697e-10	1.18909	0.000419801	-1.52697e-10	1.08744	0.00271292	-1.52697e-10	2.04928
138040813	rs117102535	1.01294e-08	-1.52697e-10	1.61537	0.000637457	-1.52697e-10	1.50514	0.00444046	-1.52697e-10	2.54202
138041609	rs11750163	4.38225e-10	-1.21535	-0.309745	3.85932e-05	-0.850596	-0.448671	8.53099e-05	-1.47436	0.0641529
138041616	rs79360754	6.83675e-09	-1.52697e-10	1.22224	0.000433653	-1.52697e-10	1.1199	0.00281946	-1.52697e-10	2.0878
138042464	rs13171173	1.83867e-10	-1.2159	-1.17771	1.89987e-05	-0.892631	-1.11534	2.51813e-05	-1.52629	-1.1041
138042478	rs7702510	6.66709e-09	-1.52697e-10	1.19712	0.000409487	-1.52697e-10	1.06256	0.00269614	-1.52697e-10	2.04308
138042807	rs73265515	6.59285e-09	-1.52697e-10	1.18592	0.000405053	-1.52697e-10	1.05167	0.00266135	-1.52697e-10	2.03009
138043367	rs190160571	6.0229e-10	-1.52697e-10	-1.20708	4.26942e-05	-1.52697e-10	-1.19828	0.000104814	-1.52697e-10	-1.20431
138043689	rs311608	4.64057e-10	-1.19113	-0.276688	4.03328e-05	-0.820222	-0.434955	8.98309e-05	-1.45572	0.0971526
138044196	rs185165515	4.41236e-10	-1.51824	-2.09146e-10	2.62838e-05	-1.68339	-2.09146e-10	7.43827e-05	-1.54727	-2.09146e-10
138044261	rs140220799	3.19943e-10	-1.83968	-2.09146e-10	2.30486e-05	-1.81474	-2.09146e-10	5.59502e-05	-1.83203	-2.09146e-10
138044920	rs311607	2.31349e-10	-1.18195	-0.981948	2.60884e-05	-0.670718	-1.02013	3.39203e-05	-1.35745	-0.975029
138045038	rs76169207	1.2608e-09	-1.52697e-10	-0.468321	6.28832e-05	-1.52697e-10	-0.811063	0.000158155	-1.52697e-10	-0.792922
138045063	rs80151503	2.42093e-09	-1.52697e-10	0.184082	0.000115386	-1.52697e-10	-0.204063	0.000514781	-1.52697e-10	0.387245
138045240	rs311606	2.31219e-10	-1.13125	-1.03321	2.15094e-05	-0.821329	-1.06252	3.29435e-05	-1.45437	-0.90733
138045839	rs311605	2.17546e-10	-1.20603	-1.01938	2.04743e-05	-0.878359	-1.05481	2.87552e-05	-1.48473	-1.01294
138046394	rs28521503	2.4745e-08	2.50856	-2.09146e-10	0.00148505	2.35086	-2.09146e-10	0.00326749	2.23528	-2.09146e-10
138046416	rs56165444	7.25041e-10	-1.52697e-10	-1.0216	4.80521e-05	-1.52697e-10	-1.08006	0.000123145	-1.52697e-10	-1.04313
138046704	rs543931651	4.35445e-10	-1.53146	-2.09146e-10	2.60416e-05	-1.69265	-2.09146e-10	7.34508e-05	-1.55988	-2.09146e-10
138046844	rs145587240	3.98577e-10	-1.61992	-2.09146e-10	5.6416e-05	-0.919589	-2.09146e-10	9.60709e-05	-1.29141	-2.09146e-10
138048543	rs57058893	2.35003e-09	-1.52697e-10	0.154361	0.000112492	-1.52697e-10	-0.229457	0.000498692	-1.52697e-10	0.355492
138048559	rs57869939	2.24792e-09	-1.52697e-10	0.109938	0.000108312	-1.52697e-10	-0.267327	0.000475558	-1.52697e-10	0.307993
138048708	rs73790330	5.87318e-10	-1.52697e-10	-1.23226	4.01457e-05	-1.52697e-10	-1.25983	9.92368e-05	-1.52697e-10	-1.25899
138048743	rs59564360	2.30252e-09	-1.52697e-10	0.133937	0.000110549	-1.52697e-10	-0.246882	0.000487922	-1.52697e-10	0.33366
138049363	rs311604	1.76519e-10	-1.2265	-1.20789	1.7364e-05	-0.94154	-1.1564	2.35213e-05	-1.55173	-1.14686
138049446	rs145800948	2.24039e-09	-1.52697e-10	0.106581	0.000108003	-1.52697e-10	-0.270184	0.000473854	-1.52697e-10	0.304402
138049825	rs148646574	7.97703e-10	-1.52697e-10	-0.926087	4.97065e-05	-1.52697e-10	-1.04621	0.000123435	-1.52697e-10	-1.04078
138049851	rs311603	2.18331e-10	-1.23807	-0.983741	1.87797e-05	-0.956586	-1.06298	2.6017e-05	-1.54434	-1.05341
138050956	rs187489369	6.22104e-10	-1.52697e-10	-1.17472	4.01285e-05	-1.52697e-10	-1.26025	9.90847e-05	-1.52697e-10	-1.26052
138051014	rs113883338	1.01487e-09	-0.685308	-2.09146e-10	0.00116329	2.10666	-2.09146e-10	0.000196861	-0.574001	-2.09146e-10
138051469	rs114594197	2.23155e-09	-1.52697e-10	0.102627	0.00010764	-1.52697e-10	-0.27355	0.000471853	-1.52697e-10	0.30017
138051796	rs112154084	4.46003e-09	0.795086	-2.09146e-10	0.000226679	0.471192	-2.09146e-10	0.000435359	0.219673	-2.09146e-10
138051875	rs376423920	2.20911e-09	-1.52697e-10	0.0925222	0.000106719	-1.52697e-10	-0.282145	0.000466778	-1.52697e-10	0.289357
138053059	rs311602	1.84155e-10	-1.32225	-1.0698	1.68259e-05	-1.02567	-1.10376	2.75529e-05	-1.58058	-0.959809
138053386	rs311601	1.5994e-10	-1.35555	-1.17747	1.53957e-05	-1.10322	-1.11503	2.24106e-05	-1.64318	-1.10378
138053449	rs146216781	2.11921e-09	-1.52697e-10	0.0509768	0.000104818	-1.52697e-10	-0.30012	0.000459005	-1.52697e-10	0.272564
138053618	rs930063	1.78535e-10	-1.34279	-1.08025	1.62435e-05	-1.05143	-1.11322	2.67997e-05	-1.59513	-0.972971
138053623	rs930062	1.86188e-10	-1.31127	-1.0698	1.70584e-05	-1.01194	-1.10376	2.77694e-05	-1.57275	-0.959809
138054085	rs311600	1.61219e-10	-1.32418	-1.20087	1.41943e-05	-1.06571	-1.23379	2.04804e-05	-1.60918	-1.22784
138054160	rs142228803	2.14175e-09	-1.52697e-10	0.0615533	0.000105771	-1.52697e-10	-0.291066	0.000464283	-1.52697e-10	0.283997
138054190	rs113394635	9.45709e-11	-1.79897	-1.2595	6.95844e-06	-1.75628	-1.25611	1.75468e-05	-1.73634	-1.25529
138054223	rs150347459	2.07654e-09	-1.52697e-10	0.0306337	0.00010301	-1.52697e-10	-0.317517	0.000449016	-1.52697e-10	0.250563
138054683	rs311599	1.63484e-10	-1.31322	-1.19788	1.44147e-05	-1.05232	-1.23178	2.06784e-05	-1.60179	-1.22562
138054861	rs74931099	2.18665e-09	-1.52697e-10	0.0823005	0.000107668	-1.52697e-10	-0.273288	0.000474809	-1.52697e-10	0.306415
138055062	rs75149161	2.12176e-09	-1.52697e-10	0.0521769	0.000104925	-1.52697e-10	-0.299092	0.000459601	-1.52697e-10	0.273861
138055308	rs17286171	1.97674e-09	1.10254	-1.12116	4.34117e-05	-0.315439	-0.866174	0.000208709	0.335822	-0.851379
138055901	rs311597	2.35944e-10	-1.30215	-0.842081	2.00074e-05	-1.03881	-0.917432	2.87087e-05	-1.59428	-0.90502
138056121	rs75455584	2.99873e-09	-1.84421	2.24234	0.000174891	-1.80199	2.01381	0.000527443	-1.71956	2.13111
138056200	rs148156858	2.20296e-09	-1.52697e-10	0.0897319	0.000108357	-1.52697e-10	-0.266914	0.000478635	-1.52697e-10	0.314442
138056306	rs172664	1.57666e-10	-1.2923	-1.25504	1.49402e-05	-0.988293	-1.26	2.14819e-05	-1.55916	-1.23013
138056883	rs77199899	3.70829e-10	-1.69208	-2.09146e-10	2.24133e-05	-1.84269	-2.09146e-10	6.03512e-05	-1.75632	-2.09146e-10
138056983	rs116971641	2.20296e-09	-1.52697e-10	0.0897319	0.000108357	-1.52697e-10	-0.266914	0.000478635	-1.52697e-10	0.314442
138057660	rs139474874	9.46844e-10	-1.52697e-10	-0.754689	6.34356e-05	-1.52697e-10	-0.802317	0.00015818	-1.52697e-10	-0.792764
138057833	rs1168794	3.34922e-10	-1.79393	-2.09146e-10	2.5616e-05	-1.70912	-2.09146e-10	6.16356e-05	-1.73526	-2.09146e-10
138058183	rs17171955	2.0897e-09	-1.52697e-10	0.036953	0.000103568	-1.52697e-10	-0.312115	0.000452096	-1.52697e-10	0.257398
138058482	rs160403	1.53989e-10	-1.32958	-1.24136	1.48642e-05	-0.997463	-1.25592	2.15492e-05	-1.55246	-1.2337
138058599	rs114565470	1.2336e-09	-0.490135	-2.09146e-10	4.3075e-05	-1.1894	-2.09146e-10	8.72326e-05	-1.38792	-2.09146e-10
138059262	rs60880420	2.09423e-09	-1.52697e-10	0.0391157	0.00010376	-1.52697e-10	-0.310266	0.000453155	-1.52697e-10	0.259737
138059288	rs160402	1.68105e-10	-1.29868	-1.18456	1.48481e-05	-1.03415	-1.22032	2.11601e-05	-1.59105	-1.21333
138059347	rs58475473	2.12304e-09	-1.52697e-10	0.0527831	0.00010498	-1.52697e-10	-0.298574	0.000459902	-1.52697e-10	0.274516
138059675	rs140452186	3.28227e-10	-1.81412	-2.09146e-10	2.25814e-05	-1.83522	-2.09146e-10	5.74792e-05	-1.80507	-2.09146e-10
138060702	rs73790331	1.19026e-09	-1.52697e-10	-0.525897	7.93022e-05	-1.52697e-10	-0.579077	0.000207615	-1.52697e-10	-0.52081
138061305	rs78597109	4.41698e-09	-1.52697e-10	0.785387	0.000173933	-1.52697e-10	0.206327	0.000443961	-1.52697e-10	0.23924
138061341	rs160401	2.51122e-10	-1.2949	-0.786984	2.38566e-05	-0.99221	-0.788071	3.53639e-05	-1.55579	-0.73502
138061395	rs191859215	6.06336e-10	-1.52697e-10	-1.20039	4.45014e-05	-1.52697e-10	-1.15682	0.000108709	-1.52697e-10	-1.16782
138061558	rs2115148	2.13846e-09	-1.52697e-10	0.0600171	0.000108923	-1.52697e-10	-0.261701	0.000473979	-1.52697e-10	0.304667
138061672	rs78747212	1.37561e-08	1.92141	-2.09146e-10	0.000209934	0.39445	-2.09146e-10	0.000479022	0.315251	-2.09146e-10
138062542	rs78459682	2.44614e-09	-1.52697e-10	0.194442	0.000118573	-1.52697e-10	-0.176813	0.000535859	-1.52697e-10	0.427374
138062859	rs113230427	3.58802e-10	-1.72505	-2.09146e-10	2.23807e-05	-1.84414	-2.09146e-10	5.61766e-05	-1.828	-2.09146e-10
138063019	rs160400	1.64277e-10	-1.25415	-1.25211	1.5684e-05	-0.940468	-1.25923	2.22142e-05	-1.53058	-1.22519
138063241	rs160399	1.64607e-10	-1.25415	-1.25011	1.56975e-05	-0.940468	-1.25837	2.23032e-05	-1.53058	-1.22119
138063439	rs160398	2.5052e-10	-1.27725	-0.807034	2.14388e-05	-1.00809	-0.879049	3.03703e-05	-1.57636	-0.866666
138064219	rs274119	1.62293e-10	-1.26583	-1.25258	1.5456e-05	-0.954932	-1.25941	2.20048e-05	-1.53908	-1.22615
138064230	rs77535332	3.18903e-10	-1.84294	-2.09146e-10	2.34509e-05	-1.79743	-2.09146e-10	5.55235e-05	-1.83969	-2.09146e-10
138064486	rs151032632	2.5574e-09	-1.52697e-10	0.238924	0.000123219	-1.52697e-10	-0.138377	0.000562142	-1.52697e-10	0.475258
138064760	rs145174283	9.26085e-10	-1.52697e-10	-0.776857	5.75382e-05	-1.52697e-10	-0.899893	0.000143027	-1.52697e-10	-0.893463
138064887	rs274118	1.62611e-10	-1.26583	-1.25063	1.54685e-05	-0.954932	-1.25861	2.20917e-05	-1.53908	-1.22221
138065048	rs274117	1.62528e-10	-1.26583	-1.25114	1.54651e-05	-0.954932	-1.25883	2.20695e-05	-1.53908	-1.22321
138065629	rs182629009	5.71513e-10	-1.52697e-10	-1.25954	4.04942e-05	-1.52697e-10	-1.25118	9.96704e-05	-1.52697e-10	-1.25463
138065763	rs160397	1.5853e-10	-1.28884	-1.25304	1.50181e-05	-0.983506	-1.25958	2.16205e-05	-1.55575	-1.22711
138066200	rs183807133	3.52909e-10	-1.74161	-2.09146e-10	2.23971e-05	-1.84341	-2.09146e-10	5.53783e-05	-1.84231	-2.09146e-10
138066211	rs170170	2.50299e-10	-1.29868	-0.786489	2.12851e-05	-1.03415	-0.860187	3.05067e-05	-1.59105	-0.847504
138066872	rs116121907	1.77309e-09	-0.127346	-2.09146e-10	0.000290766	0.720175	-2.09146e-10	0.00102622	1.07714	-2.09146e-10
138066947	rs825669	1.48905e-10	-1.36196	-1.24256	1.32938e-05	-1.11068	-1.25437	2.04961e-05	-1.62876	-1.2075
138068893	rs4835647	8.33582e-10	-1.82846	0.946367	5.25597e-05	-1.77052	0.780125	0.000157771	-1.6677	0.872346
138069553	rs77291402	3.78856e-09	-1.52697e-10	0.631918	0.000364342	-1.52697e-10	0.945751	0.0019737	-1.52697e-10	1.73117
138069636	rs67514550	1.42929e-10	-1.73986	-0.905615	7.14445e-06	-1.83746	-1.14854	1.82677e-05	-1.80526	-1.1461
138069668	rs311589	2.49527e-10	-1.2989	-0.789353	2.12446e-05	-1.03342	-0.862818	2.99921e-05	-1.60538	-0.850177
138069710	rs311590	1.51545e-10	-1.34243	-1.24451	1.35883e-05	-1.08764	-1.25549	2.05943e-05	-1.6206	-1.21089
138069894	rs311591	2.49527e-10	-1.2989	-0.789353	2.12446e-05	-1.03342	-0.862818	2.99921e-05	-1.60538	-0.850177
138070018	rs73790332	1.07213e-09	-1.52697e-10	-0.630423	6.538e-05	-1.52697e-10	-0.772127	0.00016269	-1.52697e-10	-0.764649
138070195	rs311592	2.4116e-10	-1.32419	-0.798176	2.04037e-05	-1.06571	-0.870921	2.96334e-05	-1.60919	-0.858409
138070621	rs311593	1.61214e-10	-1.28768	-1.23741	1.53672e-05	-1.01976	-1.20035	2.14457e-05	-1.59793	-1.19304
138070757	rs311594	2.51552e-10	-1.28768	-0.792493	2.14749e-05	-1.01976	-0.865703	3.01282e-05	-1.59793	-0.853107
138070789	rs1184557	5.95308e-10	-1.21874	-2.09146e-10	2.2633e-05	-1.83293	-2.09146e-10	5.54892e-05	-1.84031	-2.09146e-10
138070797	rs148461281	2.54816e-09	-1.52697e-10	0.235303	0.000122834	-1.52697e-10	-0.141509	0.000559956	-1.52697e-10	0.471362
138071024	rs113165778	1.0786e-09	-0.624405	-2.09146e-10	0.00127724	2.20012	-2.09146e-10	0.000214667	-0.48741	-2.09146e-10
138071391	rs115845527	1.50607e-07	4.31461	-2.09146e-10	0.0030993	3.08659	-2.09146e-10	0.0121167	3.54585	-2.09146e-10
138071840	rs143619028	2.56669e-09	-1.52697e-10	0.24255	0.000123606	-1.52697e-10	-0.13524	0.00056434	-1.52697e-10	0.479159
138071872	rs311595	1.55371e-10	-1.31138	-1.25063	1.46162e-05	-1.01161	-1.25861	2.13777e-05	-1.57194	-1.22221
138072059	rs140474948	7.71119e-08	3.64519	-2.09146e-10	0.00170611	2.48963	-2.09146e-10	0.00648554	2.92083	-2.09146e-10
138072082	rs311596	2.4267e-10	-1.32078	-0.795339	2.05508e-05	-1.06113	-0.868316	2.98052e-05	-1.60605	-0.855762
138075163	rs1651359	2.58473e-10	-1.28758	-0.765452	2.20182e-05	-1.01964	-0.840835	3.09008e-05	-1.59786	-0.827852
138075947	rs73790334	5.78163e-10	-1.52697e-10	-1.24797	4.04388e-05	-1.52697e-10	-1.25255	0.000105605	-1.52697e-10	-1.19679
138076077	rs75231031	2.18783e-09	-1.52697e-10	0.0828404	0.000107603	-1.52697e-10	-0.27389	0.000480677	-1.52697e-10	0.318698
138076276	rs1703211	1.43434e-10	-1.38274	-1.25921	1.28789e-05	-1.13635	-1.2604	1.95466e-05	-1.6426	-1.24109
138077466	rs1627698	2.72479e-10	-1.28757	-0.712695	2.31408e-05	-1.01859	-0.792155	3.26366e-05	-1.59262	-0.778445
138078552	rs1703212	1.57781e-10	-1.28875	-1.25786	1.51584e-05	-0.983393	-1.25039	2.09652e-05	-1.55568	-1.25795
138078840	rs1651032	3.17024e-10	-1.21927	-0.62958	2.82502e-05	-0.89616	-0.715083	3.78987e-05	-1.52128	-0.700296
138078923	rs113187154	3.8441e-09	0.646472	-2.09146e-10	0.00014076	-0.00528414	-2.09146e-10	0.000370265	0.0577231	-2.09146e-10
138078992	rs1725352	3.18157e-10	-1.21927	-0.626013	2.8344e-05	-0.89616	-0.711765	3.80263e-05	-1.52128	-0.696933
138079005	rs1725353	3.18157e-10	-1.21927	-0.626013	2.8344e-05	-0.89616	-0.711765	3.80263e-05	-1.52128	-0.696933
138079052	rs1703213	1.72416e-10	-1.25435	-1.20356	1.6822e-05	-0.979314	-1.15034	2.31131e-05	-1.57557	-1.14053
138081007	rs1651358	1.66269e-10	-1.27549	-1.21873	1.60634e-05	-1.0039	-1.17189	2.23978e-05	-1.58447	-1.16307
138081035	rs72788828	4.54538e-09	0.814042	-2.09146e-10	0.000169132	0.178336	-2.09146e-10	0.000750541	0.764298	-2.09146e-10
138081230	rs1725335	1.67852e-10	-1.26441	-1.22034	1.62429e-05	-0.990444	-1.17424	2.25112e-05	-1.57695	-1.16553
138081733	rs113315313	9.86255e-10	-1.52697e-10	-0.713908	6.07683e-05	-1.52697e-10	-0.845273	0.000151127	-1.52697e-10	-0.838376
138083337	rs311613	2.79424e-10	-1.25554	-0.719558	2.37348e-05	-0.97969	-0.80571	3.29186e-05	-1.57091	-0.79155
138083721	rs160406	2.91536e-10	-1.25554	-0.677125	2.48642e-05	-0.97969	-0.759224	3.44857e-05	-1.57091	-0.745043
138084076	rs160405	2.96348e-10	-1.25565	-0.660637	2.52179e-05	-0.980857	-0.743931	3.55557e-05	-1.55586	-0.729538
138084269	rs160404	2.87549e-10	-1.27924	-0.667192	2.43581e-05	-1.00946	-0.750013	3.47604e-05	-1.57231	-0.735704
138085039	rs78595527	7.80401e-10	-1.52697e-10	-0.948015	4.87772e-05	-1.52697e-10	-1.06508	0.000122174	-1.52697e-10	-1.05105
138085286	rs700614	1.55545e-10	-1.30711	-1.25378	1.54192e-05	-0.973398	-1.24333	2.1058e-05	-1.54909	-1.26013
138085834	rs700615	3.1551e-10	-1.24425	-0.609381	2.68156e-05	-0.967068	-0.696291	3.76144e-05	-1.54786	-0.681253
138086480	rs11949550	1.05676e-09	-1.52697e-10	-0.644857	6.4555e-05	-1.52697e-10	-0.784825	0.000160622	-1.52697e-10	-0.777445
138086559	rs113755571	3.22894e-10	-1.8305	-2.09146e-10	2.31712e-05	-1.80943	-2.09146e-10	5.56876e-05	-1.83674	-2.09146e-10
138087873	rs700616	3.24979e-10	-1.219	-0.605062	2.74375e-05	-0.935545	-0.704887	3.73357e-05	-1.54581	-0.690736
138087979	rs700617	3.24667e-10	-1.23051	-0.594514	2.73234e-05	-0.949427	-0.695172	3.74065e-05	-1.55375	-0.680898
138088118	rs700618	3.20985e-10	-1.24191	-0.594514	2.69495e-05	-0.963205	-0.695172	3.71145e-05	-1.56159	-0.680898
138088424	rs111895857	1.14261e-09	-0.566752	-2.09146e-10	0.0014463	2.32442	-2.09146e-10	0.000210781	-0.505677	-2.09146e-10
138088749	rs700619	2.0123e-10	-1.1307	-1.17267	1.99953e-05	-0.866384	-1.09046	2.62393e-05	-1.50999	-1.07925
138088756	rs28365836	1.05013e-09	-1.52697e-10	-0.651159	6.29225e-05	-1.52697e-10	-0.810439	0.000156547	-1.52697e-10	-0.803141
138089748	rs62384263	3.37055e-10	-1.78758	-2.09146e-10	2.4312e-05	-1.76137	-2.09146e-10	5.74136e-05	-1.80622	-2.09146e-10
138091623	rs184247003	5.71414e-10	-1.52697e-10	-1.25971	4.5622e-05	-1.52697e-10	-1.13195	0.000112683	-1.52697e-10	-1.13191
138091697	rs12653845	1.61845e-10	-1.76446	-0.756726	8.05092e-06	-1.84538	-1.02118	2.04208e-05	-1.82205	-1.0179
138092296	rs150998339	1.18291e-07	4.07308	-2.09146e-10	0.00258831	2.90642	-2.09146e-10	0.00528172	2.71551	-2.09146e-10
138092484	rs73790337	1.0534e-09	-1.52697e-10	-0.648045	6.30911e-05	-1.52697e-10	-0.807762	0.00015697	-1.52697e-10	-0.800443
138093109	rs117087060	2.16967e-09	-1.52697e-10	0.0745089	0.00010892	-1.52697e-10	-0.261725	0.000484425	-1.52697e-10	0.326466
138094836	rs116628070	2.46403e-09	0.20173	-2.09146e-10	0.000290392	0.718887	-2.09146e-10	0.00081344	0.844775	-2.09146e-10
138095206	rs1095374	5.03029e-10	-1.13445	-0.252726	4.18761e-05	-0.830069	-0.387559	5.5911e-05	-1.46384	-0.368895
138095643	rs825672	1.87381e-10	-1.19631	-1.17837	1.80324e-05	-0.943764	-1.11641	2.44287e-05	-1.55529	-1.10545
138095769	rs191663395	3.39227e-10	-1.78115	-2.09146e-10	2.2493e-05	-1.83914	-2.09146e-10	5.70005e-05	-1.81344	-2.09146e-10
138096106	rs145134875	9.93558e-10	-1.52697e-10	-0.706531	6.00093e-05	-1.52697e-10	-0.857843	0.00014924	-1.52697e-10	-0.850938
138096312	rs148689984	7.82865e-10	-1.52697e-10	-0.944863	5.2433e-05	-1.52697e-10	-0.992807	0.00013113	-1.52697e-10	-0.980306
138096583	rs77629298	7.79105e-10	-1.52697e-10	-0.949677	5.0393e-05	-1.52697e-10	-1.03249	0.000131268	-1.52697e-10	-0.979254
138096816	rs77676336	1.1106e-08	1.70741	-2.09146e-10	0.000157041	0.104164	-2.09146e-10	0.000355979	0.018376	-2.09146e-10
138096962	rs147820383	5.71809e-10	-1.52697e-10	-1.25902	4.59598e-05	-1.52697e-10	-1.12458	0.000113518	-1.52697e-10	-1.12454
138097004	rs189374538	7.09063e-10	-1.52697e-10	-1.04388	5.56929e-05	-1.52697e-10	-0.932491	0.000134992	-1.52697e-10	-0.951283
138097168	rs1828186	1.08134e-09	-1.52697e-10	-0.621872	6.45295e-05	-1.52697e-10	-0.78522	0.000160577	-1.52697e-10	-0.777722
138097175	rs62384265	4.1764e-09	0.729382	-2.09146e-10	0.000166314	0.161535	-2.09146e-10	0.000730398	0.737093	-2.09146e-10
138097936	rs700620	4.13983e-10	-1.15912	-0.422874	3.50398e-05	-0.859598	-0.53626	4.72061e-05	-1.48186	-0.520116
138098422	rs73790339	1.08874e-09	-1.52697e-10	-0.615043	6.49109e-05	-1.52697e-10	-0.779327	0.000161534	-1.52697e-10	-0.771782
138098430	rs700621	4.15521e-10	-1.15912	-0.419166	3.51608e-05	-0.859598	-0.532812	4.73709e-05	-1.48186	-0.51663
138098551	rs700622	1.85933e-10	-1.17257	-1.20987	1.80352e-05	-0.915817	-1.1442	2.41011e-05	-1.53934	-1.13489
138098682	rs700623	1.71049e-10	-1.23172	-1.23415	1.6227e-05	-0.947004	-1.21866	2.14241e-05	-1.53414	-1.25784
138099021	rs700624	3.77739e-10	-1.18507	-0.488552	3.07151e-05	-0.93035	-0.597238	4.24648e-05	-1.52604	-0.581784
138099185	rs74986572	2.20075e-09	-1.52697e-10	0.0887303	0.000110269	-1.52697e-10	-0.249419	0.000491993	-1.52697e-10	0.341968
138099597	rs700625	3.66328e-10	-1.20683	-0.49746	2.97169e-05	-0.955133	-0.605493	4.08388e-05	-1.55673	-0.590136
138100042	rs62384266	3.70519e-10	-1.20683	-0.486083	3.00319e-05	-0.955133	-0.594949	4.12768e-05	-1.55673	-0.579469
138100455	rs7722965	1.93551e-10	-1.17257	-1.16972	1.91092e-05	-0.915817	-1.08636	2.55885e-05	-1.53934	-1.07501
138100998	rs2940594	3.71983e-10	-1.20683	-0.48214	3.01419e-05	-0.955133	-0.591293	4.14297e-05	-1.55673	-0.575771
138101037	rs2940595	3.71983e-10	-1.20683	-0.48214	3.01419e-05	-0.955133	-0.591293	4.14297e-05	-1.55673	-0.575771
138101098	rs147705041	9.52475e-10	-1.84516	1.09641	6.30518e-05	-1.80967	1.00128	0.000184701	-1.7329	1.09514
138101586	rs1725351	2.02795e-10	-1.2436	-1.05203	1.60908e-05	-1.14253	-1.03156	2.25069e-05	-1.71992	-1.02276
138101918	rs2174972	3.85946e-10	-1.18507	-0.467059	3.13335e-05	-0.93035	-0.577304	4.33297e-05	-1.52604	-0.561622
138102175	rs114618296	5.19567e-10	-1.35483	-2.09146e-10	0.000126842	-0.109401	-2.09146e-10	0.000228433	-0.425254	-2.09146e-10
138102178	rs73790340	1.11288e-09	-1.52697e-10	-0.59312	6.6153e-05	-1.52697e-10	-0.760373	0.000164649	-1.52697e-10	-0.752682
138102489	rs73790341	1.09192e-09	-1.52697e-10	-0.612134	6.50742e-05	-1.52697e-10	-0.776815	0.000161943	-1.52697e-10	-0.769251
138102972	rs825675	2.0293e-10	-1.13493	-1.16003	2.02395e-05	-0.871667	-1.07304	2.66138e-05	-1.51379	-1.06127
138103266	rs851278	3.75852e-10	-1.17765	-0.500974	3.06539e-05	-0.920833	-0.608748	4.14874e-05	-1.53768	-0.593428
138104011	rs825676	5.36291e-10	-1.32315	-2.09146e-10	2.43918e-05	-1.75809	-2.09146e-10	5.67578e-05	-1.8177	-2.09146e-10
138104613	rs73790342	1.13024e-09	-1.52697e-10	-0.577637	6.70464e-05	-1.52697e-10	-0.746958	0.00016689	-1.52697e-10	-0.739164
138104770	rs825677	1.88427e-10	-1.16302	-1.20609	1.89645e-05	-0.87126	-1.13851	2.48649e-05	-1.51405	-1.12899
138105356	rs77811072	1.0951e-09	-1.52697e-10	-0.609219	6.52383e-05	-1.52697e-10	-0.774297	0.000162355	-1.52697e-10	-0.766713
138106326	rs2693963	3.96491e-10	-1.18507	-0.440102	3.21277e-05	-0.93035	-0.552274	4.44405e-05	-1.52604	-0.536308
138106384	rs2693962	1.9497e-10	-1.13493	-1.20005	1.91276e-05	-0.871667	-1.12954	2.5104e-05	-1.51379	-1.11968
138106497	rs6866199	4.01298e-10	-1.17302	-0.440102	3.25864e-05	-0.916174	-0.552274	4.48152e-05	-1.51764	-0.536308
138107637	rs73790349	1.13024e-09	-1.52697e-10	-0.577637	6.70464e-05	-1.52697e-10	-0.746958	0.00016689	-1.52697e-10	-0.739164
138107938	rs537861449	8.31539e-10	-0.884545	-2.09146e-10	3.6318e-05	-1.36003	-2.09146e-10	8.71101e-05	-1.38932	-2.09146e-10
138108249	rs148665639	3.8629e-10	-1.65123	-2.09146e-10	2.94412e-05	-1.56995	-2.09146e-10	6.95607e-05	-1.6143	-2.09146e-10
138108703	rs62384267	1.23899e-10	-1.52857	-1.25979	6.91048e-06	-1.84539	-1.17392	1.78048e-05	-1.81098	-1.16605
138110540	rs1976561	4.73516e-10	-1.13445	-0.313188	3.99745e-05	-0.830069	-0.434031	5.32962e-05	-1.46384	-0.416791
138110594	rs1976562	1.93978e-10	-1.14718	-1.1929	1.90527e-05	-0.88602	-1.11912	2.51656e-05	-1.52215	-1.10887
138110702	rs1567313	4.15713e-10	-1.17302	-0.404813	3.36734e-05	-0.916174	-0.519459	4.63271e-05	-1.51764	-0.50313
138111451	rs189356122	1.74242e-08	2.15779	-2.09146e-10	0.000754441	1.67363	-2.09146e-10	0.00164265	1.54757	-2.09146e-10
138111712	rs12188426	3.76745e-10	-1.67626	-2.09146e-10	5.91268e-05	-0.872658	-2.09146e-10	0.000114988	-1.11167	-2.09146e-10
138113241	rs377594714	7.65092e-10	-1.52697e-10	-0.967827	4.83187e-05	-1.52697e-10	-1.07452	0.000119902	-1.52697e-10	-1.06982
138114085	rs146083920	3.31524e-10	-1.80412	-2.09146e-10	2.23585e-05	-1.84514	-2.09146e-10	5.68442e-05	-1.81618	-2.09146e-10
138114233	rs79410036	9.83733e-10	-0.716469	-2.09146e-10	4.35541e-05	-1.17834	-2.09146e-10	0.000128322	-1.00196	-2.09146e-10
138114721	rs77656014	1.20902e-09	-1.52697e-10	-0.510256	7.10959e-05	-1.52697e-10	-0.688314	0.000177046	-1.52697e-10	-0.680089
138115219	rs825770	4.16468e-10	-1.18328	-0.392738	3.36754e-05	-0.927356	-0.508219	4.57829e-05	-1.54082	-0.491767
138115355	rs825769	4.14733e-10	-1.18328	-0.396911	3.35448e-05	-0.927356	-0.512105	4.56034e-05	-1.54082	-0.495695
138116035	rs825768	1.76819e-10	-1.20836	-1.22434	1.68822e-05	-0.918787	-1.2073	2.19145e-05	-1.51744	-1.25191
138116128	rs181623146	1.04718e-07	3.9512	-2.09146e-10	0.00489531	3.54369	-2.09146e-10	0.0106514	3.41695	-2.09146e-10
138117938	rs700626	4.12786e-10	-1.22422	-0.360674	3.41669e-05	-0.94274	-0.478345	4.65039e-05	-1.55539	-0.461571
138118338	rs3804206	1.22124e-09	-1.52697e-10	-0.500204	7.17231e-05	-1.52697e-10	-0.67953	0.000178619	-1.52697e-10	-0.671243
138119400	rs700627	4.23166e-10	-1.18328	-0.376782	3.41796e-05	-0.927356	-0.493358	4.64759e-05	-1.54082	-0.476745
138120113	rs34052623	2.07925e-09	0.0319385	-2.09146e-10	0.000477281	1.21576	-2.09146e-10	0.00217672	1.82908	-2.09146e-10
138120354	rs76171263	7.53895e-10	-1.82788	0.845306	4.77235e-05	-1.84359	0.756668	0.000133325	-1.81005	0.846343
138121038	rs825764	1.93697e-10	-1.17732	-1.16421	1.98301e-05	-0.886383	-1.07876	2.62129e-05	-1.52308	-1.06717
138121335	rs825763	5.09249e-10	-1.09535	-0.279532	4.32206e-05	-0.783449	-0.402576	5.66235e-05	-1.43506	-0.385012
138121581	rs117148317	9.62123e-10	-1.52697e-10	-0.738682	5.80898e-05	-1.52697e-10	-0.890352	0.000144188	-1.52697e-10	-0.885376
138122193	rs143605606	5.72016e-10	-1.52697e-10	-1.25866	4.01262e-05	-1.52697e-10	-1.26031	9.92609e-05	-1.52697e-10	-1.25875
138122328	rs76835151	8.88704e-09	1.48453	-2.09146e-10	0.000415569	1.07731	-2.09146e-10	0.000908015	0.954764	-2.09146e-10
138123353	rs75851510	7.85781e-10	-1.52697e-10	-0.941145	5.74471e-05	-1.52697e-10	-0.901477	0.00014905	-1.52697e-10	-0.852217
138123994	rs700629	1.79714e-10	-1.20836	-1.2081	1.71676e-05	-0.918787	-1.19053	2.19975e-05	-1.51744	-1.24813
138124126	rs77547318	7.82773e-10	-0.94498	-2.09146e-10	4.58264e-05	-1.12748	-2.09146e-10	0.000105735	-1.19556	-2.09146e-10
138125939	rs825759	2.06796e-10	-1.12257	-1.15352	2.07169e-05	-0.85721	-1.06418	2.7086e-05	-1.50533	-1.05214
138126977	rs825758	4.40629e-10	-1.17134	-0.34828	3.55965e-05	-0.91331	-0.466786	4.81298e-05	-1.53271	-0.44989
138128079	rs7729427	1.14842e-09	-1.52697e-10	-0.561681	6.79814e-05	-1.52697e-10	-0.733108	0.000169235	-1.52697e-10	-0.725211
138128545	rs3804205	1.14842e-09	-1.52697e-10	-0.561681	6.79814e-05	-1.52697e-10	-0.733108	0.000169235	-1.52697e-10	-0.725211
138128687	rs11739389	6.34747e-08	3.45057	-2.09146e-10	0.00374752	3.27651	-2.09146e-10	0.0081455	3.14872	-2.09146e-10
138130051	rs28363391	1.1519e-09	-1.52697e-10	-0.558651	6.81606e-05	-1.52697e-10	-0.730475	0.000169684	-1.52697e-10	-0.722559
138131369	rs76214913	1.7202e-08	-1.52697e-10	2.14495	0.00191072	-1.52697e-10	2.6029	0.0134702	-1.52697e-10	3.65174
138131889	rs825754	4.51613e-10	-1.17134	-0.323659	3.64238e-05	-0.91331	-0.443809	4.92604e-05	-1.53271	-0.426671
138132950	rs73790350	1.15576e-09	-1.52697e-10	-0.555311	6.83588e-05	-1.52697e-10	-0.727572	0.000170181	-1.52697e-10	-0.719634
138133587	rs2662544	1.12013e-10	-1.712	-1.17722	8.30884e-06	-1.6043	-1.23073	1.61585e-05	-1.83888	-1.23517
138133869	rs825751	4.62906e-10	-1.1593	-0.311001	3.73823e-05	-0.899158	-0.431988	5.02637e-05	-1.52449	-0.414727
138135124	rs825750	5.38672e-10	-1.11298	-0.205737	4.70596e-05	-0.767451	-0.333477	6.12767e-05	-1.42587	-0.315224
138135234	rs79003713	4.26544e-10	-1.55211	-2.09146e-10	2.32492e-05	-1.80607	-2.09146e-10	6.73128e-05	-1.64715	-2.09146e-10
138135921	rs825749	1.84086e-10	-1.19353	-1.19889	1.94474e-05	-0.801507	-1.18312	2.38897e-05	-1.43691	-1.24615
138136067	rs825748	4.76465e-10	-1.14715	-0.294281	3.85161e-05	-0.884901	-0.416365	5.14903e-05	-1.51616	-0.398942
138136446	rs147893425	4.43627e-10	-1.51284	-2.09146e-10	2.34857e-05	-1.79595	-2.09146e-10	6.88669e-05	-1.62432	-2.09146e-10
138136585	rs825747	2.08175e-10	-1.14718	-1.12227	2.09841e-05	-0.88602	-1.02256	2.77997e-05	-1.52215	-1.00932
138136619	rs825746	4.76465e-10	-1.14715	-0.294281	3.85161e-05	-0.884901	-0.416365	5.14903e-05	-1.51616	-0.398942
138136916	rs73790351	1.14842e-09	-1.52697e-10	-0.561681	6.79814e-05	-1.52697e-10	-0.733108	0.000169235	-1.52697e-10	-0.725211
138137670	rs825762	4.76465e-10	-1.14715	-0.294281	3.85161e-05	-0.884901	-0.416365	5.14903e-05	-1.51616	-0.398942
138138007	rs825761	4.76465e-10	-1.14715	-0.294281	3.85161e-05	-0.884901	-0.416365	5.14903e-05	-1.51616	-0.398942
138138448	rs117153667	1.68133e-09	-1.52697e-10	-0.180485	9.06878e-05	-1.52697e-10	-0.44492	0.000391859	-1.52697e-10	0.114405
138139277	rs906695	4.87205e-10	-1.1462	-0.272942	3.93006e-05	-0.884692	-0.396412	5.34568e-05	-1.49884	-0.378786
138139780	rs13173618	2.69517e-10	-1.04995	-0.961238	2.17842e-05	-0.93434	-0.936817	2.72748e-05	-1.62417	-0.926365
138140273	rs77864290	1.24232e-08	1.8195	-2.09146e-10	0.00046806	1.19625	-2.09146e-10	0.00102324	1.07423	-2.09146e-10
138140700	rs28745568	5.7149e-10	-1.52697e-10	-1.25958	4.01318e-05	-1.52697e-10	-1.26017	9.92893e-05	-1.52697e-10	-1.25846
138140841	rs11748992	3.39291e-10	-1.78096	-2.09146e-10	2.23682e-05	-1.8447	-2.09146e-10	5.59165e-05	-1.83264	-2.09146e-10
138141552	rs28745575	1.14917e-09	-1.52697e-10	-0.561029	6.80199e-05	-1.52697e-10	-0.732542	0.000169331	-1.52697e-10	-0.72464
138141736	rs151041616	3.36987e-10	-1.78778	-2.09146e-10	2.25866e-05	-1.83498	-2.09146e-10	5.90624e-05	-1.7779	-2.09146e-10
138142906	rs138617671	3.22095e-10	-1.83298	-2.09146e-10	2.38004e-05	-1.78264	-2.09146e-10	5.95099e-05	-1.77035	-2.09146e-10
138142907	rs141655682	3.21767e-10	-1.834	-2.09146e-10	2.37453e-05	-1.78496	-2.09146e-10	5.93592e-05	-1.77289	-2.09146e-10
138143373	rs73790352	1.13739e-09	-1.52697e-10	-0.571336	6.74139e-05	-1.52697e-10	-0.741491	0.000167811	-1.52697e-10	-0.733657
138143774	rs116150757	3.29846e-10	-1.8092	-2.09146e-10	2.25282e-05	-1.83758	-2.09146e-10	5.5261e-05	-1.84443	-2.09146e-10
138144676	rs72788842	3.18654e-10	-1.84372	-2.09146e-10	2.48943e-05	-1.7377	-2.09146e-10	6.39468e-05	-1.69845	-2.09146e-10
138145232	rs145225536	3.4983e-10	-1.75038	-2.09146e-10	2.24148e-05	-1.84262	-2.09146e-10	5.52082e-05	-1.84539	-2.09146e-10
138145372	rs75054595	6.2449e-10	-1.52697e-10	-1.17089	4.4456e-05	-1.52697e-10	-1.15784	0.000106377	-1.52697e-10	-1.1895
138145460	rs3789151	4.76697e-10	-1.18507	-0.255876	3.81509e-05	-0.93035	-0.380443	5.28683e-05	-1.52604	-0.362656
138146223	rs4835649	4.74374e-10	-1.17289	-0.272942	3.81224e-05	-0.915129	-0.396412	5.16222e-05	-1.53376	-0.378786
138146520	rs6596450	4.71038e-10	-1.19701	-0.255876	3.76179e-05	-0.944419	-0.380443	5.24318e-05	-1.53433	-0.362656
138147433	rs376384385	7.5791e-10	-1.52697e-10	-0.977259	4.81831e-05	-1.52697e-10	-1.07733	0.000116737	-1.52697e-10	-1.09658
138147518	rs10056160	2.29105e-10	-1.08487	-1.08878	2.35694e-05	-0.813207	-0.979188	3.03367e-05	-1.47932	-0.964816
138147943	rs11552054	2.16853e-09	0.0739829	-2.09146e-10	0.000503573	1.26939	-2.09146e-10	0.00230838	1.8878	-2.09146e-10
138148036	rs28363396	9.17951e-10	-1.52697e-10	-0.785679	5.49464e-05	-1.52697e-10	-0.945985	0.000137916	-1.52697e-10	-0.929853
138148064	rs13154573	2.6448e-10	-1.0849	-0.945163	2.0752e-05	-0.999591	-0.920108	2.69076e-05	-1.6547	-0.909391
138148091	rs137979225	3.22627e-10	-1.83133	-2.09146e-10	2.48899e-05	-1.73788	-2.09146e-10	6.61687e-05	-1.66429	-2.09146e-10
138148618	rs76575791	8.58774e-09	1.45027	-2.09146e-10	0.00013749	-0.0287912	-2.09146e-10	0.000318391	-0.0932182	-2.09146e-10
138149339	rs7709770	2.68493e-10	-0.946926	-1.06807	2.95728e-05	-0.612633	-0.952856	3.52967e-05	-1.35487	-0.937834
138150119	rs12517514	4.72314e-10	-1.16073	-0.289453	3.83572e-05	-0.900836	-0.404566	5.15859e-05	-1.52546	-0.387787
138150204	rs77848830	7.29271e-10	-1.52697e-10	-1.01578	5.1922e-05	-1.52697e-10	-1.0026	0.00013102	-1.52697e-10	-0.981149
138150657	rs4835702	4.62665e-10	-1.18137	-0.289453	3.64158e-05	-0.952774	-0.404566	5.01192e-05	-1.55431	-0.387787
138150737	rs4835703	2.15883e-10	-1.14348	-1.08961	2.13724e-05	-0.909989	-0.980251	2.86664e-05	-1.53487	-0.965906
138151191	rs3804204	1.12469e-09	-1.52697e-10	-0.582558	6.706e-05	-1.52697e-10	-0.746755	0.0001668	-1.52697e-10	-0.7397
138151325	rs4835704	2.16568e-10	-1.14348	-1.08644	2.14592e-05	-0.909989	-0.9762	2.87857e-05	-1.53487	-0.961752
138151891	rs6596453	2.1675e-10	-1.14348	-1.0856	2.14822e-05	-0.909989	-0.975128	2.88173e-05	-1.53487	-0.960654
138152349	rs115701528	3.79104e-10	-1.67001	-2.09146e-10	2.2623e-05	-1.83337	-2.09146e-10	6.26662e-05	-1.71867	-2.09146e-10
138152633	rs34645817	2.25187e-10	-1.11011	-1.08078	2.31204e-05	-0.842648	-0.968981	3.01255e-05	-1.49677	-0.954354
138153420	rs76001936	1.08987e-09	-1.52697e-10	-0.614011	6.61348e-05	-1.52697e-10	-0.760648	0.000164617	-1.52697e-10	-0.752877
138153827	rs118168579	1.13154e-09	-1.52697e-10	-0.576491	8.63469e-05	-1.52697e-10	-0.49397	0.000210297	-1.52697e-10	-0.507978
138154021	rs74741249	1.11622e-09	-1.52697e-10	-0.590122	6.60962e-05	-1.52697e-10	-0.761231	0.000164527	-1.52697e-10	-0.753422
138154530	rs7736925	2.2467e-10	-1.12257	-1.07062	2.3082e-05	-0.85721	-0.956078	3.02661e-05	-1.50533	-0.941135
138154897	rs79409374	5.72643e-10	-1.52697e-10	-1.25756	4.03598e-05	-1.52697e-10	-1.25451	9.94088e-05	-1.52697e-10	-1.25726
138154902	rs73790367	1.11766e-09	-1.52697e-10	-0.588828	6.66951e-05	-1.52697e-10	-0.752211	0.000165886	-1.52697e-10	-0.745193
138155245	rs6873425	4.82197e-10	-1.14846	-0.281014	3.92231e-05	-0.886435	-0.396641	5.24391e-05	-1.51706	-0.379785
138155470	rs883333	2.28269e-10	-1.11011	-1.06719	2.35224e-05	-0.842648	-0.951741	3.06623e-05	-1.49677	-0.936692
138155925	rs884470	4.90395e-10	-1.14859	-0.264021	3.98119e-05	-0.887499	-0.380678	5.41798e-05	-1.50052	-0.363667
138155959	rs884469	1.78895e-10	-1.23954	-1.18148	1.76939e-05	-0.922658	-1.15646	2.22748e-05	-1.51892	-1.23412
138156055	rs147794749	3.18785e-10	-1.84331	-2.09146e-10	2.29814e-05	-1.81766	-2.09146e-10	5.74774e-05	-1.80511	-2.09146e-10
138158155	rs3804203	1.70624e-09	-1.52697e-10	-0.165775	9.02789e-05	-1.52697e-10	-0.449438	0.000386726	-1.52697e-10	0.101218
138159155	rs77626370	1.14782e-09	-0.562201	-2.09146e-10	6.19138e-05	-0.826599	-2.09146e-10	0.000165004	-0.750526	-2.09146e-10
138159319	rs28363398	1.11862e-09	-1.52697e-10	-0.587968	6.6745e-05	-1.52697e-10	-0.751463	0.000166011	-1.52697e-10	-0.74444
138159344	rs6877187	5.39403e-10	-1.13445	-0.18291	4.55088e-05	-0.830069	-0.304367	6.07045e-05	-1.46384	-0.286638
138159866	rs28363402	1.11496e-09	-1.52697e-10	-0.591253	6.65546e-05	-1.52697e-10	-0.75432	0.000165535	-1.52697e-10	-0.747317
138160056	rs6860780	4.70228e-10	-1.16073	-0.29388	3.81981e-05	-0.900836	-0.408721	5.13699e-05	-1.52546	-0.391983
138160147	rs28363405	6.35269e-10	-1.52697e-10	-1.15377	4.4869e-05	-1.52697e-10	-1.1486	0.000110043	-1.52697e-10	-1.15563
138160898	rs17286207	1.19459e-09	-0.522266	-2.09146e-10	0.00072581	1.63495	-2.09146e-10	0.000214251	-0.489349	-2.09146e-10
138161779	rs115438318	2.45157e-09	0.19666	-2.09146e-10	0.000420264	1.08854	-2.09146e-10	0.00152279	1.47181	-2.09146e-10
138162129	rs3804199	5.39403e-10	-1.13445	-0.18291	4.55088e-05	-0.830069	-0.304367	6.07045e-05	-1.46384	-0.286638
138162772	rs2011462	1.83212e-10	-1.22009	-1.17709	1.76011e-05	-0.93295	-1.15143	2.21778e-05	-1.52585	-1.23156
138163576	rs4835705	4.75416e-10	-1.17302	-0.270616	3.84475e-05	-0.916174	-0.386875	5.2928e-05	-1.51764	-0.369924
138164307	rs6884198	4.76033e-10	-1.14846	-0.29388	3.87522e-05	-0.886435	-0.408721	5.18034e-05	-1.51706	-0.391983
138164726	rs4835706	4.70228e-10	-1.16073	-0.29388	3.81981e-05	-0.900836	-0.408721	5.13699e-05	-1.52546	-0.391983
138165217	rs17131821	1.12198e-09	-1.52697e-10	-0.584975	6.69191e-05	-1.52697e-10	-0.748859	0.000166447	-1.52697e-10	-0.741818
138165651	rs6596454	2.30516e-10	-1.12257	-1.04493	2.38399e-05	-0.85721	-0.923773	3.12837e-05	-1.50533	-0.908066
138166372	rs118155965	1.72741e-09	-1.52697e-10	-0.153446	9.12426e-05	-1.52697e-10	-0.438821	0.000392079	-1.52697e-10	0.114965
138167105	rs6596455	2.30927e-10	-1.12257	-1.04315	2.3893e-05	-0.85721	-0.921545	3.13551e-05	-1.50533	-0.905787
138167270	rs6421921	4.73127e-10	-1.16086	-0.287602	3.83834e-05	-0.90189	-0.402827	5.25272e-05	-1.50914	-0.386031
138167497	rs6596456	1.89693e-10	-1.1795	-1.18292	1.90172e-05	-0.848887	-1.15811	2.32681e-05	-1.47446	-1.23495
138168527	rs17207681	1.59063e-10	-1.34191	-1.19661	6.42376e-06	-1.83198	-1.26036	1.71624e-05	-1.75395	-1.25982
138169223	rs28363414	1.11766e-09	-1.52697e-10	-0.588828	6.66951e-05	-1.52697e-10	-0.752211	0.000165886	-1.52697e-10	-0.745193
138169563	rs995177	2.31758e-10	-1.12257	-1.03956	2.40003e-05	-0.85721	-0.917066	3.1499e-05	-1.50533	-0.901205
138170482	rs7710300	2.34865e-10	-1.11011	-1.03871	2.43783e-05	-0.842648	-0.916001	3.18046e-05	-1.49677	-0.900115
138171216	rs74981057	3.33256e-10	-1.79891	-2.09146e-10	2.23632e-05	-1.84493	-2.09146e-10	5.55563e-05	-1.8391	-2.09146e-10
138171423	rs1039789	4.71239e-10	-1.16086	-0.291602	3.82395e-05	-0.90189	-0.406583	5.23283e-05	-1.50914	-0.389823
138171501	rs1039788	4.68966e-10	-1.14846	-0.308837	3.8212e-05	-0.886435	-0.422758	5.10743e-05	-1.51706	-0.406158
138171996	rs1828188	4.63247e-10	-1.16073	-0.308837	3.76657e-05	-0.900836	-0.422758	5.06468e-05	-1.52546	-0.406158
138172220	rs1828187	4.6501e-10	-1.14859	-0.317175	3.7874e-05	-0.887499	-0.43058	5.15173e-05	-1.50052	-0.414057
138173382	rs56322405	4.59608e-10	-1.17302	-0.304433	3.72459e-05	-0.916174	-0.418626	5.1258e-05	-1.51764	-0.401985
138173556	rs55808805	3.0744e-08	2.72563	-2.09146e-10	0.00258156	2.90381	-2.09146e-10	0.0104166	3.39465	-2.09146e-10
138174520	rs4835707	4.47388e-10	-1.17289	-0.331511	3.63498e-05	-0.915129	-0.444024	4.91612e-05	-1.53376	-0.427634
138174759	rs13162420	3.10362e-10	-0.971369	-0.898717	2.54398e-05	-0.844113	-0.871914	3.03895e-05	-1.58193	-0.86047
138175910	rs6887841	4.48279e-10	-1.17302	-0.329393	3.63841e-05	-0.916174	-0.442038	5.00603e-05	-1.51764	-0.425628
138176458	rs12656942	4.45505e-10	-1.16073	-0.34789	3.63114e-05	-0.900836	-0.459374	4.88081e-05	-1.52546	-0.443138
138176689	rs62381196	4.45505e-10	-1.16073	-0.34789	3.63114e-05	-0.900836	-0.459374	4.88081e-05	-1.52546	-0.443138
138176954	rs56044552	4.36663e-10	-1.18507	-0.343594	3.53976e-05	-0.93035	-0.455349	4.89787e-05	-1.52604	-0.439073
138177121	rs146915407	1.10473e-09	-1.52697e-10	-0.600468	6.60236e-05	-1.52697e-10	-0.762331	0.000164205	-1.52697e-10	-0.755383
138177261	rs13167462	3.16752e-10	-0.957464	-0.892239	2.89947e-05	-0.829235	-0.755994	3.43293e-05	-1.57427	-0.746227
138178392	rs28363425	1.11164e-09	-1.52697e-10	-0.594232	6.63824e-05	-1.52697e-10	-0.756911	0.000165103	-1.52697e-10	-0.749926
138178705	rs148685986	3.18148e-10	-1.84531	-2.09146e-10	2.23673e-05	-1.84474	-2.09146e-10	5.59019e-05	-1.8329	-2.09146e-10
138179171	rs62381198	3.22281e-10	-1.8324	-2.09146e-10	2.65431e-05	-1.67357	-2.09146e-10	7.23857e-05	-1.57449	-2.09146e-10
138179580	rs61703811	1.07782e-09	-1.52697e-10	-0.625132	6.46259e-05	-1.52697e-10	-0.783727	0.000160705	-1.52697e-10	-0.77693
138179738	rs7710288	4.25981e-10	-1.18507	-0.368362	3.45858e-05	-0.93035	-0.478548	4.78443e-05	-1.52604	-0.462507
138179893	rs4835708	4.94094e-10	-1.12195	-0.283147	4.20372e-05	-0.815143	-0.398644	5.57022e-05	-1.45467	-0.381807
138180061	rs150431826	5.93038e-10	-1.22257	-2.09146e-10	2.73826e-05	-1.64243	-2.09146e-10	7.5401e-05	-1.53368	-2.09146e-10
138180065	rs114249793	6.04993e-10	-1.20261	-2.09146e-10	2.76982e-05	-1.63097	-2.09146e-10	7.64767e-05	-1.51951	-2.09146e-10
138180316	rs1976568	4.24342e-10	-1.17289	-0.384397	3.45932e-05	-0.915129	-0.493556	4.6762e-05	-1.53376	-0.477668
138181563	rs6880786	4.15934e-10	-1.18494	-0.392358	3.38529e-05	-0.929315	-0.501003	4.6033e-05	-1.54195	-0.485192
138182007	rs9327826	4.12651e-10	-1.18494	-0.400281	3.3603e-05	-0.929315	-0.508412	4.56897e-05	-1.54195	-0.492678
138182328	rs9327827	4.07267e-10	-1.19807	-0.400281	3.30868e-05	-0.944795	-0.508412	4.52857e-05	-1.55083	-0.492678
138182457	rs1848506	4.5455e-10	-1.15912	-0.329393	3.85019e-05	-0.859598	-0.442038	5.1884e-05	-1.48186	-0.425628
138182458	rs73790368	1.08444e-09	-1.52697e-10	-0.619008	6.49698e-05	-1.52697e-10	-0.77842	0.000161566	-1.52697e-10	-0.771585
138182530	rs1848505	4.681e-10	-1.15912	-0.300019	3.95775e-05	-0.859598	-0.414483	5.3348e-05	-1.48186	-0.397801
138184351	rs192061130	3.36033e-10	-1.79061	-2.09146e-10	2.24462e-05	-1.84122	-2.09146e-10	5.76507e-05	-1.80209	-2.09146e-10
138185145	rs2351247	2.10167e-10	-1.13493	-1.12499	2.07585e-05	-0.871667	-1.04772	2.73424e-05	-1.51379	-1.03427
138185293	rs1972072	4.17655e-10	-1.17289	-0.400281	3.40831e-05	-0.915129	-0.508412	4.60653e-05	-1.53376	-0.492678
138185626	rs76786411	2.01213e-08	2.30171	-2.09146e-10	0.000276558	0.670079	-2.09146e-10	0.000635564	0.598016	-2.09146e-10
138188040	rs6861556	2.16667e-10	-1.12257	-1.10689	2.20347e-05	-0.85721	-1.00251	2.88589e-05	-1.50533	-0.988743
138188711	rs10043478	4.22571e-10	-1.18507	-0.376398	3.43266e-05	-0.93035	-0.486071	4.74821e-05	-1.52604	-0.470106
138188855	rs6863054	4.20971e-10	-1.18507	-0.380192	3.4205e-05	-0.93035	-0.489621	4.73121e-05	-1.52604	-0.473693
138188953	rs151125137	1.03357e-09	-1.52697e-10	-0.667052	6.3811e-05	-1.52697e-10	-0.796417	0.000158528	-1.52697e-10	-0.790565
138190786	rs6874181	4.26128e-10	-1.16073	-0.392358	3.48309e-05	-0.900836	-0.501003	4.67981e-05	-1.52546	-0.485192
138191393	rs288019	4.29477e-10	-1.16086	-0.384397	3.50542e-05	-0.90189	-0.493556	4.79277e-05	-1.50914	-0.477668
138192159	rs75671399	1.09466e-09	-1.52697e-10	-0.609623	6.55008e-05	-1.52697e-10	-0.770279	0.000162896	-1.52697e-10	-0.763387
138192416	rs288018	2.2101e-10	-1.09754	-1.11207	2.25361e-05	-0.82798	-1.00924	2.91585e-05	-1.4881	-0.995651
138193515	rs288017	2.21163e-10	-1.09754	-1.11138	2.25564e-05	-0.82798	-1.00835	2.91854e-05	-1.4881	-0.994728
138193542	rs77749200	1.27406e-09	-1.52697e-10	-0.457856	7.8192e-05	-1.52697e-10	-0.593176	0.000197636	-1.52697e-10	-0.570072
138194389	rs143752922	1.67947e-09	-1.52697e-10	-0.181588	8.90592e-05	-1.52697e-10	-0.463042	0.000379962	-1.52697e-10	0.0835754
138194988	rs288016	4.10967e-10	-1.17289	-0.416424	3.35726e-05	-0.915129	-0.523502	4.53682e-05	-1.53376	-0.507927
138195217	rs288015	4.26128e-10	-1.16073	-0.392358	3.48309e-05	-0.900836	-0.501003	4.67981e-05	-1.52546	-0.485192
138195313	rs117204730	1.13694e-09	-1.52697e-10	-0.571726	6.80241e-05	-1.52697e-10	-0.73248	0.000243134	-1.52697e-10	-0.362884
138195793	rs288014	4.82825e-10	-1.12195	-0.306217	4.11366e-05	-0.815143	-0.420301	5.44973e-05	-1.45467	-0.403676
138195817	rs288013	4.32958e-10	-1.14859	-0.388592	3.54231e-05	-0.887499	-0.49748	4.8151e-05	-1.50052	-0.481633
138196152	rs60173527	1.08444e-09	-1.52697e-10	-0.619008	6.49698e-05	-1.52697e-10	-0.77842	0.000161566	-1.52697e-10	-0.771585
138196273	rs288012	1.89164e-10	-1.19652	-1.16869	1.82828e-05	-0.904518	-1.14186	2.26699e-05	-1.50893	-1.22653
138196731	rs176381	4.32958e-10	-1.14859	-0.388592	3.54231e-05	-0.887499	-0.49748	4.8151e-05	-1.50052	-0.481633
138198062	rs77069528	1.6271e-09	-0.213269	-2.09146e-10	0.000288987	0.714039	-2.09146e-10	0.00117727	1.21445	-2.09146e-10
138199179	rs79410458	1.77271e-09	-1.52697e-10	-0.127561	9.49668e-05	-1.52697e-10	-0.398815	0.000410663	-1.52697e-10	0.161275
138199901	rs114901155	3.18254e-10	-1.84497	-2.09146e-10	2.7143e-05	-1.65122	-2.09146e-10	5.78822e-05	-1.79809	-2.09146e-10
138199939	rs288011	4.20111e-10	-1.14859	-0.418715	3.47911e-05	-0.887499	-0.515481	4.73162e-05	-1.50052	-0.499121
138200029	rs288010	4.12114e-10	-1.14859	-0.437932	3.4168e-05	-0.887499	-0.533554	4.64596e-05	-1.50052	-0.517393
138200457	rs167009	2.2101e-10	-1.09754	-1.11207	2.25361e-05	-0.82798	-1.00924	2.91585e-05	-1.4881	-0.995651
138200565	rs28745577	7.06738e-10	-1.04716	-2.09146e-10	3.55873e-05	-1.38036	-2.09146e-10	9.96402e-05	-1.25493	-2.09146e-10
138200566	rs430654	4.67814e-10	-1.12195	-0.337801	4.03644e-05	-0.815143	-0.43925	5.35036e-05	-1.45467	-0.422079
138200790	rs11950908	1.05015e-09	-1.52697e-10	-0.651136	6.3708e-05	-1.52697e-10	-0.798032	0.000158496	-1.52697e-10	-0.790771
138200933	rs11950937	1.05951e-09	-1.52697e-10	-0.642266	6.42025e-05	-1.52697e-10	-0.7903	0.000159735	-1.52697e-10	-0.782979
138200942	rs495638	4.03698e-10	-1.17289	-0.43427	3.33515e-05	-0.915129	-0.530111	4.50975e-05	-1.53376	-0.513912
138202485	rs61623993	1.67596e-09	-1.52697e-10	-0.183679	9.04391e-05	-1.52697e-10	-0.447666	0.000385608	-1.52697e-10	0.0983232
138202716	rs76655226	3.28044e-10	-1.81468	-2.09146e-10	3.40348e-05	-1.42496	-2.09146e-10	5.54104e-05	-1.84173	-2.09146e-10
138203034	rs288042	4.18158e-10	-1.16125	-0.41072	3.45683e-05	-0.901446	-0.507958	4.64865e-05	-1.52582	-0.491517
138203049	rs3749660	1.17094e-09	-1.52697e-10	-0.54226	7.08597e-05	-1.52697e-10	-0.691641	0.000255281	-1.52697e-10	-0.314132
138204011	rs288041	4.23397e-10	-1.16095	-0.398565	3.49468e-05	-0.901997	-0.496517	4.78153e-05	-1.5092	-0.479952
138204481	rs2292268	4.81637e-10	-1.27533	-0.155308	2.1307e-05	-1.55832	-0.334985	5.41425e-05	-1.65816	-0.206715
138204894	rs288040	2.246e-10	-1.08389	-1.10962	2.2971e-05	-0.812062	-1.00605	2.95323e-05	-1.47864	-0.99237
138205876	rs80333248	8.7986e-10	-0.828061	-2.09146e-10	3.65609e-05	-1.35336	-2.09146e-10	0.000106143	-1.19171	-2.09146e-10
138206200	rs288039	4.32097e-10	-1.14825	-0.390926	3.57275e-05	-0.887096	-0.489325	4.85957e-05	-1.50028	-0.472682
138207533	rs288038	4.3663e-10	-1.14825	-0.38049	3.60805e-05	-0.887096	-0.479495	4.90809e-05	-1.50028	-0.462747
138208441	rs288037	2.31207e-10	-1.07062	-1.09388	2.36548e-05	-0.796624	-0.992151	3.0205e-05	-1.46942	-0.979069
138209404	rs11744283	2.08693e-09	0.0356273	-2.09146e-10	5.25799e-05	-0.99001	-2.09146e-10	0.000124361	-1.03331	-2.09146e-10
138210895	rs288036	2.5159e-10	-1.07062	-1.0094	2.64702e-05	-0.796624	-0.8797	3.39222e-05	-1.46942	-0.863007
138212294	rs73790375	1.02446e-09	-1.52697e-10	-0.675904	6.18539e-05	-1.52697e-10	-0.827568	0.000153762	-1.52697e-10	-0.821089
138212417	rs288035	2.51341e-10	-1.07062	-1.01039	2.64379e-05	-0.796624	-0.880921	3.38798e-05	-1.46942	-0.864255
138214070	rs117101560	7.41815e-10	-1.52697e-10	-0.998723	5.62558e-05	-1.52697e-10	-0.922434	0.000134689	-1.52697e-10	-0.953529
138214094	rs288033	5.03115e-10	-1.08294	-0.304065	4.31799e-05	-0.768687	-0.418281	5.62045e-05	-1.42586	-0.401636
138215328	rs288032	2.49926e-10	-1.07062	-1.01603	2.62545e-05	-0.796624	-0.887882	3.36397e-05	-1.46942	-0.871368
138215910	rs57948908	1.00399e-09	-1.52697e-10	-0.696082	6.07906e-05	-1.52697e-10	-0.844907	0.000151099	-1.52697e-10	-0.838559
138216066	rs288031	4.41577e-10	-1.12249	-0.39498	3.63047e-05	-0.85694	-0.503456	4.87515e-05	-1.48209	-0.48767
138216283	rs288030	4.34537e-10	-1.1228	-0.410742	3.57936e-05	-0.85638	-0.518192	4.72078e-05	-1.49938	-0.50256
138217305	rs288029	2.37135e-10	-1.1279	-1.01129	2.56096e-05	-0.827347	-0.88203	3.32026e-05	-1.48848	-0.865388
138218178	rs10515503	3.19264e-10	-1.8418	-2.09146e-10	2.69356e-05	-1.65889	-2.09146e-10	5.8499e-05	-1.78749	-2.09146e-10
138221989	rs288028	2.66599e-10	-1.04511	-0.976969	2.83712e-05	-0.766972	-0.839995	3.59615e-05	-1.45158	-0.822463
138222330	rs288027	3.97484e-09	0.679916	-2.09146e-10	0.000167412	0.168114	-2.09146e-10	0.000743756	0.755216	-2.09146e-10
138222594	rs288026	2.6437e-10	-1.05859	-0.971882	2.81039e-05	-0.78263	-0.833805	3.58494e-05	-1.46102	-0.816146
138222880	rs4835711	4.14569e-08	3.02459	-2.09146e-10	0.00287518	3.01153	-2.09146e-10	0.00528684	2.71648	-2.09146e-10
138222994	rs10515504	4.34327e-10	-1.12297	-0.411051	3.62601e-05	-0.857681	-0.503945	4.76318e-05	-1.50561	-0.487386
138223633	rs288025	4.14168e-10	-1.13573	-0.445819	3.46081e-05	-0.87152	-0.536736	4.59545e-05	-1.50831	-0.520538
138223792	rs288024	2.62192e-10	-1.05859	-0.980157	2.78222e-05	-0.78263	-0.843879	3.54827e-05	-1.46102	-0.826428
138224048	rs288023	4.17499e-10	-1.13543	-0.438112	3.4841e-05	-0.872077	-0.529471	4.709e-05	-1.49124	-0.513192
138224275	rs288022	4.73151e-10	-1.09623	-0.35218	4.16604e-05	-0.784491	-0.438299	5.45382e-05	-1.43571	-0.421888
138224283	rs288021	2.73692e-10	-1.0178	-0.97802	2.92466e-05	-0.735306	-0.841274	3.66118e-05	-1.43236	-0.823769
138224298	rs288020	4.6789e-10	-1.09623	-0.36336	4.0811e-05	-0.784491	-0.458899	5.34599e-05	-1.43571	-0.441857
138226767	rs176382	4.1067e-10	-1.14825	-0.441786	3.4203e-05	-0.887096	-0.532935	4.65032e-05	-1.50028	-0.516695
138226925	rs187943265	5.83361e-10	-1.52697e-10	-1.23902	4.01775e-05	-1.52697e-10	-1.25904	9.94342e-05	-1.52697e-10	-1.257
138227065	rs7446631	4.62374e-10	-1.10809	-0.36336	4.02387e-05	-0.798614	-0.458899	5.29937e-05	-1.44447	-0.441857
138227399	rs56342259	8.91525e-10	-1.52697e-10	-0.814891	5.55373e-05	-1.52697e-10	-0.935288	0.00013802	-1.52697e-10	-0.9291
138227636	rs76723662	9.14641e-10	-1.52697e-10	-0.789292	5.67682e-05	-1.52697e-10	-0.913367	0.000141108	-1.52697e-10	-0.906975
138228662	rs288009	2.62969e-10	-1.05859	-0.977199	2.79226e-05	-0.78263	-0.840274	3.56135e-05	-1.46102	-0.822748
138229204	rs111232820	9.14641e-10	-1.52697e-10	-0.789292	5.67682e-05	-1.52697e-10	-0.913367	0.000141108	-1.52697e-10	-0.906975
138229321	rs288008	4.12881e-10	-1.13543	-0.449235	3.48272e-05	-0.872077	-0.529867	4.71037e-05	-1.49124	-0.5129
138230263	rs185956	2.65238e-10	-1.07062	-0.956571	2.82329e-05	-0.796624	-0.815232	3.62297e-05	-1.46942	-0.797197
138230628	rs288007	2.74813e-10	-1.06012	-0.931609	3.05521e-05	-0.747787	-0.785121	3.85559e-05	-1.4379	-0.766492
138230651	rs288006	3.23416e-10	-1.82888	-2.09146e-10	2.59217e-05	-1.69726	-2.09146e-10	8.45627e-05	-1.419	-2.09146e-10
138231645	rs288004	4.29617e-10	-1.12249	-0.422438	3.62695e-05	-0.85694	-0.504426	4.8776e-05	-1.48209	-0.487168
138231955	rs288003	2.59036e-10	-1.08389	-0.96697	2.74521e-05	-0.812062	-0.827837	3.54385e-05	-1.47864	-0.810057
138232087	rs288002	2.61959e-10	-1.07062	-0.96901	2.78102e-05	-0.796624	-0.830315	3.56765e-05	-1.46942	-0.812584
138232527	rs28363453	9.1048e-10	-1.52697e-10	-0.793851	5.69524e-05	-1.52697e-10	-0.910127	0.00014164	-1.52697e-10	-0.903211
138233642	rs138378475	4.92924e-10	-1.40747	-2.09146e-10	5.23717e-05	-0.993975	-2.09146e-10	0.00012189	-1.05337	-2.09146e-10
138234116	rs423469	1.81804e-10	-1.1838	-1.2211	1.87777e-05	-0.819999	-1.19968	2.33371e-05	-1.45356	-1.2529
138234130	rs2662543	4.18919e-10	-1.13996	-0.430189	3.65374e-05	-0.84222	-0.511787	4.81396e-05	-1.48778	-0.494613
138236755	rs10038162	4.10095e-10	-1.16125	-0.430189	3.44362e-05	-0.901446	-0.511787	4.63428e-05	-1.52582	-0.494613
138236941	rs10043722	3.55387e-10	-0.502651	-1.23196	1.6296e-05	-0.905685	-1.25574	2.66037e-05	-1.32139	-1.25405
138237557	rs10044401	2.58071e-10	-1.09703	-0.95756	2.73449e-05	-0.827384	-0.816428	3.55284e-05	-1.48775	-0.798417
138238254	rs190387348	1.80656e-09	-1.52697e-10	-0.108641	0.00010279	-1.52697e-10	-0.31965	0.000409066	-1.52697e-10	0.15738
138238426	rs77548631	4.62988e-10	-1.47012	-2.09146e-10	2.94765e-05	-1.56875	-2.09146e-10	8.47817e-05	-1.41642	-2.09146e-10
138238543	rs17286305	1.60901e-10	-1.27568	-1.25135	7.41778e-06	-1.81946	-1.129	2.03402e-05	-1.72455	-1.11934
138238807	rs28363456	7.61306e-10	-0.972789	-2.09146e-10	3.31161e-05	-1.45232	-2.09146e-10	9.46205e-05	-1.30662	-2.09146e-10
138240394	rs114818254	2.86726e-09	0.353288	-2.09146e-10	0.000784705	1.71297	-2.09146e-10	0.0015153	1.46687	-2.09146e-10
138240707	rs11958642	4.03436e-10	-1.186	-0.421811	3.33415e-05	-0.931444	-0.514097	4.61623e-05	-1.52668	-0.497649
138240874	rs10067361	2.57709e-10	-1.08389	-0.972106	2.72814e-05	-0.812062	-0.834077	3.52136e-05	-1.47864	-0.816424
138240876	rs58835712	2.3768e-09	-1.52697e-10	0.165687	0.000103718	-1.52697e-10	-0.310671	0.00026299	-1.52697e-10	-0.284382
138241301	rs78055044	7.38864e-10	-1.52697e-10	-1.00271	5.0197e-05	-1.52697e-10	-1.03639	0.000125398	-1.52697e-10	-1.025
138241318	rs12719515	4.62182e-10	-1.12116	-0.350709	4.00934e-05	-0.814193	-0.446938	5.31247e-05	-1.45409	-0.42977
138241820	rs17207772	4.02272e-10	-1.17382	-0.43687	3.33752e-05	-0.916231	-0.528299	4.51546e-05	-1.5344	-0.512008
138243098	rs13172507	3.92342e-10	-1.186	-0.449695	3.24763e-05	-0.931444	-0.540389	4.49514e-05	-1.52668	-0.524232
138243212	rs143604002	8.75177e-10	-1.52697e-10	-0.833397	6.46383e-05	-1.52697e-10	-0.783536	0.000163463	-1.52697e-10	-0.759912
138243266	rs67339770	1.55277e-10	-1.64593	-0.916686	7.3303e-06	-1.82403	-1.1363	1.90314e-05	-1.77723	-1.13318
138243654	rs75477538	1.65936e-09	-0.193634	-2.09146e-10	0.000296176	0.738613	-2.09146e-10	0.00120932	1.24132	-2.09146e-10
138243819	rs13173221	2.54433e-10	-1.13577	-0.933013	2.69202e-05	-0.872655	-0.78681	3.56559e-05	-1.51437	-0.768214
138243902	rs189183081	4.41091e-10	-1.51857	-2.09146e-10	2.82822e-05	-1.61011	-2.09146e-10	8.04924e-05	-1.46833	-2.09146e-10
138244441	rs144547397	4.09527e-10	-1.59282	-2.09146e-10	2.42919e-05	-1.7622	-2.09146e-10	6.39433e-05	-1.6985	-2.09146e-10
138245048	rs116716227	5.78134e-10	-1.24802	-2.09146e-10	3.73624e-05	-1.33168	-2.09146e-10	9.77315e-05	-1.27427	-2.09146e-10
138246328	rs6890932	2.54349e-10	-1.11306	-0.956057	2.70297e-05	-0.840796	-0.814609	3.6191e-05	-1.47112	-0.796562
138246778	rs6872423	2.26116e-10	-1.12777	-1.059	2.24967e-05	-0.897558	-0.941417	3.01486e-05	-1.52424	-0.926121
138247551	rs147017133	7.64143e-10	-1.52697e-10	-0.969069	5.19695e-05	-1.52697e-10	-1.00168	0.000125114	-1.52697e-10	-1.02727
138249549	rs77290523	1.51662e-09	-1.52697e-10	-0.283582	8.43149e-05	-1.52697e-10	-0.517784	0.000354331	-1.52697e-10	0.0137359
138249576	rs62381204	1.65156e-10	-1.24761	-1.25332	7.40646e-06	-1.81321	-1.13678	2.04431e-05	-1.71144	-1.12741
138249581	rs114875370	3.89546e-10	-1.64284	-2.09146e-10	3.37618e-05	-1.43301	-2.09146e-10	7.75764e-05	-1.50523	-2.09146e-10
138249940	rs13177415	2.24832e-10	-1.14825	-1.04422	2.31585e-05	-0.887096	-0.922882	3.14708e-05	-1.50028	-0.907155
138250106	rs13181762	2.32353e-10	-1.12249	-1.03707	2.40813e-05	-0.85694	-0.913966	3.23422e-05	-1.48209	-0.898034
138250924	rs62381205	5.53203e-10	-1.2921	-2.09146e-10	2.2862e-05	-1.82287	-2.09146e-10	6.18336e-05	-1.73205	-2.09146e-10
138251096	rs80174483	8.83494e-10	-1.52697e-10	-0.823939	5.56055e-05	-1.52697e-10	-0.93406	0.000146438	-1.52697e-10	-0.869893
138251298	rs56215057	6.50136e-10	-1.13064	-2.09146e-10	0.000189832	0.293794	-2.09146e-10	0.000329616	-0.0585691	-2.09146e-10
138251689	rs13188082	2.27261e-10	-1.13573	-1.04599	2.34701e-05	-0.87152	-0.925095	3.11487e-05	-1.50831	-0.909418
138251819	rs75029634	6.77368e-10	-1.08961	-2.09146e-10	2.66616e-05	-1.66912	-2.09146e-10	7.98294e-05	-1.4766	-2.09146e-10
138252650	rs148972326	3.18583e-10	-1.84394	-2.09146e-10	2.5866e-05	-1.69941	-2.09146e-10	5.66314e-05	-1.81993	-2.09146e-10
138253671	rs10463974	4.86955e-10	-1.788	0.36835	2.66429e-05	-1.74294	0.0731232	7.5424e-05	-1.65098	0.11761
138255961	rs10076629	2.53596e-10	-1.08389	-0.988195	2.67515e-05	-0.812062	-0.85369	3.45156e-05	-1.47864	-0.836444
138256018	rs10056014	2.68778e-10	-1.09623	-0.917707	2.99465e-05	-0.784491	-0.768437	3.9303e-05	-1.43571	-0.749487
138256099	rs10078179	2.65496e-10	-1.09418	-0.932042	2.82835e-05	-0.824423	-0.785642	3.76459e-05	-1.46125	-0.767023
138256139	rs10078079	2.37885e-10	-1.15204	-0.984	2.57296e-05	-0.856134	-0.848567	3.37791e-05	-1.50544	-0.831213
138256278	rs11750067	2.53835e-10	-1.08389	-0.987255	2.67822e-05	-0.812062	-0.852542	3.45561e-05	-1.47864	-0.835271
138257870	rs72788880	3.19436e-10	-1.84127	-2.09146e-10	2.82429e-05	-1.6115	-2.09146e-10	6.74741e-05	-1.64475	-2.09146e-10
138257909	rs13174008	2.16004e-10	-1.21646	-1.01606	1.80773e-05	-0.894228	-1.16346	2.99675e-05	-1.50192	-0.954464
138258177	rs13158360	2.19052e-10	-1.18347	-1.03504	1.79618e-05	-0.888822	-1.17528	2.94069e-05	-1.49952	-0.975748
138258802	rs2351463	2.25217e-10	-1.23348	-0.957279	1.71088e-05	-0.987506	-1.12524	3.02049e-05	-1.55943	-0.889067
138259443	rs10054682	2.5062e-10	-1.08389	-0.999998	2.63676e-05	-0.812062	-0.868146	3.40099e-05	-1.47864	-0.851205
138259542	rs11953339	2.53334e-10	-1.08389	-0.989227	2.67178e-05	-0.812062	-0.854952	3.44712e-05	-1.47864	-0.837732
138261548	rs9327828	2.52084e-10	-1.08389	-0.994174	2.65565e-05	-0.812062	-0.861006	3.42588e-05	-1.47864	-0.843913
138261671	rs9327829	2.43303e-10	-1.09703	-1.01648	2.5445e-05	-0.827384	-0.888438	3.30101e-05	-1.48775	-0.871936
138261990	rs10155636	2.55973e-10	-1.07062	-0.992126	2.70374e-05	-0.796624	-0.858498	3.46648e-05	-1.46942	-0.841352
138262215	rs28363476	4.87956e-10	-1.4176	-2.09146e-10	0.000264811	0.626673	-2.09146e-10	8.2294e-05	-1.4462	-2.09146e-10
138262670	rs11749163	3.02553e-10	-1.02957	-0.865999	3.44255e-05	-0.706698	-0.706847	4.36712e-05	-1.39305	-0.686757
138263249	rs10463975	2.34214e-10	-1.16457	-0.987015	2.52538e-05	-0.871117	-0.852248	3.33589e-05	-1.5142	-0.834971
138263623	rs73265428	6.83131e-10	-1.08114	-2.09146e-10	3.12948e-05	-1.50889	-2.09146e-10	9.22904e-05	-1.33156	-2.09146e-10
138264058	rs2016720	2.64567e-10	-1.09418	-0.935545	2.81645e-05	-0.824423	-0.789857	3.74845e-05	-1.46125	-0.77132
138264424	rs10080193	2.43426e-10	-1.14604	-0.96697	2.64671e-05	-0.848603	-0.827837	3.48023e-05	-1.49676	-0.810057
138266546	rs1059110	2.66387e-10	-0.957751	-1.06512	2.74519e-05	-0.690777	-0.949129	3.44823e-05	-1.38203	-0.934017
138266552	rs11552052	6.21412e-08	3.42934	-2.09146e-10	0.00296103	3.04095	-2.09146e-10	0.00648212	2.92031	-2.09146e-10
138267083	rs10068280	2.91169e-10	-1.08395	-0.849971	2.2122e-05	-0.804899	-1.05087	3.70776e-05	-1.47232	-0.771168
138267214	rs28363494	1.65945e-09	-1.52697e-10	-0.193584	8.81458e-05	-1.52697e-10	-0.47335	0.000374908	-1.52697e-10	0.0701828
138267377	rs13178601	2.58277e-10	-0.963291	-1.0905	2.72852e-05	-0.664604	-0.981396	3.32113e-05	-1.38653	-0.967079
138267816	rs891996	2.30326e-10	-1.19169	-0.976643	1.77555e-05	-0.93758	-1.13807	3.05552e-05	-1.52643	-0.910532
138268683	rs188808881	4.5837e-10	-1.48015	-2.09146e-10	2.92242e-05	-1.57735	-2.09146e-10	8.38774e-05	-1.42714	-2.09146e-10
138269148	rs11954103	2.68938e-10	-0.983787	-1.02956	2.98845e-05	-0.65038	-0.904622	3.59858e-05	-1.38489	-0.88848
138269227	rs187643567	3.19713e-10	-1.8404	-2.09146e-10	2.52363e-05	-1.72406	-2.09146e-10	6.74939e-05	-1.64446	-2.09146e-10
138270542	rs17031	2.63813e-10	-1.09064	-0.941943	2.80636e-05	-0.820306	-0.797562	3.71943e-05	-1.46116	-0.779176
138270732	rs3763016	2.07657e-10	-1.22707	-1.04487	1.69473e-05	-0.940959	-1.18128	2.83023e-05	-1.52675	-0.986802
138271187	rs3749663	2.0541e-10	-1.29693	-0.985883	1.55771e-05	-1.06243	-1.14411	2.81385e-05	-1.59856	-0.9208
138271303	rs7713581	1.84005e-09	-0.0902732	-2.09146e-10	8.86602e-05	-0.467531	-2.09146e-10	0.000352158	0.00758271	-2.09146e-10
138271411	rs148410592	5.68575e-10	-1.26469	-2.09146e-10	7.35224e-05	-0.654753	-2.09146e-10	9.31924e-05	-1.32183	-2.09146e-10
138271421	rs3749664	2.02719e-10	-1.30817	-0.987829	1.53496e-05	-1.07587	-1.14538	2.78673e-05	-1.60608	-0.922965
138271484	rs17207800	1.90638e-10	-1.10325	-1.2542	7.63423e-06	-1.77444	-1.14526	2.13962e-05	-1.65696	-1.13632
138272147	rs10045605	2.40127e-10	-1.10298	-1.02367	2.61401e-05	-0.791545	-0.897329	3.32692e-05	-1.47084	-0.881023
138272249	rs9327830	2.54392e-10	-1.08222	-0.986723	2.10318e-05	-0.761646	-1.14466	3.34299e-05	-1.42531	-0.921735
138272284	rs28363510	1.47244e-09	-1.52697e-10	-0.313146	7.82408e-05	-1.52697e-10	-0.592552	0.000316497	-1.52697e-10	-0.0991825
138272286	rs9327831	2.64833e-10	-1.09126	-0.937468	2.23123e-05	-0.7353	-1.1119	3.5925e-05	-1.40789	-0.867174
138272325	rs28363511	3.18833e-10	-1.84316	-2.09146e-10	2.85384e-05	-1.60109	-2.09146e-10	5.94258e-05	-1.77177	-2.09146e-10
138272536	rs9942422	2.57566e-10	-1.09538	-0.961164	2.10558e-05	-0.777337	-1.12783	3.40582e-05	-1.43506	-0.893367
138272635	rs117115057	1.70869e-09	-1.52697e-10	-0.164344	0.000155936	-1.52697e-10	0.0971045	0.000358067	-1.52697e-10	0.0242229
138272848	rs10071381	2.69619e-10	-1.01678	-0.994031	2.25958e-05	-0.685183	-1.1494	3.45748e-05	-1.3835	-0.929869
138273145	rs6862845	2.75961e-10	-1.07806	-0.909501	2.32439e-05	-0.719304	-1.08699	3.76572e-05	-1.39783	-0.830147
138273416	rs138988609	5.99841e-10	-1.52697e-10	-1.21116	4.08658e-05	-1.52697e-10	-1.24205	0.000100324	-1.52697e-10	-1.24809
138274451	rs7709789	2.51043e-10	-1.10842	-0.973774	2.77525e-05	-0.792912	-0.836105	3.63543e-05	-1.44469	-0.818494
138274896	rs10044432	2.44732e-10	-1.06526	-1.0424	2.57403e-05	-0.783681	-0.920605	3.28123e-05	-1.46087	-0.904825
138275828	rs113469663	1.8571e-10	-1.29164	-1.09199	6.6416e-06	-1.82622	-1.23277	1.70933e-05	-1.77909	-1.23872
138276779	rs10076442	2.03248e-10	-1.29609	-0.997309	1.61313e-05	-1.02472	-1.14686	2.84889e-05	-1.57893	-0.928051
138276784	rs10068766	2.46563e-10	-1.16079	-0.939419	2.60946e-05	-0.896093	-0.794521	3.49401e-05	-1.52679	-0.776075
138276944	rs10068786	2.26381e-10	-1.1072	-1.0784	2.2593e-05	-0.868753	-0.96595	2.95126e-05	-1.52043	-0.951248
138277847	rs10037071	1.72272e-10	-1.40342	-1.05533	1.33716e-05	-1.18635	-1.17286	2.50056e-05	-1.66784	-0.969563
138278251	rs7722413	1.78241e-10	-1.42762	-0.99707	1.28983e-05	-1.24389	-1.15136	2.51775e-05	-1.69729	-0.933255
138278673	rs17207807	6.44531e-10	-1.1393	-2.09146e-10	0.000414524	1.07479	-2.09146e-10	0.00011584	-1.10428	-2.09146e-10
138279645	rs142479526	3.18513e-10	-1.84416	-2.09146e-10	2.2353e-05	-1.84538	-2.09146e-10	5.56063e-05	-1.8382	-2.09146e-10
138280021	rs113345883	3.58016e-10	-1.72724	-2.09146e-10	2.24124e-05	-1.84273	-2.09146e-10	5.57324e-05	-1.83594	-2.09146e-10
138280056	rs874115	1.53416e-10	-1.31418	-1.26049	1.30279e-05	-1.1433	-1.24196	2.09044e-05	-1.57351	-1.24302
138280120	rs73265450	1.64818e-09	-1.52697e-10	-0.200398	8.88377e-05	-1.52697e-10	-0.465531	0.000377124	-1.52697e-10	0.0760769
138280217	rs1368425	1.90934e-10	-1.26062	-1.09528	1.37098e-05	-1.12687	-1.20735	2.48881e-05	-1.60255	-1.03956
138280416	rs13181830	4.76528e-10	-1.16715	-0.274143	4.26082e-05	-0.966326	-0.233969	0.000113554	-1.52631	0.402091
138280884	rs139205861	3.37555e-10	-1.7861	-2.09146e-10	2.27365e-05	-1.82837	-2.09146e-10	5.56523e-05	-1.83737	-2.09146e-10
138281261	rs6878910	3.67651e-10	-1.47791	-0.222783	3.30945e-05	-1.46659	0.013614	8.98328e-05	-1.83666	0.47811
138281550	rs74986184	6.32443e-10	-1.52697e-10	-1.15823	4.20045e-05	-1.52697e-10	-1.21457	0.000104126	-1.52697e-10	-1.2109
138283394	rs73790388	1.37463e-08	-1.52697e-10	1.9207	0.00121813	-1.52697e-10	2.15273	0.0110093	-1.52697e-10	3.45
138284084	rs73790389	1.33321e-08	-1.52697e-10	1.89011	0.00118013	-1.52697e-10	2.12104	0.0106068	-1.52697e-10	3.41275
138288530	rs17207814	6.61699e-09	1.18957	-2.09146e-10	0.000258498	0.602546	-2.09146e-10	0.000573293	0.4949	-2.09146e-10
138288560	rs77842554	7.48045e-10	-1.52697e-10	-0.990361	4.91935e-05	-1.52697e-10	-1.05658	0.000121923	-1.52697e-10	-1.05311
138288679	rs80028867	6.99346e-10	-1.52697e-10	-1.05768	4.44918e-05	-1.52697e-10	-1.15704	0.000110048	-1.52697e-10	-1.15558
138289222	rs80211048	1.42046e-08	-1.52697e-10	1.9535	0.00131938	-1.52697e-10	2.23257	0.0120762	-1.52697e-10	3.5425
138290051	rs6892637	1.20323e-08	-1.52697e-10	1.78753	0.00110964	-1.52697e-10	2.05945	0.00985382	-1.52697e-10	3.33912
138290370	rs77169826	6.81831e-10	-1.52697e-10	-1.08304	4.37036e-05	-1.52697e-10	-1.17491	0.000108084	-1.52697e-10	-1.17359
138290479	rs10044672	2.70582e-10	-1.76125	-0.246001	1.80086e-05	-1.5115	-0.549992	4.3172e-05	-1.82488	-0.266426
138290607	rs13180851	2.73618e-10	-1.76573	-0.230364	1.80828e-05	-1.52049	-0.536896	4.375e-05	-1.82706	-0.250947
138291405	rs7717375	2.42905e-10	-1.76686	-0.34829	1.61569e-05	-1.54151	-0.628484	3.90428e-05	-1.83189	-0.35995
138292333	rs10065532	2.55637e-10	-1.77872	-0.285341	1.76267e-05	-1.56994	-0.512987	4.27086e-05	-1.84096	-0.261134
138294344	rs10054796	2.64069e-10	-1.76842	-0.26319	1.75321e-05	-1.52606	-0.562252	4.24394e-05	-1.82851	-0.279908
138294522	rs10054906	1.30367e-08	-1.52697e-10	1.8677	0.00115305	-1.52697e-10	2.09783	0.0103212	-1.52697e-10	3.38546
138294568	rs10069961	2.65548e-10	-1.76842	-0.257606	1.76142e-05	-1.52606	-0.557578	4.26751e-05	-1.82851	-0.274371
138294675	rs114009882	7.49738e-09	1.31449	-2.09146e-10	0.000343458	0.886721	-2.09146e-10	0.000758795	0.775235	-2.09146e-10
138294782	rs114747417	5.04723e-10	-1.38381	-2.09146e-10	3.81263e-05	-1.31144	-2.09146e-10	7.80725e-05	-1.49886	-2.09146e-10
138295438	rs10053642	1.43759e-08	-1.52697e-10	1.96548	0.00133596	-1.52697e-10	2.24506	0.0122544	-1.52697e-10	3.55715
138296283	rs61339060	1.5024e-08	-1.52697e-10	2.00958	0.0013988	-1.52697e-10	2.29102	0.0129325	-1.52697e-10	3.611
138296615	rs28401588	3.20486e-10	-1.77728	-0.0607008	1.68857e-05	-1.83497	-0.2909	8.2856e-05	-1.43233	-0.00706199
138298296	rs117211485	6.9234e-10	-1.52697e-10	-1.06775	4.25595e-05	-1.52697e-10	-1.20144	0.000105777	-1.52697e-10	-1.19516
138298396	rs2288824	1.07513e-10	-1.80065	-1.12956	8.30417e-06	-1.59546	-1.24012	1.60305e-05	-1.8433	-1.2387
138298723	rs111451770	3.44777e-10	-1.76493	-2.09146e-10	2.43172e-05	-1.76116	-2.09146e-10	5.59662e-05	-1.83175	-2.09146e-10
138299252	rs113188400	8.45034e-10	-0.868447	-2.09146e-10	0.000669968	1.55489	-2.09146e-10	0.000142834	-0.894814	-2.09146e-10
138299485	rs191341170	6.76884e-10	-1.52697e-10	-1.09032	4.20439e-05	-1.52697e-10	-1.21363	0.000104426	-1.52697e-10	-1.20802
138299486	rs182070122	6.76884e-10	-1.52697e-10	-1.09032	4.20439e-05	-1.52697e-10	-1.21363	0.000104426	-1.52697e-10	-1.20802
138299630	rs12108892	3.1292e-10	-1.74846	-0.113413	2.053e-05	-1.50309	-0.42736	5.00781e-05	-1.82496	-0.117956
138299835	rs17207828	1.09494e-10	-1.77259	-1.13936	8.78659e-06	-1.55582	-1.22329	1.6276e-05	-1.84287	-1.22394
138300241	rs144275506	4.70059e-10	-1.45497	-2.09146e-10	2.4195e-05	-1.7662	-2.09146e-10	6.00725e-05	-1.76094	-2.09146e-10
138301599	rs67296915	3.27519e-10	-1.79	-0.026275	2.12157e-05	-1.57164	-0.325967	5.51543e-05	-1.83832	-0.00804434
138301828	rs11958050	4.44357e-10	-1.82753	0.316331	2.94823e-05	-1.54465	-0.0239002	7.24056e-05	-1.84315	0.268939
138303674	rs111303007	7.9492e-10	-0.929582	-2.09146e-10	0.00059724	1.43998	-2.09146e-10	0.000134477	-0.955105	-2.09146e-10
138305375	rs79143720	3.65467e-10	-1.70665	-2.09146e-10	2.2485e-05	-1.83949	-2.09146e-10	5.5962e-05	-1.83182	-2.09146e-10
138305502	rs12719517	1.09315e-10	-1.82583	-1.08776	7.91351e-06	-1.66191	-1.22186	1.63192e-05	-1.84423	-1.21992
138305580	rs111936368	5.10798e-10	-1.37185	-2.09146e-10	3.53466e-05	-1.38714	-2.09146e-10	9.95056e-05	-1.25628	-2.09146e-10
138306837	rs76972695	5.73447e-10	-1.52697e-10	-1.25616	4.01296e-05	-1.52697e-10	-1.26023	9.91739e-05	-1.52697e-10	-1.25962
138307306	rs12055237	1.10358e-10	-1.84395	-1.06014	7.34494e-06	-1.74987	-1.20846	1.6805e-05	-1.82821	-1.20661
138308466	rs2060222	1.11458e-10	-1.82866	-1.06552	7.82968e-06	-1.71088	-1.18354	1.70823e-05	-1.83404	-1.18441
138309307	rs10064130	1.11708e-10	-1.83193	-1.06001	7.86346e-06	-1.71005	-1.18006	1.71923e-05	-1.83108	-1.18096
138309405	rs10064201	1.11188e-10	-1.82866	-1.06794	7.81777e-06	-1.71088	-1.18506	1.70564e-05	-1.83404	-1.18593
138309882	rs10428620	6.08835e-10	-1.19628	-2.09146e-10	7.89884e-05	-0.583042	-2.09146e-10	0.000173195	-0.702076	-2.09146e-10
138310179	rs2060223	3.22737e-10	-1.83098	-2.09146e-10	3.5298e-05	-1.38852	-2.09146e-10	8.81174e-05	-1.37783	-2.09146e-10
138310370	rs59943677	1.81882e-08	-1.52697e-10	2.2007	0.00176786	-1.52697e-10	2.52518	0.016923	-1.52697e-10	3.87993
138311310	rs56162049	6.42201e-10	-1.14292	-2.09146e-10	3.05793e-05	-1.53202	-2.09146e-10	8.33428e-05	-1.43353	-2.09146e-10
138311742	rs11739351	1.13922e-10	-1.84018	-1.03212	7.61971e-06	-1.715	-1.2066	1.66603e-05	-1.83787	-1.2056
138312282	rs2060224	1.28093e-08	1.85011	-2.09146e-10	0.000534646	1.32926	-2.09146e-10	0.00222281	1.85003	-2.09146e-10
138313146	rs10515505	1.05824e-10	-1.84178	-1.10426	7.19492e-06	-1.75848	-1.22049	1.67828e-05	-1.81444	-1.22171
138314106	rs2882667	1.0642e-10	-1.82433	-1.1161	7.76601e-06	-1.67213	-1.23046	1.61801e-05	-1.84154	-1.23118
138314757	rs62381222	4.96272e-09	2.13429	-1.2324	0.00313012	4.32498	-1.22849	0.0110231	4.67497	-1.22372
138314998	rs57552753	3.39589e-10	-1.47229	-0.307794	3.34451e-05	-1.39339	-0.0490431	6.86652e-05	-1.63149	0.00423376
138315987	rs72788898	1.16834e-09	-0.544483	-2.09146e-10	9.11097e-05	-0.440279	-2.09146e-10	0.000214222	-0.489483	-2.09146e-10
138317500	rs11956437	1.11006e-08	-1.52697e-10	1.70693	0.000673647	-1.52697e-10	1.56036	0.00381108	-1.52697e-10	2.38917
138317831	rs116293912	2.01496e-07	4.6057	-2.09146e-10	0.00531593	3.62612	-2.09146e-10	0.0210963	4.10036	-2.09146e-10
138317990	rs72788899	2.53968e-09	1.44878	-1.21681	5.40462e-05	0.211614	-1.17412	0.000146733	0.305144	-1.17303
138318158	rs11747454	1.12386e-09	0.665247	-1.24855	2.18657e-05	-0.615543	-1.25188	6.03011e-05	-0.504787	-1.25236
138319815	rs10074461	1.14602e-10	-1.82358	-1.04277	6.92895e-06	-1.81868	-1.19796	1.86651e-05	-1.73137	-1.19847
138320809	rs10044736	1.14675e-10	-1.82799	-1.03773	6.9854e-06	-1.81328	-1.19524	1.85222e-05	-1.74176	-1.19577
138323025	rs7727466	1.14529e-10	-1.84529	-1.0217	7.49833e-06	-1.75123	-1.18643	1.75068e-05	-1.80692	-1.18699
138323292	rs57858251	1.26302e-08	-1.52697e-10	1.83602	0.00115364	-1.52697e-10	2.09833	0.0102869	-1.52697e-10	3.38213
138323379	rs6596457	1.16329e-10	-1.84408	-1.00733	7.37755e-06	-1.77682	-1.17708	1.78413e-05	-1.79695	-1.17803
138324706	rs10070021	1.13203e-10	-1.8397	-1.03894	7.08152e-06	-1.79694	-1.19792	1.78112e-05	-1.77809	-1.19858
138324871	rs78537734	3.74316e-10	-1.68272	-2.09146e-10	2.26157e-05	-1.8337	-2.09146e-10	5.80587e-05	-1.79504	-2.09146e-10
138325779	rs57548771	1.45587e-08	-1.52697e-10	1.97812	0.00140048	-1.52697e-10	2.29223	0.0128921	-1.52697e-10	3.60787
138326921	rs114381283	3.8781e-10	-1.64731	-2.09146e-10	7.3077e-05	-0.660829	-2.09146e-10	0.000136384	-0.941019	-2.09146e-10
138327640	rs117214449	6.17252e-10	-1.52697e-10	-1.18255	4.17601e-05	-1.52697e-10	-1.2204	0.000103551	-1.52697e-10	-1.21643
138329119	rs11955952	1.11194e-10	-1.8397	-1.05685	7.01373e-06	-1.79694	-1.20753	1.76473e-05	-1.77809	-1.20783
138329243	rs118177913	1.27876e-08	-1.52697e-10	1.84841	0.00116861	-1.52697e-10	2.11123	0.0104441	-1.52697e-10	3.39729
138330878	rs181409103	6.1714e-10	-1.52697e-10	-1.18273	4.17547e-05	-1.52697e-10	-1.22053	0.000103537	-1.52697e-10	-1.21657
138333664	rs1433008	1.12281e-10	-1.84537	-1.04146	7.34112e-06	-1.7593	-1.19955	1.72325e-05	-1.80984	-1.19986
138333679	rs370693987	6.68086e-10	-1.52697e-10	-1.10341	4.45241e-05	-1.52697e-10	-1.15631	0.000111332	-1.52697e-10	-1.14398
138333784	rs1433009	1.12957e-10	-1.84525	-1.03556	7.52512e-06	-1.73768	-1.19642	1.72031e-05	-1.81467	-1.19674
138334069	rs7720150	1.15908e-10	-1.84398	-1.01105	7.39012e-06	-1.76916	-1.18303	1.78046e-05	-1.79365	-1.18339
138334239	rs60409497	1.25969e-08	-1.52697e-10	1.83339	0.0012034	-1.52697e-10	2.14056	0.0107918	-1.52697e-10	3.43004
138337317	rs140182038	4.55633e-08	3.11903	-2.09146e-10	0.00216213	2.72651	-2.09146e-10	0.00470503	2.59989	-2.09146e-10
138337410	rs367848351	6.0578e-10	-1.52697e-10	-1.20131	4.15542e-05	-1.52697e-10	-1.22535	0.000103334	-1.52697e-10	-1.21853
138337651	rs114806656	4.14834e-09	0.72264	-2.09146e-10	0.000172707	0.199251	-2.09146e-10	0.000387485	0.103181	-2.09146e-10
138337697	rs9327835	1.16234e-10	-1.84344	-1.00877	7.29709e-06	-1.78089	-1.18398	1.77891e-05	-1.79341	-1.1845
138337854	rs10075039	1.15371e-10	-1.84523	-1.01444	7.39928e-06	-1.76387	-1.18709	1.74982e-05	-1.8068	-1.1876
138337960	rs10068237	1.15077e-10	-1.84497	-1.01725	7.35521e-06	-1.76831	-1.18862	1.75268e-05	-1.80364	-1.18913
138340449	rs4835713	7.29736e-09	1.28744	-2.09146e-10	0.000247686	0.55982	-2.09146e-10	0.00108672	1.13442	-2.09146e-10
138340976	rs12719518	1.15445e-10	-1.84459	-1.01444	7.33475e-06	-1.77263	-1.18709	1.76113e-05	-1.80036	-1.1876
138348773	rs139729685	3.79134e-10	-1.66993	-2.09146e-10	2.34496e-05	-1.79749	-2.09146e-10	5.67109e-05	-1.81853	-2.09146e-10
138349164	rs7706391	1.17761e-10	-1.84164	-0.997526	7.33719e-06	-1.78167	-1.17772	1.80998e-05	-1.78233	-1.17826
138350853	rs188916585	6.12484e-10	-1.52697e-10	-1.1903	4.074e-05	-1.52697e-10	-1.24513	0.000101172	-1.52697e-10	-1.23968
138351263	rs78189034	9.16666e-10	-0.787081	-2.09146e-10	4.69181e-05	-1.10394	-2.09146e-10	0.000143057	-0.893253	-2.09146e-10
138351580	rs75452327	3.26045e-10	-1.5518	-0.268989	2.62288e-05	-1.60559	-0.0798921	6.01882e-05	-1.73696	-0.0220575
138352359	rs17131906	3.50565e-10	-1.59349	-0.154785	2.91007e-05	-1.64312	0.0615406	6.75765e-05	-1.76167	0.118439
138352555	rs58240059	2.56302e-10	-1.60127	-0.460198	2.36346e-05	-1.05586	-0.733769	3.83375e-05	-1.68636	-0.523705
138352776	rs13153618	1.09272e-10	-1.84471	-1.06928	7.3637e-06	-1.7403	-1.21548	1.67789e-05	-1.8205	-1.21588
138354027	rs10069528	1.11544e-10	-1.84423	-1.04918	7.47643e-06	-1.73512	-1.20547	1.69059e-05	-1.82292	-1.20591
138354075	rs10054478	1.10574e-10	-1.84291	-1.05923	7.5189e-06	-1.72439	-1.21054	1.67455e-05	-1.82741	-1.21096
138355871	rs10075893	1.11836e-10	-1.84423	-1.04656	7.48646e-06	-1.73512	-1.20413	1.69285e-05	-1.82292	-1.20457
138355963	rs10075951	1.11786e-10	-1.84206	-1.04918	7.59922e-06	-1.71883	-1.20547	1.67957e-05	-1.82946	-1.20591
138356756	rs10077896	1.12131e-10	-1.84423	-1.04393	7.49662e-06	-1.73512	-1.20277	1.69514e-05	-1.82292	-1.20322
138356775	rs10077796	2.74202e-10	-1.8441	-0.149863	1.56021e-05	-1.72254	-0.482398	4.47133e-05	-1.8282	-0.228021
138357211	rs3749665	2.80821e-10	-1.84083	-0.129277	1.61478e-05	-1.6994	-0.471155	4.50916e-05	-1.83549	-0.212316
138357682	rs17131908	9.03992e-10	-1.52697e-10	-0.801003	6.97654e-05	-1.52697e-10	-0.707204	0.000160581	-1.52697e-10	-0.777698
138359401	rs78153489	5.94389e-10	-1.52697e-10	-1.22029	4.06383e-05	-1.52697e-10	-1.24763	0.000100239	-1.52697e-10	-1.24894
138360578	rs34846849	1.32707e-10	-1.65686	-1.06282	9.87107e-06	-1.45286	-1.20987	1.66211e-05	-1.8344	-1.21142
138361135	rs6863347	1.10304e-10	-1.84535	-1.05923	7.18955e-06	-1.76918	-1.21054	1.69753e-05	-1.81378	-1.21096
138361358	rs10058347	1.09249e-10	-1.84492	-1.06928	7.21848e-06	-1.76022	-1.21548	1.68017e-05	-1.81914	-1.21588
138361481	rs190681587	5.72901e-10	-1.52697e-10	-1.25711	4.04573e-05	-1.52697e-10	-1.2521	9.95859e-05	-1.52697e-10	-1.25548
138362283	rs10038799	1.09288e-10	-1.84456	-1.06928	7.24882e-06	-1.75602	-1.21548	1.67639e-05	-1.82139	-1.21588
138363168	rs140618805	6.88313e-10	-1.52697e-10	-1.07358	5.07305e-05	-1.52697e-10	-1.02582	0.000122421	-1.52697e-10	-1.04903
138363851	rs2351465	1.08708e-10	-1.8452	-1.07396	7.16956e-06	-1.76476	-1.21774	1.68079e-05	-1.81652	-1.21813
138364044	rs10064539	1.08181e-10	-1.8452	-1.07882	7.15299e-06	-1.76476	-1.22005	1.67692e-05	-1.81652	-1.22043
138364080	rs11242441	1.29118e-10	-1.63279	-1.1143	9.63791e-06	-1.45635	-1.23029	1.63787e-05	-1.82867	-1.23185
138364394	rs11957633	1.2887e-10	-1.63279	-1.11623	9.62951e-06	-1.45635	-1.23116	1.63648e-05	-1.82867	-1.2327
138364698	rs6862393	1.08198e-10	-1.84264	-1.08123	7.31443e-06	-1.74131	-1.22118	1.65564e-05	-1.82816	-1.22156
138365265	rs116535608	3.52503e-10	-1.74277	-2.09146e-10	3.77554e-05	-1.32121	-2.09146e-10	7.21428e-05	-1.57785	-2.09146e-10
138365490	rs10037106	1.07787e-10	-1.84404	-1.08362	7.23405e-06	-1.75124	-1.2223	1.66109e-05	-1.82377	-1.22267
138366518	rs62381226	3.74146e-10	-0.759207	-0.923972	7.23566e-06	-1.78575	-1.18757	2.19847e-05	-1.57579	-1.19036
138366539	rs7703288	2.53802e-10	-1.8436	-0.227669	1.43213e-05	-1.73762	-0.552977	4.12374e-05	-1.83021	-0.306944
138368430	rs185484314	5.74237e-10	-1.52697e-10	-1.25478	4.07393e-05	-1.52697e-10	-1.24515	0.000100129	-1.52697e-10	-1.25004
138371116	rs6890272	1.03664e-10	-1.84434	-1.12233	7.09378e-06	-1.75422	-1.2389	1.6349e-05	-1.82291	-1.23942
138371365	rs3925110	1.08492e-10	-1.84475	-1.0764	7.20649e-06	-1.75846	-1.2189	1.67179e-05	-1.82073	-1.21929
138371802	rs117726822	6.04012e-10	-1.52697e-10	-1.20423	4.09644e-05	-1.52697e-10	-1.23964	0.000101593	-1.52697e-10	-1.23552
138371899	rs13161013	1.35135e-10	-1.57693	-1.12463	1.03425e-05	-1.3812	-1.23488	1.65737e-05	-1.81236	-1.23632
138372141	rs116977594	5.73427e-10	-1.52697e-10	-1.25619	4.47903e-05	-1.52697e-10	-1.15035	0.000111813	-1.52697e-10	-1.13967
138372345	rs4643949	1.07969e-10	-1.84475	-1.08123	7.19007e-06	-1.75846	-1.22118	1.66799e-05	-1.82073	-1.22156
138372803	rs6878018	2.32338e-09	0.142953	-2.09146e-10	7.38422e-05	-0.650412	-2.09146e-10	0.000164129	-0.755842	-2.09146e-10
138373993	rs11958414	7.74289e-10	-0.955878	-2.09146e-10	0.000538747	1.3369	-2.09146e-10	0.000132783	-0.967779	-2.09146e-10
138374310	rs11951899	1.43643e-10	-1.48796	-1.15254	1.12406e-05	-1.2867	-1.24611	1.68955e-05	-1.78227	-1.24718
138374428	rs6867343	1.06502e-10	-1.84456	-1.0951	7.16195e-06	-1.75602	-1.22754	1.6564e-05	-1.82139	-1.22788
138375687	rs12719519	1.1149e-10	-1.84538	-1.04851	7.21301e-06	-1.77347	-1.20299	1.71489e-05	-1.81091	-1.20366
138376148	rs74984976	3.23386e-10	-1.82898	-2.09146e-10	2.27747e-05	-1.82669	-2.09146e-10	6.30525e-05	-1.71253	-2.09146e-10
138377219	rs13163536	1.07261e-10	-1.84444	-1.08812	7.19475e-06	-1.75461	-1.22438	1.66025e-05	-1.82221	-1.22474
138377511	rs145726180	1.05305e-10	-1.789	-1.16196	8.2831e-06	-1.84407	-0.994051	2.21623e-05	-1.77723	-0.980877
138377550	rs35812969	1.34904e-10	-1.56671	-1.13655	1.04319e-05	-1.36756	-1.23991	1.65358e-05	-1.80977	-1.2412
138378929	rs34632700	1.90644e-09	-0.0548282	-2.09146e-10	0.000427103	1.10468	-2.09146e-10	0.00192711	1.70728	-2.09146e-10
138380480	rs2882792	1.08328e-10	-1.84473	-1.07793	7.00844e-06	-1.7856	-1.21963	1.70291e-05	-1.80156	-1.22001
138380489	rs11242442	1.27133e-10	-1.63481	-1.12778	9.56288e-06	-1.45821	-1.23624	1.62453e-05	-1.83106	-1.23764
138380792	rs117590412	4.0713e-09	-1.52697e-10	0.703895	0.000352922	-1.52697e-10	0.913906	0.00249888	-1.52697e-10	1.9671
138380835	rs28663609	1.86148e-09	-0.0786953	-2.09146e-10	6.10879e-05	-0.840029	-2.09146e-10	0.00012866	-0.999326	-2.09146e-10
138382010	rs11960861	7.64671e-10	-0.968378	-2.09146e-10	0.000535914	1.33163	-2.09146e-10	0.000130953	-0.98166	-2.09146e-10
138382182	rs6882330	1.06728e-10	-1.83786	-1.09968	7.42473e-06	-1.71796	-1.22956	1.62906e-05	-1.83602	-1.22989
138382368	rs6882526	1.0651e-10	-1.83786	-1.10172	7.41812e-06	-1.71796	-1.23045	1.62761e-05	-1.83602	-1.23078
138382752	rs76560954	4.96901e-10	-1.39943	-2.09146e-10	2.33176e-05	-1.80313	-2.09146e-10	6.10063e-05	-1.74552	-2.09146e-10
138383846	rs73267443	4.60656e-09	-1.52697e-10	0.827414	0.00041713	-1.52697e-10	1.08106	0.00305673	-1.52697e-10	2.16861
138384992	rs10477804	1.06462e-10	-1.84035	-1.09968	7.34333e-06	-1.72899	-1.22956	1.63445e-05	-1.83271	-1.22989
138385796	rs6882583	1.06985e-10	-1.84235	-1.09279	7.28876e-06	-1.73951	-1.2265	1.64569e-05	-1.82891	-1.22685
138386000	rs76535322	6.00994e-10	-1.52697e-10	-1.20924	4.14115e-05	-1.52697e-10	-1.22878	0.000102753	-1.52697e-10	-1.22417
138386949	rs6888373	4.37102e-09	-1.52697e-10	0.774928	0.00039457	-1.52697e-10	1.02545	0.00285762	-1.52697e-10	2.10125
138387149	rs13182437	1.06275e-10	-1.8444	-1.0974	7.16658e-06	-1.75436	-1.22856	1.65326e-05	-1.82227	-1.2289
138387737	rs17207870	1.3705e-10	-1.54126	-1.14622	1.10089e-05	-1.3099	-1.24374	1.67548e-05	-1.79291	-1.2449
138388461	rs75982720	5.79084e-10	-1.52697e-10	-1.24638	4.19004e-05	-1.52697e-10	-1.21705	0.000102707	-1.52697e-10	-1.22462
138388980	rs62381229	6.65826e-10	-1.10679	-2.09146e-10	2.27945e-05	-1.82582	-2.09146e-10	5.72463e-05	-1.80913	-2.09146e-10
138389561	rs10043676	1.04085e-10	-1.84315	-1.11946	7.20677e-06	-1.74458	-1.23274	1.63915e-05	-1.82682	-1.23292
138389602	rs10038121	1.04736e-10	-1.84315	-1.11323	7.227e-06	-1.74458	-1.22993	1.64373e-05	-1.82682	-1.23012
138390318	rs10075541	1.04085e-10	-1.84315	-1.11946	7.20677e-06	-1.74458	-1.23274	1.63915e-05	-1.82682	-1.23292
138390631	rs2043272	1.0417e-10	-1.84235	-1.11946	7.24342e-06	-1.73951	-1.23274	1.63573e-05	-1.82891	-1.23292
138391072	rs4380651	1.04004e-10	-1.84394	-1.11946	7.16671e-06	-1.75016	-1.23274	1.64149e-05	-1.82539	-1.23292
138391622	rs191615500	3.23019e-09	-1.52697e-10	0.472472	0.000208934	-1.52697e-10	0.389676	0.000500828	-1.52697e-10	0.359766
```
