## Supplementary material for "Characterization of shared and ancestry-specific signals driving complex traits using multi-ancestry fine-mapping": susiex_nc3.cs80.summary

```
# chr5:137392170-138392170
CS_ID	CS_LENGTH	CS_PURITY	MAX_PIP_SNP	BP	REF_ALLELE	ALT_ALLELE	REF_FRQ	BETA	SE	-LOG10P	MAX_PIP	POST-HOC_PROB_POP1	POST-HOC_PROB_POP2
1	23	0.926937	rs10117	137892170	A,A	G,G	0.563618,0.209325	-0.0249166,-0.0289453	0.0039867,0.0105074	9.38655,2.23111	0.102691	0.99999	0.85138
2	7	0.873261	rs145148878	137494358	T,NA	C,NA	0.975149,NA	0.0588829,NA	0.0127009,NA	5.4498,NA	0.238217	0.802951	0.477801
3	112	0	rs62382361	137769795	T,NA	C,NA	0.970179,NA	0.0503845,NA	0.0116239,NA	4.83549,NA	0.128829	0.581001	0.506278
```
