## Supplementary material for "Characterization of shared and ancestry-specific signals driving complex traits using multi-ancestry fine-mapping": orig_s1_snps

```
rs11242455
rs189434813
rs139183358
rs10062870
rs55718738
rs62383020
rs62383021
rs112202480
rs62383022
rs115370025
rs4835721
rs12513634
rs7725317
rs869027
rs869026
rs148805487
rs113403474
rs184538660
rs17131975
rs4835722
rs6596468
rs34886880
rs62383024
rs1469688
rs62383025
rs62383026
rs11744578
rs13177769
rs12519377
rs12516061
rs2882823
rs13182904
rs4835723
rs4835724
rs149425396
rs12656816
rs62383027
rs75002847
rs77108342
rs114839521
rs78645378
rs62383028
rs1545035
rs1545036
rs11242456
rs79369603
rs187955737
rs891994
rs11747498
rs77618995
rs877826
rs13168342
rs13168944
rs148229216
rs115047603
rs12187474
rs12054967
rs13159216
rs11746625
rs12518126
rs140057995
rs62383032
rs3172746
rs3805436
rs17207961
rs75110530
rs11242457
rs11747676
rs12514029
rs11738939
rs12153162
rs13178336
rs12186596
rs79112904
rs11958583
rs62381610
rs80036770
rs2009407
rs883578
rs3816021
rs2288823
rs180890284
rs6866346
rs112244363
rs74863129
rs1897580
rs11242458
rs144465616
rs13698
rs7305
rs14109
rs62381613
rs10515507
rs145516036
rs11738738
rs78459157
rs10052399
rs11242459
rs111538072
rs11242460
rs79876059
rs4835725
rs185886055
rs189387183
rs112266019
rs186376815
rs56259561
rs7717195
rs113408838
rs141641961
rs80247901
rs62381616
rs1811373
rs146941244
rs1106329
rs11955240
rs62381618
rs62381619
rs62381620
rs11951008
rs137916195
rs34660301
rs13167127
rs13168212
rs13176910
rs7719788
rs138297901
rs189233351
rs184893213
rs2352031
rs112484230
rs116373595
rs6895170
rs116669179
rs114317449
rs6596471
rs183447303
rs72552250
rs114812940
rs6876106
rs6596473
rs62385280
rs114930583
rs4257763
rs11950646
rs115034913
rs33972313
rs72552254
rs6886922
rs12514667
rs10063949
rs6596475
rs10056051
rs11242462
rs12515989
rs12516732
rs62001866
rs10063870
rs200694387
rs11748963
rs73255289
rs4365836
rs10900862
rs6887555
rs4835726
rs4835654
rs62385284
rs115350977
rs11738441
rs4074031
rs4074032
rs4075682
rs180810964
rs113618484
rs4835727
rs11949598
rs4385202
rs75710960
rs4446448
rs62385298
rs4315920
rs11242464
rs11477
rs201307862
rs9285942
rs78502259
rs3924257
rs4835728
rs35999985
rs13181201
rs62385301
rs75351498
rs77418662
rs7718498
rs112252645
rs60624741
rs11242465
rs11950873
rs11748320
rs4835729
rs4835730
rs11741938
rs80333428
rs62385303
rs10463976
rs137972090
rs11242466
rs11242467
rs113651948
rs145710985
rs10900863
rs11242468
rs10900864
rs72790969
rs113264510
rs144036445
rs3923059
rs3923060
rs7445264
rs6596479
rs10463977
rs151316500
rs7446197
rs11954057
rs141926049
rs143196830
rs36137978
rs190426713
rs77416938
rs62385305
rs114666356
rs72790972
rs9716069
rs28419191
rs114079768
rs7380062
rs73257323
rs77643458
rs151206188
rs13181561
rs79971357
rs13153461
rs116091882
rs55792153
rs73257329
rs7380824
rs75746446
rs1131769
rs78233829
rs116583357
rs7380272
rs11554776
rs7447927
rs80059114
rs150488002
rs13166214
rs7444313
rs62385311
rs144739803
rs189830770
rs7448031
rs6874798
rs111896967
rs6421150
rs36078670
rs187985378
rs28396805
rs150580602
rs35779874
rs28883370
rs138626649
rs34743558
rs140203023
rs150313298
rs150631983
rs34530489
rs148001126
rs7378724
rs145755428
rs142895368
rs143639891
rs2099067
rs145821444
rs148056420
rs113626444
rs530989695
rs142428031
rs141717182
rs35470994
rs147389236
rs142539428
rs140671929
rs149751713
rs62385324
rs4912716
rs71579517
rs148619686
rs187287714
rs146866308
rs138247695
rs144107678
rs149256497
rs35895037
rs146509065
rs71579518
rs147051833
rs142328205
rs141207413
rs142329661
rs111666108
rs145470864
rs112819745
rs187132192
rs113914698
rs35269722
rs150105118
rs34990312
rs1000287
rs142944598
rs148215794
rs407519
rs144752427
rs141865063
rs146871589
rs139723281
rs150032900
rs114451383
rs11742774
rs147567200
rs72790977
rs74803899
rs113845783
rs191465162
rs138914842
rs75538730
rs2455154
rs72790978
rs189956351
rs111537730
rs77017610
rs13359597
rs13358106
rs141938303
rs28817902
rs184488056
rs77402089
rs111417076
rs146315683
rs111551187
rs2434576
rs2336901
rs181241915
rs186273491
rs113669375
rs147177684
rs144259018
rs11742161
rs113024289
rs112269266
rs187031383
rs62385329
rs261538
rs195674
rs79395084
rs192067585
rs111427918
rs147105350
rs75760249
rs183294366
rs111556754
rs150755898
rs139090494
rs74560497
rs115414950
rs59398207
rs76533827
rs112873610
rs59167355
rs261537
rs77642337
rs2336902
rs34255404
rs371339441
rs112202901
rs113084429
rs189798693
rs261535
rs186605150
rs10214401
rs28585643
rs556131089
rs149715370
rs75970741
rs147671297
rs75037374
rs11745986
rs11742182
rs113477832
rs261534
rs769052
5:138946516_G_A
rs140745687
rs150891250
rs261532
rs78500460
rs115324776
rs192163248
rs78289382
rs73790665
rs261530
rs77227365
rs76604423
rs145788466
rs355160
rs113666880
rs74610800
rs76570648
rs116828278
rs75037583
rs355161
rs355162
rs11739735
rs77971402
rs76793764
rs355163
rs116030282
rs75243148
rs432021
rs114126948
rs146062774
rs191940340
rs400752
rs431184
rs79426121
rs139559602
rs145090925
rs141934990
rs355158
rs75696632
rs114943993
rs181220273
rs141406163
rs186137893
rs355159
rs436308
rs375874942
rs140887834
rs75975757
rs13160670
rs186477063
rs148940608
rs79287505
rs77969204
rs147177142
rs114801038
rs115576428
rs139514064
rs113310460
rs191642
rs72790986
rs355147
rs78501720
rs355148
rs79206054
rs141215083
rs150739036
rs114222671
rs403583
rs116728196
rs62385335
rs112512235
rs142373590
rs147864453
rs114312400
rs186019169
rs60439916
rs76811989
rs165179
rs71579523
rs144310236
rs446588
rs151113780
rs140919769
rs192875005
rs143624748
rs71587295
rs116580084
rs355156
rs150941983
rs41391051
rs356428
rs355157
rs77293633
rs186807398
rs173335
rs78776686
rs115205580
rs114351166
rs355153
rs56099285
rs79076432
rs355152
rs112754032
rs440662
rs356427
rs66761114
rs112657410
rs356426
rs35416989
rs145314469
rs4912729
rs151185179
rs78155354
rs356463
rs79843368
rs114613137
rs116268473
rs115105415
rs356461
rs629831
rs77587009
rs78642293
rs558673635
rs75903170
rs678176
rs141270098
rs143241635
rs74976510
rs116353613
rs62385336
rs356470
rs184289211
rs554841036
rs139350284
rs146474222
rs356468
rs116444062
rs356465
rs552308138
rs10447226
rs187167
rs79063181
rs115326253
rs116665693
rs28473728
rs356448
rs356447
rs73790670
rs6869463
rs74717066
rs613507
rs659936
rs28421137
rs11739814
rs75531555
rs616529
rs4377752
rs145414526
rs77258384
rs115772344
rs7730885
rs115221121
rs6867299
rs6580190
rs75759241
rs116736980
rs139133301
rs143928761
rs114311514
rs10040658
rs356454
rs116066457
rs356453
rs13183917
rs78836091
rs183072
rs356452
rs356451
rs627817
rs650446
rs356450
rs80178217
rs150829809
rs601728
rs601336
rs601324
rs673632
rs600848
rs599946
rs589153
rs585101
rs682164
rs34530707
rs3822742
rs6580200
rs3756677
rs356445
rs115626362
rs2336880
rs10059371
rs34510678
rs35123781
rs356438
rs9687282
rs34897167
rs13436896
rs71579590
rs13179952
rs4912755
rs4912756
rs904612
rs356433
rs13154510
rs10067965
rs7703195
rs114462231
rs356432
rs356429
rs143555289
rs62385338
rs77498031
rs7728485
rs79253359
rs356443
rs13174863
rs142616298
rs150266083
rs11748675
rs190928253
rs7728095
rs356484
rs356485
rs356486
rs748817
rs2012027
rs62385339
rs2133561
rs191285234
rs146250292
rs165193
rs165194
rs563468934
rs140651512
rs165195
rs72790996
rs114189018
rs149773831
rs260729
rs73261196
rs187804
rs165196
rs165197
rs260731
rs260732
rs260733
rs116728346
rs181998
rs2649633
rs10057666
rs260734
rs165198
rs165199
rs356488
rs262782
rs165200
rs260735
rs10074314
rs76706704
rs165191
rs262790
rs260736
rs165192
rs356480
rs356481
rs260737
rs111697046
rs260738
rs166389
rs140888384
rs262787
rs142795877
rs262786
rs186626839
rs616306
rs146936277
rs147579187
rs142072064
rs188894465
rs490575
rs577021
rs116179920
rs99507
rs74820434
rs356471
rs356472
rs356473
rs57798288
rs165181
rs76965118
rs165182
rs165183
rs141371095
rs35013791
rs116574534
rs12517282
rs262785
rs143166789
rs112419009
rs260717
rs260718
rs260719
rs260720
rs260721
rs260722
rs72793007
rs72793008
rs77547872
rs260723
rs2546708
rs2649635
rs260724
rs260725
rs260726
rs260727
rs72793010
rs260728
rs165185
rs165186
rs165187
rs262792
rs143558683
rs165188
rs165189
rs165190
rs75529186
rs823929
rs356477
rs604263
rs356478
rs569520977
rs114438287
rs112384424
rs2336977
rs72793012
rs114802094
rs75450121
rs140218841
rs918508
rs74593952
rs72793013
rs72793014
rs7727559
rs2098661
rs72794880
rs72794881
rs72794882
rs6886081
rs111263087
rs6897822
rs114237239
rs72794883
rs72794884
rs138512217
rs142006863
rs149357283
rs146323813
rs58054306
rs11951183
rs72794886
rs6860273
rs151017603
rs57865582
rs2336978
rs2878853
rs749125
rs10477193
rs139136189
rs10477194
rs10477195
rs78771021
rs735795
rs112555259
rs72794887
rs6898636
rs6884009
rs12186347
rs112422641
rs11167791
rs62383866
rs111360835
rs75461295
rs2194141
rs75963243
rs150195915
rs719460
rs72794890
rs58914297
rs56814871
rs7700395
rs72794891
rs36074298
rs58220186
rs60870216
rs17118436
rs57873997
rs59356196
rs114463877
rs13354234
rs1422780
rs11167794
rs10076147
rs3797901
rs114429623
rs2004541
rs115336841
rs76453676
rs10054631
rs72794894
rs976515
rs191396651
rs17118443
rs57004210
rs148012360
rs186386221
rs889018
rs145903485
rs1422779
rs1833733
rs72794895
rs7710637
rs7734333
rs7723670
rs146342387
rs7700717
rs7701014
rs35306338
rs60081477
rs115496414
rs138804157
rs7731984
rs6580272
rs77720335
rs72794898
rs73269466
rs145150555
rs59365080
rs6892450
rs72794899
rs78563288
rs59241695
rs114433024
rs17118448
rs113309830
rs192774575
rs766740
rs57227239
rs1006967
rs77577842
rs72794900
rs73269477
rs117273720
rs73269480
rs72794901
rs62383878
rs139724191
rs147072238
rs60035945
rs6880153
rs6896668
rs72796703
rs3797904
rs10078529
rs17286536
rs10061228
rs17286543
rs17118468
rs11951618
rs78098788
rs76582009
rs12519544
rs112424277
rs75431091
rs74551720
rs79168793
rs2302984
rs78656209
rs188936691
rs75457264
rs61596566
rs4912894
rs6859144
rs114578583
rs115143294
rs12515112
rs77865538
rs3756675
rs3822741
rs116420237
rs12517577
rs7737580
rs34234982
rs17118477
rs75334456
rs61646191
rs74571966
rs1800954
rs6580288
rs3777108
rs11745110
rs3777106
rs58086316
rs1800953
rs59910348
rs77893406
rs140334738
rs59955273
rs57742781
rs77864329
rs79375610
rs3777102
rs62383881
rs889022
rs11748246
rs73271418
rs6860347
rs111750635
rs77363425
rs75026715
rs4912651
rs145977492
rs3863189
rs113341825
rs3863190
rs6868928
rs6893652
rs9687305
rs75418591
rs13161922
rs77901652
rs57163327
rs1422717
rs1422718
rs1422188
rs1422187
rs1422186
rs150699158
rs75066363
rs13165725
rs75949957
rs138750766
rs1345708
rs75718976
rs7707751
rs35569540
rs35316811
rs139907207
rs13153335
rs34840606
rs10515509
rs398755
rs443587
rs34135134
rs2436586
rs2431383
rs2431384
rs4912936
rs71581512
rs34460247
rs11738832
rs17118532
rs72796709
rs76178519
rs6895139
rs114983302
rs72796710
rs79614943
rs12163954
rs17118536
rs35342155
rs115709855
rs17118539
rs71581513
rs13170151
rs116703495
rs13175054
rs62383900
rs35834774
rs72796711
rs57395143
rs1433302
rs76827128
rs72796713
rs35740825
rs11959368
rs34388750
rs11955691
rs264353
rs13179950
rs7735660
rs264354
rs6580316
rs6896463
rs11948874
rs67271177
rs385616
rs7705835
rs439288
rs34763996
rs59638156
rs13153565
rs3910240
rs13157893
rs35044870
rs34596629
rs77265165
rs71581514
rs71581515
rs13183915
rs114742772
rs6870884
rs2060296
rs34849406
rs34503151
rs264356
rs79462056
rs35852370
rs55840281
rs75799087
rs7700260
rs71581516
rs78337511
rs11949090
rs34059020
rs2436589
rs264336
rs9686733
rs78228014
rs9686629
rs9686889
rs13171402
rs67659189
rs34790912
rs6886813
rs17118547
rs6580318
rs114644491
rs4440417
rs139335820
rs17208010
rs79857255
rs35125195
rs35625311
rs71581519
rs71581520
rs114519016
rs35420312
rs115522995
rs7736276
rs62383907
rs13181750
rs114996437
rs13181931
rs732482
rs142564972
rs142237244
rs34125321
rs11742055
rs7735593
rs2055334
rs142491113
rs141842999
rs13155407
rs6580323
rs72796722
rs6891100
rs6886027
rs17208017
rs621345
rs147924755
rs436404
rs965919
rs429826
rs72796723
rs72796724
rs145507161
rs6882558
rs197197
rs34548529
rs75868541
rs264337
rs112774445
rs264338
rs75823825
rs113289140
rs264339
rs265165
rs11746363
rs75990898
rs155347
rs264340
rs264341
rs264342
rs264343
rs142186387
rs77301614
rs58447715
rs265170
rs2560714
rs2560713
rs74505169
rs264345
rs6887417
rs264346
rs264347
rs264348
rs142122804
rs264349
rs185138057
rs72796733
rs264350
rs67151903
rs71581523
rs264351
rs155348
rs265179
rs74897647
rs1433301
rs10076717
rs57456296
rs145412558
rs266020
rs171951
rs266022
rs6891114
rs146657394
rs10515508
rs17118604
rs6896087
rs6872908
rs150557101
rs265150
rs892262
rs139046074
rs265151
rs265152
rs62383915
rs265153
rs7703099
rs76494843
rs265154
rs67676623
rs34929354
rs75043106
rs7728075
rs72796737
rs975642
rs11167875
rs265155
rs265156
rs17286571
rs75121769
rs36021945
rs35463850
rs115724263
rs265157
rs72796740
rs155346
rs265158
rs265159
rs265160
rs265161
rs71581525
rs12516030
rs12514486
rs137979956
rs645850
rs659886
rs12515886
rs115665303
rs12515888
rs2560711
rs62383916
rs12655558
rs17208031
rs62383917
rs34308038
rs13166235
rs265141
rs265142
rs265143
rs265144
rs155345
rs265145
rs140596459
rs265146
rs2115048
rs265147
rs265148
rs11741799
rs76328935
rs265149
rs2974422
rs73262916
rs6891658
rs192900523
rs645898
rs12520398
rs180919247
rs7734418
rs7701006
rs34566928
rs4404729
rs35951343
rs75362236
rs11744062
rs11745349
rs6881566
rs75821987
rs79731605
rs76742666
rs13173983
rs6580353
rs7707550
rs72796752
rs59615734
rs7723119
rs60293875
rs113012916
rs2916092
rs2916093
rs2436389
rs78706714
rs116632548
rs114122435
rs116315881
rs2436387
rs2936651
rs144634106
rs111546065
rs55830737
rs2916094
rs150764222
rs189989442
rs155936
rs155937
rs144290403
rs155938
rs75932925
rs17286578
rs268333
rs11743532
rs268332
rs155941
rs114052460
rs155939
rs6877423
rs116406248
rs6878345
rs268331
rs76872072
rs7708581
rs6889324
rs143855949
rs1695797
rs13168821
rs114484231
rs186800456
rs1347142
rs1614557
rs67459792
rs78258299
rs28539898
rs72796757
rs10074868
rs80115321
rs79104226
rs269763
rs269761
rs1623177
rs269760
rs17286592
rs10037737
rs17286599
rs8180371
rs77226687
rs78532936
rs269779
rs4912694
rs140094106
rs2974421
rs269778
rs2915830
rs269776
rs10477292
rs144733107
rs269773
rs115172908
rs269771
rs116608650
rs4552683
rs198986
rs181512877
rs151097899
rs2173561
rs144533204
rs77649854
rs114561898
rs13187159
rs114457669
rs875575
rs189201459
rs2013169
rs115129982
rs10060173
rs115235886
rs2429310
rs138006451
rs445944
rs13188297
rs78746654
rs13156549
rs269783
rs156095
rs185123
rs156094
rs156093
rs156092
rs72796764
rs155948
rs155947
rs155946
rs156090
rs152409
rs156089
rs12659029
rs155949
rs74725681
rs180749505
rs156088
rs13179861
rs156086
rs249616
rs155943
rs183869
rs36078551
rs155942
rs7705932
rs270166
rs2436396
rs115658283
rs270165
rs442562
rs269767
rs7726349
rs270163
rs270162
rs199152
rs2291878
rs142336159
rs270170
rs138780522
rs111745822
rs156085
rs35213375
rs175086
rs156084
rs156083
rs156082
rs4913069
rs269782
rs269781
rs269780
rs722437
rs4463213
rs62383936
rs114109002
rs34266577
rs7726176
rs144452737
rs156080
rs2436393
rs4913070
rs4912704
rs1654176
rs7710593
rs140997717
rs17523262
rs2436391
rs138775228
rs59453051
rs80096889
rs56997077
rs10067578
rs11748023
rs34994530
rs11745502
rs10067867
rs11750229
rs11750863
rs114901832
rs4913071
rs35663190
rs1465691
rs34386219
rs10055020
rs37354
rs2053058
rs10080146
rs10038443
rs10039051
rs28477538
rs28631068
```
