## Supplementary material for "Characterization of shared and ancestry-specific signals driving complex traits using multi-ancestry fine-mapping": orig_s2_snps

```
rs77971700
rs372557839
rs375918361
rs11242455
rs139183358
rs10062870
rs55718738
rs62383020
rs62383021
rs112202480
rs62383022
rs4835721
rs12513634
rs869027
rs869026
rs113403474
rs184538660
rs17131975
rs4835722
rs6596468
rs145590185
rs34886880
rs150357593
rs12654085
rs188690064
rs62383024
rs147452390
rs1469688
rs62383025
rs62383026
rs11744578
rs13177769
rs12519377
rs2882823
rs79903764
rs13182904
rs78062884
rs4835723
rs4835724
rs12656315
rs75213463
rs148422423
rs12656816
rs62383027
rs77108342
rs77643903
rs1545035
rs1545036
rs138454857
rs80089747
rs11242456
rs139729966
rs77591942
rs891994
rs11747498
rs141402332
rs12514069
rs877826
rs13168342
rs13168944
rs12187474
rs149302520
rs12054967
rs117110049
rs13159216
rs11746625
rs142509757
rs76431758
rs12518126
rs62383032
rs3172746
rs74353104
rs3805436
rs185963577
rs59059576
rs11242457
rs11747676
rs12514029
rs187736259
rs138586054
rs12153162
rs3763017
rs144007991
rs12186596
rs117699317
rs2304068
rs11958583
rs62381610
rs2009407
rs883578
rs3816021
rs74358155
rs2288823
rs6866346
rs112244363
rs1897580
rs11242458
rs144465616
rs7305
rs14109
rs62381613
rs10515507
rs11738738
rs78459157
rs10052399
rs11242459
rs111538072
rs11242460
rs78587158
rs147435495
rs4835725
rs112266019
rs78741640
rs56259561
rs138704233
rs186223190
rs76082133
rs62381616
rs1811373
rs77028815
rs1106329
rs11955240
rs62381618
rs62381619
rs62381620
rs11951008
rs78385046
rs78351454
rs137916195
rs13167127
rs13168212
rs13176910
rs189362324
rs7719788
rs6880443
rs118066339
rs2352031
rs112484230
rs6895170
rs146220394
rs72552210
rs6596471
rs72552250
rs142042763
rs6876106
rs6596473
rs77882624
rs62385280
rs4257763
rs11950646
rs115034913
rs33972313
rs72552254
rs6886922
rs533340095
rs12514667
rs10063949
rs6596475
rs10056051
rs11242462
rs12515989
rs12516732
rs62001866
rs9327847
rs76509292
rs57410814
rs10078623
rs10063870
rs11748963
rs73255289
rs78048914
rs4365836
rs118179072
rs10900862
rs6887555
rs4835726
rs75764480
rs78550892
rs4835654
rs62385284
rs75247277
rs4074031
rs4074032
rs58358170
rs4075682
rs113618484
rs111267245
rs140037799
rs4835727
rs58129805
rs78316907
rs11949598
rs4385202
rs75710960
rs4446448
rs62385298
rs4315920
rs11242464
rs11477
rs201307862
rs9285942
rs78502259
rs560500487
rs3924257
rs4835728
rs76826797
rs35999985
rs143209635
rs13181201
rs75351498
rs77418662
rs149091943
rs7718498
rs60624741
rs150274961
rs11242465
rs11950873
rs11748320
rs4835729
rs4835730
rs11741938
rs62385303
rs145852597
rs10463976
rs78398534
rs117948909
rs11242466
rs11242467
rs113651948
rs145710985
rs12658857
rs145905136
rs10900863
rs11242468
rs10900864
rs72790969
rs181773055
rs113264510
rs3923059
rs3923060
rs7445264
rs146646287
rs75510702
rs78190660
rs6596479
rs78294741
rs10463977
rs115875232
rs7446197
rs11954057
rs117462264
rs141217798
rs36137978
rs140879930
rs143577454
rs72790972
rs77177676
rs9716069
rs28419191
rs114079768
rs140049780
rs7380062
rs73257323
rs13181561
rs13153461
rs55792153
rs150435485
rs73257329
rs7380824
rs75746446
rs1131769
rs78233829
rs7380272
rs11554776
rs7447927
rs80059114
rs13166214
rs7444313
rs62385311
rs185468443
rs7448031
rs6874798
rs6421150
rs36078670
rs28396805
rs35779874
rs28883370
rs138626649
rs34743558
rs140203023
rs150313298
rs149450854
rs78340157
rs150631983
rs34530489
rs34655736
rs148001126
rs7378724
rs145755428
rs142895368
rs143639891
rs2099067
rs190867482
rs566662652
rs145821444
rs148056420
rs113626444
rs142428031
rs141717182
rs35470994
rs147389236
rs142539428
rs62385324
rs4912716
rs71579517
rs187287714
rs140810370
rs138247695
rs144107678
rs6861608
rs35895037
rs146509065
rs71579518
rs111666108
rs142930199
rs35269722
rs34990312
rs1000287
rs150266266
rs407519
rs144752427
rs11742774
rs141934958
rs74803899
rs113845783
rs75538730
rs2455154
rs111537730
rs77017610
rs28817902
rs111417076
rs111551187
rs2434576
rs148038417
rs2336901
rs117564055
rs11742161
rs113024289
rs62385329
rs261538
rs144322049
rs195674
rs111427918
rs75760249
rs111556754
rs74560497
rs181373265
rs59398207
rs112873610
rs59167355
rs261537
rs2336902
rs34255404
rs112202901
rs113084429
rs261535
rs186605150
rs10214401
rs28585643
rs11745986
rs11742182
rs113477832
rs261534
rs769052
5:138946516_G_A
rs150891250
rs261532
rs141444522
rs73790665
rs261530
rs118056136
rs355160
rs201107786
rs76570648
rs116828278
rs355161
rs355162
rs150881844
rs117155700
rs355163
rs355164
rs432021
rs400752
rs431184
rs181237945
rs355158
rs355159
rs436308
rs13160670
rs117781722
rs113310460
rs191642
rs72790986
rs355147
rs355148
rs403583
rs60439916
rs165179
rs71579523
rs446588
rs71587295
rs355156
rs356428
rs355157
rs173335
rs78776686
rs355153
rs56099285
rs79076432
rs355152
rs440662
rs356427
rs66761114
rs140819961
rs356426
rs35416989
rs145314469
rs4912729
rs356463
rs114613137
rs144792701
rs356461
rs629831
rs75903170
rs62385336
rs356470
rs75683231
rs146474222
rs356468
rs356465
rs10447226
rs187167
rs117570076
rs28473728
rs356448
rs356447
rs74857455
rs73790670
rs613507
rs659936
rs28421137
rs11739814
rs75808838
rs616529
rs4377752
rs76999836
rs7730885
rs6867299
rs6580190
rs76495308
rs10040658
rs356454
rs116066457
rs642854
rs356453
rs6580192
rs183072
rs356452
rs356451
rs627817
rs650446
rs356450
rs80178217
rs601728
rs601336
rs601324
rs673632
rs600848
rs599946
rs589153
rs585101
rs682164
rs34530707
rs3822742
rs6580200
rs3756677
rs356445
rs10051390
rs2336880
rs10059371
rs34510678
rs35123781
rs356438
rs9687282
rs186986850
rs34897167
rs10058097
rs13436896
rs150441236
rs117101172
rs71579590
rs13179952
rs4912755
rs4912756
rs904612
rs356433
rs13154510
rs10067965
rs7703195
rs114462231
rs356432
rs10042524
rs356429
rs62385338
rs17118367
rs7728485
rs79253359
rs356443
rs13174863
rs11748675
rs7728095
rs356484
rs146714568
rs356486
rs748817
rs2012027
rs2133561
rs165193
rs165194
rs165195
rs77861856
rs260729
rs187804
rs165196
rs165197
rs260731
rs260732
rs260733
rs116728346
rs181998
rs2649633
rs10057666
rs260734
rs165198
rs165199
rs356488
rs181332106
rs262782
rs165200
rs260735
rs10074314
rs165191
rs262790
rs260736
rs165192
rs356480
rs356481
rs260737
rs260738
rs166389
rs262787
rs262786
rs616306
rs147579187
rs142072064
rs490575
rs577021
rs146063438
rs75515946
rs99507
rs356471
rs356472
rs356473
rs80109239
rs165181
rs76965118
rs165182
rs165183
rs80165652
rs12517282
rs12654106
rs262785
rs260717
rs260718
rs260719
rs260720
rs260721
rs260722
rs72793007
rs72793008
rs77547872
rs260723
rs2546708
rs2649635
rs260724
rs75277035
rs260725
rs260726
rs260727
rs260728
rs165185
rs165186
rs165187
rs262792
rs165188
rs165189
rs165190
rs75529186
rs149604791
rs823929
rs356477
rs604263
rs356478
rs112384424
rs2336977
rs79546864
rs918508
rs74593952
rs117907290
rs7727559
rs2098661
rs58363976
rs11951183
rs6860273
rs76509078
rs57865582
rs138266504
rs2336978
rs2878853
rs749125
rs10477193
rs10477194
rs10477195
rs735795
rs112555259
rs6898636
rs12186347
rs11167791
rs62383866
rs111360835
rs118023811
rs75461295
rs2194141
rs183336086
rs75963243
rs719460
rs117316875
rs72794890
rs58914297
rs56814871
rs7700395
rs72794891
rs36074298
rs149534598
rs58220186
rs60870216
rs17118436
rs57873997
rs59356196
rs13354234
rs1422780
rs11167794
rs10076147
rs3797901
rs2004541
rs76453676
rs10054631
rs976515
rs17118443
rs57004210
rs114066743
rs889018
rs1422779
rs1833733
rs72794895
rs7710637
rs7734333
rs7723670
rs7700717
rs7701014
rs35306338
rs60081477
rs117880213
rs138804157
rs7731984
rs6580272
rs12657709
rs72794898
rs73269466
rs59365080
rs6892450
rs72794899
rs59241695
rs17118448
rs113309830
rs79517259
rs766740
rs57227239
rs1006967
rs72794900
rs73269477
rs117273720
rs73269480
rs192566041
rs72794901
rs62383878
rs149129865
rs60035945
rs6880153
rs6896668
rs3797904
rs10078529
rs17286536
rs10061228
rs56862455
rs17118468
rs78098788
rs76582009
rs12519544
rs373462739
rs76606228
rs75431091
rs74551720
rs79168793
rs2302984
rs2287683
rs78656209
rs75457264
rs61596566
rs4912894
rs6859144
rs12515112
rs77865538
rs3756675
rs3822741
rs12517577
rs7737580
rs34234982
rs17118477
rs75334456
rs61646191
rs74571966
rs146099459
rs1800954
rs6580288
rs3777108
rs3777107
rs11745110
rs3777106
rs58086316
rs1800953
rs59910348
rs59955273
rs57742781
rs77864329
rs79375610
rs3777102
rs62383881
rs889022
rs11748246
rs73271418
rs6860347
rs77363425
rs4912651
rs78401117
rs3863189
rs3863190
rs6868928
rs6893652
rs9687305
rs13161922
rs79824759
rs57163327
rs1422717
rs1422718
rs1422188
rs1422187
rs74334823
rs1422186
rs13165725
rs75949957
rs1345708
rs7707751
rs35569540
rs35316811
rs13153335
rs34840606
rs114592724
rs139284392
rs10515509
rs398755
rs443587
rs34135134
rs2436586
rs2431383
rs2431384
rs4912936
rs71581512
rs11738832
rs17118532
rs76178519
rs6895139
rs77602481
rs148602527
rs12163954
rs17118536
rs35342155
rs115709855
rs117970778
rs17118539
rs71581513
rs13170151
rs13175054
rs35834774
rs57395143
rs1433302
rs76827128
rs35740825
rs11959368
rs34388750
rs11955691
rs264353
rs13179950
rs7735660
rs264354
rs6580316
rs6896463
rs385616
rs7705835
rs439288
rs34763996
rs59638156
rs150175155
rs13153565
rs3910240
rs13157893
rs35044870
rs34596629
rs77265165
rs71581514
rs71581515
rs13183915
rs2060296
rs34849406
rs34503151
rs264356
rs35852370
rs140045880
rs55840281
rs149406064
rs7700260
rs71581516
rs11949090
rs34059020
rs2436589
rs264336
rs9686733
rs78228014
rs9686629
rs9686889
rs13171402
rs6886813
rs17118547
rs6580318
rs4440417
rs139335820
rs17208010
rs79857255
rs35125195
rs35625311
rs79517844
rs71581519
rs71581520
rs35420312
rs7736276
rs62383907
rs13181750
rs13181931
rs732482
rs34125321
rs7735593
rs2055334
rs13155407
rs6580323
rs6891100
rs6886027
rs17208017
rs621345
rs436404
rs965919
rs429826
rs188737322
rs6882558
rs197197
rs34548529
rs75868541
rs264337
rs112774445
rs264338
rs75823825
rs113289140
rs264339
rs265165
rs11746363
rs75990898
rs155347
rs264340
rs264341
rs264342
rs264343
rs77301614
rs58447715
rs265170
rs2560714
rs2560713
rs74505169
rs264345
rs6887417
rs77458747
rs264346
rs264347
rs264348
rs264349
rs264350
rs67151903
rs71581523
rs264351
rs155348
rs265179
rs74897647
rs1433301
rs10076717
rs57456296
rs266020
rs171951
rs266022
rs6891114
rs146657394
rs371466889
rs10515508
rs17118604
rs6896087
rs6872908
rs148740830
rs265150
rs892262
rs265151
rs265152
rs62383915
rs265153
rs7703099
rs265154
rs67676623
rs34929354
rs75043106
rs7728075
rs975642
rs11167875
rs149370403
rs265155
rs265156
rs148290721
rs36021945
rs35463850
rs265157
rs72796740
rs155346
rs265158
rs265159
rs265160
rs265161
rs71581525
rs12516030
rs645850
rs659886
rs12515886
rs12515888
rs2560711
rs62383916
rs12655558
rs62383917
rs34308038
rs13166235
rs265141
rs265142
rs265143
rs265144
rs155345
rs265145
rs265146
rs79349700
rs2115048
rs265147
rs265148
rs149281030
rs76328935
rs265149
rs2974422
rs6891658
rs143775238
rs192900523
rs645898
rs12520398
rs34566928
rs4404729
rs35951343
rs75362236
rs11744062
rs11745349
rs75821987
rs79731605
rs79551762
rs76742666
rs116955682
rs13173983
rs6580353
rs7707550
rs72796752
rs59615734
rs7723119
rs60293875
rs113012916
rs2916092
rs2916093
rs2436389
rs77554368
rs79834760
rs2436387
rs2936651
rs55830737
rs2916094
rs155936
rs155937
rs155938
rs17286578
rs268333
rs11743532
rs155941
rs114052460
rs155939
rs6877423
rs6878345
rs268331
rs76872072
rs79549137
rs62383920
rs7708581
rs6889324
rs1695797
rs13168821
rs114484231
rs145427536
rs1347142
rs1614557
rs67459792
rs78258299
rs28539898
rs10074868
rs80115321
rs79104226
rs269763
rs269761
rs1623177
rs269760
rs17286592
rs10037737
rs17286599
rs117306565
rs8180371
rs77226687
rs141590993
rs269779
rs4912694
rs2974421
rs269778
rs2915830
rs269776
rs10477292
rs269773
rs269771
rs4552683
rs198986
rs138982324
rs2173561
rs77649854
rs144869621
rs13187159
rs875575
rs116936473
rs2013169
rs10060173
rs2429310
rs445944
rs142235586
rs13188297
rs13156549
rs269783
rs156095
rs78814433
rs185123
rs188648092
rs156094
rs156093
rs156092
rs72796764
rs155948
rs155947
rs155946
rs156090
rs152409
rs156089
rs12659029
rs79599082
rs155949
rs74725681
rs140716114
rs156088
rs13179861
rs156086
rs249616
rs155943
rs183869
rs36078551
rs155942
rs74475335
rs117678842
rs7705932
rs270166
rs2436396
rs270165
rs442562
rs269767
rs76452083
rs7726349
rs539925789
rs270163
rs270162
rs199152
rs2291878
rs146456609
rs270170
rs156085
rs35213375
rs175086
rs156084
rs139497412
rs149698465
rs156083
rs156082
rs4913069
rs269782
rs269781
rs269780
rs722437
rs4463213
rs34266577
rs7726176
rs156080
rs2436393
rs4913070
rs4912704
rs1654176
rs76318388
rs7710593
rs140997717
rs17523262
rs2436391
rs59453051
rs56997077
rs10067578
rs11748023
rs34994530
rs11745502
rs10067867
rs11750229
rs11750863
rs4913071
rs35663190
rs34386219
rs37354
rs2053058
rs138714530
rs10080146
rs150448612
rs10038443
rs10039051
rs146312143
rs28477538
rs28631068
```
