## Supplementary material for "Characterization of shared and ancestry-specific signals driving complex traits using multi-ancestry fine-mapping": s1.afreq

```
#CHROM	ID	REF	ALT	ALT_FREQS	OBS_CT
5	rs11242455	C	T	0.676938	1006
5	rs189434813	G	C	0.0328032	1006
5	rs139183358	G	A	0.0695825	1006
5	rs10062870	G	A	0.690855	1006
5	rs55718738	T	C	0.640159	1006
5	rs62383020	A	G	0.678926	1006
5	rs62383021	A	T	0.678926	1006
5	rs112202480	C	T	0.054672	1006
5	rs62383022	G	C	0.0357853	1006
5	rs115370025	A	G	0.0168986	1006
5	rs4835721	C	T	0.0208748	1006
5	rs12513634	T	C	0.60835	1006
5	rs7725317	T	C	0.0815109	1006
5	rs869027	T	C	0.0467197	1006
5	rs869026	C	A	0.641153	1006
5	rs148805487	G	A	0.0457256	1006
5	rs113403474	T	C	0.0367793	1006
5	rs184538660	C	A	0.0208748	1006
5	rs17131975	G	A	0.0367793	1006
5	rs4835722	G	A	0.635189	1006
5	rs6596468	A	G	0.690855	1006
5	rs34886880	A	G	0.642147	1006
5	rs62383024	C	T	0.0357853	1006
5	rs1469688	A	G	0.906561	1006
5	rs62383025	G	A	0.0367793	1006
5	rs62383026	T	A	0.0367793	1006
5	rs11744578	G	C	0.678926	1006
5	rs13177769	T	C	0.642147	1006
5	rs12519377	G	A	0.642147	1006
5	rs2882823	T	C	0.678926	1006
5	rs13182904	G	A	0.642147	1006
5	rs4835723	G	A	0.642147	1006
5	rs4835724	G	C	0.642147	1006
5	rs149425396	C	G	0.0168986	1006
5	rs12656816	C	A	0.10338	1006
5	rs62383027	G	A	0.0357853	1006
5	rs77108342	G	A	0.102386	1006
5	rs114839521	T	C	0.028827	1006
5	rs78645378	G	T	0.0228628	1006
5	rs62383028	A	G	0.0238569	1006
5	rs1545035	G	T	0.905567	1006
5	rs1545036	T	C	0.637177	1006
5	rs11242456	C	G	0.642147	1006
5	rs79369603	C	A	0.028827	1006
5	rs187955737	T	A	0.0109344	1006
5	rs891994	T	C	0.702783	1006
5	rs11747498	A	G	0.637177	1006
5	rs77618995	T	C	0.00795229	1006
5	rs877826	T	G	0.637177	1006
5	rs13168342	C	T	0.642147	1006
5	rs13168944	G	C	0.642147	1006
5	rs148229216	C	G	0.0159046	1006
5	rs115047603	G	A	0.028827	1006
5	rs12187474	G	A	0.680915	1006
5	rs12054967	G	T	0.642147	1006
5	rs13159216	T	C	0.678926	1006
5	rs11746625	T	C	0.637177	1006
5	rs12518126	C	G	0.642147	1006
5	rs140057995	C	G	0.0129225	1006
5	rs62383032	C	T	0.0367793	1006
5	rs3172746	T	G	0.678926	1006
5	rs3805436	G	T	0.694831	1006
5	rs17207961	T	C	0.0447316	1006
5	rs75110530	A	C	0.00397614	1006
5	rs11242457	G	A	0.658052	1006
5	rs11747676	G	A	0.658052	1006
5	rs12514029	T	C	0.653082	1006
5	rs11738939	T	G	0.0109344	1006
5	rs12153162	T	A	0.694831	1006
5	rs13178336	T	C	0.0536779	1006
5	rs11958583	T	G	0.658052	1006
5	rs62381610	G	A	0.0357853	1006
5	rs80036770	A	G	0.0238569	1006
5	rs2009407	T	G	0.658052	1006
5	rs883578	G	T	0.653082	1006
5	rs3816021	C	A	0.694831	1006
5	rs2288823	T	G	0.658052	1006
5	rs180890284	G	A	0.0109344	1006
5	rs6866346	T	C	0.905567	1006
5	rs112244363	G	A	0.0149105	1006
5	rs74863129	T	C	0.0685885	1006
5	rs1897580	A	G	0.658052	1006
5	rs11242458	C	G	0.653082	1006
5	rs144465616	A	G	0.0318091	1006
5	rs13698	A	G	0.0526839	1006
5	rs14109	T	C	0.055666	1006
5	rs62381613	G	C	0.0367793	1006
5	rs10515507	T	G	0.658052	1006
5	rs145516036	C	G	0.0149105	1006
5	rs11738738	T	A	0.653082	1006
5	rs10052399	T	C	0.710736	1006
5	rs11242459	T	C	0.653082	1006
5	rs111538072	G	A	0.0149105	1006
5	rs11242460	A	G	0.657058	1006
5	rs79876059	A	G	0.0129225	1006
5	rs185886055	A	T	0.00795229	1006
5	rs189387183	G	A	0.0407555	1006
5	rs112266019	G	A	0.0149105	1006
5	rs186376815	T	A	0.0188867	1006
5	rs56259561	C	G	0.659046	1006
5	rs113408838	C	T	0.0805169	1006
5	rs141641961	A	G	0.0139165	1006
5	rs80247901	A	G	0.00894632	1006
5	rs62381616	C	T	0.0357853	1006
5	rs1811373	T	C	0.659046	1006
5	rs146941244	C	T	0.0447316	1006
5	rs1106329	C	T	0.654076	1006
5	rs11955240	C	T	0.654076	1006
5	rs62381618	A	G	0.0367793	1006
5	rs62381619	G	A	0.0367793	1006
5	rs62381620	T	G	0.0357853	1006
5	rs11951008	T	A	0.666004	1006
5	rs137916195	G	A	0.0576541	1006
5	rs34660301	A	C	0.0208748	1006
5	rs13167127	C	T	0.654076	1006
5	rs13168212	G	T	0.654076	1006
5	rs13176910	A	G	0.659046	1006
5	rs7719788	A	G	0.0497018	1006
5	rs138297901	G	A	0.0149105	1006
5	rs189233351	T	C	0.0258449	1006
5	rs184893213	A	C	0.0129225	1006
5	rs2352031	T	G	0.659046	1006
5	rs112484230	A	G	0.055666	1006
5	rs116373595	A	G	0.0447316	1006
5	rs6895170	A	C	0.341948	1006
5	rs116669179	A	C	0.028827	1006
5	rs6596471	A	G	0.305169	1006
5	rs183447303	A	G	0.0139165	1006
5	rs72552250	G	T	0.0228628	1006
5	rs114812940	A	T	0.0149105	1006
5	rs6876106	G	A	0.328032	1006
5	rs6596473	G	C	0.340954	1006
5	rs62385280	C	T	0.0397614	1006
5	rs114930583	A	G	0.00994036	1006
5	rs4257763	G	A	0.626243	1006
5	rs11950646	G	A	0.621272	1006
5	rs115034913	G	A	0.0238569	1006
5	rs33972313	C	T	0.0347913	1006
5	rs72552254	A	G	0.0347913	1006
5	rs6886922	G	A	0.0198807	1006
5	rs12514667	C	G	0.627237	1006
5	rs10063949	T	C	0.38171	1006
5	rs6596475	T	C	0.654076	1006
5	rs10056051	C	T	0.374751	1006
5	rs11242462	C	T	0.345924	1006
5	rs12515989	C	T	0.619284	1006
5	rs12516732	C	T	0.619284	1006
5	rs62001866	G	A	0.0347913	1006
5	rs10063870	C	T	0.380716	1006
5	rs200694387	G	C	0.00994036	1006
5	rs11748963	T	C	0.304175	1006
5	rs73255289	C	T	0.124254	1006
5	rs4365836	A	T	0.34493	1006
5	rs10900862	C	T	0.622266	1006
5	rs4835726	C	T	0.377734	1006
5	rs4835654	C	T	0.377734	1006
5	rs62385284	T	C	0.621272	1006
5	rs115350977	C	T	0.0159046	1006
5	rs11738441	T	C	0.0109344	1006
5	rs4074031	A	T	0.533797	1006
5	rs4075682	T	C	0.621272	1006
5	rs180810964	C	G	0.00397614	1006
5	rs113618484	G	A	0.0357853	1006
5	rs4835727	G	A	0.620278	1006
5	rs11949598	G	T	0.620278	1006
5	rs4385202	A	G	0.656064	1006
5	rs75710960	G	C	0.0198807	1006
5	rs4446448	G	T	0.0397614	1006
5	rs62385298	C	G	0.0328032	1006
5	rs4315920	G	A	0.662028	1006
5	rs11242464	G	C	0.657058	1006
5	rs11477	T	C	0.66501	1006
5	rs9285942	G	A	0.0188867	1006
5	rs78502259	G	A	0.0328032	1006
5	rs3924257	C	A	0.662028	1006
5	rs4835728	T	C	0.666998	1006
5	rs35999985	A	G	0.66004	1006
5	rs13181201	C	G	0.666004	1006
5	rs62385301	G	A	0.0298211	1006
5	rs75351498	G	A	0.0328032	1006
5	rs77418662	A	G	0.0328032	1006
5	rs7718498	C	T	0.0178926	1006
5	rs112252645	C	T	0.00795229	1006
5	rs60624741	A	G	0.0328032	1006
5	rs11242465	T	G	0.697813	1006
5	rs11950873	A	G	0.626243	1006
5	rs11748320	G	A	0.654076	1006
5	rs4835729	A	G	0.626243	1006
5	rs4835730	T	C	0.627237	1006
5	rs11741938	A	G	0.626243	1006
5	rs62385303	C	T	0.626243	1006
5	rs10463976	C	G	0.0337972	1006
5	rs137972090	C	G	0.0238569	1006
5	rs11242466	C	G	0.627237	1006
5	rs11242467	A	C	0.629225	1006
5	rs113651948	T	C	0.0387674	1006
5	rs145710985	C	T	0.0427435	1006
5	rs10900863	G	A	0.66004	1006
5	rs11242468	A	C	0.627237	1006
5	rs10900864	A	G	0.649105	1006
5	rs72790969	C	T	0.0994036	1006
5	rs113264510	C	A	0.0387674	1006
5	rs144036445	C	T	0.0159046	1006
5	rs3923059	T	C	0.705765	1006
5	rs3923060	C	T	0.705765	1006
5	rs7445264	G	T	0.650099	1006
5	rs6596479	C	T	0.677932	1006
5	rs10463977	C	T	0.67495	1006
5	rs151316500	C	T	0.0238569	1006
5	rs7446197	A	G	0.672962	1006
5	rs11954057	C	G	0.683897	1006
5	rs141926049	A	G	0.0149105	1006
5	rs143196830	C	T	0.0238569	1006
5	rs36137978	C	A	0.688867	1006
5	rs190426713	G	A	0.0149105	1006
5	rs77416938	C	A	0.0109344	1006
5	rs62385305	G	C	0.0238569	1006
5	rs114666356	A	T	0.0218688	1006
5	rs72790972	T	C	0.0755467	1006
5	rs9716069	T	A	0.696819	1006
5	rs28419191	T	C	0.860835	1006
5	rs114079768	G	A	0.0198807	1006
5	rs7380062	C	T	0.15507	1006
5	rs73257323	G	A	0.157058	1006
5	rs77643458	T	C	0.0357853	1006
5	rs151206188	C	T	0.0159046	1006
5	rs13181561	G	A	0.693837	1006
5	rs79971357	C	A	0.0188867	1006
5	rs13153461	G	A	0.685885	1006
5	rs116091882	C	T	0.0198807	1006
5	rs55792153	A	C	0.686879	1006
5	rs73257329	C	G	0.149105	1006
5	rs7380824	C	T	0.153082	1006
5	rs75746446	T	C	0.146123	1006
5	rs1131769	T	C	0.851889	1006
5	rs78233829	C	G	0.154076	1006
5	rs116583357	G	A	0.0298211	1006
5	rs7380272	C	T	0.153082	1006
5	rs11554776	C	T	0.147117	1006
5	rs7447927	C	G	0.685885	1006
5	rs80059114	G	A	0.101392	1006
5	rs150488002	C	T	0.028827	1006
5	rs13166214	A	G	0.684891	1006
5	rs7444313	G	A	0.683897	1006
5	rs62385311	C	A	0.328032	1006
5	rs144739803	C	T	0.0178926	1006
5	rs189830770	G	A	0.00497018	1006
5	rs7448031	T	C	0.153082	1006
5	rs6874798	G	A	0.152087	1006
5	rs111896967	G	A	0.00994036	1006
5	rs6421150	A	G	0.861829	1006
5	rs36078670	G	A	0.133201	1006
5	rs187985378	C	G	0.0119284	1006
5	rs28396805	C	T	0.784294	1006
5	rs150580602	A	G	0.0228628	1006
5	rs35779874	A	G	0.695825	1006
5	rs28883370	C	A	0.10835	1006
5	rs138626649	C	T	0.0497018	1006
5	rs34743558	A	G	0.802187	1006
5	rs140203023	A	G	0.0497018	1006
5	rs150313298	C	G	0.0337972	1006
5	rs150631983	T	C	0.0506958	1006
5	rs34530489	G	A	0.690855	1006
5	rs148001126	T	C	0.0506958	1006
5	rs7378724	G	A	0.690855	1006
5	rs145755428	G	C	0.0506958	1006
5	rs142895368	T	A	0.0506958	1006
5	rs143639891	A	G	0.0536779	1006
5	rs145821444	A	G	0.0506958	1006
5	rs148056420	G	A	0.0506958	1006
5	rs113626444	A	G	0.0536779	1006
5	rs142428031	A	G	0.0506958	1006
5	rs141717182	A	G	0.0536779	1006
5	rs35470994	G	T	0.0715706	1006
5	rs147389236	G	A	0.0506958	1006
5	rs142539428	C	T	0.0506958	1006
5	rs140671929	C	T	0.0328032	1006
5	rs149751713	C	T	0.00994036	1006
5	rs62385324	C	T	0.0337972	1006
5	rs4912716	A	G	0.309145	1006
5	rs71579517	G	A	0.145129	1006
5	rs148619686	T	C	0.0248509	1006
5	rs187287714	T	C	0.0506958	1006
5	rs146866308	C	T	0.0109344	1006
5	rs138247695	G	A	0.0228628	1006
5	rs144107678	C	T	0.0506958	1006
5	rs149256497	A	T	0.0298211	1006
5	rs35895037	C	T	0.309145	1006
5	rs146509065	T	C	0.0536779	1006
5	rs71579518	A	C	0.137177	1006
5	rs147051833	T	C	0.0506958	1006
5	rs142328205	C	G	0.0506958	1006
5	rs141207413	A	G	0.028827	1006
5	rs142329661	C	T	0.0506958	1006
5	rs111666108	T	C	0.0854871	1006
5	rs145470864	G	A	0.0178926	1006
5	rs112819745	T	C	0.0536779	1006
5	rs187132192	T	A	0.0506958	1006
5	rs113914698	G	A	0.0526839	1006
5	rs35269722	G	A	0.146123	1006
5	rs150105118	C	T	0.0506958	1006
5	rs34990312	T	A	0.308151	1006
5	rs1000287	C	T	0.145129	1006
5	rs142944598	G	T	0.00994036	1006
5	rs148215794	A	G	0.0506958	1006
5	rs407519	G	A	0.184891	1006
5	rs144752427	A	G	0.0815109	1006
5	rs141865063	T	A	0.0516899	1006
5	rs146871589	G	A	0.0328032	1006
5	rs139723281	C	G	0.0526839	1006
5	rs150032900	C	T	0.0516899	1006
5	rs114451383	T	C	0.00795229	1006
5	rs11742774	G	C	0.11829	1006
5	rs147567200	A	G	0.0516899	1006
5	rs72790977	T	C	0.0536779	1006
5	rs74803899	T	C	0.0666004	1006
5	rs113845783	C	T	0.0685885	1006
5	rs191465162	G	A	0.0516899	1006
5	rs138914842	C	T	0.0516899	1006
5	rs75538730	C	T	0.122266	1006
5	rs2455154	A	G	0.309145	1006
5	rs189956351	G	T	0.0516899	1006
5	rs111537730	C	A	0.122266	1006
5	rs77017610	T	C	0.122266	1006
5	rs13359597	G	T	0.0536779	1006
5	rs13358106	A	G	0.0536779	1006
5	rs141938303	T	C	0.0178926	1006
5	rs28817902	A	G	0.12326	1006
5	rs184488056	G	A	0.0188867	1006
5	rs77402089	C	G	0.0119284	1006
5	rs111417076	A	G	0.082505	1006
5	rs146315683	A	G	0.0129225	1006
5	rs111551187	A	G	0.083499	1006
5	rs2434576	A	G	0.310139	1006
5	rs2336901	A	G	0.309145	1006
5	rs181241915	C	T	0.0119284	1006
5	rs186273491	C	A	0.0119284	1006
5	rs113669375	A	C	0.00894632	1006
5	rs147177684	G	A	0.0119284	1006
5	rs144259018	G	A	0.0119284	1006
5	rs11742161	C	G	0.0815109	1006
5	rs113024289	T	C	0.0815109	1006
5	rs112269266	C	T	0.0765408	1006
5	rs187031383	C	T	0.0119284	1006
5	rs62385329	C	T	0.0914513	1006
5	rs261538	G	A	0.22664	1006
5	rs195674	G	A	0.309145	1006
5	rs79395084	G	A	0.0119284	1006
5	rs192067585	G	A	0.0119284	1006
5	rs111427918	T	C	0.0815109	1006
5	rs147105350	G	A	0.0119284	1006
5	rs75760249	C	G	0.0526839	1006
5	rs183294366	C	T	0.0188867	1006
5	rs111556754	G	A	0.0675944	1006
5	rs150755898	A	C	0.0119284	1006
5	rs139090494	G	A	0.0168986	1006
5	rs74560497	T	C	0.0675944	1006
5	rs115414950	T	G	0.0198807	1006
5	rs59398207	A	G	0.0795229	1006
5	rs76533827	A	C	0.0119284	1006
5	rs112873610	G	T	0.082505	1006
5	rs59167355	G	A	0.0675944	1006
5	rs261537	T	G	0.22664	1006
5	rs77642337	T	C	0.00894632	1006
5	rs2336902	G	A	0.0675944	1006
5	rs371339441	T	A	0.0119284	1006
5	rs112202901	A	C	0.0675944	1006
5	rs113084429	C	T	0.0675944	1006
5	rs189798693	G	C	0.0119284	1006
5	rs261535	C	T	0.22664	1006
5	rs186605150	T	C	0.0328032	1006
5	rs10214401	G	A	0.0685885	1006
5	rs28585643	T	C	0.0815109	1006
5	rs556131089	G	C	0.0119284	1006
5	rs149715370	C	T	0.0119284	1006
5	rs75970741	G	C	0.0129225	1006
5	rs147671297	G	C	0.0129225	1006
5	rs75037374	G	A	0.0765408	1006
5	rs11745986	A	G	0.0675944	1006
5	rs11742182	G	A	0.0685885	1006
5	rs113477832	T	G	0.0815109	1006
5	rs261534	T	C	0.310139	1006
5	rs769052	T	C	0.082505	1006
5	rs140745687	G	A	0.0198807	1006
5	rs150891250	G	A	0.0367793	1006
5	rs261532	G	T	0.309145	1006
5	rs78500460	G	A	0.0129225	1006
5	rs115324776	C	T	0.0159046	1006
5	rs192163248	G	A	0.0119284	1006
5	rs78289382	G	C	0.0129225	1006
5	rs73790665	A	G	0.0675944	1006
5	rs261530	C	T	0.22664	1006
5	rs77227365	A	G	0.0119284	1006
5	rs76604423	T	G	0.0129225	1006
5	rs145788466	C	T	0.0139165	1006
5	rs355160	C	T	0.310139	1006
5	rs113666880	G	A	0.00994036	1006
5	rs74610800	C	T	0.0119284	1006
5	rs76570648	C	T	0.0427435	1006
5	rs116828278	A	G	0.0427435	1006
5	rs75037583	A	G	0.0387674	1006
5	rs355161	A	T	0.0675944	1006
5	rs355162	T	C	0.307157	1006
5	rs11739735	C	T	0.0139165	1006
5	rs77971402	A	T	0.0119284	1006
5	rs76793764	A	G	0.0119284	1006
5	rs355163	T	C	0.309145	1006
5	rs116030282	C	T	0.0119284	1006
5	rs75243148	C	T	0.0119284	1006
5	rs432021	T	A	0.0815109	1006
5	rs114126948	G	A	0.0119284	1006
5	rs146062774	G	A	0.0129225	1006
5	rs191940340	C	T	0.0119284	1006
5	rs400752	T	G	0.0675944	1006
5	rs431184	G	A	0.309145	1006
5	rs79426121	C	T	0.0119284	1006
5	rs139559602	A	G	0.0377734	1006
5	rs145090925	T	A	0.0119284	1006
5	rs141934990	C	A	0.0119284	1006
5	rs355158	A	G	0.0675944	1006
5	rs75696632	T	A	0.0367793	1006
5	rs114943993	G	A	0.0119284	1006
5	rs181220273	C	T	0.0119284	1006
5	rs141406163	A	G	0.0129225	1006
5	rs186137893	C	T	0.0119284	1006
5	rs355159	C	T	0.0675944	1006
5	rs375874942	G	T	0.0159046	1006
5	rs140887834	G	A	0.0218688	1006
5	rs75975757	C	T	0.0119284	1006
5	rs13160670	G	A	0.225646	1006
5	rs186477063	G	A	0.0119284	1006
5	rs148940608	G	A	0.0119284	1006
5	rs79287505	C	A	0.0119284	1006
5	rs77969204	A	C	0.0129225	1006
5	rs147177142	T	C	0.0119284	1006
5	rs114801038	A	G	0.0119284	1006
5	rs115576428	G	C	0.0129225	1006
5	rs139514064	C	T	0.0129225	1006
5	rs113310460	T	C	0.082505	1006
5	rs191642	T	C	0.0815109	1006
5	rs72790986	A	G	0.218688	1006
5	rs355147	T	C	0.0815109	1006
5	rs78501720	A	G	0.0129225	1006
5	rs355148	G	A	0.0675944	1006
5	rs79206054	C	T	0.0308151	1006
5	rs141215083	C	G	0.0168986	1006
5	rs150739036	C	G	0.0119284	1006
5	rs114222671	A	G	0.0119284	1006
5	rs403583	C	T	0.0675944	1006
5	rs116728196	G	A	0.0119284	1006
5	rs62385335	G	A	0.0258449	1006
5	rs112512235	C	T	0.0765408	1006
5	rs142373590	C	T	0.0377734	1006
5	rs147864453	G	A	0.0129225	1006
5	rs114312400	A	G	0.0119284	1006
5	rs186019169	G	A	0.0208748	1006
5	rs60439916	G	A	0.0685885	1006
5	rs76811989	G	A	0.0129225	1006
5	rs165179	T	C	0.082505	1006
5	rs71579523	G	A	0.0994036	1006
5	rs144310236	C	T	0.0119284	1006
5	rs446588	G	C	0.310139	1006
5	rs151113780	A	G	0.0208748	1006
5	rs192875005	C	T	0.0119284	1006
5	rs143624748	G	A	0.0119284	1006
5	rs71587295	T	A	0.212724	1006
5	rs116580084	T	C	0.0119284	1006
5	rs355156	C	T	0.0675944	1006
5	rs150941983	T	C	0.00994036	1006
5	rs41391051	A	G	0.0129225	1006
5	rs356428	A	G	0.220676	1006
5	rs355157	T	C	0.309145	1006
5	rs77293633	C	T	0.0119284	1006
5	rs186807398	G	A	0.0119284	1006
5	rs173335	T	C	0.0815109	1006
5	rs78776686	G	C	0.0815109	1006
5	rs115205580	C	T	0.0119284	1006
5	rs114351166	G	A	0.0119284	1006
5	rs355153	C	T	0.0675944	1006
5	rs56099285	A	G	0.0685885	1006
5	rs79076432	A	G	0.0576541	1006
5	rs355152	A	T	0.0675944	1006
5	rs112754032	A	T	0.0765408	1006
5	rs440662	T	C	0.309145	1006
5	rs356427	G	C	0.0805169	1006
5	rs66761114	C	T	0.186879	1006
5	rs112657410	C	T	0.0129225	1006
5	rs356426	A	G	0.082505	1006
5	rs35416989	G	C	0.218688	1006
5	rs145314469	G	T	0.0387674	1006
5	rs4912729	G	A	0.22664	1006
5	rs151185179	T	C	0.0129225	1006
5	rs78155354	A	C	0.0119284	1006
5	rs356463	T	C	0.0685885	1006
5	rs79843368	G	A	0.0159046	1006
5	rs114613137	C	T	0.0387674	1006
5	rs116268473	G	A	0.0119284	1006
5	rs115105415	C	A	0.0387674	1006
5	rs356461	G	A	0.0685885	1006
5	rs629831	A	G	0.0675944	1006
5	rs77587009	A	C	0.0129225	1006
5	rs78642293	T	C	0.0119284	1006
5	rs558673635	C	T	0.0119284	1006
5	rs75903170	T	A	0.0675944	1006
5	rs678176	T	C	0.0149105	1006
5	rs141270098	C	T	0.0119284	1006
5	rs143241635	C	G	0.0129225	1006
5	rs74976510	A	G	0.0119284	1006
5	rs116353613	A	T	0.0119284	1006
5	rs62385336	A	T	0.0328032	1006
5	rs356470	G	A	0.0685885	1006
5	rs184289211	G	T	0.0188867	1006
5	rs554841036	C	T	0.00298211	1006
5	rs139350284	C	T	0.0119284	1006
5	rs146474222	G	A	0.0218688	1006
5	rs356468	A	G	0.0924453	1006
5	rs116444062	G	T	0.0397614	1006
5	rs356465	G	A	0.0785288	1006
5	rs552308138	C	A	0.0129225	1006
5	rs10447226	G	T	0.270378	1006
5	rs187167	G	A	0.0864811	1006
5	rs79063181	A	C	0.0129225	1006
5	rs115326253	G	A	0.0129225	1006
5	rs116665693	G	A	0.0129225	1006
5	rs356448	G	A	0.0596421	1006
5	rs356447	A	G	0.0606362	1006
5	rs73790670	G	A	0.0576541	1006
5	rs6869463	A	G	0.0149105	1006
5	rs74717066	G	A	0.0129225	1006
5	rs613507	G	T	0.054672	1006
5	rs659936	T	G	0.0675944	1006
5	rs28421137	A	G	0.38171	1006
5	rs11739814	C	T	0.0149105	1006
5	rs75531555	G	A	0.0129225	1006
5	rs616529	G	C	0.0656064	1006
5	rs4377752	G	C	0.382704	1006
5	rs145414526	G	T	0.0168986	1006
5	rs77258384	G	C	0.0109344	1006
5	rs115772344	C	A	0.0447316	1006
5	rs7730885	A	G	0.383698	1006
5	rs115221121	T	A	0.0159046	1006
5	rs6867299	T	C	0.383698	1006
5	rs6580190	T	C	0.868787	1006
5	rs75759241	G	T	0.00994036	1006
5	rs116736980	G	C	0.00994036	1006
5	rs139133301	G	C	0.0318091	1006
5	rs143928761	C	T	0.0139165	1006
5	rs114311514	C	T	0.00994036	1006
5	rs10040658	G	A	0.37674	1006
5	rs356454	C	T	0.294235	1006
5	rs116066457	G	A	0.0367793	1006
5	rs356453	G	A	0.323062	1006
5	rs13183917	C	T	0.0218688	1006
5	rs78836091	G	C	0.0198807	1006
5	rs183072	T	C	0.318091	1006
5	rs356452	A	C	0.328032	1006
5	rs356451	A	G	0.0497018	1006
5	rs627817	A	G	0.33002	1006
5	rs650446	T	A	0.33002	1006
5	rs356450	A	G	0.32008	1006
5	rs80178217	C	T	0.0944334	1006
5	rs150829809	C	T	0.00994036	1006
5	rs601728	T	C	0.331014	1006
5	rs601336	T	C	0.331014	1006
5	rs601324	C	G	0.331014	1006
5	rs673632	G	T	0.329026	1006
5	rs600848	T	C	0.331014	1006
5	rs599946	A	G	0.33002	1006
5	rs589153	A	G	0.33002	1006
5	rs585101	T	C	0.335984	1006
5	rs682164	A	G	0.327038	1006
5	rs34530707	G	A	0.32505	1006
5	rs3822742	C	A	0.378728	1006
5	rs6580200	A	G	0.327038	1006
5	rs3756677	C	T	0.0487078	1006
5	rs356445	G	A	0.0516899	1006
5	rs115626362	C	T	0.00994036	1006
5	rs2336880	G	A	0.333996	1006
5	rs34510678	C	T	0.333996	1006
5	rs35123781	A	G	0.333996	1006
5	rs356438	C	T	0.0417495	1006
5	rs9687282	T	G	0.333996	1006
5	rs34897167	C	A	0.102386	1006
5	rs13436896	G	A	0.333996	1006
5	rs13179952	C	G	0.290258	1006
5	rs4912755	A	G	0.290258	1006
5	rs4912756	A	T	0.28827	1006
5	rs904612	G	A	0.286282	1006
5	rs356433	C	T	0.286282	1006
5	rs13154510	A	C	0.286282	1006
5	rs10067965	T	C	0.28827	1006
5	rs7703195	G	A	0.286282	1006
5	rs114462231	C	T	0.027833	1006
5	rs356432	G	A	0.269384	1006
5	rs356429	C	T	0.28827	1006
5	rs143555289	T	G	0.0198807	1006
5	rs62385338	A	C	0.122266	1006
5	rs77498031	T	C	0.0139165	1006
5	rs7728485	A	G	0.28827	1006
5	rs79253359	C	G	0.0417495	1006
5	rs356443	G	C	0.28827	1006
5	rs13174863	A	G	0.166998	1006
5	rs150266083	T	C	0.0308151	1006
5	rs11748675	C	T	0.11332	1006
5	rs190928253	G	A	0.0198807	1006
5	rs7728095	A	G	0.422465	1006
5	rs356484	T	A	0.271372	1006
5	rs356485	T	G	0.0159046	1006
5	rs356486	C	G	0.270378	1006
5	rs748817	G	A	0.10338	1006
5	rs2012027	C	T	0.692843	1006
5	rs62385339	G	T	0.0318091	1006
5	rs2133561	A	T	0.578529	1006
5	rs191285234	T	C	0.00596421	1006
5	rs146250292	T	C	0.0149105	1006
5	rs165193	G	A	0.0775348	1006
5	rs165194	G	A	0.203777	1006
5	rs563468934	C	A	0.00596421	1006
5	rs140651512	G	T	0.0208748	1006
5	rs72790996	G	A	0.0258449	1006
5	rs114189018	G	C	0.0168986	1006
5	rs149773831	G	A	0.0149105	1006
5	rs260729	T	C	0.908549	1006
5	rs73261196	G	T	0.0198807	1006
5	rs187804	T	C	0.201789	1006
5	rs165196	G	A	0.201789	1006
5	rs165197	T	C	0.201789	1006
5	rs260731	A	G	0.704771	1006
5	rs260732	A	G	0.908549	1006
5	rs260733	T	G	0.907555	1006
5	rs116728346	T	C	0.0586481	1006
5	rs2649633	T	G	0.907555	1006
5	rs10057666	A	C	0.202783	1006
5	rs260734	G	C	0.908549	1006
5	rs165198	C	T	0.201789	1006
5	rs165199	A	G	0.202783	1006
5	rs356488	A	G	0.202783	1006
5	rs262782	A	G	0.907555	1006
5	rs260735	G	A	0.908549	1006
5	rs10074314	T	A	0.11332	1006
5	rs76706704	G	A	0.0298211	1006
5	rs165191	C	T	0.782306	1006
5	rs262790	A	G	0.119284	1006
5	rs260736	G	A	0.902584	1006
5	rs165192	A	C	0.119284	1006
5	rs356480	G	A	0.781312	1006
5	rs356481	G	A	0.12326	1006
5	rs260737	G	C	0.90159	1006
5	rs111697046	A	G	0.027833	1006
5	rs260738	C	T	0.782306	1006
5	rs166389	A	C	0.902584	1006
5	rs140888384	C	G	0.0149105	1006
5	rs262787	G	A	0.122266	1006
5	rs142795877	T	C	0.0139165	1006
5	rs262786	G	A	0.122266	1006
5	rs186626839	T	A	0.0526839	1006
5	rs616306	A	G	0.12326	1006
5	rs146936277	G	C	0.00994036	1006
5	rs147579187	G	A	0.122266	1006
5	rs142072064	G	A	0.122266	1006
5	rs188894465	A	G	0.0149105	1006
5	rs490575	T	G	0.12326	1006
5	rs577021	T	A	0.122266	1006
5	rs116179920	C	T	0.0129225	1006
5	rs99507	T	A	0.149105	1006
5	rs74820434	C	T	0.0477137	1006
5	rs356471	T	C	0.120278	1006
5	rs356472	C	T	0.157058	1006
5	rs356473	A	G	0.12326	1006
5	rs57798288	G	C	0.027833	1006
5	rs165181	G	T	0.120278	1006
5	rs76965118	G	A	0.0457256	1006
5	rs165182	T	C	0.12326	1006
5	rs165183	T	C	0.12326	1006
5	rs141371095	G	A	0.0318091	1006
5	rs35013791	C	T	0.0208748	1006
5	rs116574534	C	T	0.00994036	1006
5	rs12517282	A	G	0.083499	1006
5	rs262785	T	C	0.150099	1006
5	rs143166789	T	C	0.0477137	1006
5	rs112419009	G	A	0.027833	1006
5	rs260717	A	C	0.872763	1006
5	rs260718	C	T	0.870775	1006
5	rs260719	G	A	0.872763	1006
5	rs260720	C	G	0.872763	1006
5	rs260721	G	A	0.870775	1006
5	rs260722	G	T	0.879722	1006
5	rs72793007	T	C	0.122266	1006
5	rs260723	C	T	0.879722	1006
5	rs2546708	G	C	0.880716	1006
5	rs260724	G	A	0.880716	1006
5	rs260725	G	T	0.880716	1006
5	rs260726	T	C	0.880716	1006
5	rs260727	A	G	0.90159	1006
5	rs72793010	A	G	0.0188867	1006
5	rs260728	G	A	0.882704	1006
5	rs165185	G	A	0.451292	1006
5	rs165186	T	A	0.105368	1006
5	rs165187	T	C	0.73161	1006
5	rs262792	C	T	0.0576541	1006
5	rs143558683	C	T	0.00596421	1006
5	rs165188	G	C	0.751491	1006
5	rs165189	A	G	0.132207	1006
5	rs165190	G	C	0.748509	1006
5	rs823929	G	A	0.156064	1006
5	rs356477	A	G	0.142147	1006
5	rs604263	T	A	0.866799	1006
5	rs356478	C	T	0.112326	1006
5	rs569520977	G	A	0.00894632	1006
5	rs114438287	C	T	0.0159046	1006
5	rs112384424	C	T	0.0516899	1006
5	rs2336977	A	G	0.696819	1006
5	rs72793012	A	G	0.0765408	1006
5	rs75450121	C	T	0.0129225	1006
5	rs140218841	C	G	0.0129225	1006
5	rs918508	T	C	0.171968	1006
5	rs74593952	T	C	0.00795229	1006
5	rs72793013	C	T	0.0755467	1006
5	rs72793014	G	T	0.0755467	1006
5	rs7727559	A	C	0.515905	1006
5	rs2098661	C	A	0.16501	1006
5	rs72794880	C	G	0.0775348	1006
5	rs72794881	T	A	0.0775348	1006
5	rs72794882	G	C	0.0775348	1006
5	rs6886081	T	C	0.0775348	1006
5	rs111263087	C	A	0.0159046	1006
5	rs6897822	G	A	0.0775348	1006
5	rs114237239	G	A	0.0139165	1006
5	rs72794883	C	T	0.0765408	1006
5	rs72794884	G	A	0.0775348	1006
5	rs138512217	T	C	0.0775348	1006
5	rs142006863	T	C	0.0775348	1006
5	rs149357283	C	T	0.0765408	1006
5	rs146323813	T	C	0.0765408	1006
5	rs58054306	A	G	0.0765408	1006
5	rs11951183	A	G	0.241551	1006
5	rs72794886	C	T	0.0765408	1006
5	rs6860273	C	T	0.164016	1006
5	rs151017603	C	G	0.0129225	1006
5	rs57865582	T	C	0.240557	1006
5	rs2336978	A	G	0.240557	1006
5	rs2878853	A	G	0.166004	1006
5	rs749125	G	A	0.445328	1006
5	rs139136189	T	C	0.027833	1006
5	rs10477194	C	G	0.242545	1006
5	rs10477195	G	C	0.242545	1006
5	rs78771021	G	C	0.0745527	1006
5	rs735795	C	G	0.690855	1006
5	rs112555259	T	C	0.242545	1006
5	rs72794887	G	A	0.0745527	1006
5	rs6898636	C	T	0.594433	1006
5	rs6884009	G	A	0.0745527	1006
5	rs12186347	G	A	0.427435	1006
5	rs112422641	C	T	0.0139165	1006
5	rs11167791	C	A	0.412525	1006
5	rs62383866	A	G	0.238569	1006
5	rs111360835	G	A	0.054672	1006
5	rs75461295	C	A	0.0258449	1006
5	rs2194141	G	A	0.164016	1006
5	rs75963243	T	C	0.186879	1006
5	rs150195915	C	T	0.00894632	1006
5	rs719460	T	C	0.180915	1006
5	rs72794890	A	G	0.181909	1006
5	rs58914297	G	A	0.181909	1006
5	rs56814871	A	G	0.181909	1006
5	rs7700395	A	C	0.183897	1006
5	rs72794891	T	G	0.224652	1006
5	rs36074298	A	G	0.201789	1006
5	rs58220186	C	T	0.199801	1006
5	rs60870216	C	G	0.198807	1006
5	rs17118436	G	C	0.201789	1006
5	rs57873997	C	T	0.198807	1006
5	rs59356196	C	T	0.198807	1006
5	rs114463877	C	T	0.00795229	1006
5	rs13354234	T	A	0.207753	1006
5	rs1422780	C	T	0.689861	1006
5	rs11167794	C	T	0.690855	1006
5	rs10076147	C	G	0.187873	1006
5	rs3797901	G	A	0.185885	1006
5	rs114429623	C	G	0.0248509	1006
5	rs2004541	T	C	0.198807	1006
5	rs115336841	A	G	0.00695825	1006
5	rs76453676	C	T	0.0516899	1006
5	rs10054631	C	T	0.191849	1006
5	rs72794894	G	A	0.0387674	1006
5	rs191396651	C	T	0.0159046	1006
5	rs17118443	T	C	0.198807	1006
5	rs57004210	T	G	0.198807	1006
5	rs148012360	C	T	0.00994036	1006
5	rs186386221	G	A	0.00497018	1006
5	rs889018	C	T	0.197813	1006
5	rs145903485	C	T	0.0139165	1006
5	rs1422779	G	T	0.200795	1006
5	rs1833733	G	A	0.195825	1006
5	rs72794895	T	C	0.197813	1006
5	rs7710637	C	G	0.197813	1006
5	rs7734333	G	A	0.197813	1006
5	rs7723670	T	C	0.197813	1006
5	rs146342387	A	G	0.0129225	1006
5	rs7700717	G	A	0.197813	1006
5	rs7701014	G	A	0.196819	1006
5	rs35306338	A	G	0.260437	1006
5	rs60081477	C	T	0.139165	1006
5	rs115496414	C	T	0.026839	1006
5	rs138804157	C	T	0.0139165	1006
5	rs7731984	C	T	0.2167	1006
5	rs6580272	C	T	0.215706	1006
5	rs77720335	C	T	0.0248509	1006
5	rs72794898	G	A	0.0576541	1006
5	rs73269466	T	C	0.0596421	1006
5	rs145150555	C	T	0.0109344	1006
5	rs59365080	G	C	0.16004	1006
5	rs6892450	T	C	0.220676	1006
5	rs72794899	G	A	0.0576541	1006
5	rs78563288	A	T	0.0178926	1006
5	rs59241695	A	G	0.277336	1006
5	rs114433024	G	A	0.0218688	1006
5	rs17118448	T	A	0.0506958	1006
5	rs113309830	G	C	0.0765408	1006
5	rs192774575	A	G	0.00695825	1006
5	rs766740	T	C	0.142147	1006
5	rs57227239	T	A	0.0636183	1006
5	rs1006967	G	T	0.0636183	1006
5	rs77577842	T	G	0.0109344	1006
5	rs72794900	C	T	0.0497018	1006
5	rs73269477	G	A	0.142147	1006
5	rs117273720	T	G	0.0139165	1006
5	rs73269480	C	A	0.0506958	1006
5	rs72794901	C	G	0.0526839	1006
5	rs62383878	A	C	0.207753	1006
5	rs139724191	G	A	0.00894632	1006
5	rs147072238	C	T	0.0139165	1006
5	rs60035945	G	C	0.0536779	1006
5	rs6880153	A	G	0.0685885	1006
5	rs6896668	G	A	0.0685885	1006
5	rs72796703	C	T	0.0178926	1006
5	rs3797904	G	A	0.0685885	1006
5	rs10078529	G	A	0.054672	1006
5	rs17286536	G	T	0.127237	1006
5	rs10061228	T	C	0.0695825	1006
5	rs17286543	T	G	0.0159046	1006
5	rs17118468	A	G	0.0685885	1006
5	rs11951618	C	A	0.0218688	1006
5	rs78098788	T	C	0.0675944	1006
5	rs76582009	G	C	0.0675944	1006
5	rs12519544	T	C	0.0675944	1006
5	rs112424277	T	C	0.0308151	1006
5	rs75431091	C	T	0.0427435	1006
5	rs74551720	T	C	0.0874751	1006
5	rs79168793	G	A	0.0427435	1006
5	rs2302984	C	A	0.0805169	1006
5	rs78656209	G	A	0.0417495	1006
5	rs188936691	C	T	0.00894632	1006
5	rs75457264	G	A	0.0854871	1006
5	rs61596566	A	C	0.0994036	1006
5	rs4912894	C	T	0.491054	1006
5	rs6859144	A	G	0.0994036	1006
5	rs114578583	G	A	0.0109344	1006
5	rs115143294	C	T	0.0188867	1006
5	rs12515112	C	T	0.084493	1006
5	rs77865538	C	T	0.0487078	1006
5	rs3756675	G	A	0.0984095	1006
5	rs3822741	A	G	0.761431	1006
5	rs116420237	C	T	0.0208748	1006
5	rs12517577	A	C	0.0854871	1006
5	rs7737580	G	T	0.0984095	1006
5	rs34234982	G	T	0.0984095	1006
5	rs17118477	T	C	0.0854871	1006
5	rs75334456	C	G	0.084493	1006
5	rs61646191	A	G	0.0984095	1006
5	rs74571966	C	T	0.0854871	1006
5	rs1800954	A	G	0.104374	1006
5	rs6580288	A	G	0.154076	1006
5	rs11745110	G	A	0.0864811	1006
5	rs3777106	T	C	0.130219	1006
5	rs58086316	A	G	0.200795	1006
5	rs1800953	T	G	0.163022	1006
5	rs59910348	A	G	0.158052	1006
5	rs77893406	G	A	0.0159046	1006
5	rs140334738	C	A	0.00994036	1006
5	rs59955273	C	T	0.143141	1006
5	rs57742781	A	G	0.157058	1006
5	rs77864329	C	T	0.0536779	1006
5	rs79375610	C	T	0.0576541	1006
5	rs3777102	A	G	0.159046	1006
5	rs62383881	C	T	0.0487078	1006
5	rs889022	T	C	0.159046	1006
5	rs11748246	G	C	0.228628	1006
5	rs73271418	G	A	0.146123	1006
5	rs6860347	A	G	0.502982	1006
5	rs77363425	G	A	0.0377734	1006
5	rs75026715	C	G	0.0159046	1006
5	rs4912651	G	A	0.055666	1006
5	rs145977492	C	A	0.00994036	1006
5	rs3863189	A	G	0.0318091	1006
5	rs113341825	A	G	0.0427435	1006
5	rs3863190	T	C	0.166004	1006
5	rs6868928	C	A	0.166004	1006
5	rs6893652	G	A	0.16501	1006
5	rs9687305	A	G	0.166004	1006
5	rs75418591	C	T	0.0198807	1006
5	rs13161922	A	C	0.166004	1006
5	rs77901652	C	T	0.0119284	1006
5	rs57163327	G	A	0.0417495	1006
5	rs1422717	C	T	0.163022	1006
5	rs1422718	T	A	0.164016	1006
5	rs1422188	G	T	0.163022	1006
5	rs1422187	A	G	0.236581	1006
5	rs1422186	G	A	0.164016	1006
5	rs150699158	C	T	0.0188867	1006
5	rs75066363	G	A	0.0188867	1006
5	rs13165725	A	G	0.187873	1006
5	rs75949957	G	A	0.0884692	1006
5	rs138750766	C	T	0.0139165	1006
5	rs1345708	C	G	0.499006	1006
5	rs75718976	C	T	0.0357853	1006
5	rs7707751	C	T	0.158052	1006
5	rs35569540	G	A	0.158052	1006
5	rs35316811	G	A	0.149105	1006
5	rs139907207	A	G	0.0149105	1006
5	rs13153335	C	T	0.148111	1006
5	rs34840606	C	G	0.16004	1006
5	rs10515509	C	T	0.132207	1006
5	rs398755	A	C	0.141153	1006
5	rs443587	T	G	0.143141	1006
5	rs34135134	G	A	0.132207	1006
5	rs2436586	A	G	0.143141	1006
5	rs2431383	G	A	0.133201	1006
5	rs2431384	A	G	0.147117	1006
5	rs4912936	G	A	0.228628	1006
5	rs71581512	T	C	0.140159	1006
5	rs34460247	C	T	0.0576541	1006
5	rs11738832	G	A	0.465209	1006
5	rs17118532	A	G	0.148111	1006
5	rs72796709	A	G	0.0168986	1006
5	rs76178519	G	A	0.0864811	1006
5	rs6895139	G	A	0.0735586	1006
5	rs114983302	G	A	0.0168986	1006
5	rs72796710	C	T	0.0168986	1006
5	rs79614943	G	A	0.0178926	1006
5	rs12163954	A	G	0.0775348	1006
5	rs35342155	C	T	0.146123	1006
5	rs115709855	C	T	0.105368	1006
5	rs17118539	T	C	0.145129	1006
5	rs71581513	C	A	0.128231	1006
5	rs13170151	G	A	0.120278	1006
5	rs116703495	A	C	0.00795229	1006
5	rs13175054	G	T	0.120278	1006
5	rs62383900	G	A	0.0337972	1006
5	rs35834774	G	A	0.120278	1006
5	rs72796711	G	A	0.0168986	1006
5	rs57395143	A	G	0.120278	1006
5	rs1433302	G	C	0.120278	1006
5	rs76827128	C	T	0.0497018	1006
5	rs72796713	T	C	0.0178926	1006
5	rs35740825	C	T	0.120278	1006
5	rs11959368	T	C	0.139165	1006
5	rs34388750	T	C	0.120278	1006
5	rs11955691	G	A	0.139165	1006
5	rs264353	A	C	0.218688	1006
5	rs7735660	G	C	0.140159	1006
5	rs264354	A	G	0.139165	1006
5	rs6580316	G	A	0.120278	1006
5	rs6896463	A	G	0.120278	1006
5	rs11948874	C	T	0.0178926	1006
5	rs67271177	G	A	0.0188867	1006
5	rs385616	C	T	0.139165	1006
5	rs7705835	C	T	0.120278	1006
5	rs439288	A	G	0.139165	1006
5	rs34763996	A	T	0.120278	1006
5	rs59638156	T	C	0.139165	1006
5	rs13153565	A	G	0.120278	1006
5	rs3910240	T	A	0.139165	1006
5	rs13157893	A	G	0.120278	1006
5	rs35044870	G	A	0.120278	1006
5	rs34596629	G	A	0.120278	1006
5	rs77265165	A	G	0.0705765	1006
5	rs71581514	G	T	0.120278	1006
5	rs71581515	C	T	0.120278	1006
5	rs13183915	G	A	0.12326	1006
5	rs114742772	G	A	0.0119284	1006
5	rs6870884	T	C	0.0178926	1006
5	rs2060296	G	A	0.43837	1006
5	rs34849406	C	G	0.120278	1006
5	rs34503151	T	C	0.120278	1006
5	rs264356	G	A	0.90159	1006
5	rs79462056	C	T	0.0357853	1006
5	rs35852370	C	A	0.120278	1006
5	rs55840281	T	C	0.120278	1006
5	rs75799087	C	T	0.0328032	1006
5	rs7700260	G	A	0.139165	1006
5	rs71581516	G	A	0.120278	1006
5	rs78337511	G	A	0.0357853	1006
5	rs11949090	C	T	0.139165	1006
5	rs34059020	A	C	0.120278	1006
5	rs2436589	T	C	0.139165	1006
5	rs264336	G	A	0.139165	1006
5	rs9686733	T	C	0.120278	1006
5	rs78228014	T	C	0.0745527	1006
5	rs9686629	A	G	0.120278	1006
5	rs9686889	T	C	0.121272	1006
5	rs13171402	C	T	0.119284	1006
5	rs67659189	T	C	0.0188867	1006
5	rs34790912	G	C	0.0198807	1006
5	rs6886813	T	G	0.120278	1006
5	rs17118547	G	A	0.119284	1006
5	rs6580318	G	A	0.119284	1006
5	rs114644491	C	T	0.0178926	1006
5	rs4440417	C	T	0.0795229	1006
5	rs139335820	G	A	0.00894632	1006
5	rs17208010	C	T	0.0795229	1006
5	rs79857255	G	A	0.0745527	1006
5	rs35125195	T	C	0.119284	1006
5	rs35625311	C	G	0.119284	1006
5	rs71581519	C	T	0.119284	1006
5	rs71581520	G	A	0.11829	1006
5	rs114519016	C	T	0.0178926	1006
5	rs35420312	G	T	0.11829	1006
5	rs115522995	A	T	0.0149105	1006
5	rs7736276	C	T	0.11829	1006
5	rs62383907	A	G	0.0417495	1006
5	rs13181750	G	A	0.11829	1006
5	rs114996437	C	T	0.0168986	1006
5	rs13181931	G	A	0.11829	1006
5	rs732482	G	C	0.11829	1006
5	rs142564972	A	G	0.0109344	1006
5	rs142237244	G	A	0.00497018	1006
5	rs34125321	G	A	0.11829	1006
5	rs11742055	T	A	0.026839	1006
5	rs7735593	C	T	0.11829	1006
5	rs2055334	A	G	0.138171	1006
5	rs142491113	C	T	0.0536779	1006
5	rs141842999	G	A	0.00894632	1006
5	rs13155407	G	C	0.138171	1006
5	rs6580323	C	T	0.415507	1006
5	rs72796722	G	A	0.0168986	1006
5	rs6891100	T	C	0.143141	1006
5	rs6886027	A	C	0.142147	1006
5	rs17208017	A	G	0.0477137	1006
5	rs621345	A	C	0.142147	1006
5	rs147924755	C	G	0.026839	1006
5	rs436404	A	G	0.142147	1006
5	rs965919	C	T	0.122266	1006
5	rs429826	A	G	0.965209	1006
5	rs72796723	C	A	0.0188867	1006
5	rs72796724	G	A	0.0188867	1006
5	rs145507161	G	A	0.0139165	1006
5	rs6882558	C	T	0.0407555	1006
5	rs197197	T	G	0.384692	1006
5	rs34548529	G	C	0.0417495	1006
5	rs75868541	C	G	0.0218688	1006
5	rs264337	A	G	0.284294	1006
5	rs112774445	G	A	0.154076	1006
5	rs264338	G	A	0.170974	1006
5	rs75823825	G	A	0.121272	1006
5	rs113289140	G	A	0.0188867	1006
5	rs264339	T	C	0.2833	1006
5	rs265165	A	G	0.263419	1006
5	rs11746363	G	A	0.195825	1006
5	rs75990898	G	A	0.0188867	1006
5	rs155347	A	T	0.2833	1006
5	rs264340	A	G	0.2833	1006
5	rs264341	A	G	0.2833	1006
5	rs264342	A	G	0.282306	1006
5	rs264343	C	T	0.232604	1006
5	rs142186387	T	C	0.00994036	1006
5	rs77301614	T	C	0.0874751	1006
5	rs58447715	C	T	0.0427435	1006
5	rs265170	T	C	0.284294	1006
5	rs2560714	A	G	0.2833	1006
5	rs2560713	G	C	0.2833	1006
5	rs74505169	C	T	0.0427435	1006
5	rs264345	G	A	0.285288	1006
5	rs6887417	T	G	0.0427435	1006
5	rs264346	A	G	0.286282	1006
5	rs264347	T	C	0.482107	1006
5	rs264348	C	T	0.285288	1006
5	rs142122804	G	A	0.0129225	1006
5	rs264349	G	A	0.285288	1006
5	rs185138057	G	A	0.00994036	1006
5	rs264350	T	C	0.285288	1006
5	rs67151903	G	A	0.0427435	1006
5	rs71581523	G	C	0.0427435	1006
5	rs264351	T	C	0.286282	1006
5	rs155348	G	A	0.286282	1006
5	rs265179	C	G	0.220676	1006
5	rs74897647	T	C	0.0198807	1006
5	rs1433301	C	A	0.2167	1006
5	rs10076717	G	A	0.218688	1006
5	rs57456296	C	T	0.0198807	1006
5	rs145412558	A	G	0.027833	1006
5	rs266020	G	A	0.32008	1006
5	rs171951	G	T	0.318091	1006
5	rs266022	G	T	0.317097	1006
5	rs6891114	T	C	0.0854871	1006
5	rs146657394	T	C	0.0218688	1006
5	rs10515508	T	C	0.217694	1006
5	rs17118604	T	C	0.0874751	1006
5	rs6896087	C	T	0.594433	1006
5	rs6872908	T	A	0.597416	1006
5	rs150557101	G	A	0.0129225	1006
5	rs265150	T	C	0.906561	1006
5	rs892262	G	A	0.0795229	1006
5	rs139046074	G	T	0.0218688	1006
5	rs265151	A	C	0.827038	1006
5	rs265152	C	T	0.222664	1006
5	rs62383915	T	C	0.117296	1006
5	rs265153	C	A	0.22167	1006
5	rs7703099	A	G	0.0795229	1006
5	rs265154	C	T	0.900596	1006
5	rs67676623	A	G	0.0795229	1006
5	rs34929354	A	G	0.0795229	1006
5	rs75043106	T	C	0.115308	1006
5	rs7728075	G	A	0.219682	1006
5	rs72796737	T	C	0.0666004	1006
5	rs975642	T	C	0.502982	1006
5	rs11167875	C	T	0.498012	1006
5	rs265156	C	T	0.22167	1006
5	rs17286571	A	C	0.05666	1006
5	rs75121769	T	C	0.0457256	1006
5	rs36021945	T	C	0.116302	1006
5	rs35463850	C	G	0.0874751	1006
5	rs115724263	G	T	0.0188867	1006
5	rs265157	C	T	0.805169	1006
5	rs72796740	T	C	0.217694	1006
5	rs155346	T	C	0.22167	1006
5	rs265158	G	A	0.805169	1006
5	rs265159	A	G	0.223658	1006
5	rs265160	A	C	0.223658	1006
5	rs265161	A	G	0.809145	1006
5	rs71581525	T	G	0.082505	1006
5	rs12516030	T	C	0.082505	1006
5	rs12514486	C	T	0.0656064	1006
5	rs137979956	G	A	0.0129225	1006
5	rs645850	T	C	0.223658	1006
5	rs659886	G	C	0.809145	1006
5	rs12515886	C	G	0.61332	1006
5	rs115665303	T	C	0.0119284	1006
5	rs12515888	C	T	0.525845	1006
5	rs2560711	T	C	0.220676	1006
5	rs62383916	T	C	0.116302	1006
5	rs12655558	T	A	0.083499	1006
5	rs17208031	C	T	0.0178926	1006
5	rs62383917	G	A	0.120278	1006
5	rs34308038	C	T	0.084493	1006
5	rs13166235	G	A	0.055666	1006
5	rs265141	G	A	0.219682	1006
5	rs265142	C	T	0.219682	1006
5	rs265143	A	C	0.22167	1006
5	rs265144	T	C	0.219682	1006
5	rs155345	G	A	0.219682	1006
5	rs265145	G	A	0.22167	1006
5	rs140596459	T	C	0.0109344	1006
5	rs265146	T	C	0.219682	1006
5	rs2115048	C	T	0.612326	1006
5	rs265147	T	C	0.219682	1006
5	rs265148	T	C	0.22167	1006
5	rs11741799	C	T	0.0218688	1006
5	rs76328935	C	T	0.0745527	1006
5	rs265149	G	A	0.219682	1006
5	rs2974422	T	C	0.612326	1006
5	rs73262916	C	T	0.0695825	1006
5	rs6891658	A	G	0.219682	1006
5	rs192900523	G	A	0.0188867	1006
5	rs645898	C	T	0.22167	1006
5	rs12520398	A	G	0.612326	1006
5	rs180919247	C	T	0.0149105	1006
5	rs7734418	C	A	0.0695825	1006
5	rs7701006	C	T	0.0695825	1006
5	rs34566928	C	A	0.0904573	1006
5	rs4404729	G	A	0.310139	1006
5	rs35951343	G	A	0.0894632	1006
5	rs75362236	C	T	0.0894632	1006
5	rs11744062	C	T	0.311133	1006
5	rs11745349	A	T	0.311133	1006
5	rs6881566	C	A	0.0646123	1006
5	rs79731605	G	A	0.0904573	1006
5	rs76742666	T	C	0.0894632	1006
5	rs13173983	T	C	0.307157	1006
5	rs6580353	C	T	0.260437	1006
5	rs7707550	T	A	0.553678	1006
5	rs72796752	T	C	0.132207	1006
5	rs59615734	T	C	0.168986	1006
5	rs7723119	G	A	0.631213	1006
5	rs60293875	G	A	0.0924453	1006
5	rs113012916	C	T	0.0854871	1006
5	rs2916092	G	A	0.758449	1006
5	rs2916093	C	T	0.756461	1006
5	rs2436389	C	A	0.612326	1006
5	rs78706714	T	C	0.027833	1006
5	rs116632548	C	T	0.0159046	1006
5	rs114122435	C	T	0.0178926	1006
5	rs116315881	A	G	0.026839	1006
5	rs2436387	C	A	0.245527	1006
5	rs2936651	T	A	0.240557	1006
5	rs144634106	G	A	0.0616302	1006
5	rs111546065	C	G	0.0218688	1006
5	rs55830737	T	C	0.119284	1006
5	rs2916094	T	C	0.241551	1006
5	rs150764222	G	A	0.00795229	1006
5	rs189989442	C	A	0.00795229	1006
5	rs155936	G	T	0.246521	1006
5	rs155937	A	T	0.243539	1006
5	rs144290403	G	A	0.0109344	1006
5	rs155938	G	C	0.246521	1006
5	rs75932925	T	C	0.00795229	1006
5	rs17286578	T	C	0.100398	1006
5	rs268333	T	C	0.246521	1006
5	rs11743532	C	T	0.241551	1006
5	rs268332	T	C	0.95825	1006
5	rs155941	G	C	0.244533	1006
5	rs114052460	T	C	0.0318091	1006
5	rs155939	C	T	0.245527	1006
5	rs6877423	G	A	0.0994036	1006
5	rs116406248	G	A	0.0159046	1006
5	rs6878345	G	A	0.101392	1006
5	rs268331	C	T	0.10338	1006
5	rs76872072	C	T	0.0576541	1006
5	rs7708581	A	C	0.102386	1006
5	rs6889324	G	A	0.102386	1006
5	rs143855949	C	T	0.0208748	1006
5	rs1695797	A	G	0.104374	1006
5	rs13168821	G	A	0.0646123	1006
5	rs114484231	T	C	0.0168986	1006
5	rs186800456	T	C	0.0178926	1006
5	rs1347142	C	T	0.149105	1006
5	rs1614557	C	G	0.104374	1006
5	rs67459792	T	A	0.0586481	1006
5	rs78258299	G	A	0.102386	1006
5	rs28539898	T	C	0.102386	1006
5	rs72796757	G	A	0.0149105	1006
5	rs10074868	A	T	0.102386	1006
5	rs80115321	C	T	0.102386	1006
5	rs79104226	T	G	0.0984095	1006
5	rs269763	A	G	0.104374	1006
5	rs269761	G	C	0.10338	1006
5	rs1623177	T	G	0.311133	1006
5	rs269760	T	C	0.104374	1006
5	rs17286592	T	C	0.0576541	1006
5	rs10037737	T	A	0.10338	1006
5	rs17286599	G	T	0.0576541	1006
5	rs8180371	C	T	0.027833	1006
5	rs77226687	T	G	0.0576541	1006
5	rs78532936	T	G	0.054672	1006
5	rs269779	A	G	0.635189	1006
5	rs4912694	C	T	0.162028	1006
5	rs140094106	T	C	0.0248509	1006
5	rs2974421	A	G	0.162028	1006
5	rs269778	C	T	0.164016	1006
5	rs2915830	C	T	0.162028	1006
5	rs269776	A	G	0.633201	1006
5	rs10477292	G	T	0.162028	1006
5	rs144733107	G	A	0.0119284	1006
5	rs269773	T	C	0.164016	1006
5	rs115172908	G	A	0.00795229	1006
5	rs269771	C	G	0.164016	1006
5	rs116608650	A	G	0.0198807	1006
5	rs4552683	T	G	0.162028	1006
5	rs198986	A	G	0.164016	1006
5	rs181512877	A	C	0.0129225	1006
5	rs151097899	A	G	0.00795229	1006
5	rs2173561	T	C	0.162028	1006
5	rs144533204	C	T	0.0198807	1006
5	rs77649854	G	T	0.162028	1006
5	rs114561898	G	T	0.0119284	1006
5	rs13187159	A	G	0.152087	1006
5	rs114457669	G	A	0.0119284	1006
5	rs875575	G	C	0.164016	1006
5	rs189201459	A	G	0.00795229	1006
5	rs2013169	T	A	0.164016	1006
5	rs115129982	G	A	0.0129225	1006
5	rs10060173	C	T	0.164016	1006
5	rs115235886	A	G	0.0188867	1006
5	rs2429310	G	A	0.164016	1006
5	rs138006451	G	C	0.0119284	1006
5	rs445944	G	A	0.162028	1006
5	rs13188297	T	G	0.0576541	1006
5	rs78746654	T	C	0.00596421	1006
5	rs13156549	T	C	0.227634	1006
5	rs269783	A	G	0.186879	1006
5	rs156095	A	G	0.333996	1006
5	rs185123	T	C	0.512922	1006
5	rs156094	G	T	0.333002	1006
5	rs156093	G	C	0.333002	1006
5	rs156092	T	C	0.333002	1006
5	rs72796764	G	A	0.120278	1006
5	rs155948	G	A	0.513917	1006
5	rs155947	C	T	0.512922	1006
5	rs156090	T	C	0.512922	1006
5	rs152409	T	C	0.512922	1006
5	rs156089	T	C	0.33002	1006
5	rs155949	A	G	0.514911	1006
5	rs74725681	A	G	0.0407555	1006
5	rs180749505	C	T	0.0109344	1006
5	rs156088	A	G	0.33002	1006
5	rs13179861	G	A	0.182903	1006
5	rs156086	G	A	0.327038	1006
5	rs249616	C	T	0.510934	1006
5	rs155943	A	T	0.514911	1006
5	rs183869	C	T	0.187873	1006
5	rs36078551	C	T	0.22167	1006
5	rs155942	T	C	0.72167	1006
5	rs7705932	G	A	0.220676	1006
5	rs270166	C	A	0.222664	1006
5	rs2436396	A	G	0.720676	1006
5	rs115658283	A	T	0.0198807	1006
5	rs270165	T	A	0.251491	1006
5	rs442562	A	T	0.248509	1006
5	rs269767	A	G	0.474155	1006
5	rs7726349	C	T	0.22167	1006
5	rs270163	A	G	0.251491	1006
5	rs270162	C	T	0.471173	1006
5	rs199152	A	G	0.474155	1006
5	rs2291878	A	G	0.22167	1006
5	rs142336159	C	A	0.00894632	1006
5	rs270170	C	T	0.248509	1006
5	rs138780522	T	C	0.027833	1006
5	rs111745822	A	T	0.0308151	1006
5	rs156085	G	A	0.0795229	1006
5	rs35213375	A	G	0.217694	1006
5	rs175086	G	A	0.528827	1006
5	rs156084	A	G	0.742545	1006
5	rs156083	A	G	0.774354	1006
5	rs156082	G	A	0.218688	1006
5	rs4913069	G	A	0.10835	1006
5	rs269782	G	A	0.218688	1006
5	rs269781	G	A	0.218688	1006
5	rs269780	T	G	0.218688	1006
5	rs722437	A	T	0.218688	1006
5	rs4463213	G	A	0.550696	1006
5	rs62383936	G	C	0.0208748	1006
5	rs114109002	C	T	0.0765408	1006
5	rs34266577	C	T	0.218688	1006
5	rs7726176	T	A	0.550696	1006
5	rs144452737	A	T	0.0168986	1006
5	rs156080	A	G	0.771372	1006
5	rs2436393	T	C	0.771372	1006
5	rs4913070	G	A	0.771372	1006
5	rs4912704	T	C	0.217694	1006
5	rs1654176	T	C	0.77336	1006
5	rs7710593	A	G	0.770378	1006
5	rs140997717	G	C	0.0149105	1006
5	rs17523262	G	C	0.127237	1006
5	rs2436391	C	T	0.553678	1006
5	rs138775228	C	T	0.0129225	1006
5	rs59453051	T	G	0.217694	1006
5	rs80096889	C	A	0.0139165	1006
5	rs56997077	C	T	0.217694	1006
5	rs10067578	G	T	0.217694	1006
5	rs11748023	C	T	0.552684	1006
5	rs34994530	C	T	0.217694	1006
5	rs11745502	G	A	0.553678	1006
5	rs10067867	G	C	0.217694	1006
5	rs11750229	T	G	0.552684	1006
5	rs11750863	T	C	0.775348	1006
5	rs114901832	T	C	0.0198807	1006
5	rs4913071	T	G	0.217694	1006
5	rs35663190	G	A	0.217694	1006
5	rs1465691	C	T	0.0397614	1006
5	rs34386219	G	A	0.217694	1006
5	rs10055020	A	G	0.0586481	1006
5	rs37354	G	C	0.775348	1006
5	rs2053058	T	C	0.217694	1006
5	rs10080146	G	A	0.218688	1006
5	rs10038443	A	G	0.217694	1006
5	rs10039051	A	G	0.217694	1006
5	rs28477538	C	T	0.217694	1006
5	rs28631068	C	T	0.217694	1006
```
