## Supplementary material for "Characterization of shared and ancestry-specific signals driving complex traits using multi-ancestry fine-mapping": s1_ref.bim

```
5	rs11242455	0	138568379	C	T
5	rs189434813	0	138568438	G	C
5	rs139183358	0	138569057	G	A
5	rs10062870	0	138569486	G	A
5	rs55718738	0	138569655	T	C
5	rs62383020	0	138570885	A	G
5	rs62383021	0	138570892	A	T
5	rs112202480	0	138571177	C	T
5	rs62383022	0	138573292	G	C
5	rs115370025	0	138573299	A	G
5	rs4835721	0	138573711	C	T
5	rs12513634	0	138574040	T	C
5	rs7725317	0	138574842	T	C
5	rs869027	0	138576616	T	C
5	rs869026	0	138576800	C	A
5	rs148805487	0	138578912	G	A
5	rs113403474	0	138579868	T	C
5	rs184538660	0	138582285	C	A
5	rs17131975	0	138583691	G	A
5	rs4835722	0	138584111	G	A
5	rs6596468	0	138584966	A	G
5	rs34886880	0	138588282	A	G
5	rs62383024	0	138591328	C	T
5	rs1469688	0	138591955	A	G
5	rs62383025	0	138593492	G	A
5	rs62383026	0	138593505	T	A
5	rs11744578	0	138593941	G	C
5	rs13177769	0	138594482	T	C
5	rs12519377	0	138594955	G	A
5	rs2882823	0	138596227	T	C
5	rs13182904	0	138597020	G	A
5	rs4835723	0	138598654	G	A
5	rs4835724	0	138598669	G	C
5	rs149425396	0	138599375	C	G
5	rs12656816	0	138600412	C	A
5	rs62383027	0	138600768	G	A
5	rs77108342	0	138601946	G	A
5	rs114839521	0	138602951	T	C
5	rs78645378	0	138603933	G	T
5	rs62383028	0	138604399	A	G
5	rs1545035	0	138604414	G	T
5	rs1545036	0	138604422	T	C
5	rs11242456	0	138609609	C	G
5	rs79369603	0	138609940	C	A
5	rs187955737	0	138613002	T	A
5	rs891994	0	138613937	T	C
5	rs11747498	0	138614277	A	G
5	rs77618995	0	138618499	T	C
5	rs877826	0	138618797	T	G
5	rs13168342	0	138619224	C	T
5	rs13168944	0	138619469	G	C
5	rs148229216	0	138619569	C	G
5	rs115047603	0	138619985	G	A
5	rs12187474	0	138621159	G	A
5	rs12054967	0	138622686	G	T
5	rs13159216	0	138626033	T	C
5	rs11746625	0	138627349	T	C
5	rs12518126	0	138628078	C	G
5	rs140057995	0	138628239	C	G
5	rs62383032	0	138629008	C	T
5	rs3172746	0	138629963	T	G
5	rs3805436	0	138632030	G	T
5	rs17207961	0	138634991	T	C
5	rs75110530	0	138636214	A	C
5	rs11242457	0	138637444	G	A
5	rs11747676	0	138637541	G	A
5	rs12514029	0	138638139	T	C
5	rs11738939	0	138638726	T	G
5	rs12153162	0	138643062	T	A
5	rs13178336	0	138647766	T	C
5	rs11958583	0	138654173	T	G
5	rs62381610	0	138654321	G	A
5	rs80036770	0	138655196	A	G
5	rs2009407	0	138656643	T	G
5	rs883578	0	138656848	G	T
5	rs3816021	0	138657944	C	A
5	rs2288823	0	138658846	T	G
5	rs180890284	0	138659143	G	A
5	rs6866346	0	138659158	T	C
5	rs112244363	0	138659247	G	A
5	rs74863129	0	138659343	T	C
5	rs1897580	0	138659893	A	G
5	rs11242458	0	138660359	C	G
5	rs144465616	0	138660732	A	G
5	rs13698	0	138665261	A	G
5	rs14109	0	138665792	T	C
5	rs62381613	0	138666343	G	C
5	rs10515507	0	138666372	T	G
5	rs145516036	0	138666509	C	G
5	rs11738738	0	138668186	T	A
5	rs10052399	0	138668504	T	C
5	rs11242459	0	138668704	T	C
5	rs111538072	0	138668948	G	A
5	rs11242460	0	138669173	A	G
5	rs79876059	0	138672171	A	G
5	rs185886055	0	138672962	A	T
5	rs189387183	0	138673281	G	A
5	rs112266019	0	138673690	G	A
5	rs186376815	0	138674208	T	A
5	rs56259561	0	138674390	C	G
5	rs113408838	0	138678299	C	T
5	rs141641961	0	138678584	A	G
5	rs80247901	0	138680599	A	G
5	rs62381616	0	138681033	C	T
5	rs1811373	0	138681417	T	C
5	rs146941244	0	138681517	C	T
5	rs1106329	0	138682711	C	T
5	rs11955240	0	138684561	C	T
5	rs62381618	0	138685038	A	G
5	rs62381619	0	138685640	G	A
5	rs62381620	0	138685979	T	G
5	rs11951008	0	138686327	T	A
5	rs137916195	0	138688655	G	A
5	rs34660301	0	138689223	A	C
5	rs13167127	0	138689449	C	T
5	rs13168212	0	138689969	G	T
5	rs13176910	0	138691020	A	G
5	rs7719788	0	138693290	A	G
5	rs138297901	0	138695377	G	A
5	rs189233351	0	138695415	T	C
5	rs184893213	0	138696525	A	C
5	rs2352031	0	138696723	T	G
5	rs112484230	0	138697029	A	G
5	rs116373595	0	138697483	A	G
5	rs6895170	0	138701120	A	C
5	rs116669179	0	138704040	A	C
5	rs6596471	0	138705588	A	G
5	rs183447303	0	138706721	A	G
5	rs72552250	0	138707916	G	T
5	rs114812940	0	138709836	A	T
5	rs6876106	0	138710030	G	A
5	rs6596473	0	138710576	G	C
5	rs62385280	0	138711921	C	T
5	rs114930583	0	138712296	A	G
5	rs4257763	0	138714159	G	A
5	rs11950646	0	138714474	G	A
5	rs115034913	0	138714976	G	A
5	rs33972313	0	138715502	C	T
5	rs72552254	0	138717277	A	G
5	rs6886922	0	138717709	G	A
5	rs12514667	0	138718825	C	G
5	rs10063949	0	138719526	T	C
5	rs6596475	0	138719658	T	C
5	rs10056051	0	138719690	C	T
5	rs11242462	0	138720108	C	T
5	rs12515989	0	138720156	C	T
5	rs12516732	0	138721164	C	T
5	rs62001866	0	138723408	G	A
5	rs10063870	0	138728533	C	T
5	rs200694387	0	138729991	G	C
5	rs11748963	0	138730037	T	C
5	rs73255289	0	138730407	C	T
5	rs4365836	0	138732103	A	T
5	rs10900862	0	138732579	C	T
5	rs4835726	0	138733811	C	T
5	rs4835654	0	138735606	C	T
5	rs62385284	0	138736495	T	C
5	rs115350977	0	138737230	C	T
5	rs11738441	0	138738032	T	C
5	rs4074031	0	138738096	A	T
5	rs4075682	0	138738651	T	C
5	rs180810964	0	138740035	C	G
5	rs113618484	0	138740323	G	A
5	rs4835727	0	138741812	G	A
5	rs11949598	0	138743151	G	T
5	rs4385202	0	138743256	A	G
5	rs75710960	0	138743550	G	C
5	rs4446448	0	138745281	G	T
5	rs62385298	0	138745616	C	G
5	rs4315920	0	138745685	G	A
5	rs11242464	0	138746334	G	C
5	rs11477	0	138747460	T	C
5	rs9285942	0	138748696	G	A
5	rs78502259	0	138752403	G	A
5	rs3924257	0	138753725	C	A
5	rs4835728	0	138754741	T	C
5	rs35999985	0	138756825	A	G
5	rs13181201	0	138757412	C	G
5	rs62385301	0	138757567	G	A
5	rs75351498	0	138757840	G	A
5	rs77418662	0	138757922	A	G
5	rs7718498	0	138758617	C	T
5	rs112252645	0	138758899	C	T
5	rs60624741	0	138759293	A	G
5	rs11242465	0	138762305	T	G
5	rs11950873	0	138762439	A	G
5	rs11748320	0	138762998	G	A
5	rs4835729	0	138763329	A	G
5	rs4835730	0	138763807	T	C
5	rs11741938	0	138763915	A	G
5	rs62385303	0	138764999	C	T
5	rs10463976	0	138765842	C	G
5	rs137972090	0	138766330	C	G
5	rs11242466	0	138766888	C	G
5	rs11242467	0	138767565	A	C
5	rs113651948	0	138768102	T	C
5	rs145710985	0	138769692	C	T
5	rs10900863	0	138772180	G	A
5	rs11242468	0	138772591	A	C
5	rs10900864	0	138773090	A	G
5	rs72790969	0	138773675	C	T
5	rs113264510	0	138774562	C	A
5	rs144036445	0	138775052	C	T
5	rs3923059	0	138775173	T	C
5	rs3923060	0	138775301	C	T
5	rs7445264	0	138775552	G	T
5	rs6596479	0	138780599	C	T
5	rs10463977	0	138781765	C	T
5	rs151316500	0	138783570	C	T
5	rs7446197	0	138783734	A	G
5	rs11954057	0	138783832	C	G
5	rs141926049	0	138785040	A	G
5	rs143196830	0	138785119	C	T
5	rs36137978	0	138785565	C	A
5	rs190426713	0	138786123	G	A
5	rs77416938	0	138839695	C	A
5	rs62385305	0	138840387	G	C
5	rs114666356	0	138841406	A	T
5	rs72790972	0	138841464	T	C
5	rs9716069	0	138842818	T	A
5	rs28419191	0	138844599	T	C
5	rs114079768	0	138846376	G	A
5	rs7380062	0	138847901	C	T
5	rs73257323	0	138848494	G	A
5	rs77643458	0	138848623	T	C
5	rs151206188	0	138850653	C	T
5	rs13181561	0	138850905	G	A
5	rs79971357	0	138852019	C	A
5	rs13153461	0	138852369	G	A
5	rs116091882	0	138853244	C	T
5	rs55792153	0	138854203	A	C
5	rs73257329	0	138856580	C	G
5	rs7380824	0	138856982	C	T
5	rs75746446	0	138857340	T	C
5	rs1131769	0	138857919	T	C
5	rs78233829	0	138857925	C	G
5	rs116583357	0	138859652	G	A
5	rs7380272	0	138860604	C	T
5	rs11554776	0	138861078	C	T
5	rs7447927	0	138861146	C	G
5	rs80059114	0	138862119	G	A
5	rs150488002	0	138862563	C	T
5	rs13166214	0	138862744	A	G
5	rs7444313	0	138865423	G	A
5	rs62385311	0	138865432	C	A
5	rs144739803	0	138865949	C	T
5	rs189830770	0	138866082	G	A
5	rs7448031	0	138866092	T	C
5	rs6874798	0	138866431	G	A
5	rs111896967	0	138866674	G	A
5	rs6421150	0	138866787	A	G
5	rs36078670	0	138867210	G	A
5	rs187985378	0	138867229	C	G
5	rs28396805	0	138867439	C	T
5	rs150580602	0	138867779	A	G
5	rs35779874	0	138869847	A	G
5	rs28883370	0	138870187	C	A
5	rs138626649	0	138870834	C	T
5	rs34743558	0	138871324	A	G
5	rs140203023	0	138871464	A	G
5	rs150313298	0	138871755	C	G
5	rs150631983	0	138873087	T	C
5	rs34530489	0	138873627	G	A
5	rs148001126	0	138876802	T	C
5	rs7378724	0	138876953	G	A
5	rs145755428	0	138877011	G	C
5	rs142895368	0	138877195	T	A
5	rs143639891	0	138878209	A	G
5	rs145821444	0	138879278	A	G
5	rs148056420	0	138879882	G	A
5	rs113626444	0	138880077	A	G
5	rs142428031	0	138881352	A	G
5	rs141717182	0	138882123	A	G
5	rs35470994	0	138882141	G	T
5	rs147389236	0	138883698	G	A
5	rs142539428	0	138884021	C	T
5	rs140671929	0	138884367	C	T
5	rs149751713	0	138885038	C	T
5	rs62385324	0	138885766	C	T
5	rs4912716	0	138885920	A	G
5	rs71579517	0	138886723	G	A
5	rs148619686	0	138887453	T	C
5	rs187287714	0	138887619	T	C
5	rs146866308	0	138889198	C	T
5	rs138247695	0	138889461	G	A
5	rs144107678	0	138889517	C	T
5	rs149256497	0	138890204	A	T
5	rs35895037	0	138890775	C	T
5	rs146509065	0	138891064	T	C
5	rs71579518	0	138891338	A	C
5	rs147051833	0	138891340	T	C
5	rs142328205	0	138891435	C	G
5	rs141207413	0	138892770	A	G
5	rs142329661	0	138893925	C	T
5	rs111666108	0	138893933	T	C
5	rs145470864	0	138894880	G	A
5	rs112819745	0	138898898	T	C
5	rs187132192	0	138899761	T	A
5	rs113914698	0	138900378	G	A
5	rs35269722	0	138900391	G	A
5	rs150105118	0	138901065	C	T
5	rs34990312	0	138901734	T	A
5	rs1000287	0	138904733	C	T
5	rs142944598	0	138904753	G	T
5	rs148215794	0	138905318	A	G
5	rs407519	0	138906733	G	A
5	rs144752427	0	138906830	A	G
5	rs141865063	0	138907005	T	A
5	rs146871589	0	138908390	G	A
5	rs139723281	0	138908608	C	G
5	rs150032900	0	138909657	C	T
5	rs114451383	0	138910424	T	C
5	rs11742774	0	138910791	G	C
5	rs147567200	0	138911085	A	G
5	rs72790977	0	138911268	T	C
5	rs74803899	0	138911593	T	C
5	rs113845783	0	138912182	C	T
5	rs191465162	0	138912183	G	A
5	rs138914842	0	138912227	C	T
5	rs75538730	0	138912250	C	T
5	rs2455154	0	138913058	A	G
5	rs189956351	0	138913498	G	T
5	rs111537730	0	138913999	C	A
5	rs77017610	0	138914247	T	C
5	rs13359597	0	138914689	G	T
5	rs13358106	0	138914803	A	G
5	rs141938303	0	138915758	T	C
5	rs28817902	0	138916010	A	G
5	rs184488056	0	138916700	G	A
5	rs77402089	0	138917103	C	G
5	rs111417076	0	138917316	A	G
5	rs146315683	0	138917364	A	G
5	rs111551187	0	138917464	A	G
5	rs2434576	0	138917674	A	G
5	rs2336901	0	138919078	A	G
5	rs181241915	0	138919661	C	T
5	rs186273491	0	138919663	C	A
5	rs113669375	0	138920422	A	C
5	rs147177684	0	138920958	G	A
5	rs144259018	0	138921044	G	A
5	rs11742161	0	138921798	C	G
5	rs113024289	0	138922721	T	C
5	rs112269266	0	138922769	C	T
5	rs187031383	0	138924472	C	T
5	rs62385329	0	138925097	C	T
5	rs261538	0	138925790	G	A
5	rs195674	0	138927219	G	A
5	rs79395084	0	138928251	G	A
5	rs192067585	0	138928624	G	A
5	rs111427918	0	138928886	T	C
5	rs147105350	0	138928994	G	A
5	rs75760249	0	138929163	C	G
5	rs183294366	0	138929262	C	T
5	rs111556754	0	138929276	G	A
5	rs150755898	0	138929693	A	C
5	rs139090494	0	138929905	G	A
5	rs74560497	0	138930022	T	C
5	rs115414950	0	138930591	T	G
5	rs59398207	0	138930963	A	G
5	rs76533827	0	138931306	A	C
5	rs112873610	0	138931924	G	T
5	rs59167355	0	138932430	G	A
5	rs261537	0	138933151	T	G
5	rs77642337	0	138934294	T	C
5	rs2336902	0	138934891	G	A
5	rs371339441	0	138935999	T	A
5	rs112202901	0	138936586	A	C
5	rs113084429	0	138936608	C	T
5	rs189798693	0	138936626	G	C
5	rs261535	0	138936787	C	T
5	rs186605150	0	138936830	T	C
5	rs10214401	0	138937830	G	A
5	rs28585643	0	138938438	T	C
5	rs556131089	0	138938445	G	C
5	rs149715370	0	138939701	C	T
5	rs75970741	0	138940759	G	C
5	rs147671297	0	138941711	G	C
5	rs75037374	0	138942117	G	A
5	rs11745986	0	138942349	A	G
5	rs11742182	0	138942728	G	A
5	rs113477832	0	138943413	T	G
5	rs261534	0	138943690	T	C
5	rs769052	0	138944433	T	C
5	rs140745687	0	138948463	G	A
5	rs150891250	0	138948540	G	A
5	rs261532	0	138949362	G	T
5	rs78500460	0	138949684	G	A
5	rs115324776	0	138950711	C	T
5	rs192163248	0	138950722	G	A
5	rs78289382	0	138951212	G	C
5	rs73790665	0	138951289	A	G
5	rs261530	0	138951378	C	T
5	rs77227365	0	138951807	A	G
5	rs76604423	0	138951984	T	G
5	rs145788466	0	138952095	C	T
5	rs355160	0	138953589	C	T
5	rs113666880	0	138953973	G	A
5	rs74610800	0	138954151	C	T
5	rs76570648	0	138955729	C	T
5	rs116828278	0	138955868	A	G
5	rs75037583	0	138956097	A	G
5	rs355161	0	138956141	A	T
5	rs355162	0	138956241	T	C
5	rs11739735	0	138956339	C	T
5	rs77971402	0	138956364	A	T
5	rs76793764	0	138956718	A	G
5	rs355163	0	138958078	T	C
5	rs116030282	0	138959724	C	T
5	rs75243148	0	138959938	C	T
5	rs432021	0	138959980	T	A
5	rs114126948	0	138961074	G	A
5	rs146062774	0	138961290	G	A
5	rs191940340	0	138961346	C	T
5	rs400752	0	138961571	T	G
5	rs431184	0	138962408	G	A
5	rs79426121	0	138962855	C	T
5	rs139559602	0	138964339	A	G
5	rs145090925	0	138964612	T	A
5	rs141934990	0	138964720	C	A
5	rs355158	0	138965376	A	G
5	rs75696632	0	138965988	T	A
5	rs114943993	0	138966658	G	A
5	rs181220273	0	138966828	C	T
5	rs141406163	0	138966829	A	G
5	rs186137893	0	138966832	C	T
5	rs355159	0	138967508	C	T
5	rs375874942	0	138967860	G	T
5	rs140887834	0	138967947	G	A
5	rs75975757	0	138968419	C	T
5	rs13160670	0	138969179	G	A
5	rs186477063	0	138969504	G	A
5	rs148940608	0	138969881	G	A
5	rs79287505	0	138970122	C	A
5	rs77969204	0	138970300	A	C
5	rs147177142	0	138970655	T	C
5	rs114801038	0	138970762	A	G
5	rs115576428	0	138970790	G	C
5	rs139514064	0	138970873	C	T
5	rs113310460	0	138971000	T	C
5	rs191642	0	138972344	T	C
5	rs72790986	0	138973081	A	G
5	rs355147	0	138973344	T	C
5	rs78501720	0	138973843	A	G
5	rs355148	0	138974824	G	A
5	rs79206054	0	138975110	C	T
5	rs141215083	0	138975365	C	G
5	rs150739036	0	138977713	C	G
5	rs114222671	0	138979382	A	G
5	rs403583	0	138980374	C	T
5	rs116728196	0	138980375	G	A
5	rs62385335	0	138980411	G	A
5	rs112512235	0	138981243	C	T
5	rs142373590	0	138981261	C	T
5	rs147864453	0	138981673	G	A
5	rs114312400	0	138982164	A	G
5	rs186019169	0	138983066	G	A
5	rs60439916	0	138983069	G	A
5	rs76811989	0	138985602	G	A
5	rs165179	0	138985694	T	C
5	rs71579523	0	138986669	G	A
5	rs144310236	0	138986674	C	T
5	rs446588	0	138987756	G	C
5	rs151113780	0	138988029	A	G
5	rs192875005	0	138989419	C	T
5	rs143624748	0	138990120	G	A
5	rs71587295	0	138990140	T	A
5	rs116580084	0	138990614	T	C
5	rs355156	0	138990863	C	T
5	rs150941983	0	138992484	T	C
5	rs41391051	0	138992631	A	G
5	rs356428	0	138992703	A	G
5	rs355157	0	138993415	T	C
5	rs77293633	0	138993896	C	T
5	rs186807398	0	138994897	G	A
5	rs173335	0	138995064	T	C
5	rs78776686	0	138995951	G	C
5	rs115205580	0	138998259	C	T
5	rs114351166	0	138998554	G	A
5	rs355153	0	139001319	C	T
5	rs56099285	0	139001447	A	G
5	rs79076432	0	139001785	A	G
5	rs355152	0	139001830	A	T
5	rs112754032	0	139003216	A	T
5	rs440662	0	139003472	T	C
5	rs356427	0	139004489	G	C
5	rs66761114	0	139004975	C	T
5	rs112657410	0	139005298	C	T
5	rs356426	0	139008502	A	G
5	rs35416989	0	139009669	G	C
5	rs145314469	0	139009672	G	T
5	rs4912729	0	139009862	G	A
5	rs151185179	0	139010598	T	C
5	rs78155354	0	139011064	A	C
5	rs356463	0	139011509	T	C
5	rs79843368	0	139012070	G	A
5	rs114613137	0	139012114	C	T
5	rs116268473	0	139012240	G	A
5	rs115105415	0	139012270	C	A
5	rs356461	0	139013177	G	A
5	rs629831	0	139013686	A	G
5	rs77587009	0	139014880	A	C
5	rs78642293	0	139016135	T	C
5	rs558673635	0	139017059	C	T
5	rs75903170	0	139017490	T	A
5	rs678176	0	139017551	T	C
5	rs141270098	0	139017641	C	T
5	rs143241635	0	139017817	C	G
5	rs74976510	0	139018822	A	G
5	rs116353613	0	139018854	A	T
5	rs62385336	0	139019280	A	T
5	rs356470	0	139019922	G	A
5	rs184289211	0	139021240	G	T
5	rs554841036	0	139021457	C	T
5	rs139350284	0	139022821	C	T
5	rs146474222	0	139023904	G	A
5	rs356468	0	139024222	A	G
5	rs116444062	0	139025460	G	T
5	rs356465	0	139025522	G	A
5	rs552308138	0	139028082	C	A
5	rs10447226	0	139028810	G	T
5	rs187167	0	139029000	G	A
5	rs79063181	0	139030460	A	C
5	rs115326253	0	139031121	G	A
5	rs116665693	0	139031189	G	A
5	rs356448	0	139033019	G	A
5	rs356447	0	139033279	A	G
5	rs73790670	0	139034143	G	A
5	rs6869463	0	139035314	A	G
5	rs74717066	0	139036109	G	A
5	rs613507	0	139037011	G	T
5	rs659936	0	139037014	T	G
5	rs28421137	0	139037130	A	G
5	rs11739814	0	139037196	C	T
5	rs75531555	0	139038629	G	A
5	rs616529	0	139039829	G	C
5	rs4377752	0	139041290	G	C
5	rs145414526	0	139041650	G	T
5	rs77258384	0	139041719	G	C
5	rs115772344	0	139042019	C	A
5	rs7730885	0	139042547	A	G
5	rs115221121	0	139043657	T	A
5	rs6867299	0	139044217	T	C
5	rs6580190	0	139045003	T	C
5	rs75759241	0	139048235	G	T
5	rs116736980	0	139048762	G	C
5	rs139133301	0	139048779	G	C
5	rs143928761	0	139049286	C	T
5	rs114311514	0	139049709	C	T
5	rs10040658	0	139051015	G	A
5	rs356454	0	139052104	C	T
5	rs116066457	0	139052905	G	A
5	rs356453	0	139053563	G	A
5	rs13183917	0	139053851	C	T
5	rs78836091	0	139053977	G	C
5	rs183072	0	139054033	T	C
5	rs356452	0	139054227	A	C
5	rs356451	0	139054269	A	G
5	rs627817	0	139054506	A	G
5	rs650446	0	139054510	T	A
5	rs356450	0	139055009	A	G
5	rs80178217	0	139056304	C	T
5	rs150829809	0	139056437	C	T
5	rs601728	0	139057076	T	C
5	rs601336	0	139057167	T	C
5	rs601324	0	139057179	C	G
5	rs673632	0	139057237	G	T
5	rs600848	0	139057270	T	C
5	rs599946	0	139057461	A	G
5	rs589153	0	139057548	A	G
5	rs585101	0	139058454	T	C
5	rs682164	0	139058589	A	G
5	rs34530707	0	139059016	G	A
5	rs3822742	0	139059017	C	A
5	rs6580200	0	139059562	A	G
5	rs3756677	0	139060077	C	T
5	rs356445	0	139060486	G	A
5	rs115626362	0	139061312	C	T
5	rs2336880	0	139063728	G	A
5	rs34510678	0	139064835	C	T
5	rs35123781	0	139065180	A	G
5	rs356438	0	139065246	C	T
5	rs9687282	0	139065988	T	G
5	rs34897167	0	139066854	C	A
5	rs13436896	0	139067098	G	A
5	rs13179952	0	139070573	C	G
5	rs4912755	0	139070651	A	G
5	rs4912756	0	139070780	A	T
5	rs904612	0	139070952	G	A
5	rs356433	0	139071193	C	T
5	rs13154510	0	139071301	A	C
5	rs10067965	0	139071353	T	C
5	rs7703195	0	139071632	G	A
5	rs114462231	0	139072030	C	T
5	rs356432	0	139072149	G	A
5	rs356429	0	139073143	C	T
5	rs143555289	0	139073539	T	G
5	rs62385338	0	139074693	A	C
5	rs77498031	0	139074931	T	C
5	rs7728485	0	139077144	A	G
5	rs79253359	0	139077702	C	G
5	rs356443	0	139077829	G	C
5	rs13174863	0	139080745	A	G
5	rs150266083	0	139081510	T	C
5	rs11748675	0	139082074	C	T
5	rs190928253	0	139083272	G	A
5	rs7728095	0	139084092	A	G
5	rs356484	0	139084438	T	A
5	rs356485	0	139084574	T	G
5	rs356486	0	139085103	C	G
5	rs748817	0	139085496	G	A
5	rs2012027	0	139086415	C	T
5	rs62385339	0	139086612	G	T
5	rs2133561	0	139086651	A	T
5	rs191285234	0	139086737	T	C
5	rs146250292	0	139087825	T	C
5	rs165193	0	139088077	G	A
5	rs165194	0	139089090	G	A
5	rs563468934	0	139089716	C	A
5	rs140651512	0	139089892	G	T
5	rs72790996	0	139091316	G	A
5	rs114189018	0	139091461	G	C
5	rs149773831	0	139091507	G	A
5	rs260729	0	139093062	T	C
5	rs73261196	0	139093853	G	T
5	rs187804	0	139094061	T	C
5	rs165196	0	139094172	G	A
5	rs165197	0	139094585	T	C
5	rs260731	0	139095473	A	G
5	rs260732	0	139095486	A	G
5	rs260733	0	139095905	T	G
5	rs116728346	0	139096229	T	C
5	rs2649633	0	139096690	T	G
5	rs10057666	0	139097627	A	C
5	rs260734	0	139099891	G	C
5	rs165198	0	139100535	C	T
5	rs165199	0	139100598	A	G
5	rs356488	0	139100985	A	G
5	rs262782	0	139101203	A	G
5	rs260735	0	139103881	G	A
5	rs10074314	0	139104606	T	A
5	rs76706704	0	139104963	G	A
5	rs165191	0	139105809	C	T
5	rs262790	0	139105851	A	G
5	rs260736	0	139106190	G	A
5	rs165192	0	139106464	A	C
5	rs356480	0	139106981	G	A
5	rs356481	0	139107012	G	A
5	rs260737	0	139108779	G	C
5	rs111697046	0	139108885	A	G
5	rs260738	0	139108963	C	T
5	rs166389	0	139109132	A	C
5	rs140888384	0	139109436	C	G
5	rs262787	0	139110879	G	A
5	rs142795877	0	139111708	T	C
5	rs262786	0	139112044	G	A
5	rs186626839	0	139112282	T	A
5	rs616306	0	139113268	A	G
5	rs146936277	0	139114806	G	C
5	rs147579187	0	139115233	G	A
5	rs142072064	0	139115264	G	A
5	rs188894465	0	139115811	A	G
5	rs490575	0	139116298	T	G
5	rs577021	0	139116599	T	A
5	rs116179920	0	139118233	C	T
5	rs99507	0	139119248	T	A
5	rs74820434	0	139120060	C	T
5	rs356471	0	139120338	T	C
5	rs356472	0	139120826	C	T
5	rs356473	0	139121794	A	G
5	rs57798288	0	139122579	G	C
5	rs165181	0	139122689	G	T
5	rs76965118	0	139122874	G	A
5	rs165182	0	139123340	T	C
5	rs165183	0	139123627	T	C
5	rs141371095	0	139127486	G	A
5	rs35013791	0	139127567	C	T
5	rs116574534	0	139128817	C	T
5	rs12517282	0	139129326	A	G
5	rs262785	0	139129632	T	C
5	rs143166789	0	139130631	T	C
5	rs112419009	0	139132469	G	A
5	rs260717	0	139132514	A	C
5	rs260718	0	139132796	C	T
5	rs260719	0	139135507	G	A
5	rs260720	0	139135577	C	G
5	rs260721	0	139135663	G	A
5	rs260722	0	139136269	G	T
5	rs72793007	0	139137262	T	C
5	rs260723	0	139138894	C	T
5	rs2546708	0	139138994	G	C
5	rs260724	0	139139042	G	A
5	rs260725	0	139139587	G	T
5	rs260726	0	139140439	T	C
5	rs260727	0	139140709	A	G
5	rs72793010	0	139141612	A	G
5	rs260728	0	139143510	G	A
5	rs165185	0	139144766	G	A
5	rs165186	0	139144794	T	A
5	rs165187	0	139145049	T	C
5	rs262792	0	139145084	C	T
5	rs143558683	0	139145256	C	T
5	rs165188	0	139145300	G	C
5	rs165189	0	139145747	A	G
5	rs165190	0	139146100	G	C
5	rs823929	0	139147152	G	A
5	rs356477	0	139147554	A	G
5	rs604263	0	139147683	T	A
5	rs356478	0	139147918	C	T
5	rs569520977	0	139148127	G	A
5	rs114438287	0	139148929	C	T
5	rs112384424	0	139149696	C	T
5	rs2336977	0	139150252	A	G
5	rs72793012	0	139150785	A	G
5	rs75450121	0	139151478	C	T
5	rs140218841	0	139151559	C	G
5	rs918508	0	139151860	T	C
5	rs74593952	0	139152736	T	C
5	rs72793013	0	139154422	C	T
5	rs72793014	0	139154425	G	T
5	rs7727559	0	139154762	A	C
5	rs2098661	0	139155850	C	A
5	rs72794880	0	139156892	C	G
5	rs72794881	0	139157286	T	A
5	rs72794882	0	139158254	G	C
5	rs6886081	0	139158961	T	C
5	rs111263087	0	139158973	C	A
5	rs6897822	0	139159032	G	A
5	rs114237239	0	139159089	G	A
5	rs72794883	0	139159310	C	T
5	rs72794884	0	139159855	G	A
5	rs138512217	0	139160230	T	C
5	rs142006863	0	139161013	T	C
5	rs149357283	0	139162011	C	T
5	rs146323813	0	139162163	T	C
5	rs58054306	0	139162842	A	G
5	rs11951183	0	139163044	A	G
5	rs72794886	0	139163291	C	T
5	rs6860273	0	139163372	C	T
5	rs151017603	0	139163834	C	G
5	rs57865582	0	139164453	T	C
5	rs2336978	0	139165863	A	G
5	rs2878853	0	139166034	A	G
5	rs749125	0	139166808	G	A
5	rs139136189	0	139167410	T	C
5	rs10477194	0	139167454	C	G
5	rs10477195	0	139167516	G	C
5	rs78771021	0	139167591	G	C
5	rs735795	0	139167680	C	G
5	rs112555259	0	139167726	T	C
5	rs72794887	0	139167939	G	A
5	rs6898636	0	139168126	C	T
5	rs6884009	0	139168877	G	A
5	rs12186347	0	139168949	G	A
5	rs112422641	0	139169587	C	T
5	rs11167791	0	139169751	C	A
5	rs62383866	0	139170031	A	G
5	rs111360835	0	139170499	G	A
5	rs75461295	0	139173342	C	A
5	rs2194141	0	139173441	G	A
5	rs75963243	0	139175965	T	C
5	rs150195915	0	139176224	C	T
5	rs719460	0	139176682	T	C
5	rs72794890	0	139178007	A	G
5	rs58914297	0	139178362	G	A
5	rs56814871	0	139179312	A	G
5	rs7700395	0	139179563	A	C
5	rs72794891	0	139180279	T	G
5	rs36074298	0	139180644	A	G
5	rs58220186	0	139182407	C	T
5	rs60870216	0	139182807	C	G
5	rs17118436	0	139182830	G	C
5	rs57873997	0	139182901	C	T
5	rs59356196	0	139183265	C	T
5	rs114463877	0	139183927	C	T
5	rs13354234	0	139183944	T	A
5	rs1422780	0	139185509	C	T
5	rs11167794	0	139186773	C	T
5	rs10076147	0	139188731	C	G
5	rs3797901	0	139188856	G	A
5	rs114429623	0	139190242	C	G
5	rs2004541	0	139191368	T	C
5	rs115336841	0	139191651	A	G
5	rs76453676	0	139191665	C	T
5	rs10054631	0	139192702	C	T
5	rs72794894	0	139194478	G	A
5	rs191396651	0	139194793	C	T
5	rs17118443	0	139195160	T	C
5	rs57004210	0	139195450	T	G
5	rs148012360	0	139196506	C	T
5	rs186386221	0	139196704	G	A
5	rs889018	0	139198001	C	T
5	rs145903485	0	139199222	C	T
5	rs1422779	0	139199772	G	T
5	rs1833733	0	139199937	G	A
5	rs72794895	0	139200268	T	C
5	rs7710637	0	139200417	C	G
5	rs7734333	0	139200927	G	A
5	rs7723670	0	139201064	T	C
5	rs146342387	0	139201070	A	G
5	rs7700717	0	139201257	G	A
5	rs7701014	0	139201382	G	A
5	rs35306338	0	139202400	A	G
5	rs60081477	0	139203187	C	T
5	rs115496414	0	139204050	C	T
5	rs138804157	0	139204138	C	T
5	rs7731984	0	139204425	C	T
5	rs6580272	0	139204493	C	T
5	rs77720335	0	139204787	C	T
5	rs72794898	0	139205681	G	A
5	rs73269466	0	139205993	T	C
5	rs145150555	0	139206165	C	T
5	rs59365080	0	139206172	G	C
5	rs6892450	0	139207173	T	C
5	rs72794899	0	139207494	G	A
5	rs78563288	0	139207638	A	T
5	rs59241695	0	139207893	A	G
5	rs114433024	0	139208055	G	A
5	rs17118448	0	139208696	T	A
5	rs113309830	0	139208711	G	C
5	rs192774575	0	139210305	A	G
5	rs766740	0	139211024	T	C
5	rs57227239	0	139211120	T	A
5	rs1006967	0	139211723	G	T
5	rs77577842	0	139212604	T	G
5	rs72794900	0	139212839	C	T
5	rs73269477	0	139212864	G	A
5	rs117273720	0	139213195	T	G
5	rs73269480	0	139214034	C	A
5	rs72794901	0	139214934	C	G
5	rs62383878	0	139215386	A	C
5	rs139724191	0	139216058	G	A
5	rs147072238	0	139216744	C	T
5	rs60035945	0	139217320	G	C
5	rs6880153	0	139218523	A	G
5	rs6896668	0	139218538	G	A
5	rs72796703	0	139220678	C	T
5	rs3797904	0	139222208	G	A
5	rs10078529	0	139222591	G	A
5	rs17286536	0	139223085	G	T
5	rs10061228	0	139223145	T	C
5	rs17286543	0	139223356	T	G
5	rs17118468	0	139224735	A	G
5	rs11951618	0	139224817	C	A
5	rs78098788	0	139224857	T	C
5	rs76582009	0	139225653	G	C
5	rs12519544	0	139226993	T	C
5	rs112424277	0	139229291	T	C
5	rs75431091	0	139231255	C	T
5	rs74551720	0	139231697	T	C
5	rs79168793	0	139232005	G	A
5	rs2302984	0	139232299	C	A
5	rs78656209	0	139232797	G	A
5	rs188936691	0	139233991	C	T
5	rs75457264	0	139234804	G	A
5	rs61596566	0	139234885	A	C
5	rs4912894	0	139236962	C	T
5	rs6859144	0	139237341	A	G
5	rs114578583	0	139237820	G	A
5	rs115143294	0	139238206	C	T
5	rs12515112	0	139238251	C	T
5	rs77865538	0	139238816	C	T
5	rs3756675	0	139238893	G	A
5	rs3822741	0	139238921	A	G
5	rs116420237	0	139239155	C	T
5	rs12517577	0	139240190	A	C
5	rs7737580	0	139241540	G	T
5	rs34234982	0	139241727	G	T
5	rs17118477	0	139242290	T	C
5	rs75334456	0	139242767	C	G
5	rs61646191	0	139243162	A	G
5	rs74571966	0	139243390	C	T
5	rs1800954	0	139245086	A	G
5	rs6580288	0	139245762	A	G
5	rs11745110	0	139246990	G	A
5	rs3777106	0	139247971	T	C
5	rs58086316	0	139248101	A	G
5	rs1800953	0	139251469	T	G
5	rs59910348	0	139252224	A	G
5	rs77893406	0	139253738	G	A
5	rs140334738	0	139255277	C	A
5	rs59955273	0	139255800	C	T
5	rs57742781	0	139256222	A	G
5	rs77864329	0	139256795	C	T
5	rs79375610	0	139256852	C	T
5	rs3777102	0	139257603	A	G
5	rs62383881	0	139258614	C	T
5	rs889022	0	139260428	T	C
5	rs11748246	0	139260836	G	C
5	rs73271418	0	139261005	G	A
5	rs6860347	0	139262117	A	G
5	rs77363425	0	139263987	G	A
5	rs75026715	0	139264515	C	G
5	rs4912651	0	139268265	G	A
5	rs145977492	0	139268592	C	A
5	rs3863189	0	139269757	A	G
5	rs113341825	0	139270321	A	G
5	rs3863190	0	139270620	T	C
5	rs6868928	0	139270729	C	A
5	rs6893652	0	139270855	G	A
5	rs9687305	0	139272844	A	G
5	rs75418591	0	139273020	C	T
5	rs13161922	0	139273413	A	C
5	rs77901652	0	139275102	C	T
5	rs57163327	0	139275506	G	A
5	rs1422717	0	139276492	C	T
5	rs1422718	0	139276647	T	A
5	rs1422188	0	139276664	G	T
5	rs1422187	0	139276748	A	G
5	rs1422186	0	139276863	G	A
5	rs150699158	0	139277525	C	T
5	rs75066363	0	139279420	G	A
5	rs13165725	0	139279459	A	G
5	rs75949957	0	139280113	G	A
5	rs138750766	0	139280338	C	T
5	rs1345708	0	139282086	C	G
5	rs75718976	0	139282409	C	T
5	rs7707751	0	139282867	C	T
5	rs35569540	0	139285216	G	A
5	rs35316811	0	139285241	G	A
5	rs139907207	0	139285648	A	G
5	rs13153335	0	139285882	C	T
5	rs34840606	0	139286736	C	G
5	rs10515509	0	139290054	C	T
5	rs398755	0	139290216	A	C
5	rs443587	0	139290232	T	G
5	rs34135134	0	139290554	G	A
5	rs2436586	0	139291241	A	G
5	rs2431383	0	139291407	G	A
5	rs2431384	0	139292686	A	G
5	rs4912936	0	139293166	G	A
5	rs71581512	0	139293446	T	C
5	rs34460247	0	139294609	C	T
5	rs11738832	0	139294677	G	A
5	rs17118532	0	139295646	A	G
5	rs72796709	0	139295655	A	G
5	rs76178519	0	139295721	G	A
5	rs6895139	0	139295821	G	A
5	rs114983302	0	139297228	G	A
5	rs72796710	0	139297656	C	T
5	rs79614943	0	139299728	G	A
5	rs12163954	0	139299907	A	G
5	rs35342155	0	139300789	C	T
5	rs115709855	0	139301372	C	T
5	rs17118539	0	139303341	T	C
5	rs71581513	0	139303390	C	A
5	rs13170151	0	139307285	G	A
5	rs116703495	0	139308067	A	C
5	rs13175054	0	139308105	G	T
5	rs62383900	0	139308245	G	A
5	rs35834774	0	139308720	G	A
5	rs72796711	0	139308988	G	A
5	rs57395143	0	139309518	A	G
5	rs1433302	0	139309674	G	C
5	rs76827128	0	139310426	C	T
5	rs72796713	0	139310831	T	C
5	rs35740825	0	139311588	C	T
5	rs11959368	0	139311728	T	C
5	rs34388750	0	139311766	T	C
5	rs11955691	0	139313021	G	A
5	rs264353	0	139313676	A	C
5	rs7735660	0	139313756	G	C
5	rs264354	0	139314677	A	G
5	rs6580316	0	139314992	G	A
5	rs6896463	0	139316081	A	G
5	rs11948874	0	139316954	C	T
5	rs67271177	0	139317501	G	A
5	rs385616	0	139317664	C	T
5	rs7705835	0	139317733	C	T
5	rs439288	0	139318045	A	G
5	rs34763996	0	139318123	A	T
5	rs59638156	0	139318419	T	C
5	rs13153565	0	139319845	A	G
5	rs3910240	0	139320005	T	A
5	rs13157893	0	139320183	A	G
5	rs35044870	0	139320369	G	A
5	rs34596629	0	139320512	G	A
5	rs77265165	0	139320824	A	G
5	rs71581514	0	139320962	G	T
5	rs71581515	0	139320978	C	T
5	rs13183915	0	139322080	G	A
5	rs114742772	0	139322379	G	A
5	rs6870884	0	139323181	T	C
5	rs2060296	0	139323257	G	A
5	rs34849406	0	139323287	C	G
5	rs34503151	0	139323437	T	C
5	rs264356	0	139323547	G	A
5	rs79462056	0	139324006	C	T
5	rs35852370	0	139324828	C	A
5	rs55840281	0	139325255	T	C
5	rs75799087	0	139325313	C	T
5	rs7700260	0	139326147	G	A
5	rs71581516	0	139326616	G	A
5	rs78337511	0	139327143	G	A
5	rs11949090	0	139327362	C	T
5	rs34059020	0	139327821	A	C
5	rs2436589	0	139327992	T	C
5	rs264336	0	139328738	G	A
5	rs9686733	0	139328762	T	C
5	rs78228014	0	139329043	T	C
5	rs9686629	0	139329066	A	G
5	rs9686889	0	139329166	T	C
5	rs13171402	0	139329962	C	T
5	rs67659189	0	139329995	T	C
5	rs34790912	0	139330673	G	C
5	rs6886813	0	139331478	T	G
5	rs17118547	0	139331537	G	A
5	rs6580318	0	139331709	G	A
5	rs114644491	0	139332034	C	T
5	rs4440417	0	139332206	C	T
5	rs139335820	0	139332358	G	A
5	rs17208010	0	139332485	C	T
5	rs79857255	0	139332808	G	A
5	rs35125195	0	139333058	T	C
5	rs35625311	0	139333063	C	G
5	rs71581519	0	139333428	C	T
5	rs71581520	0	139333973	G	A
5	rs114519016	0	139334233	C	T
5	rs35420312	0	139334461	G	T
5	rs115522995	0	139335266	A	T
5	rs7736276	0	139335948	C	T
5	rs62383907	0	139337419	A	G
5	rs13181750	0	139337486	G	A
5	rs114996437	0	139337506	C	T
5	rs13181931	0	139337611	G	A
5	rs732482	0	139338058	G	C
5	rs142564972	0	139338184	A	G
5	rs142237244	0	139338366	G	A
5	rs34125321	0	139338627	G	A
5	rs11742055	0	139338797	T	A
5	rs7735593	0	139339000	C	T
5	rs2055334	0	139339055	A	G
5	rs142491113	0	139339252	C	T
5	rs141842999	0	139339687	G	A
5	rs13155407	0	139340064	G	C
5	rs6580323	0	139340779	C	T
5	rs72796722	0	139341364	G	A
5	rs6891100	0	139342418	T	C
5	rs6886027	0	139342453	A	C
5	rs17208017	0	139342616	A	G
5	rs621345	0	139342667	A	C
5	rs147924755	0	139343054	C	G
5	rs436404	0	139343174	A	G
5	rs965919	0	139343389	C	T
5	rs429826	0	139343579	A	G
5	rs72796723	0	139344322	C	A
5	rs72796724	0	139345768	G	A
5	rs145507161	0	139347413	G	A
5	rs6882558	0	139348608	C	T
5	rs197197	0	139348915	T	G
5	rs34548529	0	139349171	G	C
5	rs75868541	0	139350470	C	G
5	rs264337	0	139352036	A	G
5	rs112774445	0	139352085	G	A
5	rs264338	0	139352178	G	A
5	rs75823825	0	139352979	G	A
5	rs113289140	0	139353363	G	A
5	rs264339	0	139353502	T	C
5	rs265165	0	139353723	A	G
5	rs11746363	0	139353857	G	A
5	rs75990898	0	139354020	G	A
5	rs155347	0	139354187	A	T
5	rs264340	0	139354551	A	G
5	rs264341	0	139354932	A	G
5	rs264342	0	139355056	A	G
5	rs264343	0	139355252	C	T
5	rs142186387	0	139355583	T	C
5	rs77301614	0	139355681	T	C
5	rs58447715	0	139355739	C	T
5	rs265170	0	139356545	T	C
5	rs2560714	0	139358307	A	G
5	rs2560713	0	139358308	G	C
5	rs74505169	0	139358324	C	T
5	rs264345	0	139359139	G	A
5	rs6887417	0	139359480	T	G
5	rs264346	0	139360300	A	G
5	rs264347	0	139360590	T	C
5	rs264348	0	139360864	C	T
5	rs142122804	0	139360879	G	A
5	rs264349	0	139361203	G	A
5	rs185138057	0	139361979	G	A
5	rs264350	0	139362321	T	C
5	rs67151903	0	139363583	G	A
5	rs71581523	0	139363779	G	C
5	rs264351	0	139364695	T	C
5	rs155348	0	139365216	G	A
5	rs265179	0	139365452	C	G
5	rs74897647	0	139365776	T	C
5	rs1433301	0	139365813	C	A
5	rs10076717	0	139367611	G	A
5	rs57456296	0	139369414	C	T
5	rs145412558	0	139371389	A	G
5	rs266020	0	139371496	G	A
5	rs171951	0	139372149	G	T
5	rs266022	0	139372404	G	T
5	rs6891114	0	139372521	T	C
5	rs146657394	0	139373845	T	C
5	rs10515508	0	139375070	T	C
5	rs17118604	0	139375692	T	C
5	rs6896087	0	139375932	C	T
5	rs6872908	0	139376080	T	A
5	rs150557101	0	139376682	G	A
5	rs265150	0	139376819	T	C
5	rs892262	0	139377835	G	A
5	rs139046074	0	139378680	G	T
5	rs265151	0	139378986	A	C
5	rs265152	0	139379707	C	T
5	rs62383915	0	139380745	T	C
5	rs265153	0	139380832	C	A
5	rs7703099	0	139380991	A	G
5	rs265154	0	139381385	C	T
5	rs67676623	0	139381496	A	G
5	rs34929354	0	139381708	A	G
5	rs75043106	0	139382248	T	C
5	rs7728075	0	139382353	G	A
5	rs72796737	0	139383999	T	C
5	rs975642	0	139384490	T	C
5	rs11167875	0	139384602	C	T
5	rs265156	0	139386659	C	T
5	rs17286571	0	139387793	A	C
5	rs75121769	0	139388128	T	C
5	rs36021945	0	139388857	T	C
5	rs35463850	0	139388955	C	G
5	rs115724263	0	139389602	G	T
5	rs265157	0	139390007	C	T
5	rs72796740	0	139390092	T	C
5	rs155346	0	139390377	T	C
5	rs265158	0	139390467	G	A
5	rs265159	0	139390752	A	G
5	rs265160	0	139390914	A	C
5	rs265161	0	139391486	A	G
5	rs71581525	0	139392069	T	G
5	rs12516030	0	139392375	T	C
5	rs12514486	0	139393065	C	T
5	rs137979956	0	139393225	G	A
5	rs645850	0	139393417	T	C
5	rs659886	0	139394270	G	C
5	rs12515886	0	139394586	C	G
5	rs115665303	0	139394601	T	C
5	rs12515888	0	139394634	C	T
5	rs2560711	0	139394941	T	C
5	rs62383916	0	139395099	T	C
5	rs12655558	0	139395233	T	A
5	rs17208031	0	139396036	C	T
5	rs62383917	0	139396172	G	A
5	rs34308038	0	139396184	C	T
5	rs13166235	0	139396275	G	A
5	rs265141	0	139396375	G	A
5	rs265142	0	139396998	C	T
5	rs265143	0	139397066	A	C
5	rs265144	0	139397155	T	C
5	rs155345	0	139397250	G	A
5	rs265145	0	139397332	G	A
5	rs140596459	0	139397361	T	C
5	rs265146	0	139398050	T	C
5	rs2115048	0	139400093	C	T
5	rs265147	0	139400532	T	C
5	rs265148	0	139400779	T	C
5	rs11741799	0	139401072	C	T
5	rs76328935	0	139401520	C	T
5	rs265149	0	139401891	G	A
5	rs2974422	0	139402342	T	C
5	rs73262916	0	139402597	C	T
5	rs6891658	0	139403517	A	G
5	rs192900523	0	139404092	G	A
5	rs645898	0	139404852	C	T
5	rs12520398	0	139405072	A	G
5	rs180919247	0	139405118	C	T
5	rs7734418	0	139405701	C	A
5	rs7701006	0	139406158	C	T
5	rs34566928	0	139406956	C	A
5	rs4404729	0	139407044	G	A
5	rs35951343	0	139407107	G	A
5	rs75362236	0	139407351	C	T
5	rs11744062	0	139408104	C	T
5	rs11745349	0	139408130	A	T
5	rs6881566	0	139408215	C	A
5	rs79731605	0	139408396	G	A
5	rs76742666	0	139408567	T	C
5	rs13173983	0	139410510	T	C
5	rs6580353	0	139410687	C	T
5	rs7707550	0	139410945	T	A
5	rs72796752	0	139411034	T	C
5	rs59615734	0	139411146	T	C
5	rs7723119	0	139411703	G	A
5	rs60293875	0	139413164	G	A
5	rs113012916	0	139413585	C	T
5	rs2916092	0	139414752	G	A
5	rs2916093	0	139415532	C	T
5	rs2436389	0	139416265	C	A
5	rs78706714	0	139416418	T	C
5	rs116632548	0	139417888	C	T
5	rs114122435	0	139419453	C	T
5	rs116315881	0	139419668	A	G
5	rs2436387	0	139419985	C	A
5	rs2936651	0	139420945	T	A
5	rs144634106	0	139422232	G	A
5	rs111546065	0	139422996	C	G
5	rs55830737	0	139423952	T	C
5	rs2916094	0	139425476	T	C
5	rs150764222	0	139425935	G	A
5	rs189989442	0	139425956	C	A
5	rs155936	0	139426209	G	T
5	rs155937	0	139428566	A	T
5	rs144290403	0	139429622	G	A
5	rs155938	0	139429686	G	C
5	rs75932925	0	139431118	T	C
5	rs17286578	0	139431893	T	C
5	rs268333	0	139432312	T	C
5	rs11743532	0	139432852	C	T
5	rs268332	0	139432883	T	C
5	rs155941	0	139433638	G	C
5	rs114052460	0	139435970	T	C
5	rs155939	0	139437110	C	T
5	rs6877423	0	139438106	G	A
5	rs116406248	0	139438158	G	A
5	rs6878345	0	139438634	G	A
5	rs268331	0	139438651	C	T
5	rs76872072	0	139438938	C	T
5	rs7708581	0	139439797	A	C
5	rs6889324	0	139440463	G	A
5	rs143855949	0	139440954	C	T
5	rs1695797	0	139442378	A	G
5	rs13168821	0	139442419	G	A
5	rs114484231	0	139443068	T	C
5	rs186800456	0	139444756	T	C
5	rs1347142	0	139445100	C	T
5	rs1614557	0	139445165	C	G
5	rs67459792	0	139450139	T	A
5	rs78258299	0	139453068	G	A
5	rs28539898	0	139454562	T	C
5	rs72796757	0	139456688	G	A
5	rs10074868	0	139457456	A	T
5	rs80115321	0	139459188	C	T
5	rs79104226	0	139459503	T	G
5	rs269763	0	139459685	A	G
5	rs269761	0	139460183	G	C
5	rs1623177	0	139460236	T	G
5	rs269760	0	139461243	T	C
5	rs17286592	0	139461451	T	C
5	rs10037737	0	139462704	T	A
5	rs17286599	0	139462863	G	T
5	rs8180371	0	139464362	C	T
5	rs77226687	0	139465130	T	G
5	rs78532936	0	139466410	T	G
5	rs269779	0	139468267	A	G
5	rs4912694	0	139468395	C	T
5	rs140094106	0	139469587	T	C
5	rs2974421	0	139470240	A	G
5	rs269778	0	139471723	C	T
5	rs2915830	0	139474727	C	T
5	rs269776	0	139475287	A	G
5	rs10477292	0	139475611	G	T
5	rs144733107	0	139476044	G	A
5	rs269773	0	139476142	T	C
5	rs115172908	0	139476651	G	A
5	rs269771	0	139477504	C	G
5	rs116608650	0	139477762	A	G
5	rs4552683	0	139478862	T	G
5	rs198986	0	139478891	A	G
5	rs181512877	0	139479315	A	C
5	rs151097899	0	139479339	A	G
5	rs2173561	0	139480338	T	C
5	rs144533204	0	139481386	C	T
5	rs77649854	0	139482975	G	T
5	rs114561898	0	139484329	G	T
5	rs13187159	0	139489185	A	G
5	rs114457669	0	139491705	G	A
5	rs875575	0	139492065	G	C
5	rs189201459	0	139495143	A	G
5	rs2013169	0	139497605	T	A
5	rs115129982	0	139497901	G	A
5	rs10060173	0	139501147	C	T
5	rs115235886	0	139508113	A	G
5	rs2429310	0	139508705	G	A
5	rs138006451	0	139509318	G	C
5	rs445944	0	139509340	G	A
5	rs13188297	0	139513379	T	G
5	rs78746654	0	139514172	T	C
5	rs13156549	0	139514964	T	C
5	rs269783	0	139515394	A	G
5	rs156095	0	139517048	A	G
5	rs185123	0	139517197	T	C
5	rs156094	0	139517561	G	T
5	rs156093	0	139517864	G	C
5	rs156092	0	139518989	T	C
5	rs72796764	0	139519063	G	A
5	rs155948	0	139519181	G	A
5	rs155947	0	139520556	C	T
5	rs156090	0	139521684	T	C
5	rs152409	0	139521808	T	C
5	rs156089	0	139522328	T	C
5	rs155949	0	139523684	A	G
5	rs74725681	0	139523863	A	G
5	rs180749505	0	139525744	C	T
5	rs156088	0	139526297	A	G
5	rs13179861	0	139527721	G	A
5	rs156086	0	139529395	G	A
5	rs249616	0	139529656	C	T
5	rs155943	0	139529987	A	T
5	rs183869	0	139531018	C	T
5	rs36078551	0	139532339	C	T
5	rs155942	0	139532538	T	C
5	rs7705932	0	139533115	G	A
5	rs270166	0	139533279	C	A
5	rs2436396	0	139533563	A	G
5	rs115658283	0	139533854	A	T
5	rs270165	0	139534319	T	A
5	rs442562	0	139536037	A	T
5	rs269767	0	139536922	A	G
5	rs7726349	0	139537771	C	T
5	rs270163	0	139538670	A	G
5	rs270162	0	139539090	C	T
5	rs199152	0	139539235	A	G
5	rs2291878	0	139539514	A	G
5	rs142336159	0	139540819	C	A
5	rs270170	0	139541460	C	T
5	rs138780522	0	139541589	T	C
5	rs111745822	0	139541803	A	T
5	rs156085	0	139542437	G	A
5	rs35213375	0	139543068	A	G
5	rs175086	0	139543091	G	A
5	rs156084	0	139543125	A	G
5	rs156083	0	139544455	A	G
5	rs156082	0	139544562	G	A
5	rs4913069	0	139545110	G	A
5	rs269782	0	139545302	G	A
5	rs269781	0	139545447	G	A
5	rs269780	0	139545553	T	G
5	rs722437	0	139545729	A	T
5	rs4463213	0	139545748	G	A
5	rs62383936	0	139546818	G	C
5	rs114109002	0	139547664	C	T
5	rs34266577	0	139547797	C	T
5	rs7726176	0	139547971	T	A
5	rs144452737	0	139548291	A	T
5	rs156080	0	139548981	A	G
5	rs2436393	0	139550123	T	C
5	rs4913070	0	139551187	G	A
5	rs4912704	0	139551592	T	C
5	rs1654176	0	139551624	T	C
5	rs7710593	0	139552975	A	G
5	rs140997717	0	139554850	G	C
5	rs17523262	0	139554866	G	C
5	rs2436391	0	139557385	C	T
5	rs138775228	0	139558117	C	T
5	rs59453051	0	139558212	T	G
5	rs80096889	0	139558393	C	A
5	rs56997077	0	139558412	C	T
5	rs10067578	0	139558496	G	T
5	rs11748023	0	139558584	C	T
5	rs34994530	0	139558669	C	T
5	rs11745502	0	139558808	G	A
5	rs10067867	0	139558920	G	C
5	rs11750229	0	139559014	T	G
5	rs11750863	0	139559099	T	C
5	rs114901832	0	139560350	T	C
5	rs4913071	0	139560498	T	G
5	rs35663190	0	139561016	G	A
5	rs1465691	0	139561513	C	T
5	rs34386219	0	139561906	G	A
5	rs10055020	0	139562791	A	G
5	rs37354	0	139563208	G	C
5	rs2053058	0	139563483	T	C
5	rs10080146	0	139564473	G	A
5	rs10038443	0	139565028	A	G
5	rs10039051	0	139565146	A	G
5	rs28477538	0	139565634	C	T
5	rs28631068	0	139565741	C	T
```
