## Supplementary material for "Characterization of shared and ancestry-specific signals driving complex traits using multi-ancestry fine-mapping": s2.afreq

```
#CHROM	ID	REF	ALT	ALT_FREQS	OBS_CT
5	rs77971700	T	C	0.0367063	1008
5	rs372557839	C	G	0.00694444	1008
5	rs375918361	A	C	0.00694444	1008
5	rs11242455	C	T	0.21627	1008
5	rs10062870	G	A	0.259921	1008
5	rs55718738	T	C	0.202381	1008
5	rs62383020	A	G	0.234127	1008
5	rs62383021	A	T	0.217262	1008
5	rs62383022	G	C	0.0138889	1008
5	rs12513634	T	C	0.198413	1008
5	rs869027	T	C	0.0138889	1008
5	rs869026	C	A	0.202381	1008
5	rs113403474	T	C	0.0138889	1008
5	rs17131975	G	A	0.0138889	1008
5	rs4835722	G	A	0.200397	1008
5	rs6596468	A	G	0.260913	1008
5	rs145590185	T	G	0.0257937	1008
5	rs34886880	A	G	0.200397	1008
5	rs150357593	A	T	0.0287698	1008
5	rs12654085	G	A	0.350198	1008
5	rs188690064	C	T	0.0178571	1008
5	rs62383024	C	T	0.0138889	1008
5	rs147452390	G	A	0.0287698	1008
5	rs62383025	G	A	0.0138889	1008
5	rs62383026	T	A	0.0138889	1008
5	rs11744578	G	C	0.214286	1008
5	rs13177769	T	C	0.200397	1008
5	rs12519377	G	A	0.202381	1008
5	rs2882823	T	C	0.231151	1008
5	rs79903764	C	T	0.0714286	1008
5	rs13182904	G	A	0.200397	1008
5	rs78062884	G	A	0.0257937	1008
5	rs4835723	G	A	0.200397	1008
5	rs4835724	G	C	0.200397	1008
5	rs12656315	G	T	0.030754	1008
5	rs75213463	T	C	0.116071	1008
5	rs148422423	A	C	0.0228175	1008
5	rs12656816	C	A	0.37996	1008
5	rs62383027	G	A	0.0138889	1008
5	rs77108342	G	A	0.37996	1008
5	rs77643903	C	T	0.186508	1008
5	rs1545036	T	C	0.200397	1008
5	rs138454857	C	T	0.0287698	1008
5	rs80089747	A	C	0.00595238	1008
5	rs11242456	C	G	0.200397	1008
5	rs139729966	A	G	0.130952	1008
5	rs77591942	T	A	0.35119	1008
5	rs891994	T	C	0.217262	1008
5	rs11747498	A	G	0.200397	1008
5	rs141402332	C	T	0.0337302	1008
5	rs12514069	C	T	0.12996	1008
5	rs877826	T	G	0.200397	1008
5	rs13168342	C	T	0.200397	1008
5	rs13168944	G	C	0.200397	1008
5	rs12187474	G	A	0.232143	1008
5	rs149302520	T	C	0.0277778	1008
5	rs12054967	G	T	0.200397	1008
5	rs117110049	C	T	0.0337302	1008
5	rs13159216	T	C	0.214286	1008
5	rs11746625	T	C	0.200397	1008
5	rs142509757	C	T	0.0396825	1008
5	rs76431758	G	A	0.0248016	1008
5	rs12518126	C	G	0.200397	1008
5	rs62383032	C	T	0.0138889	1008
5	rs3172746	T	G	0.214286	1008
5	rs74353104	C	T	0.348214	1008
5	rs3805436	G	T	0.213294	1008
5	rs185963577	G	T	0.014881	1008
5	rs59059576	G	A	0.34623	1008
5	rs11242457	G	A	0.200397	1008
5	rs11747676	G	A	0.200397	1008
5	rs12514029	T	C	0.200397	1008
5	rs187736259	T	A	0.0198413	1008
5	rs138586054	T	G	0.030754	1008
5	rs12153162	T	A	0.244048	1008
5	rs3763017	G	A	0.0257937	1008
5	rs144007991	C	T	0.0109127	1008
5	rs117699317	A	G	0.0198413	1008
5	rs2304068	T	C	0.0138889	1008
5	rs11958583	T	G	0.200397	1008
5	rs62381610	G	A	0.0138889	1008
5	rs2009407	T	G	0.200397	1008
5	rs883578	G	T	0.200397	1008
5	rs3816021	C	A	0.231151	1008
5	rs74358155	G	A	0.031746	1008
5	rs2288823	T	G	0.200397	1008
5	rs1897580	A	G	0.200397	1008
5	rs11242458	C	G	0.200397	1008
5	rs62381613	G	C	0.0138889	1008
5	rs10515507	T	G	0.200397	1008
5	rs11738738	T	A	0.200397	1008
5	rs10052399	T	C	0.261905	1008
5	rs11242459	T	C	0.201389	1008
5	rs11242460	A	G	0.200397	1008
5	rs78587158	A	G	0.0287698	1008
5	rs147435495	A	G	0.0119048	1008
5	rs78741640	G	A	0.0376984	1008
5	rs56259561	C	G	0.202381	1008
5	rs138704233	C	T	0.047619	1008
5	rs186223190	T	C	0.0416667	1008
5	rs76082133	T	C	0.0208333	1008
5	rs62381616	C	T	0.0138889	1008
5	rs1811373	T	C	0.218254	1008
5	rs77028815	C	T	0.196429	1008
5	rs1106329	C	T	0.202381	1008
5	rs11955240	C	T	0.204365	1008
5	rs62381618	A	G	0.0138889	1008
5	rs62381619	G	A	0.0138889	1008
5	rs62381620	T	G	0.0138889	1008
5	rs11951008	T	A	0.218254	1008
5	rs78385046	C	T	0.030754	1008
5	rs78351454	A	C	0.0376984	1008
5	rs13167127	C	T	0.201389	1008
5	rs13168212	G	T	0.201389	1008
5	rs13176910	A	G	0.218254	1008
5	rs189362324	A	C	0.00793651	1008
5	rs7719788	A	G	0.0188492	1008
5	rs6880443	G	A	0.0277778	1008
5	rs118066339	G	T	0.108135	1008
5	rs2352031	T	G	0.218254	1008
5	rs6895170	A	C	0.781746	1008
5	rs146220394	T	C	0.0128968	1008
5	rs72552210	A	G	0.0297619	1008
5	rs6596471	A	G	0.768849	1008
5	rs142042763	G	A	0.0257937	1008
5	rs6876106	G	A	0.650794	1008
5	rs6596473	G	C	0.654762	1008
5	rs77882624	C	A	0.0664683	1008
5	rs62385280	C	T	0.0138889	1008
5	rs4257763	G	A	0.294643	1008
5	rs11950646	G	A	0.293651	1008
5	rs33972313	C	T	0.0138889	1008
5	rs72552254	A	G	0.0327381	1008
5	rs6886922	G	A	0.030754	1008
5	rs533340095	G	A	0.0128968	1008
5	rs12514667	C	G	0.314484	1008
5	rs10063949	T	C	0.671627	1008
5	rs6596475	T	C	0.328373	1008
5	rs10056051	C	T	0.669643	1008
5	rs11242462	C	T	0.654762	1008
5	rs12515989	C	T	0.3125	1008
5	rs12516732	C	T	0.311508	1008
5	rs62001866	G	A	0.0168651	1008
5	rs9327847	T	C	0.973214	1008
5	rs76509292	G	A	0.0347222	1008
5	rs57410814	C	T	0.0267857	1008
5	rs10078623	A	G	0.973214	1008
5	rs10063870	C	T	0.651786	1008
5	rs11748963	T	C	0.615079	1008
5	rs73255289	C	T	0.186508	1008
5	rs78048914	G	C	0.0208333	1008
5	rs4365836	A	T	0.642857	1008
5	rs118179072	G	A	0.0297619	1008
5	rs10900862	C	T	0.313492	1008
5	rs4835726	C	T	0.65873	1008
5	rs75764480	G	A	0.0198413	1008
5	rs78550892	T	C	0.0406746	1008
5	rs4835654	C	T	0.657738	1008
5	rs62385284	T	C	0.314484	1008
5	rs75247277	T	C	0.0277778	1008
5	rs4074031	A	T	0.308532	1008
5	rs58358170	A	G	0.0277778	1008
5	rs4075682	T	C	0.314484	1008
5	rs111267245	G	A	0.0277778	1008
5	rs4835727	G	A	0.313492	1008
5	rs58129805	A	G	0.031746	1008
5	rs78316907	A	C	0.0277778	1008
5	rs11949598	G	T	0.315476	1008
5	rs4385202	A	G	0.360119	1008
5	rs75710960	G	C	0.0287698	1008
5	rs4446448	G	T	0.0287698	1008
5	rs62385298	C	G	0.0446429	1008
5	rs4315920	G	A	0.350198	1008
5	rs11242464	G	C	0.348214	1008
5	rs11477	T	C	0.349206	1008
5	rs9285942	G	A	0.0297619	1008
5	rs78502259	G	A	0.0446429	1008
5	rs560500487	A	G	0.0168651	1008
5	rs3924257	C	A	0.333333	1008
5	rs4835728	T	C	0.350198	1008
5	rs76826797	G	A	0.0605159	1008
5	rs35999985	A	G	0.350198	1008
5	rs143209635	G	A	0.015873	1008
5	rs13181201	C	G	0.350198	1008
5	rs75351498	G	A	0.0456349	1008
5	rs77418662	A	G	0.0456349	1008
5	rs149091943	C	T	0.015873	1008
5	rs7718498	C	T	0.0297619	1008
5	rs60624741	A	G	0.0456349	1008
5	rs150274961	A	G	0.0218254	1008
5	rs11242465	T	G	0.386905	1008
5	rs11950873	A	G	0.304563	1008
5	rs11748320	G	A	0.345238	1008
5	rs4835729	A	G	0.304563	1008
5	rs4835730	T	C	0.303571	1008
5	rs11741938	A	G	0.303571	1008
5	rs62385303	C	T	0.303571	1008
5	rs145852597	A	G	0.0396825	1008
5	rs10463976	C	G	0.0535714	1008
5	rs78398534	C	G	0.0952381	1008
5	rs117948909	T	C	0.030754	1008
5	rs11242466	C	G	0.315476	1008
5	rs11242467	A	C	0.315476	1008
5	rs12658857	C	T	0.030754	1008
5	rs145905136	T	C	0.0188492	1008
5	rs10900863	G	A	0.369048	1008
5	rs11242468	A	C	0.315476	1008
5	rs10900864	A	G	0.310516	1008
5	rs72790969	C	T	0.00198413	1008
5	rs181773055	T	A	0.00496032	1008
5	rs3923059	T	C	0.390873	1008
5	rs3923060	C	T	0.389881	1008
5	rs7445264	G	T	0.311508	1008
5	rs146646287	A	C	0.0376984	1008
5	rs75510702	G	C	0.0595238	1008
5	rs78190660	G	T	0.0376984	1008
5	rs6596479	C	T	0.328373	1008
5	rs78294741	C	T	0.0704365	1008
5	rs10463977	C	T	0.290675	1008
5	rs115875232	T	G	0.0376984	1008
5	rs7446197	A	G	0.229167	1008
5	rs11954057	C	G	0.191468	1008
5	rs117462264	C	T	0.0287698	1008
5	rs141217798	A	G	0.0367063	1008
5	rs36137978	C	A	0.303571	1008
5	rs140879930	T	G	0.0337302	1008
5	rs72790972	T	C	0.00297619	1008
5	rs77177676	C	T	0.031746	1008
5	rs9716069	T	A	0.375	1008
5	rs28419191	T	C	0.780754	1008
5	rs114079768	G	A	0.00297619	1008
5	rs140049780	C	T	0.00595238	1008
5	rs7380062	C	T	0.342262	1008
5	rs73257323	G	A	0.402778	1008
5	rs13181561	G	A	0.371032	1008
5	rs13153461	G	A	0.372024	1008
5	rs55792153	A	C	0.481151	1008
5	rs73257329	C	G	0.406746	1008
5	rs7380824	C	T	0.404762	1008
5	rs75746446	T	C	0.357143	1008
5	rs1131769	T	C	0.858135	1008
5	rs78233829	C	G	0.405754	1008
5	rs7380272	C	T	0.400794	1008
5	rs11554776	C	T	0.400794	1008
5	rs7447927	C	G	0.375	1008
5	rs80059114	G	A	0.00198413	1008
5	rs13166214	A	G	0.374008	1008
5	rs7444313	G	A	0.453373	1008
5	rs62385311	C	A	0.00198413	1008
5	rs185468443	G	A	0.0208333	1008
5	rs7448031	T	C	0.402778	1008
5	rs6874798	G	A	0.399802	1008
5	rs6421150	A	G	0.919643	1008
5	rs36078670	G	A	0.111111	1008
5	rs28396805	C	T	0.875	1008
5	rs35779874	A	G	0.825397	1008
5	rs28883370	C	A	0.077381	1008
5	rs34743558	A	G	0.897817	1008
5	rs149450854	T	C	0.0714286	1008
5	rs78340157	A	G	0.199405	1008
5	rs34530489	G	A	0.819444	1008
5	rs34655736	A	G	0.102183	1008
5	rs7378724	G	A	0.819444	1008
5	rs190867482	G	A	0.014881	1008
5	rs566662652	C	T	0.00595238	1008
5	rs4912716	A	G	0.181548	1008
5	rs71579517	G	A	0.104167	1008
5	rs6861608	A	T	0.624008	1008
5	rs35895037	C	T	0.181548	1008
5	rs71579518	A	C	0.104167	1008
5	rs111666108	T	C	0.0218254	1008
5	rs142930199	G	A	0.0357143	1008
5	rs35269722	G	A	0.104167	1008
5	rs34990312	T	A	0.181548	1008
5	rs1000287	C	T	0.104167	1008
5	rs150266266	C	T	0.35119	1008
5	rs407519	G	A	0.104167	1008
5	rs11742774	G	C	0.0575397	1008
5	rs141934958	C	T	0.0396825	1008
5	rs74803899	T	C	0.0575397	1008
5	rs113845783	C	T	0.0575397	1008
5	rs75538730	C	T	0.0575397	1008
5	rs2455154	A	G	0.159722	1008
5	rs111537730	C	A	0.0575397	1008
5	rs77017610	T	C	0.0575397	1008
5	rs28817902	A	G	0.0575397	1008
5	rs111417076	A	G	0.0575397	1008
5	rs111551187	A	G	0.0575397	1008
5	rs2434576	A	G	0.15873	1008
5	rs2336901	A	G	0.15873	1008
5	rs117564055	G	A	0.0386905	1008
5	rs11742161	C	G	0.0575397	1008
5	rs113024289	T	C	0.0575397	1008
5	rs62385329	C	T	0.00396825	1008
5	rs261538	G	A	0.102183	1008
5	rs144322049	C	T	0.0565476	1008
5	rs195674	G	A	0.15873	1008
5	rs111427918	T	C	0.0585317	1008
5	rs111556754	G	A	0.0585317	1008
5	rs74560497	T	C	0.0585317	1008
5	rs181373265	G	A	0.015873	1008
5	rs59398207	A	G	0.0585317	1008
5	rs112873610	G	T	0.0585317	1008
5	rs59167355	G	A	0.0585317	1008
5	rs261537	T	G	0.10119	1008
5	rs2336902	G	A	0.0575397	1008
5	rs112202901	A	C	0.0575397	1008
5	rs113084429	C	T	0.0575397	1008
5	rs261535	C	T	0.10119	1008
5	rs10214401	G	A	0.0575397	1008
5	rs28585643	T	C	0.0575397	1008
5	rs11745986	A	G	0.0575397	1008
5	rs11742182	G	A	0.0575397	1008
5	rs113477832	T	G	0.0575397	1008
5	rs261534	T	C	0.159722	1008
5	rs769052	T	C	0.0575397	1008
5	rs150891250	G	A	0.00198413	1008
5	rs261532	G	T	0.160714	1008
5	rs141444522	C	T	0.0436508	1008
5	rs73790665	A	G	0.0575397	1008
5	rs261530	C	T	0.10119	1008
5	rs118056136	A	C	0.104167	1008
5	rs355160	C	T	0.15873	1008
5	rs76570648	C	T	0.0119048	1008
5	rs116828278	A	G	0.0119048	1008
5	rs355161	A	T	0.0575397	1008
5	rs355162	T	C	0.15873	1008
5	rs150881844	G	A	0.0228175	1008
5	rs117155700	C	T	0.0357143	1008
5	rs355163	T	C	0.15873	1008
5	rs355164	T	C	0.912698	1008
5	rs432021	T	A	0.0575397	1008
5	rs400752	T	G	0.0575397	1008
5	rs431184	G	A	0.15873	1008
5	rs355158	A	G	0.0575397	1008
5	rs355159	C	T	0.0575397	1008
5	rs13160670	G	A	0.10119	1008
5	rs117781722	T	C	0.0406746	1008
5	rs113310460	T	C	0.0575397	1008
5	rs191642	T	C	0.0575397	1008
5	rs72790986	A	G	0.10119	1008
5	rs355147	T	C	0.0575397	1008
5	rs355148	G	A	0.0575397	1008
5	rs403583	C	T	0.0575397	1008
5	rs60439916	G	A	0.0575397	1008
5	rs165179	T	C	0.0575397	1008
5	rs71579523	G	A	0.0456349	1008
5	rs446588	G	C	0.159722	1008
5	rs71587295	T	A	0.105159	1008
5	rs355156	C	T	0.0575397	1008
5	rs356428	A	G	0.10119	1008
5	rs355157	T	C	0.15873	1008
5	rs173335	T	C	0.0575397	1008
5	rs78776686	G	C	0.0575397	1008
5	rs355153	C	T	0.0575397	1008
5	rs56099285	A	G	0.0575397	1008
5	rs355152	A	T	0.0575397	1008
5	rs440662	T	C	0.154762	1008
5	rs356427	G	C	0.0575397	1008
5	rs66761114	C	T	0.0436508	1008
5	rs140819961	G	A	0.0128968	1008
5	rs356426	A	G	0.0575397	1008
5	rs35416989	G	C	0.0972222	1008
5	rs4912729	G	A	0.0972222	1008
5	rs356463	T	C	0.0575397	1008
5	rs114613137	C	T	0.00198413	1008
5	rs144792701	T	C	0.0396825	1008
5	rs356461	G	A	0.0575397	1008
5	rs629831	A	G	0.0575397	1008
5	rs75903170	T	A	0.0575397	1008
5	rs356470	G	A	0.0575397	1008
5	rs75683231	G	C	0.368056	1008
5	rs356468	A	G	0.0585317	1008
5	rs356465	G	A	0.047619	1008
5	rs10447226	G	T	0.0952381	1008
5	rs187167	G	A	0.0505952	1008
5	rs117570076	G	T	0.0357143	1008
5	rs356448	G	A	0.0625	1008
5	rs356447	A	G	0.0625	1008
5	rs74857455	G	A	0.030754	1008
5	rs73790670	G	A	0.0625	1008
5	rs613507	G	T	0.0535714	1008
5	rs659936	T	G	0.0535714	1008
5	rs28421137	A	G	0.144841	1008
5	rs75808838	C	T	0.030754	1008
5	rs616529	G	C	0.0605159	1008
5	rs4377752	G	C	0.141865	1008
5	rs76999836	G	A	0.0188492	1008
5	rs7730885	A	G	0.141865	1008
5	rs6867299	T	C	0.140873	1008
5	rs6580190	T	C	0.559524	1008
5	rs76495308	A	G	0.0337302	1008
5	rs10040658	G	A	0.137897	1008
5	rs356454	C	T	0.0843254	1008
5	rs116066457	G	A	0.00198413	1008
5	rs356453	G	A	0.0892857	1008
5	rs6580192	A	G	0.918651	1008
5	rs183072	T	C	0.0892857	1008
5	rs356452	A	C	0.0892857	1008
5	rs356451	A	G	0.0684524	1008
5	rs627817	A	G	0.0892857	1008
5	rs650446	T	A	0.0892857	1008
5	rs356450	A	G	0.0892857	1008
5	rs80178217	C	T	0.00396825	1008
5	rs601728	T	C	0.0952381	1008
5	rs601336	T	C	0.0962302	1008
5	rs601324	C	G	0.0962302	1008
5	rs673632	G	T	0.0962302	1008
5	rs600848	T	C	0.0962302	1008
5	rs599946	A	G	0.0992063	1008
5	rs589153	A	G	0.0952381	1008
5	rs585101	T	C	0.0952381	1008
5	rs682164	A	G	0.0952381	1008
5	rs34530707	G	A	0.0952381	1008
5	rs3822742	C	A	0.162698	1008
5	rs6580200	A	G	0.0952381	1008
5	rs3756677	C	T	0.0565476	1008
5	rs356445	G	A	0.0585317	1008
5	rs10051390	G	A	0.0267857	1008
5	rs2336880	G	A	0.134921	1008
5	rs34510678	C	T	0.134921	1008
5	rs35123781	A	G	0.14881	1008
5	rs356438	C	T	0.0128968	1008
5	rs9687282	T	G	0.133929	1008
5	rs186986850	C	T	0.0337302	1008
5	rs34897167	C	A	0.00396825	1008
5	rs13436896	G	A	0.143849	1008
5	rs150441236	C	T	0.031746	1008
5	rs117101172	T	C	0.0367063	1008
5	rs13179952	C	G	0.0863095	1008
5	rs4912755	A	G	0.0853175	1008
5	rs4912756	A	T	0.0853175	1008
5	rs904612	G	A	0.0853175	1008
5	rs356433	C	T	0.0833333	1008
5	rs13154510	A	C	0.0833333	1008
5	rs10067965	T	C	0.0833333	1008
5	rs7703195	G	A	0.0833333	1008
5	rs356432	G	A	0.0634921	1008
5	rs10042524	T	C	0.786706	1008
5	rs356429	C	T	0.0833333	1008
5	rs62385338	A	C	0.0456349	1008
5	rs17118367	C	T	0.0277778	1008
5	rs7728485	A	G	0.100198	1008
5	rs356443	G	C	0.0833333	1008
5	rs13174863	A	G	0.0625	1008
5	rs11748675	C	T	0.00297619	1008
5	rs7728095	A	G	0.218254	1008
5	rs356484	T	A	0.0634921	1008
5	rs146714568	C	T	0.0228175	1008
5	rs356486	C	G	0.0843254	1008
5	rs2012027	C	T	0.8125	1008
5	rs2133561	A	T	0.782738	1008
5	rs165193	G	A	0.00892857	1008
5	rs165194	G	A	0.0763889	1008
5	rs77861856	C	T	0.0416667	1008
5	rs260729	T	C	0.909722	1008
5	rs187804	T	C	0.0763889	1008
5	rs165196	G	A	0.0763889	1008
5	rs165197	T	C	0.077381	1008
5	rs260731	A	G	0.833333	1008
5	rs260732	A	G	0.909722	1008
5	rs260733	T	G	0.909722	1008
5	rs2649633	T	G	0.909722	1008
5	rs10057666	A	C	0.0763889	1008
5	rs260734	G	C	0.909722	1008
5	rs165198	C	T	0.0763889	1008
5	rs165199	A	G	0.0763889	1008
5	rs356488	A	G	0.0763889	1008
5	rs181332106	C	T	0.0178571	1008
5	rs262782	A	G	0.909722	1008
5	rs260735	G	A	0.909722	1008
5	rs10074314	T	A	0.0724206	1008
5	rs165191	C	T	0.828373	1008
5	rs262790	A	G	0.0763889	1008
5	rs260736	G	A	0.904762	1008
5	rs165192	A	C	0.0763889	1008
5	rs356480	G	A	0.828373	1008
5	rs356481	G	A	0.0763889	1008
5	rs260737	G	C	0.904762	1008
5	rs260738	C	T	0.828373	1008
5	rs166389	A	C	0.904762	1008
5	rs262787	G	A	0.0763889	1008
5	rs262786	G	A	0.0763889	1008
5	rs616306	A	G	0.0724206	1008
5	rs147579187	G	A	0.0724206	1008
5	rs142072064	G	A	0.0724206	1008
5	rs490575	T	G	0.0724206	1008
5	rs577021	T	A	0.0724206	1008
5	rs146063438	A	G	0.0178571	1008
5	rs75515946	A	C	0.0386905	1008
5	rs99507	T	A	0.0873016	1008
5	rs356471	T	C	0.0724206	1008
5	rs356472	C	T	0.0357143	1008
5	rs356473	A	G	0.0724206	1008
5	rs80109239	C	T	0.0615079	1008
5	rs165181	G	T	0.0724206	1008
5	rs165182	T	C	0.0724206	1008
5	rs165183	T	C	0.0724206	1008
5	rs80165652	A	G	0.0575397	1008
5	rs12654106	C	T	0.0386905	1008
5	rs262785	T	C	0.0873016	1008
5	rs260717	A	C	0.884921	1008
5	rs260718	C	T	0.882937	1008
5	rs260719	G	A	0.885913	1008
5	rs260720	C	G	0.885913	1008
5	rs260721	G	A	0.886905	1008
5	rs260722	G	T	0.900794	1008
5	rs260723	C	T	0.902778	1008
5	rs2546708	G	C	0.902778	1008
5	rs260724	G	A	0.902778	1008
5	rs75277035	A	G	0.0337302	1008
5	rs260725	G	T	0.902778	1008
5	rs260726	T	C	0.902778	1008
5	rs260727	A	G	0.902778	1008
5	rs260728	G	A	0.90377	1008
5	rs165185	G	A	0.776786	1008
5	rs165186	T	A	0.0486111	1008
5	rs165187	T	C	0.743056	1008
5	rs262792	C	T	0.0753968	1008
5	rs165188	G	C	0.733135	1008
5	rs165189	A	G	0.0823413	1008
5	rs165190	G	C	0.715278	1008
5	rs149604791	G	C	0.0456349	1008
5	rs356477	A	G	0.0992063	1008
5	rs604263	T	A	0.792659	1008
5	rs356478	C	T	0.109127	1008
5	rs112384424	C	T	0.078373	1008
5	rs2336977	A	G	0.782738	1008
5	rs79546864	G	A	0.0972222	1008
5	rs918508	T	C	0.232143	1008
5	rs74593952	T	C	0.110119	1008
5	rs117907290	C	T	0.0188492	1008
5	rs7727559	A	C	0.553571	1008
5	rs2098661	C	A	0.232143	1008
5	rs58363976	C	T	0.0714286	1008
5	rs11951183	A	G	0.234127	1008
5	rs6860273	C	T	0.223214	1008
5	rs76509078	C	A	0.0228175	1008
5	rs57865582	T	C	0.236111	1008
5	rs138266504	C	T	0.0168651	1008
5	rs2336978	A	G	0.259921	1008
5	rs2878853	A	G	0.258929	1008
5	rs749125	G	A	0.552579	1008
5	rs10477194	C	G	0.258929	1008
5	rs10477195	G	C	0.258929	1008
5	rs735795	C	G	0.8125	1008
5	rs112555259	T	C	0.237103	1008
5	rs6898636	C	T	0.607143	1008
5	rs12186347	G	A	0.571429	1008
5	rs11167791	C	A	0.56746	1008
5	rs62383866	A	G	0.0386905	1008
5	rs111360835	G	A	0.0873016	1008
5	rs118023811	C	T	0.0218254	1008
5	rs75461295	C	A	0.0763889	1008
5	rs2194141	G	A	0.210317	1008
5	rs183336086	G	A	0.0386905	1008
5	rs75963243	T	C	0.227183	1008
5	rs719460	T	C	0.227183	1008
5	rs117316875	C	G	0.0138889	1008
5	rs72794890	A	G	0.227183	1008
5	rs58914297	G	A	0.230159	1008
5	rs56814871	A	G	0.228175	1008
5	rs7700395	A	C	0.228175	1008
5	rs72794891	T	G	0.228175	1008
5	rs36074298	A	G	0.252976	1008
5	rs149534598	A	C	0.0416667	1008
5	rs58220186	C	T	0.25	1008
5	rs60870216	C	G	0.250992	1008
5	rs17118436	G	C	0.253968	1008
5	rs57873997	C	T	0.25	1008
5	rs59356196	C	T	0.25	1008
5	rs13354234	T	A	0.25	1008
5	rs1422780	C	T	0.742063	1008
5	rs11167794	C	T	0.744048	1008
5	rs10076147	C	G	0.25	1008
5	rs3797901	G	A	0.25	1008
5	rs2004541	T	C	0.248016	1008
5	rs76453676	C	T	0.0694444	1008
5	rs10054631	C	T	0.232143	1008
5	rs17118443	T	C	0.247024	1008
5	rs57004210	T	G	0.247024	1008
5	rs889018	C	T	0.240079	1008
5	rs1422779	G	T	0.240079	1008
5	rs1833733	G	A	0.240079	1008
5	rs72794895	T	C	0.240079	1008
5	rs7710637	C	G	0.240079	1008
5	rs7734333	G	A	0.240079	1008
5	rs7723670	T	C	0.240079	1008
5	rs7700717	G	A	0.240079	1008
5	rs7701014	G	A	0.240079	1008
5	rs35306338	A	G	0.244048	1008
5	rs60081477	C	T	0.171627	1008
5	rs117880213	A	G	0.0109127	1008
5	rs138804157	C	T	0.0694444	1008
5	rs7731984	C	T	0.244048	1008
5	rs6580272	C	T	0.243056	1008
5	rs12657709	A	G	0.031746	1008
5	rs72794898	G	A	0.0704365	1008
5	rs73269466	T	C	0.0694444	1008
5	rs59365080	G	C	0.147817	1008
5	rs6892450	T	C	0.218254	1008
5	rs72794899	G	A	0.0694444	1008
5	rs59241695	A	G	0.296627	1008
5	rs17118448	T	A	0.0625	1008
5	rs79517259	G	C	0.030754	1008
5	rs766740	T	C	0.0902778	1008
5	rs57227239	T	A	0.0625	1008
5	rs1006967	G	T	0.0625	1008
5	rs72794900	C	T	0.0625	1008
5	rs73269477	G	A	0.0902778	1008
5	rs117273720	T	G	0.0625	1008
5	rs73269480	C	A	0.0625	1008
5	rs192566041	G	A	0.0267857	1008
5	rs72794901	C	G	0.0853175	1008
5	rs62383878	A	C	0.154762	1008
5	rs149129865	A	G	0.0337302	1008
5	rs60035945	G	C	0.0615079	1008
5	rs6880153	A	G	0.0615079	1008
5	rs6896668	G	A	0.0634921	1008
5	rs3797904	G	A	0.0734127	1008
5	rs10078529	G	A	0.0605159	1008
5	rs17286536	G	T	0.0892857	1008
5	rs10061228	T	C	0.0734127	1008
5	rs56862455	A	G	0.046627	1008
5	rs17118468	A	G	0.0744048	1008
5	rs78098788	T	C	0.0744048	1008
5	rs76582009	G	C	0.0734127	1008
5	rs12519544	T	C	0.0724206	1008
5	rs373462739	C	T	0.00396825	1008
5	rs76606228	G	A	0.0357143	1008
5	rs74551720	T	C	0.0714286	1008
5	rs2302984	C	A	0.0694444	1008
5	rs2287683	G	T	0.100198	1008
5	rs75457264	G	A	0.0714286	1008
5	rs61596566	A	C	0.0853175	1008
5	rs4912894	C	T	0.549603	1008
5	rs6859144	A	G	0.0863095	1008
5	rs12515112	C	T	0.0724206	1008
5	rs3756675	G	A	0.0873016	1008
5	rs3822741	A	G	0.808532	1008
5	rs12517577	A	C	0.0724206	1008
5	rs7737580	G	T	0.0863095	1008
5	rs34234982	G	T	0.0863095	1008
5	rs17118477	T	C	0.0724206	1008
5	rs75334456	C	G	0.0724206	1008
5	rs61646191	A	G	0.0863095	1008
5	rs74571966	C	T	0.0714286	1008
5	rs146099459	C	T	0.0208333	1008
5	rs1800954	A	G	0.0912698	1008
5	rs6580288	A	G	0.140873	1008
5	rs3777107	T	C	0.0694444	1008
5	rs3777106	T	C	0.128968	1008
5	rs58086316	A	G	0.149802	1008
5	rs1800953	T	G	0.125992	1008
5	rs59910348	A	G	0.126984	1008
5	rs59955273	C	T	0.112103	1008
5	rs57742781	A	G	0.126984	1008
5	rs77864329	C	T	0.0376984	1008
5	rs3777102	A	G	0.126984	1008
5	rs889022	T	C	0.126984	1008
5	rs11748246	G	C	0.234127	1008
5	rs73271418	G	A	0.111111	1008
5	rs6860347	A	G	0.494048	1008
5	rs4912651	G	A	0.0744048	1008
5	rs78401117	T	C	0.030754	1008
5	rs3863190	T	C	0.170635	1008
5	rs6868928	C	A	0.170635	1008
5	rs6893652	G	A	0.170635	1008
5	rs9687305	A	G	0.174603	1008
5	rs13161922	A	C	0.165675	1008
5	rs79824759	T	C	0.0734127	1008
5	rs57163327	G	A	0.0833333	1008
5	rs1422717	C	T	0.165675	1008
5	rs1422718	T	A	0.165675	1008
5	rs1422188	G	T	0.165675	1008
5	rs1422187	A	G	0.205357	1008
5	rs74334823	G	A	0.0734127	1008
5	rs1422186	G	A	0.165675	1008
5	rs13165725	A	G	0.175595	1008
5	rs1345708	C	G	0.544643	1008
5	rs7707751	C	T	0.166667	1008
5	rs35569540	G	A	0.167659	1008
5	rs35316811	G	A	0.167659	1008
5	rs13153335	C	T	0.167659	1008
5	rs34840606	C	G	0.167659	1008
5	rs114592724	C	T	0.0367063	1008
5	rs139284392	G	A	0.0337302	1008
5	rs10515509	C	T	0.195437	1008
5	rs398755	A	C	0.199405	1008
5	rs443587	T	G	0.198413	1008
5	rs34135134	G	A	0.198413	1008
5	rs2436586	A	G	0.198413	1008
5	rs2431383	G	A	0.198413	1008
5	rs2431384	A	G	0.198413	1008
5	rs4912936	G	A	0.174603	1008
5	rs71581512	T	C	0.1875	1008
5	rs11738832	G	A	0.513889	1008
5	rs17118532	A	G	0.180556	1008
5	rs76178519	G	A	0.0952381	1008
5	rs6895139	G	A	0.0337302	1008
5	rs77602481	G	A	0.0168651	1008
5	rs148602527	G	A	0.0208333	1008
5	rs12163954	A	G	0.0436508	1008
5	rs35342155	C	T	0.181548	1008
5	rs117970778	T	C	0.0297619	1008
5	rs17118539	T	C	0.181548	1008
5	rs71581513	C	A	0.181548	1008
5	rs13170151	G	A	0.179563	1008
5	rs13175054	G	T	0.179563	1008
5	rs35834774	G	A	0.179563	1008
5	rs57395143	A	G	0.181548	1008
5	rs1433302	G	C	0.181548	1008
5	rs35740825	C	T	0.179563	1008
5	rs11959368	T	C	0.179563	1008
5	rs34388750	T	C	0.179563	1008
5	rs11955691	G	A	0.178571	1008
5	rs264353	A	C	0.22123	1008
5	rs7735660	G	C	0.178571	1008
5	rs264354	A	G	0.178571	1008
5	rs6580316	G	A	0.178571	1008
5	rs6896463	A	G	0.178571	1008
5	rs385616	C	T	0.178571	1008
5	rs7705835	C	T	0.178571	1008
5	rs439288	A	G	0.178571	1008
5	rs34763996	A	T	0.178571	1008
5	rs59638156	T	C	0.178571	1008
5	rs150175155	T	C	0.0357143	1008
5	rs13153565	A	G	0.179563	1008
5	rs3910240	T	A	0.178571	1008
5	rs13157893	A	G	0.178571	1008
5	rs35044870	G	A	0.178571	1008
5	rs34596629	G	A	0.178571	1008
5	rs77265165	A	G	0.00198413	1008
5	rs71581514	G	T	0.178571	1008
5	rs71581515	C	T	0.178571	1008
5	rs13183915	G	A	0.212302	1008
5	rs2060296	G	A	0.508929	1008
5	rs34849406	C	G	0.178571	1008
5	rs34503151	T	C	0.178571	1008
5	rs264356	G	A	0.943452	1008
5	rs35852370	C	A	0.178571	1008
5	rs140045880	C	T	0.0198413	1008
5	rs55840281	T	C	0.178571	1008
5	rs149406064	C	T	0.0238095	1008
5	rs7700260	G	A	0.178571	1008
5	rs71581516	G	A	0.178571	1008
5	rs11949090	C	T	0.178571	1008
5	rs34059020	A	C	0.178571	1008
5	rs2436589	T	C	0.178571	1008
5	rs264336	G	A	0.178571	1008
5	rs9686733	T	C	0.178571	1008
5	rs9686629	A	G	0.178571	1008
5	rs9686889	T	C	0.178571	1008
5	rs13171402	C	T	0.178571	1008
5	rs6886813	T	G	0.178571	1008
5	rs17118547	G	A	0.178571	1008
5	rs6580318	G	A	0.178571	1008
5	rs4440417	C	T	0.0615079	1008
5	rs139335820	G	A	0.0327381	1008
5	rs17208010	C	T	0.0337302	1008
5	rs35125195	T	C	0.177579	1008
5	rs35625311	C	G	0.177579	1008
5	rs79517844	G	A	0.0456349	1008
5	rs71581519	C	T	0.178571	1008
5	rs71581520	G	A	0.177579	1008
5	rs35420312	G	T	0.177579	1008
5	rs7736276	C	T	0.177579	1008
5	rs13181750	G	A	0.177579	1008
5	rs13181931	G	A	0.177579	1008
5	rs732482	G	C	0.179563	1008
5	rs34125321	G	A	0.179563	1008
5	rs7735593	C	T	0.179563	1008
5	rs2055334	A	G	0.179563	1008
5	rs13155407	G	C	0.179563	1008
5	rs6580323	C	T	0.40873	1008
5	rs6891100	T	C	0.179563	1008
5	rs6886027	A	C	0.179563	1008
5	rs17208017	A	G	0.0119048	1008
5	rs621345	A	C	0.179563	1008
5	rs436404	A	G	0.179563	1008
5	rs965919	C	T	0.180556	1008
5	rs188737322	C	T	0.0406746	1008
5	rs6882558	C	T	0.0386905	1008
5	rs197197	T	G	0.695437	1008
5	rs34548529	G	C	0.0753968	1008
5	rs75868541	C	G	0.0138889	1008
5	rs264337	A	G	0.229167	1008
5	rs112774445	G	A	0.110119	1008
5	rs264338	G	A	0.110119	1008
5	rs113289140	G	A	0.0119048	1008
5	rs264339	T	C	0.229167	1008
5	rs265165	A	G	0.217262	1008
5	rs11746363	G	A	0.50496	1008
5	rs75990898	G	A	0.0119048	1008
5	rs155347	A	T	0.230159	1008
5	rs264340	A	G	0.230159	1008
5	rs264341	A	G	0.231151	1008
5	rs264342	A	G	0.230159	1008
5	rs264343	C	T	0.230159	1008
5	rs58447715	C	T	0.105159	1008
5	rs265170	T	C	0.230159	1008
5	rs2560714	A	G	0.229167	1008
5	rs2560713	G	C	0.229167	1008
5	rs74505169	C	T	0.106151	1008
5	rs264345	G	A	0.230159	1008
5	rs6887417	T	G	0.107143	1008
5	rs77458747	C	A	0.0267857	1008
5	rs264346	A	G	0.233135	1008
5	rs264347	T	C	0.738095	1008
5	rs264348	C	T	0.232143	1008
5	rs264349	G	A	0.232143	1008
5	rs264350	T	C	0.232143	1008
5	rs67151903	G	A	0.104167	1008
5	rs71581523	G	C	0.104167	1008
5	rs264351	T	C	0.232143	1008
5	rs155348	G	A	0.232143	1008
5	rs265179	C	G	0.112103	1008
5	rs74897647	T	C	0.015873	1008
5	rs1433301	C	A	0.112103	1008
5	rs10076717	G	A	0.112103	1008
5	rs57456296	C	T	0.015873	1008
5	rs266020	G	A	0.611111	1008
5	rs171951	G	T	0.612103	1008
5	rs266022	G	T	0.612103	1008
5	rs6891114	T	C	0.485119	1008
5	rs371466889	A	G	0.0198413	1008
5	rs10515508	T	C	0.115079	1008
5	rs17118604	T	C	0.451389	1008
5	rs6896087	C	T	0.417659	1008
5	rs6872908	T	A	0.420635	1008
5	rs148740830	T	C	0.0168651	1008
5	rs265150	T	C	0.982143	1008
5	rs892262	G	A	0.447421	1008
5	rs265151	A	C	0.536706	1008
5	rs265152	C	T	0.111111	1008
5	rs62383915	T	C	0.0525794	1008
5	rs265153	C	A	0.113095	1008
5	rs7703099	A	G	0.439484	1008
5	rs265154	C	T	0.983135	1008
5	rs67676623	A	G	0.439484	1008
5	rs34929354	A	G	0.441468	1008
5	rs75043106	T	C	0.155754	1008
5	rs7728075	G	A	0.112103	1008
5	rs975642	T	C	0.270833	1008
5	rs11167875	C	T	0.270833	1008
5	rs149370403	T	C	0.0238095	1008
5	rs265156	C	T	0.115079	1008
5	rs148290721	T	C	0.014881	1008
5	rs36021945	T	C	0.168651	1008
5	rs35463850	C	G	0.448413	1008
5	rs265157	C	T	0.832341	1008
5	rs72796740	T	C	0.113095	1008
5	rs155346	T	C	0.113095	1008
5	rs265158	G	A	0.832341	1008
5	rs265159	A	G	0.113095	1008
5	rs265160	A	C	0.115079	1008
5	rs265161	A	G	0.832341	1008
5	rs71581525	T	G	0.455357	1008
5	rs12516030	T	C	0.455357	1008
5	rs645850	T	C	0.114087	1008
5	rs659886	G	C	0.832341	1008
5	rs12515886	C	G	0.719246	1008
5	rs12515888	C	T	0.271825	1008
5	rs2560711	T	C	0.116071	1008
5	rs62383916	T	C	0.0575397	1008
5	rs12655558	T	A	0.447421	1008
5	rs62383917	G	A	0.0585317	1008
5	rs34308038	C	T	0.459325	1008
5	rs265141	G	A	0.114087	1008
5	rs265142	C	T	0.115079	1008
5	rs265143	A	C	0.115079	1008
5	rs265144	T	C	0.115079	1008
5	rs155345	G	A	0.115079	1008
5	rs265145	G	A	0.114087	1008
5	rs265146	T	C	0.114087	1008
5	rs79349700	C	T	0.0128968	1008
5	rs2115048	C	T	0.80754	1008
5	rs265147	T	C	0.114087	1008
5	rs265148	T	C	0.114087	1008
5	rs149281030	G	T	0.0138889	1008
5	rs76328935	C	T	0.0605159	1008
5	rs265149	G	A	0.113095	1008
5	rs2974422	T	C	0.810516	1008
5	rs6891658	A	G	0.115079	1008
5	rs143775238	G	C	0.0128968	1008
5	rs645898	C	T	0.116071	1008
5	rs12520398	A	G	0.808532	1008
5	rs34566928	C	A	0.0763889	1008
5	rs4404729	G	A	0.188492	1008
5	rs35951343	G	A	0.0763889	1008
5	rs75362236	C	T	0.0763889	1008
5	rs11744062	C	T	0.19246	1008
5	rs11745349	A	T	0.194444	1008
5	rs79731605	G	A	0.0753968	1008
5	rs79551762	C	T	0.0128968	1008
5	rs76742666	T	C	0.0753968	1008
5	rs116955682	G	A	0.0287698	1008
5	rs13173983	T	C	0.205357	1008
5	rs6580353	C	T	0.298611	1008
5	rs7707550	T	A	0.362103	1008
5	rs72796752	T	C	0.0138889	1008
5	rs59615734	T	C	0.124008	1008
5	rs7723119	G	A	0.326389	1008
5	rs60293875	G	A	0.0257937	1008
5	rs113012916	C	T	0.0585317	1008
5	rs2916092	G	A	0.847222	1008
5	rs2916093	C	T	0.844246	1008
5	rs2436389	C	A	0.955357	1008
5	rs77554368	A	C	0.0218254	1008
5	rs79834760	G	A	0.0446429	1008
5	rs2436387	C	A	0.154762	1008
5	rs2936651	T	A	0.159722	1008
5	rs2916094	T	C	0.159722	1008
5	rs155936	G	T	0.159722	1008
5	rs155937	A	T	0.161706	1008
5	rs155938	G	C	0.159722	1008
5	rs17286578	T	C	0.0257937	1008
5	rs268333	T	C	0.159722	1008
5	rs11743532	C	T	0.159722	1008
5	rs155941	G	C	0.159722	1008
5	rs155939	C	T	0.157738	1008
5	rs6877423	G	A	0.0267857	1008
5	rs6878345	G	A	0.0257937	1008
5	rs268331	C	T	0.0257937	1008
5	rs76872072	C	T	0.0119048	1008
5	rs79549137	T	A	0.0178571	1008
5	rs62383920	G	A	0.0416667	1008
5	rs7708581	A	C	0.0257937	1008
5	rs6889324	G	A	0.0257937	1008
5	rs1695797	A	G	0.0257937	1008
5	rs145427536	A	G	0.0178571	1008
5	rs1347142	C	T	0.185516	1008
5	rs1614557	C	G	0.0257937	1008
5	rs78258299	G	A	0.0257937	1008
5	rs28539898	T	C	0.0257937	1008
5	rs10074868	A	T	0.0257937	1008
5	rs80115321	C	T	0.0257937	1008
5	rs79104226	T	G	0.0257937	1008
5	rs269763	A	G	0.0257937	1008
5	rs269761	G	C	0.0257937	1008
5	rs1623177	T	G	0.225198	1008
5	rs269760	T	C	0.0267857	1008
5	rs17286592	T	C	0.0119048	1008
5	rs10037737	T	A	0.0257937	1008
5	rs17286599	G	T	0.0119048	1008
5	rs117306565	C	T	0.0486111	1008
5	rs8180371	C	T	0.0962302	1008
5	rs77226687	T	G	0.0119048	1008
5	rs141590993	C	T	0.014881	1008
5	rs269779	A	G	0.953373	1008
5	rs4912694	C	T	0.0277778	1008
5	rs2974421	A	G	0.0277778	1008
5	rs269778	C	T	0.0277778	1008
5	rs2915830	C	T	0.0277778	1008
5	rs269776	A	G	0.953373	1008
5	rs10477292	G	T	0.0277778	1008
5	rs269773	T	C	0.0287698	1008
5	rs269771	C	G	0.0277778	1008
5	rs4552683	T	G	0.0277778	1008
5	rs198986	A	G	0.0277778	1008
5	rs138982324	C	T	0.0297619	1008
5	rs2173561	T	C	0.0277778	1008
5	rs77649854	G	T	0.0277778	1008
5	rs144869621	T	C	0.0257937	1008
5	rs13187159	A	G	0.181548	1008
5	rs875575	G	C	0.0277778	1008
5	rs116936473	A	T	0.0109127	1008
5	rs2013169	T	A	0.0277778	1008
5	rs10060173	C	T	0.0277778	1008
5	rs2429310	G	A	0.0277778	1008
5	rs445944	G	A	0.0277778	1008
5	rs142235586	G	A	0.0178571	1008
5	rs13156549	T	C	0.548611	1008
5	rs269783	A	G	0.234127	1008
5	rs156095	A	G	0.608135	1008
5	rs78814433	G	C	0.0218254	1008
5	rs185123	T	C	0.834325	1008
5	rs188648092	T	A	0.0228175	1008
5	rs156094	G	T	0.607143	1008
5	rs156093	G	C	0.608135	1008
5	rs156092	T	C	0.606151	1008
5	rs155948	G	A	0.834325	1008
5	rs155947	C	T	0.835317	1008
5	rs156090	T	C	0.834325	1008
5	rs152409	T	C	0.834325	1008
5	rs156089	T	C	0.606151	1008
5	rs79599082	G	T	0.0902778	1008
5	rs155949	A	G	0.834325	1008
5	rs74725681	A	G	0.00595238	1008
5	rs140716114	C	T	0.0515873	1008
5	rs156088	A	G	0.607143	1008
5	rs13179861	G	A	0.22619	1008
5	rs156086	G	A	0.606151	1008
5	rs249616	C	T	0.831349	1008
5	rs155943	A	T	0.831349	1008
5	rs183869	C	T	0.225198	1008
5	rs36078551	C	T	0.229167	1008
5	rs155942	T	C	0.9375	1008
5	rs74475335	G	A	0.0386905	1008
5	rs117678842	G	T	0.0357143	1008
5	rs7705932	G	A	0.229167	1008
5	rs270166	C	A	0.229167	1008
5	rs2436396	A	G	0.934524	1008
5	rs270165	T	A	0.602183	1008
5	rs442562	A	T	0.602183	1008
5	rs269767	A	G	0.831349	1008
5	rs76452083	T	C	0.0426587	1008
5	rs7726349	C	T	0.229167	1008
5	rs539925789	G	A	0.0128968	1008
5	rs270163	A	G	0.602183	1008
5	rs270162	C	T	0.831349	1008
5	rs199152	A	G	0.831349	1008
5	rs2291878	A	G	0.229167	1008
5	rs146456609	G	C	0.031746	1008
5	rs270170	C	T	0.605159	1008
5	rs156085	G	A	0.0297619	1008
5	rs35213375	A	G	0.230159	1008
5	rs175086	G	A	0.161706	1008
5	rs156084	A	G	0.397817	1008
5	rs139497412	C	G	0.0515873	1008
5	rs149698465	G	A	0.0238095	1008
5	rs156083	A	G	0.806548	1008
5	rs156082	G	A	0.236111	1008
5	rs269782	G	A	0.236111	1008
5	rs269781	G	A	0.236111	1008
5	rs269780	T	G	0.236111	1008
5	rs722437	A	T	0.237103	1008
5	rs4463213	G	A	0.570437	1008
5	rs34266577	C	T	0.237103	1008
5	rs7726176	T	A	0.570437	1008
5	rs156080	A	G	0.80754	1008
5	rs2436393	T	C	0.806548	1008
5	rs4913070	G	A	0.80754	1008
5	rs4912704	T	C	0.237103	1008
5	rs1654176	T	C	0.808532	1008
5	rs76318388	G	T	0.0456349	1008
5	rs7710593	A	G	0.80754	1008
5	rs17523262	G	C	0.121032	1008
5	rs2436391	C	T	0.5625	1008
5	rs59453051	T	G	0.242063	1008
5	rs56997077	C	T	0.242063	1008
5	rs10067578	G	T	0.242063	1008
5	rs11748023	C	T	0.5625	1008
5	rs34994530	C	T	0.242063	1008
5	rs11745502	G	A	0.5625	1008
5	rs10067867	G	C	0.242063	1008
5	rs11750229	T	G	0.5625	1008
5	rs11750863	T	C	0.804563	1008
5	rs4913071	T	G	0.242063	1008
5	rs35663190	G	A	0.242063	1008
5	rs34386219	G	A	0.242063	1008
5	rs37354	G	C	0.804563	1008
5	rs2053058	T	C	0.242063	1008
5	rs138714530	A	G	0.0277778	1008
5	rs10080146	G	A	0.242063	1008
5	rs150448612	T	A	0.0793651	1008
5	rs10038443	A	G	0.242063	1008
5	rs10039051	A	G	0.242063	1008
5	rs146312143	T	C	0.00992063	1008
5	rs28477538	C	T	0.242063	1008
5	rs28631068	C	T	0.242063	1008
```
