## Supplementary material for "Characterization of shared and ancestry-specific signals driving complex traits using multi-ancestry fine-mapping": susiex_nc3.cs80.cs

```
CS_ID	SNP	BP	REF_ALLELE	ALT_ALLELE	REF_FRQ	BETA	SE	-LOG10P	CS_PIP	OVRL_PIP
1	rs9687282	139065988	G,G	T,T	0.666004,0.866071	0.0242309,0.00665263	0.00419209,0.0125513	8.12708,0.22469	0.189529	0.189544
1	rs2336880	139063728	A,A	G,G	0.666004,0.865079	0.0241872,0.0064467	0.00419209,0.0125123	8.10019,0.217247	0.178902	0.178918
1	rs35123781	139065180	G,G	A,A	0.666004,0.85119	0.0242309,0.00278149	0.00419209,0.0120109	8.12708,0.0878506	0.171604	0.17162
1	rs34510678	139064835	T,T	C,C	0.666004,0.865079	0.0241387,0.00670484	0.00419209,0.0125123	8.07037,0.227639	0.169988	0.170003
1	rs13436896	139067098	A,A	G,G	0.666004,0.856151	0.0237262,0.00210018	0.00419209,0.0121808	7.81935,0.0639344	0.0905127	0.0905293
2	rs75110530	138636214	C,NA	A,NA	0.996024,NA	0.142442,NA	0.0314177,NA	5.23709,NA	0.284502	0.284528
2	rs183294366	138929262	T,NA	C,NA	0.981113,NA	0.0708981,NA	0.0145245,NA	5.97713,NA	0.224446	0.224693
2	rs554841036	139021457	T,NA	C,NA	0.997018,NA	0.147922,NA	0.0362599,NA	4.34552,NA	0.0489282	0.0489821
2	rs148602527	139299887	NA,A	NA,G	NA,0.979167	NA,0.103759	NA,0.0299292	NA,3.27846	0.0257427	0.0258386
2	rs6580323	139340779	T,T	C,C	0.584493,0.59127	-0.00886021,-0.0243036	0.004012,0.00869545	1.5652,2.28481	0.00752196	0.00753901
2	rs769052	138944433	C,C	T,T	0.917495,0.94246	-0.0228397,-0.00667102	0.00718617,0.0183564	2.82931,0.144909	0.00639172	0.00639433
2	rs187167	139029000	A,A	G,G	0.913519,0.949405	-0.0214859,0.0108249	0.00703429,0.019504	2.6469,0.237405	0.00627147	0.00627362
2	rs8180371	139464362	T,T	C,C	0.972167,0.90377	0.0356386,0.046845	0.0120196,0.014495	2.51908,2.91005	0.00577953	0.00581614
2	rs112873610	138931924	T,T	G,G	0.917495,0.941468	-0.0225421,-0.00673539	0.00718617,0.0182098	2.76762,0.147841	0.00558322	0.00558558
2	rs59398207	138930963	G,G	A,A	0.920477,0.941468	-0.0232098,-0.0060887	0.0073078,0.0182098	2.82593,0.131882	0.00539731	0.00539983
2	rs191642	138972344	C,C	T,T	0.918489,0.94246	-0.0227578,-0.00658476	0.00722595,0.0183564	2.78629,0.142784	0.00537911	0.00538148
2	rs355147	138973344	C,C	T,T	0.918489,0.94246	-0.0227578,-0.00652661	0.00722595,0.0183564	2.78629,0.141356	0.00537321	0.00537557
2	rs432021	138959980	A,A	T,T	0.918489,0.94246	-0.022632,-0.00672372	0.00722595,0.0183564	2.76047,0.14621	0.00508985	0.00509212
2	rs3822741	139238921	G,G	A,A	0.238569,0.191468	0.00835786,0.0334678	0.00463892,0.0108644	1.14511,2.68475	0.00496765	0.00498248
2	rs113310460	138971000	C,C	T,T	0.917495,0.94246	-0.0227147,-0.00658476	0.00718617,0.0183564	2.8033,0.142784	0.00477134	0.00477366
2	rs113477832	138943413	G,G	T,T	0.918489,0.94246	-0.0224636,-0.00691435	0.00722595,0.0183564	2.7261,0.150939	0.00472984	0.00473199
2	rs28585643	138938438	C,C	T,T	0.918489,0.94246	-0.0224206,-0.00691435	0.00722595,0.0183564	2.71736,0.150939	0.00463801	0.00464014
2	rs165179	138985694	C,C	T,T	0.917495,0.94246	-0.0226717,-0.00569134	0.00718617,0.0183564	2.79438,0.121176	0.00460458	0.00460684
2	rs78776686	138995951	C,C	G,G	0.918489,0.94246	-0.0223815,-0.0058694	0.00722595,0.0183564	2.70942,0.125425	0.00446932	0.00447138
2	rs173335	138995064	C,C	T,T	0.918489,0.94246	-0.0223384,-0.00602771	0.00722595,0.0183564	2.70071,0.129227	0.00439478	0.00439682
2	rs113024289	138922721	C,C	T,T	0.918489,0.94246	-0.0222954,-0.00696408	0.00722595,0.0183564	2.692,0.152178	0.00438605	0.00438808
2	rs356426	139008502	G,G	A,A	0.917495,0.94246	-0.0219703,-0.00612071	0.00718617,0.0183564	2.65104,0.131471	0.00432169	0.00432366
2	rs111427918	138928886	C,C	T,T	0.918489,0.941468	-0.0222563,-0.00692836	0.00722595,0.0182098	2.6841,0.152678	0.00431889	0.0043209
2	rs11742161	138921798	G,G	C,C	0.918489,0.94246	-0.0222543,-0.00696408	0.00722595,0.0183564	2.6837,0.152178	0.00430518	0.00430719
2	rs34234982	139241727	T,T	G,G	0.90159,0.91369	-0.0186111,-0.0129769	0.00663768,0.0152221	2.29674,0.404575	0.00405825	0.00406187
2	rs356427	139004489	C,C	G,G	0.919483,0.94246	-0.0224205,-0.00601024	0.00726648,0.0183564	2.692,0.128806	0.003993	0.00399496
2	rs197197	139348915	G,G	T,T	0.615308,0.304563	-0.0147091,-0.0236779	0.00406384,0.00928829	3.52992,1.96672	0.0037764	0.00381524
2	rs7737580	139241540	T,T	G,G	0.90159,0.91369	-0.0184777,-0.0127178	0.00663768,0.0152221	2.26975,0.394216	0.00375387	0.00375726
2	rs111417076	138917316	G,G	A,A	0.917495,0.94246	-0.0219268,-0.0067638	0.00718617,0.0183564	2.64226,0.147202	0.00374178	0.00374384
2	rs61646191	139243162	G,G	A,A	0.90159,0.91369	-0.0182969,-0.0138459	0.00663768,0.0152221	2.23343,0.440048	0.00368922	0.00369261
2	rs3756675	139238893	A,A	G,G	0.90159,0.912698	-0.018568,-0.0110659	0.00663768,0.0151436	2.28802,0.332601	0.00363674	0.00364
2	rs116936473	139497489	NA,T	NA,A	NA,0.989087	NA,0.107995	NA,0.0411453	NA,2.06189	0.00344821	0.00346944
2	rs111551187	138917464	G,G	A,A	0.916501,0.94246	-0.0216036,-0.00697604	0.00714714,0.0183564	2.60114,0.152476	0.00327175	0.00327376
2	rs75334456	139242767	G,G	C,C	0.915507,0.927579	-0.0198016,-0.00490921	0.00710883,0.0164929	2.27209,0.115791	0.00302108	0.00302318
2	rs1800954	139245086	G,G	A,A	0.895626,0.90873	-0.0161645,-0.0217812	0.00646666,0.014843	1.9055,0.846925	0.00290218	0.00290574
2	rs74571966	139243390	T,T	C,C	0.914513,0.928571	-0.0191951,-0.0047876	0.00707122,0.0165981	2.17804,0.111816	0.00285641	0.00285819
2	rs6859144	139237341	G,G	A,A	0.900596,0.91369	-0.0182528,-0.00943036	0.00660805,0.0152221	2.24099,0.27118	0.002691	0.00269368
2	rs17118477	139242290	C,C	T,T	0.914513,0.927579	-0.0196969,-0.00348002	0.00707122,0.0164929	2.27209,0.0794143	0.00261402	0.00261601
2	rs11738832	139294677	A,A	G,G	0.534791,0.486111	0.00209151,0.0270974	0.00396391,0.00855265	0.22348,2.81436	0.00258435	0.00259732
2	rs148619686	138887453	C,NA	T,NA	0.975149,NA	0.0259647,NA	0.0127009,NA	1.38805,NA	0.00254354	0.00254857
2	rs403583	138980374	T,T	C,C	0.932406,0.94246	-0.0249343,-0.00426783	0.00787557,0.0183564	2.81098,0.0882294	0.00250487	0.00250787
2	rs1469688	138591955	G,NA	A,NA	0.093439,NA	-0.0262195,NA	0.00679324,NA	3.9448,NA	0.00238762	0.00244421
2	rs6421150	138866787	G,G	A,A	0.138171,0.080357	-0.0295956,0.0060741	0.00572955,0.0157247	6.62001,0.155342	0.00238318	0.00490033
2	rs10214401	138937830	A,A	G,G	0.931412,0.94246	-0.024358,-0.00491796	0.00782246,0.0183564	2.73363,0.103053	0.00233264	0.00233536
2	rs75823825	139352979	A,NA	G,NA	0.878728,NA	-0.0170685,NA	0.00605664,NA	2.31603,NA	0.00230412	0.00232816
2	rs1545035	138604414	T,NA	G,NA	0.094433,NA	-0.025875,NA	0.0067611,NA	3.88708,NA	0.00228993	0.00233988
2	rs73790665	138951289	G,G	A,A	0.932406,0.94246	-0.0246416,-0.00493217	0.00787557,0.0183564	2.75576,0.103381	0.00225248	0.00225522
2	rs60439916	138983069	A,A	G,G	0.931412,0.94246	-0.0248844,-0.00404428	0.00782246,0.0183564	2.83359,0.0832188	0.00223687	0.00223982
2	rs12515112	139238251	T,T	C,C	0.915507,0.927579	-0.0192485,-0.00171615	0.00710883,0.0164929	2.16907,0.0375707	0.00221076	0.0022124
2	rs355148	138974824	A,A	G,G	0.932406,0.94246	-0.0246079,-0.00432076	0.00787557,0.0183564	2.74945,0.0894223	0.00220465	0.00220735
2	rs11167791	139169751	A,A	C,C	0.587475,0.43254	0.00676983,0.0136625	0.00401624,0.00862824	1.03683,0.94571	0.00219414	0.00219565
2	rs79824759	139273549	NA,C	NA,T	NA,0.926587	NA,-0.0434884	NA,0.0163898	NA,2.09859	0.00217777	0.00218989
2	rs11745986	138942349	G,G	A,A	0.932406,0.94246	-0.0245234,-0.00509509	0.00787557,0.0183564	2.73363,0.107156	0.00215611	0.00215876
2	rs400752	138961571	G,G	T,T	0.932406,0.94246	-0.0245234,-0.00457734	0.00787557,0.0183564	2.73363,0.0952396	0.00214035	0.00214299
2	rs355158	138965376	G,G	A,A	0.932406,0.94246	-0.024485,-0.00452458	0.00787557,0.0183564	2.72645,0.0940387	0.00210711	0.00210971
2	rs61596566	139234885	C,C	A,A	0.900596,0.914682	-0.0177692,-0.00891304	0.00660805,0.015302	2.14471,0.25162	0.00209868	0.00210087
2	rs111556754	138929276	A,A	G,G	0.932406,0.941468	-0.024439,-0.00521762	0.00787557,0.0182098	2.71789,0.110993	0.00209477	0.00209735
2	rs355156	138990863	T,T	C,C	0.932406,0.94246	-0.024485,-0.00356355	0.00787557,0.0183564	2.72645,0.072592	0.00208295	0.00208554
2	rs355161	138956141	T,T	A,A	0.932406,0.94246	-0.0244427,-0.00468283	0.00787557,0.0183564	2.71857,0.0976483	0.00207724	0.00207981
2	rs2060296	139323257	A,A	G,G	0.56163,0.491071	0.00340893,0.0250965	0.00398468,0.00855071	0.406415,2.47687	0.00207321	0.00208388
2	rs6866346	138659158	C,NA	T,NA	0.094433,NA	-0.0255529,NA	0.0067611,NA	3.80354,NA	0.00201915	0.00206229
2	rs12186347	139168949	A,A	G,G	0.572565,0.428571	0.00721919,0.0128862	0.00399661,0.00863795	1.14955,0.867263	0.00198981	0.00199141
2	rs11742182	138942728	A,A	G,G	0.931412,0.94246	-0.0244336,-0.00518519	0.00782246,0.0183564	2.74788,0.109254	0.00196922	0.00197187
2	rs112244363	138659247	A,NA	G,NA	0.985089,NA	-0.0357728,NA	0.0163138,NA	1.54787,NA	0.00193075	0.00193565
2	rs74560497	138930022	C,C	T,T	0.932406,0.941468	-0.0241561,-0.0051808	0.00787557,0.0182098	2.66542,0.110126	0.00187708	0.00187944
2	rs113084429	138936608	T,T	C,C	0.932406,0.94246	-0.0241561,-0.0051328	0.00787557,0.0183564	2.66542,0.108034	0.00187186	0.00187422
2	rs112202901	138936586	C,C	A,A	0.932406,0.94246	-0.0241561,-0.0051328	0.00787557,0.0183564	2.66542,0.108034	0.00187186	0.00187422
2	rs356461	139013177	A,A	G,G	0.931412,0.94246	-0.0237918,-0.00423093	0.00782246,0.0183564	2.62814,0.0873993	0.00185246	0.00185472
2	rs59167355	138932430	A,A	G,G	0.932406,0.941468	-0.024114,-0.0050918	0.00787557,0.0182098	2.65766,0.108034	0.00184451	0.00184684
```
