## Supplementary material for "Characterization of shared and ancestry-specific signals driving complex traits using multi-ancestry fine-mapping": susiex_nc3.cs80.snp

```
BP	SNP	PIP(CS1)	LogBF(CS1,Pop1)	LogBF(CS1,Pop2)	PIP(CS2)	LogBF(CS2,Pop1)	LogBF(CS2,Pop2)
138566530	rs77971700	6.58146e-07	-1.30604e-10	-1.13472	0.000114877	-1.30604e-10	-1.10579
138567262	rs372557839	5.68028e-07	-1.30604e-10	-1.28198	9.63262e-05	-1.30604e-10	-1.28191
138567268	rs375918361	5.68028e-07	-1.30604e-10	-1.28198	9.63262e-05	-1.30604e-10	-1.28191
138568379	rs11242455	1.08241e-07	-1.76562	-1.17417	2.19778e-05	-1.55268	-1.20694
138568438	rs189434813	4.79297e-06	0.850756	-2.19617e-10	0.000109065	-1.15771	-2.19617e-10
138569057	rs139183358	3.51709e-07	-1.76135	-2.19617e-10	6.39942e-05	-1.69086	-2.19617e-10
138569486	rs10062870	1.13427e-07	-1.75675	-1.13624	2.07283e-05	-1.63587	-1.18228
138569655	rs55718738	1.34313e-07	-1.49643	-1.22755	1.72761e-05	-1.75035	-1.24998
138570885	rs62383020	1.32895e-07	-1.76483	-0.969763	2.59891e-05	-1.5542	-1.03777
138570892	rs62383021	1.08764e-07	-1.76722	-1.16775	2.2511e-05	-1.53423	-1.20142
138571177	rs112202480	4.39245e-07	-1.53909	-2.19617e-10	6.05444e-05	-1.74628	-2.19617e-10
138573292	rs62383022	4.38372e-07	-0.355728	-1.18535	0.000225248	0.756558	-1.18901
138573299	rs115370025	3.552e-07	-1.75147	-2.19617e-10	5.95043e-05	-1.76361	-2.19617e-10
138573711	rs4835721	2.35367e-06	0.139583	-2.19617e-10	0.000362129	0.0423455	-2.19617e-10
138574040	rs12513634	1.1819e-07	-1.62713	-1.22472	1.80481e-05	-1.71022	-1.24639
138574842	rs7725317	3.85034e-07	-1.67082	-2.19617e-10	7.37637e-05	-1.54879	-2.19617e-10
138576616	rs869027	2.29935e-07	-0.903282	-1.28307	0.000122083	0.238183	-1.28314
138576800	rs869026	1.35343e-07	-1.48429	-1.23204	1.72227e-05	-1.74999	-1.25343
138578912	rs148805487	3.80733e-07	-1.68205	-2.19617e-10	8.07451e-05	-1.45836	-2.19617e-10
138579868	rs113403474	4.31346e-07	-0.275088	-1.28215	0.000191227	0.685552	-1.28174
138582285	rs184538660	2.19925e-06	0.0717204	-2.19617e-10	0.000338968	-0.0237499	-2.19617e-10
138583691	rs17131975	5.42851e-07	-0.120421	-1.20689	0.000250199	0.882724	-1.21012
138584111	rs4835722	1.27724e-07	-1.5489	-1.22538	1.70743e-05	-1.76473	-1.24735
138584966	rs6596468	1.07561e-07	-1.75231	-1.19378	1.95227e-05	-1.64855	-1.22953
138585364	rs145590185	6.63508e-06	-1.30604e-10	1.17598	0.00120497	-1.30604e-10	1.24455
138588282	rs34886880	1.38329e-07	-1.47057	-1.22395	1.7444e-05	-1.74444	-1.24622
138589308	rs150357593	8.14174e-07	-1.30604e-10	-0.921975	0.000140445	-1.30604e-10	-0.90484
138590104	rs12654085	6.02212e-07	-1.30604e-10	-1.22354	0.00010461	-1.30604e-10	-1.19942
138590991	rs188690064	1.37985e-06	-1.30604e-10	-0.394422	0.000242972	-1.30604e-10	-0.356707
138591328	rs62383024	4.67712e-07	-0.286025	-1.19027	0.000245984	0.84945	-1.19384
138591391	rs147452390	7.38085e-07	-1.30604e-10	-1.02009	0.000127004	-1.30604e-10	-1.00544
138591955	rs1469688	5.67283e-05	3.32188	-2.19617e-10	0.00238762	1.9284	-2.19617e-10
138593492	rs62383025	5.15861e-07	-0.184422	-1.19389	0.000233611	0.801388	-1.19738
138593505	rs62383026	5.16995e-07	-0.184422	-1.1917	0.000234114	0.801388	-1.19523
138593941	rs11744578	1.09342e-07	-1.7573	-1.17237	2.11909e-05	-1.59205	-1.20404
138594482	rs13177769	1.3813e-07	-1.47057	-1.22538	1.74242e-05	-1.74444	-1.24735
138594955	rs12519377	1.41554e-07	-1.45445	-1.21701	1.76155e-05	-1.73963	-1.24124
138596227	rs2882823	1.30199e-07	-1.76582	-0.989261	2.57811e-05	-1.54712	-1.05289
138596494	rs79903764	5.74875e-07	-1.30604e-10	-1.27	9.6923e-05	-1.30604e-10	-1.27574
138597020	rs13182904	1.40641e-07	-1.45445	-1.22349	1.75344e-05	-1.73963	-1.24586
138597127	rs78062884	7.40692e-07	-1.30604e-10	-1.01657	0.000126182	-1.30604e-10	-1.01193
138598654	rs4835723	1.3971e-07	-1.46256	-1.22202	1.75117e-05	-1.74209	-1.24469
138598669	rs4835724	1.38192e-07	-1.47057	-1.22494	1.74304e-05	-1.74444	-1.247
138599375	rs149425396	7.63278e-07	-0.986527	-2.19617e-10	0.000333887	-0.0388514	-2.19617e-10
138599586	rs12656315	5.67689e-07	-1.30604e-10	-1.28258	9.62084e-05	-1.30604e-10	-1.28314
138600063	rs75213463	1.28681e-06	-1.30604e-10	-0.464226	0.00022913	-1.30604e-10	-0.415367
138600319	rs148422423	5.89897e-07	-1.30604e-10	-1.2442	9.92032e-05	-1.30604e-10	-1.25248
138600412	rs12656816	1.20082e-07	-1.66052	-1.17546	1.9936e-05	-1.71265	-1.14448
138600768	rs62383027	4.43478e-07	-0.31261	-1.21689	0.000231329	0.814086	-1.2199
138601946	rs77108342	1.17944e-07	-1.66031	-1.19362	1.96848e-05	-1.7046	-1.1652
138602242	rs77643903	5.82862e-07	-1.30604e-10	-1.2562	9.83007e-05	-1.30604e-10	-1.26162
138602951	rs114839521	3.547e-07	-1.75288	-2.19617e-10	0.000100968	-1.23485	-2.19617e-10
138603933	rs78645378	6.36625e-07	-1.16797	-2.19617e-10	0.000106761	-1.17906	-2.19617e-10
138604399	rs62383028	3.80523e-07	-1.6826	-2.19617e-10	0.000100514	-1.23936	-2.19617e-10
138604414	rs1545035	5.00652e-05	3.19693	-2.19617e-10	0.00228993	1.88662	-2.19617e-10
138604422	rs1545036	1.2964e-07	-1.53175	-1.22764	1.70441e-05	-1.76472	-1.24913
138606832	rs138454857	7.49087e-07	-1.30604e-10	-1.00529	0.000128949	-1.30604e-10	-0.990241
138607236	rs80089747	5.7893e-07	-1.30604e-10	-1.26297	9.83499e-05	-1.30604e-10	-1.26112
138609609	rs11242456	1.40706e-07	-1.45445	-1.22302	1.75408e-05	-1.73963	-1.24549
138609940	rs79369603	3.55168e-07	-1.75156	-2.19617e-10	0.000101716	-1.22747	-2.19617e-10
138610871	rs139729966	5.7159e-07	-1.30604e-10	-1.27573	9.65474e-05	-1.30604e-10	-1.27962
138613002	rs187955737	3.87226e-07	-1.66514	-2.19617e-10	0.000107979	-1.16772	-2.19617e-10
138613923	rs77591942	5.84406e-07	-1.30604e-10	-1.25355	0.000100773	-1.30604e-10	-1.23678
138613937	rs891994	1.09414e-07	-1.74799	-1.18102	2.79419e-05	-1.30773	-1.2118
138614277	rs11747498	1.3274e-07	-1.51127	-1.22449	1.71417e-05	-1.76149	-1.24664
138614749	rs141402332	3.8269e-06	-1.30604e-10	0.625661	0.000644015	-1.30604e-10	0.618068
138617370	rs12514069	5.68011e-07	-1.30604e-10	-1.28201	9.62135e-05	-1.30604e-10	-1.28308
138618499	rs77618995	3.57946e-07	-1.74377	-2.19617e-10	6.09168e-05	-1.74015	-2.19617e-10
138618797	rs877826	1.35994e-07	-1.4961	-1.21544	1.73146e-05	-1.75867	-1.23944
138619224	rs13168342	1.43479e-07	-1.43792	-1.22004	1.76745e-05	-1.73441	-1.24312
138619469	rs13168944	1.44857e-07	-1.42988	-1.21853	1.77428e-05	-1.73176	-1.24191
138619569	rs148229216	9.80191e-07	-0.736402	-2.19617e-10	9.39051e-05	-1.30737	-2.19617e-10
138619985	rs115047603	3.66346e-07	-1.72057	-2.19617e-10	0.000116581	-1.09107	-2.19617e-10
138621159	rs12187474	1.33368e-07	-1.74839	-0.98265	2.4324e-05	-1.61295	-1.04524
138622139	rs149302520	7.11298e-07	-1.30604e-10	-1.05706	0.000122243	-1.30604e-10	-1.04364
138622686	rs12054967	1.47746e-07	-1.42126	-1.20739	1.79549e-05	-1.72886	-1.23293
138624036	rs117110049	3.77159e-06	-1.30604e-10	0.611102	0.000634725	-1.30604e-10	0.603538
138626033	rs13159216	1.11582e-07	-1.74949	-1.1599	2.08825e-05	-1.61729	-1.19345
138627349	rs11746625	1.36644e-07	-1.4961	-1.21067	1.73814e-05	-1.75867	-1.23559
138627519	rs142509757	6.09392e-07	-1.30604e-10	-1.21169	0.000102621	-1.30604e-10	-1.21861
138627572	rs76431758	5.76664e-07	-1.30604e-10	-1.26689	9.77144e-05	-1.30604e-10	-1.26761
138628078	rs12518126	1.48216e-07	-1.42126	-1.20422	1.80015e-05	-1.72886	-1.23034
138628239	rs140057995	3.91826e-07	-1.65333	-2.19617e-10	8.61354e-05	-1.39373	-2.19617e-10
138629008	rs62383032	5.52304e-07	-0.0962616	-1.21379	0.000256244	0.91334	-1.21686
138629963	rs3172746	1.11607e-07	-1.75146	-1.15771	2.10397e-05	-1.61166	-1.19158
138630051	rs74353104	5.85566e-07	-1.30604e-10	-1.25157	0.000101181	-1.30604e-10	-1.23274
138632030	rs3805436	1.12298e-07	-1.75587	-1.14713	2.22063e-05	-1.56755	-1.18173
138632103	rs185963577	6.21075e-07	-1.30604e-10	-1.1927	0.000103923	-1.30604e-10	-1.20601
138634991	rs17207961	3.51377e-07	-1.76229	-2.19617e-10	7.8146e-05	-1.49108	-2.19617e-10
138635231	rs59059576	5.75513e-07	-1.30604e-10	-1.26889	9.89283e-05	-1.30604e-10	-1.25526
138636214	rs75110530	3.70506e-05	2.89589	-2.19617e-10	0.284502	6.70884	-2.19617e-10
138637444	rs11242457	1.42335e-07	-1.48032	-1.18564	1.78089e-05	-1.75499	-1.21497
138637541	rs11747676	1.37453e-07	-1.49558	-1.20528	1.74652e-05	-1.75823	-1.23121
138638139	rs12514029	1.32249e-07	-1.54642	-1.19304	1.74564e-05	-1.76881	-1.22113
138638726	rs11738939	3.7626e-07	-1.69387	-2.19617e-10	0.000100451	-1.23999	-2.19617e-10
138638896	rs187736259	5.68078e-07	-1.30604e-10	-1.28189	9.73315e-05	-1.30604e-10	-1.27153
138640252	rs138586054	2.34612e-06	-1.30604e-10	0.136367	0.000408047	-1.30604e-10	0.161728
138643062	rs12153162	1.84235e-07	-1.75311	-0.654821	3.53141e-05	-1.56541	-0.719963
138644094	rs3763017	1.29386e-06	-1.30604e-10	-0.458762	0.000215683	-1.30604e-10	-0.475844
138646508	rs144007991	5.72786e-07	-1.30604e-10	-1.27364	9.74403e-05	-1.30604e-10	-1.27041
138647766	rs13178336	3.51655e-07	-1.7615	-2.19617e-10	6.95649e-05	-1.60739	-2.19617e-10
138650228	rs117699317	5.67843e-07	-1.30604e-10	-1.2823	9.72009e-05	-1.30604e-10	-1.27287
138653435	rs2304068	5.68658e-07	-1.30604e-10	-1.28087	9.63851e-05	-1.30604e-10	-1.2813
138654173	rs11958583	1.44246e-07	-1.47253	-1.1801	1.79238e-05	-1.75321	-1.21032
138654321	rs62381610	4.16614e-07	-0.382556	-1.20943	0.000212237	0.720654	-1.21261
138655196	rs80036770	3.73923e-07	-1.7001	-2.19617e-10	0.000107562	-1.17159	-2.19617e-10
138656643	rs2009407	1.37686e-07	-1.49558	-1.20359	1.74894e-05	-1.75823	-1.22983
138656848	rs883578	1.31935e-07	-1.55432	-1.18752	1.75311e-05	-1.76914	-1.21654
138657944	rs3816021	1.34989e-07	-1.76278	-0.956172	2.68786e-05	-1.53482	-1.0235
138657995	rs74358155	4.4689e-06	-1.30604e-10	0.780748	0.000749897	-1.30604e-10	0.770282
138658846	rs2288823	1.42851e-07	-1.48032	-1.18203	1.78629e-05	-1.75499	-1.21194
138659143	rs180890284	3.80101e-07	-1.68371	-2.19617e-10	0.000103135	-1.21361	-2.19617e-10
138659158	rs6866346	4.32273e-05	3.05008	-2.19617e-10	0.00201915	1.76078	-2.19617e-10
138659247	rs112244363	4.90901e-06	0.874678	-2.19617e-10	0.00193075	1.71601	-2.19617e-10
138659343	rs74863129	4.65995e-06	0.82261	-2.19617e-10	8.02139e-05	-1.46496	-2.19617e-10
138659893	rs1897580	1.34541e-07	-1.52564	-1.19663	1.74957e-05	-1.7636	-1.22411
138660359	rs11242458	1.31163e-07	-1.56761	-1.1801	1.76365e-05	-1.76936	-1.21032
138660732	rs144465616	3.65397e-07	-1.72317	-2.19617e-10	6.0062e-05	-1.75428	-2.19617e-10
138665261	rs13698	3.56426e-07	-1.74802	-2.19617e-10	7.26127e-05	-1.56451	-2.19617e-10
138665792	rs14109	4.62052e-07	-1.48847	-2.19617e-10	6.13269e-05	-1.73344	-2.19617e-10
138666343	rs62381613	5.19634e-07	-0.153847	-1.21718	0.000237404	0.840287	-1.22018
138666372	rs10515507	1.41187e-07	-1.48842	-1.18564	1.77775e-05	-1.75675	-1.21497
138666509	rs145516036	2.02467e-06	-0.0109882	-2.19617e-10	0.000281785	-0.20851	-2.19617e-10
138668186	rs11738738	1.29594e-07	-1.5741	-1.18564	1.75555e-05	-1.76932	-1.21497
138668504	rs10052399	1.19198e-07	-1.76936	-1.074	2.51642e-05	-1.49684	-1.12739
138668704	rs11242459	1.28405e-07	-1.58048	-1.18848	1.75066e-05	-1.76917	-1.21791
138668948	rs111538072	4.54029e-06	0.796596	-2.19617e-10	0.00176504	1.62627	-2.19617e-10
138669173	rs11242460	1.39084e-07	-1.50705	-1.18203	1.78038e-05	-1.7583	-1.21194
138669763	rs78587158	6.42909e-07	-1.30604e-10	-1.15815	0.000110965	-1.30604e-10	-1.14044
138671492	rs147435495	5.71359e-07	-1.30604e-10	-1.27613	9.72555e-05	-1.30604e-10	-1.27231
138672171	rs79876059	3.50538e-07	-1.76468	-2.19617e-10	6.14442e-05	-1.73153	-2.19617e-10
138672962	rs185886055	3.65486e-07	-1.72292	-2.19617e-10	5.9956e-05	-1.75604	-2.19617e-10
138673281	rs189387183	9.32788e-07	-0.785971	-2.19617e-10	7.83122e-05	-1.48895	-2.19617e-10
138673690	rs112266019	4.36382e-06	0.756953	-2.19617e-10	0.00168632	1.58065	-2.19617e-10
138673921	rs78741640	3.54239e-06	-1.30604e-10	0.548406	0.000598298	-1.30604e-10	0.544434
138674208	rs186376815	3.52662e-07	-1.75864	-2.19617e-10	6.29621e-05	-1.70712	-2.19617e-10
138674390	rs56259561	1.31786e-07	-1.52203	-1.22095	1.71856e-05	-1.76238	-1.2432
138674871	rs138704233	7.97439e-07	-1.30604e-10	-0.942744	0.000135305	-1.30604e-10	-0.942121
138678009	rs186223190	6.17498e-07	-1.30604e-10	-1.19847	0.000103806	-1.30604e-10	-1.20713
138678299	rs113408838	9.55132e-06	1.54029	-2.19617e-10	9.17332e-05	-1.33077	-2.19617e-10
138678584	rs141641961	7.59964e-07	-0.990879	-2.19617e-10	0.000319747	-0.082123	-2.19617e-10
138680284	rs76082133	6.32161e-06	-1.30604e-10	1.12758	0.00116018	-1.30604e-10	1.20667
138680599	rs80247901	3.5008e-07	-1.76599	-2.19617e-10	6.24977e-05	-1.71452	-2.19617e-10
138681033	rs62381616	4.59806e-07	-0.292344	-1.201	0.000241376	0.841051	-1.20435
138681417	rs1811373	1.50333e-07	-1.52913	-1.08217	1.91956e-05	-1.76353	-1.13144
138681517	rs146941244	3.57848e-07	-1.74404	-2.19617e-10	8.50602e-05	-1.40629	-2.19617e-10
138682406	rs77028815	6.26029e-07	-1.30604e-10	-1.18475	0.0001047	-1.30604e-10	-1.19855
138682711	rs1106329	1.29766e-07	-1.5702	-1.18822	1.75303e-05	-1.76936	-1.21636
138684561	rs11955240	1.25615e-07	-1.5702	-1.22073	1.70696e-05	-1.76936	-1.24299
138685038	rs62381618	5.177e-07	-0.156306	-1.21845	0.00023637	0.837162	-1.22142
138685640	rs62381619	5.11358e-07	-0.170396	-1.21668	0.000232573	0.819242	-1.21969
138685979	rs62381620	4.01714e-07	-0.402738	-1.22567	0.000232244	0.826601	-1.22847
138686327	rs11951008	1.5236e-07	-1.57719	-1.02071	2.03354e-05	-1.75977	-1.07752
138686591	rs78385046	1.66643e-06	-1.30604e-10	-0.205709	0.000301306	-1.30604e-10	-0.14153
138686627	rs78351454	3.17476e-06	-1.30604e-10	0.438837	0.000536271	-1.30604e-10	0.434986
138688655	rs137916195	4.93667e-06	0.880296	-2.19617e-10	0.000269515	-0.25303	-2.19617e-10
138689223	rs34660301	3.65179e-07	-1.72376	-2.19617e-10	6.03353e-05	-1.74974	-2.19617e-10
138689449	rs13167127	1.29437e-07	-1.57657	-1.18439	1.76028e-05	-1.76933	-1.21226
138689969	rs13168212	1.29437e-07	-1.57657	-1.18439	1.76028e-05	-1.76933	-1.21226
138691020	rs13176910	1.52922e-07	-1.51482	-1.07941	1.9288e-05	-1.76113	-1.12905
138692339	rs189362324	8.19791e-07	-1.30604e-10	-0.9151	0.00013574	-1.30604e-10	-0.938911
138693290	rs7719788	1.38992e-07	-1.71824	-0.971493	3.54882e-05	-1.26422	-1.01623
138693376	rs6880443	9.1247e-07	-1.30604e-10	-0.807995	0.000158739	-1.30604e-10	-0.782395
138694385	rs118066339	6.29622e-07	-1.30604e-10	-1.17903	0.000105917	-1.30604e-10	-1.187
138695377	rs138297901	4.93195e-07	-1.42325	-2.19617e-10	6.11185e-05	-1.73684	-2.19617e-10
138695415	rs189233351	8.473e-07	-0.882095	-2.19617e-10	0.000125826	-1.01475	-2.19617e-10
138696525	rs184893213	6.33831e-07	-1.17237	-2.19617e-10	0.000129458	-0.986296	-2.19617e-10
138696723	rs2352031	1.53059e-07	-1.52203	-1.0713	1.94003e-05	-1.76238	-1.12199
138697029	rs112484230	4.47828e-07	-1.51974	-2.19617e-10	6.06808e-05	-1.74403	-2.19617e-10
138697483	rs116373595	3.53403e-07	-1.75654	-2.19617e-10	8.06537e-05	-1.45949	-2.19617e-10
138701120	rs6895170	1.56711e-07	-1.50119	-1.06856	1.95667e-05	-1.75623	-1.1196
138703455	rs146220394	5.72332e-07	-1.30604e-10	-1.27443	9.69376e-05	-1.30604e-10	-1.27559
138703559	rs72552210	7.47142e-07	-1.30604e-10	-1.00789	0.00012968	-1.30604e-10	-0.984588
138704040	rs116669179	5.12558e-07	-1.38474	-2.19617e-10	0.000136235	-0.935273	-2.19617e-10
138705588	rs6596471	1.35825e-07	-1.74936	-0.963423	2.54558e-05	-1.58718	-1.02553
138706721	rs183447303	3.59276e-07	-1.74006	-2.19617e-10	6.73999e-05	-1.63901	-2.19617e-10
138707916	rs72552250	2.1029e-06	0.0269248	-2.19617e-10	0.000363884	0.0471801	-2.19617e-10
138709836	rs114812940	1.02026e-06	-0.696334	-2.19617e-10	0.000177115	-0.672854	-2.19617e-10
138709998	rs142042763	1.30578e-06	-1.30604e-10	-0.449593	0.000219563	-1.30604e-10	-0.458013
138710030	rs6876106	3.54925e-07	-1.00665	-0.745591	2.7035e-05	-1.76767	-0.784854
138710576	rs6596473	2.71096e-07	-1.14477	-0.876906	2.41549e-05	-1.75827	-0.906896
138710886	rs77882624	6.77188e-07	-1.30604e-10	-1.1062	0.000116984	-1.30604e-10	-1.08762
138711921	rs62385280	2.53577e-07	-1.05692	-1.03156	6.5033e-05	-0.637312	-1.03745
138712296	rs114930583	9.23744e-07	-0.795715	-2.19617e-10	0.000227062	-0.42443	-2.19617e-10
138714159	rs4257763	3.4234e-07	-0.700809	-1.08754	2.06497e-05	-1.73721	-1.08474
138714474	rs11950646	3.92419e-07	-0.553527	-1.09829	2.12221e-05	-1.69999	-1.09462
138714976	rs115034913	1.28492e-06	-0.4657	-2.19617e-10	0.000206859	-0.517617	-2.19617e-10
138715502	rs33972313	3.93581e-07	-0.672599	-0.976265	0.000151576	0.154207	-0.982773
138717277	rs72552254	2.12566e-07	-1.09905	-1.16585	7.47505e-05	-0.334266	-1.20123
138717709	rs6886922	1.09123e-07	-1.76638	-1.16529	1.90411e-05	-1.75324	-1.14982
138718813	rs533340095	5.67641e-07	-1.30604e-10	-1.28266	9.63561e-05	-1.30604e-10	-1.2816
138718825	rs12514667	5.26835e-07	-0.172529	-1.18473	2.19448e-05	-1.56712	-1.194
138719526	rs10063949	3.67426e-07	-0.593721	-1.12391	2.02138e-05	-1.70116	-1.14213
138719658	rs6596475	2.27307e-07	-1.02241	-1.17543	1.82748e-05	-1.75747	-1.18667
138719690	rs10056051	4.15485e-07	-0.458352	-1.13635	2.12639e-05	-1.63941	-1.15324
138720108	rs11242462	2.60681e-07	-1.03515	-1.0257	2.10106e-05	-1.7558	-1.04883
138720156	rs12515989	3.45754e-07	-0.541775	-1.23665	1.83655e-05	-1.6953	-1.24388
138721164	rs12516732	3.29906e-07	-0.576648	-1.24869	1.80105e-05	-1.70368	-1.25502
138723408	rs62001866	2.62801e-07	-1.18227	-0.870486	9.2107e-05	-0.457309	-0.869394
138724551	rs9327847	1.14037e-06	-1.30604e-10	-0.585041	0.000187541	-1.30604e-10	-0.615659
138725345	rs76509292	4.01528e-06	-1.30604e-10	0.673713	0.000684956	-1.30604e-10	0.6797
138726502	rs57410814	1.21452e-06	-1.30604e-10	-0.522046	0.000199462	-1.30604e-10	-0.554031
138728483	rs10078623	1.07818e-06	-1.30604e-10	-0.641117	0.000177539	-1.30604e-10	-0.670466
138728533	rs10063870	2.73165e-07	-0.843409	-1.17066	1.83883e-05	-1.75338	-1.18457
138729991	rs200694387	4.12217e-07	-1.6026	-2.19617e-10	0.000123464	-1.03371	-2.19617e-10
138730037	rs11748963	1.92011e-07	-1.10761	-1.25898	1.66777e-05	-1.76865	-1.26693
138730407	rs73255289	1.01395e-06	0.130062	-0.832607	6.37446e-05	-0.868928	-0.825842
138731958	rs78048914	1.11937e-06	-1.30604e-10	-0.60363	0.00019801	-1.30604e-10	-0.561338
138732103	rs4365836	1.92504e-07	-1.27277	-1.09126	2.14712e-05	-1.67372	-1.10922
138732269	rs118179072	7.29845e-07	-1.30604e-10	-1.03132	0.000126598	-1.30604e-10	-1.00864
138732579	rs10900862	2.10909e-07	-0.99346	-1.27926	1.64367e-05	-1.76917	-1.28096
138733811	rs4835726	2.10996e-07	-1.0597	-1.21261	1.74205e-05	-1.76876	-1.22325
138735117	rs75764480	1.09111e-06	-1.30604e-10	-0.629198	0.000192769	-1.30604e-10	-0.58816
138735225	rs78550892	5.70367e-07	-1.30604e-10	-1.27787	9.69669e-05	-1.30604e-10	-1.27529
138735606	rs4835654	1.61207e-07	-1.33623	-1.20523	1.83258e-05	-1.72423	-1.21712
138736495	rs62385284	1.55202e-07	-1.29885	-1.28058	1.7009e-05	-1.7339	-1.28201
138737191	rs75247277	1.41544e-06	-1.30604e-10	-0.368953	0.000232631	-1.30604e-10	-0.4002
138737230	rs115350977	3.61536e-07	-1.73379	-2.19617e-10	6.07786e-05	-1.74242	-2.19617e-10
138738032	rs11738441	4.15936e-07	-1.59362	-2.19617e-10	0.000130425	-0.97886	-2.19617e-10
138738096	rs4074031	1.64261e-07	-1.29908	-1.22362	1.76e-05	-1.76658	-1.21518
138738466	rs58358170	1.41182e-06	-1.30604e-10	-0.371515	0.000232046	-1.30604e-10	-0.402718
138738651	rs4075682	1.5673e-07	-1.28838	-1.28125	1.69542e-05	-1.7367	-1.28244
138740035	rs180810964	2.22215e-06	0.0820793	-2.19617e-10	0.000435654	0.227195	-2.19617e-10
138740323	rs113618484	3.52943e-07	-1.75784	-2.19617e-10	7.39044e-05	-1.54688	-2.19617e-10
138740685	rs111267245	1.27847e-06	-1.30604e-10	-0.470733	0.000210499	-1.30604e-10	-0.500174
138741812	rs4835727	1.48509e-07	-1.34568	-1.27782	1.72199e-05	-1.72373	-1.27986
138741906	rs58129805	2.71559e-06	-1.30604e-10	0.282614	0.000461697	-1.30604e-10	0.285255
138742024	rs78316907	1.60702e-06	-1.30604e-10	-0.242013	0.000263559	-1.30604e-10	-0.275378
138743151	rs11949598	1.47353e-07	-1.3555	-1.27582	1.73022e-05	-1.72043	-1.27839
138743256	rs4385202	1.57936e-07	-1.50164	-1.06032	2.61802e-05	-1.50458	-1.08007
138743550	rs75710960	1.2422e-07	-1.74545	-1.05664	2.26964e-05	-1.693	-1.03445
138745281	rs4446448	1.35596e-07	-1.76897	-0.945504	2.68732e-05	-1.64001	-0.918519
138745616	rs62385298	3.81913e-07	-1.66783	-0.0111233	9.79032e-05	-1.22606	-0.0396156
138745685	rs4315920	1.47085e-07	-1.45164	-1.18149	2.13417e-05	-1.59941	-1.18958
138746334	rs11242464	1.4705e-07	-1.45794	-1.17544	2.23607e-05	-1.55908	-1.18327
138747460	rs11477	1.48859e-07	-1.44032	-1.18083	2.12468e-05	-1.60527	-1.18818
138748696	rs9285942	1.25341e-07	-1.76499	-1.02813	2.26587e-05	-1.72755	-1.00156
138752403	rs78502259	4.67859e-07	-1.39383	-0.0821555	0.00015354	-0.705859	-0.109836
138752891	rs560500487	5.76651e-07	-1.30604e-10	-1.26691	9.74108e-05	-1.30604e-10	-1.27072
138753725	rs3924257	1.41165e-07	-1.43271	-1.24151	1.99396e-05	-1.6115	-1.24544
138754741	rs4835728	1.67233e-07	-1.3493	-1.15546	2.05125e-05	-1.66533	-1.16329
138755091	rs76826797	5.95514e-07	-1.30604e-10	-1.23473	0.000102043	-1.30604e-10	-1.22426
138756825	rs35999985	1.75394e-07	-1.31235	-1.14476	2.10437e-05	-1.65013	-1.15292
138757135	rs143209635	8.17369e-07	-1.30604e-10	-0.918059	0.000137142	-1.30604e-10	-0.928636
138757412	rs13181201	1.6685e-07	-1.33417	-1.17289	2.00437e-05	-1.67158	-1.18016
138757567	rs62385301	3.48908e-07	-1.76934	-2.19617e-10	8.45807e-05	-1.41195	-2.19617e-10
138757840	rs75351498	5.58989e-07	-1.51017	0.212151	0.000168271	-0.90899	0.184912
138757922	rs77418662	5.61349e-07	-1.51269	0.218882	0.000168621	-0.913581	0.191581
138758284	rs149091943	6.8613e-07	-1.30604e-10	-1.09308	0.000115464	-1.30604e-10	-1.10069
138758617	rs7718498	1.22463e-07	-1.76926	-1.04709	2.1678e-05	-1.75185	-1.02151
138758899	rs112252645	1.2341e-06	-0.50605	-2.19617e-10	0.000213025	-0.488244	-2.19617e-10
138759293	rs60624741	5.59157e-07	-1.52372	0.226004	0.000166411	-0.933831	0.198639
138759420	rs150274961	2.56563e-06	-1.30604e-10	0.225809	0.000421852	-1.30604e-10	0.195
138762305	rs11242465	1.64798e-07	-1.24068	-1.27875	1.68025e-05	-1.74684	-1.28129
138762439	rs11950873	1.78163e-07	-1.16572	-1.27573	1.66131e-05	-1.76493	-1.27453
138762998	rs11748320	1.61032e-07	-1.38908	-1.15346	2.08857e-05	-1.64539	-1.1652
138763329	rs4835729	1.78274e-07	-1.16572	-1.27511	1.66242e-05	-1.76493	-1.27386
138763807	rs4835730	1.80576e-07	-1.15941	-1.26859	1.67413e-05	-1.76449	-1.26729
138763915	rs11741938	1.81551e-07	-1.15402	-1.26859	1.6718e-05	-1.76588	-1.26729
138764999	rs62385303	1.79101e-07	-1.18873	-1.24747	1.70995e-05	-1.76518	-1.24542
138765662	rs145852597	5.67433e-07	-1.30604e-10	-1.28303	9.62104e-05	-1.30604e-10	-1.28312
138765842	rs10463976	3.00471e-07	-1.59486	-0.323943	8.71257e-05	-1.03376	-0.348543
138766053	rs78398534	9.21361e-07	-1.30604e-10	-0.798298	0.000164147	-1.30604e-10	-0.748894
138766330	rs137972090	4.19097e-07	-1.58605	-2.19617e-10	0.000107228	-1.1747	-2.19617e-10
138766620	rs117948909	5.79148e-07	-1.30604e-10	-1.26259	9.81665e-05	-1.30604e-10	-1.26299
138766888	rs11242466	2.1665e-07	-1.08627	-1.15959	1.85515e-05	-1.76926	-1.15984
138767565	rs11242467	2.3849e-07	-1.04271	-1.10711	1.95489e-05	-1.76933	-1.1074
138768102	rs113651948	3.88369e-07	-1.66219	-2.19617e-10	6.36028e-05	-1.697	-2.19617e-10
138769692	rs145710985	8.70643e-07	-0.854917	-2.19617e-10	7.20818e-05	-1.57185	-2.19617e-10
138769729	rs12658857	6.24995e-07	-1.30604e-10	-1.18641	0.000104676	-1.30604e-10	-1.19878
138770828	rs145905136	5.68743e-07	-1.30604e-10	-1.28072	9.7588e-05	-1.30604e-10	-1.2689
138772180	rs10900863	1.69895e-07	-1.20725	-1.28172	1.73568e-05	-1.71358	-1.28209
138772591	rs11242468	2.29231e-07	-1.03458	-1.15484	1.86459e-05	-1.76894	-1.15509
138773090	rs10900864	2.35295e-07	-0.905659	-1.25765	1.68042e-05	-1.76917	-1.25886
138773675	rs72790969	9.23055e-06	2.47871	-0.972588	0.000491579	1.33219	-0.984218
138773762	rs181773055	5.69521e-07	-1.30604e-10	-1.27935	9.6554e-05	-1.30604e-10	-1.27955
138774562	rs113264510	3.7028e-07	-1.70989	-2.19617e-10	6.87436e-05	-1.61927	-2.19617e-10
138775052	rs144036445	4.19358e-07	-1.58542	-2.19617e-10	0.000128781	-0.991543	-2.19617e-10
138775173	rs3923059	1.66551e-07	-1.23131	-1.27754	1.65851e-05	-1.76676	-1.27439
138775301	rs3923060	1.69331e-07	-1.22096	-1.27134	1.6699e-05	-1.76742	-1.26688
138775552	rs7445264	2.87016e-07	-0.811812	-1.1528	1.87548e-05	-1.76684	-1.15137
138776499	rs146646287	8.4973e-07	-1.30604e-10	-0.879231	0.000140652	-1.30604e-10	-0.903366
138777119	rs75510702	5.92601e-07	-1.30604e-10	-1.23963	0.000101484	-1.30604e-10	-1.22975
138779783	rs78190660	1.27932e-06	-1.30604e-10	-0.470067	0.000209609	-1.30604e-10	-0.504411
138780599	rs6596479	6.73368e-07	0.122968	-1.23483	1.98545e-05	-1.63086	-1.23036
138780954	rs78294741	7.67175e-07	-1.30604e-10	-0.981435	0.000130059	-1.30604e-10	-0.981664
138781765	rs10463977	9.01394e-07	0.280315	-1.10052	2.36359e-05	-1.58839	-1.0985
138782669	rs115875232	1.11816e-06	-1.30604e-10	-0.604706	0.000183756	-1.30604e-10	-0.636046
138783570	rs151316500	5.60662e-07	-1.29503	-2.19617e-10	8.28357e-05	-1.4328	-2.19617e-10
138783734	rs7446197	4.78577e-07	-0.202671	-1.25066	1.7111e-05	-1.76846	-1.24147
138783832	rs11954057	7.27179e-07	0.145113	-1.18009	1.89191e-05	-1.74012	-1.16936
138784075	rs117462264	5.9427e-07	-1.30604e-10	-1.23682	9.99159e-05	-1.30604e-10	-1.24533
138784646	rs141217798	1.129e-06	-1.30604e-10	-0.595058	0.00018504	-1.30604e-10	-0.629082
138785040	rs141926049	3.49096e-07	-1.7688	-2.19617e-10	6.71519e-05	-1.6427	-2.19617e-10
138785119	rs143196830	5.96036e-07	-1.23385	-2.19617e-10	6.63958e-05	-1.65402	-2.19617e-10
138785565	rs36137978	8.04885e-07	0.213949	-1.1474	1.97602e-05	-1.72479	-1.14119
138786123	rs190426713	3.6376e-07	-1.72766	-2.19617e-10	6.0084e-05	-1.75391	-2.19617e-10
138837915	rs140879930	6.07927e-07	-1.30604e-10	-1.21409	0.000101959	-1.30604e-10	-1.22509
138839695	rs77416938	3.51977e-07	-1.76059	-2.19617e-10	5.947e-05	-1.76418	-2.19617e-10
138840387	rs62385305	5.77164e-07	-1.26602	-2.19617e-10	6.54292e-05	-1.66869	-2.19617e-10
138841406	rs114666356	4.06819e-07	-1.61578	-2.19617e-10	0.000140614	-0.903635	-2.19617e-10
138841464	rs72790972	3.19793e-07	-1.3092	-0.547278	3.3755e-05	-1.76488	-0.565647
138842178	rs77177676	6.07069e-07	-1.30604e-10	-1.21551	0.000101907	-1.30604e-10	-1.22559
138842818	rs9716069	1.4536e-06	0.118366	-0.460719	4.00046e-05	-1.71822	-0.442442
138844599	rs28419191	3.80203e-06	1.85915	-1.24001	9.76286e-05	-0.0112337	-1.25725
138846376	rs114079768	2.17808e-07	-1.01244	-1.2281	2.28169e-05	-1.49625	-1.22591
138846687	rs140049780	8.16819e-07	-1.30604e-10	-0.918732	0.000139855	-1.30604e-10	-0.909049
138847901	rs7380062	2.31415e-07	-1.76489	-0.415042	8.13014e-05	-1.1311	-0.320395
138848494	rs73257323	2.03835e-07	-1.7645	-0.542338	7.44642e-05	-1.0829	-0.456436
138848623	rs77643458	8.84112e-07	-0.839566	-2.19617e-10	0.000234701	-0.391344	-2.19617e-10
138850653	rs151206188	6.92318e-07	-1.0841	-2.19617e-10	0.000275683	-0.230403	-2.19617e-10
138850905	rs13181561	1.86633e-06	0.347381	-0.439802	4.10897e-05	-1.71285	-0.421042
138852019	rs79971357	4.24673e-07	-1.57283	-2.19617e-10	5.97646e-05	-1.75924	-2.19617e-10
138852369	rs13153461	1.94466e-06	0.437536	-0.488845	3.9072e-05	-1.71532	-0.468927
138853244	rs116091882	5.04994e-06	0.902982	-2.19617e-10	0.000246911	-0.340626	-2.19617e-10
138854203	rs55792153	1.34959e-06	0.494762	-0.911353	2.52967e-05	-1.70293	-0.916046
138856580	rs73257329	1.93089e-07	-1.76903	-0.591971	8.09588e-05	-0.947273	-0.508441
138856982	rs7380824	1.94661e-07	-1.76769	-0.585196	8.97202e-05	-0.850947	-0.502012
138857340	rs75746446	1.78356e-07	-1.74573	-0.694636	8.20065e-05	-0.834076	-0.60878
138857919	rs1131769	5.08636e-06	2.19117	-1.281	0.000118497	0.192486	-1.26725
138857925	rs78233829	2.00274e-07	-1.7588	-0.565663	0.000104768	-0.717047	-0.480857
138859652	rs116583357	4.1197e-07	-1.6032	-2.19617e-10	0.00010321	-1.21289	-2.19617e-10
138860604	rs7380272	1.93227e-07	-1.76668	-0.593607	9.07274e-05	-0.829744	-0.51205
138861078	rs11554776	1.91529e-07	-1.76931	-0.599803	7.41334e-05	-1.02519	-0.518602
138861146	rs7447927	1.8533e-06	0.461288	-0.560717	3.72217e-05	-1.69138	-0.541379
138862119	rs80059114	4.13176e-07	-0.479568	-1.12071	2.13958e-05	-1.66495	-1.1215
138862563	rs150488002	4.00022e-07	-1.63263	-2.19617e-10	0.000100734	-1.23717	-2.19617e-10
138862744	rs13166214	2.46814e-06	0.815635	-0.628566	3.69626e-05	-1.63035	-0.609399
138865423	rs7444313	1.92806e-06	0.782481	-0.842363	2.86513e-05	-1.64235	-0.852102
138865432	rs62385311	1.46534e-07	-1.41195	-1.22494	2.05915e-05	-1.59936	-1.22542
138865457	rs185468443	1.28264e-06	-1.30604e-10	-0.467472	0.000208762	-1.30604e-10	-0.508462
138865949	rs144739803	4.7463e-07	-1.46161	-2.19617e-10	6.12359e-05	-1.73492	-2.19617e-10
138866082	rs189830770	3.61819e-07	-1.73301	-2.19617e-10	5.93725e-05	-1.76582	-2.19617e-10
138866092	rs7448031	2.02502e-07	-1.72813	-0.585273	5.97136e-05	-1.25733	-0.502768
138866431	rs6874798	1.93127e-07	-1.72089	-0.639915	5.36921e-05	-1.30075	-0.565639
138866674	rs111896967	1.57268e-06	-0.263616	-2.19617e-10	0.000282642	-0.205472	-2.19617e-10
138866787	rs6421150	0.00252316	8.31249	-1.19561	0.00238318	3.08264	-1.1561
138867210	rs36078670	1.10899e-07	-1.69562	-1.21991	3.4498e-05	-1.08265	-1.2261
138867229	rs187985378	9.29429e-07	-0.78958	-2.19617e-10	0.000219807	-0.456905	-2.19617e-10
138867439	rs28396805	2.4914e-05	3.4927	-0.993664	0.000279672	0.617028	-0.833065
138867779	rs150580602	1.14491e-06	-0.581066	-2.19617e-10	0.000686685	0.682221	-2.19617e-10
138869847	rs35779874	1.33852e-06	0.721941	-1.14677	2.39042e-05	-1.66852	-1.00708
138870187	rs28883370	9.80069e-08	-1.76914	-1.26997	3.6688e-05	-0.966358	-1.28085
138870834	rs138626649	1.7869e-06	-0.13591	-2.19617e-10	8.48887e-05	-1.40831	-2.19617e-10
138871324	rs34743558	5.24692e-06	1.81991	-0.878661	3.46901e-05	-1.64179	-0.661411
138871464	rs140203023	1.80412e-06	-0.126322	-2.19617e-10	8.52729e-05	-1.4038	-2.19617e-10
138871755	rs150313298	5.05822e-07	-1.39797	-2.19617e-10	5.99266e-05	-1.75653	-2.19617e-10
138872232	rs149450854	5.6791e-07	-1.30604e-10	-1.28219	9.62199e-05	-1.30604e-10	-1.28302
138872280	rs78340157	5.67808e-07	-1.30604e-10	-1.28237	9.65518e-05	-1.30604e-10	-1.27958
138873087	rs150631983	1.486e-06	-0.320307	-2.19617e-10	7.93342e-05	-1.47599	-2.19617e-10
138873627	rs34530489	1.20461e-06	0.569183	-1.09942	2.63724e-05	-1.64462	-0.932716
138876407	rs34655736	8.81874e-07	-1.30604e-10	-0.842101	0.000157523	-1.30604e-10	-0.790082
138876802	rs148001126	1.42272e-06	-0.363822	-2.19617e-10	7.78101e-05	-1.49538	-2.19617e-10
138876953	rs7378724	1.14635e-06	0.526424	-1.10623	2.63905e-05	-1.6345	-0.942149
138877011	rs145755428	1.42272e-06	-0.363822	-2.19617e-10	7.78101e-05	-1.49538	-2.19617e-10
138877195	rs142895368	1.42272e-06	-0.363822	-2.19617e-10	7.78101e-05	-1.49538	-2.19617e-10
138878209	rs143639891	1.3355e-06	-0.427086	-2.19617e-10	7.38806e-05	-1.5472	-2.19617e-10
138878734	rs190867482	1.19431e-06	-1.30604e-10	-0.538824	0.000211144	-1.30604e-10	-0.497112
138878813	rs566662652	5.73047e-07	-1.30604e-10	-1.27318	9.71492e-05	-1.30604e-10	-1.27341
138879278	rs145821444	1.41127e-06	-0.371905	-2.19617e-10	7.75335e-05	-1.49894	-2.19617e-10
138879882	rs148056420	1.41127e-06	-0.371905	-2.19617e-10	7.75335e-05	-1.49894	-2.19617e-10
138880077	rs113626444	1.28193e-06	-0.468028	-2.19617e-10	7.26739e-05	-1.56367	-2.19617e-10
138881352	rs142428031	1.39869e-06	-0.380858	-2.19617e-10	7.72293e-05	-1.50288	-2.19617e-10
138882123	rs141717182	1.32788e-06	-0.432814	-2.19617e-10	7.37089e-05	-1.54953	-2.19617e-10
138882141	rs35470994	2.4078e-06	0.162318	-2.19617e-10	7.98176e-05	-1.46991	-2.19617e-10
138883698	rs147389236	1.37521e-06	-0.397786	-2.19617e-10	7.66609e-05	-1.51026	-2.19617e-10
138884021	rs142539428	1.37521e-06	-0.397786	-2.19617e-10	7.66609e-05	-1.51026	-2.19617e-10
138884367	rs140671929	5.77681e-07	-1.26513	-2.19617e-10	7.37983e-05	-1.54832	-2.19617e-10
138885038	rs149751713	1.7642e-06	-0.148699	-2.19617e-10	0.000317748	-0.0883974	-2.19617e-10
138885766	rs62385324	4.53487e-07	-1.50718	-2.19617e-10	5.91775e-05	-1.76911	-2.19617e-10
138885920	rs4912716	1.08561e-06	0.483277	-1.11753	2.63049e-05	-1.62379	-0.956109
138886723	rs71579517	1.0367e-06	0.25046	-0.93081	2.92985e-05	-1.75128	-0.72084
138887453	rs148619686	5.04189e-06	0.901387	-2.19617e-10	0.00254354	1.99166	-2.19617e-10
138887619	rs187287714	1.35227e-06	-0.414608	-2.19617e-10	7.61047e-05	-1.51754	-2.19617e-10
138889198	rs146866308	4.05312e-07	-1.61949	-2.19617e-10	6.7726e-05	-1.63419	-2.19617e-10
138889461	rs138247695	6.10518e-07	-1.20984	-2.19617e-10	0.000122312	-1.04308	-2.19617e-10
138889517	rs144107678	1.38627e-06	-0.389781	-2.19617e-10	7.69286e-05	-1.50678	-2.19617e-10
138889728	rs6861608	6.54218e-07	-1.30604e-10	-1.14071	0.000106523	-1.30604e-10	-1.1813
138890204	rs149256497	6.2389e-07	-1.18818	-2.19617e-10	5.95274e-05	-1.76322	-2.19617e-10
138890775	rs35895037	8.56219e-07	0.251485	-1.12311	2.79022e-05	-1.55697	-0.963973
138891064	rs146509065	1.23134e-06	-0.508289	-2.19617e-10	7.15335e-05	-1.57949	-2.19617e-10
138891338	rs71579518	1.07599e-06	0.290515	-0.933666	2.97363e-05	-1.73283	-0.72445
138891340	rs147051833	1.27548e-06	-0.47307	-2.19617e-10	7.42377e-05	-1.54238	-2.19617e-10
138891435	rs142328205	1.27548e-06	-0.47307	-2.19617e-10	7.42377e-05	-1.54238	-2.19617e-10
138892770	rs141207413	4.32513e-07	-1.55454	-2.19617e-10	0.000116514	-1.09164	-2.19617e-10
138893925	rs142329661	1.24412e-06	-0.497963	-2.19617e-10	7.34736e-05	-1.55273	-2.19617e-10
138893933	rs111666108	1.98971e-07	-1.73147	-0.59952	3.62215e-05	-1.64284	-0.617164
138894880	rs145470864	3.9622e-07	-1.64218	-2.19617e-10	9.63438e-05	-1.28173	-2.19617e-10
138895832	rs142930199	5.70423e-07	-1.30604e-10	-1.27777	9.62142e-05	-1.30604e-10	-1.28308
138898898	rs112819745	1.14536e-06	-0.580677	-2.19617e-10	6.95978e-05	-1.60692	-2.19617e-10
138899761	rs187132192	1.32123e-06	-0.437834	-2.19617e-10	7.53507e-05	-1.5275	-2.19617e-10
138900378	rs113914698	1.05707e-06	-0.660895	-2.19617e-10	6.80248e-05	-1.62978	-2.19617e-10
138900391	rs35269722	1.05313e-06	0.272344	-0.936969	2.90827e-05	-1.75088	-0.728628
138901065	rs150105118	1.22638e-06	-0.512327	-2.19617e-10	7.3041e-05	-1.55863	-2.19617e-10
138901734	rs34990312	8.95555e-07	0.283941	-1.11065	2.8327e-05	-1.55937	-0.94647
138904733	rs1000287	1.17321e-06	0.420891	-0.977545	2.79429e-05	-1.73917	-0.780318
138904753	rs142944598	4.58379e-07	-1.49645	-2.19617e-10	7.4169e-05	-1.54331	-2.19617e-10
138905318	rs148215794	1.19655e-06	-0.536948	-2.19617e-10	7.23135e-05	-1.56864	-2.19617e-10
138905710	rs150266266	1.33664e-06	-1.30604e-10	-0.426238	0.00025363	-1.30604e-10	-0.313779
138906733	rs407519	3.76664e-07	-0.55917	-1.13363	2.23377e-05	-1.76917	-0.974213
138906830	rs144752427	1.21674e-06	-0.520219	-2.19617e-10	0.000115777	-1.09799	-2.19617e-10
138907005	rs141865063	1.37549e-06	-0.397582	-2.19617e-10	7.60156e-05	-1.51872	-2.19617e-10
138908390	rs146871589	5.93995e-07	-1.23728	-2.19617e-10	7.28595e-05	-1.56112	-2.19617e-10
138908608	rs139723281	1.45228e-06	-0.343261	-2.19617e-10	7.71441e-05	-1.50398	-2.19617e-10
138909657	rs150032900	1.44766e-06	-0.346445	-2.19617e-10	7.77163e-05	-1.49659	-2.19617e-10
138910424	rs114451383	3.53897e-07	-1.75514	-2.19617e-10	6.06977e-05	-1.74375	-2.19617e-10
138910791	rs11742774	1.18669e-07	-1.67506	-1.17276	5.7664e-05	-0.665723	-1.1293
138911085	rs147567200	1.43593e-06	-0.354584	-2.19617e-10	7.74404e-05	-1.50015	-2.19617e-10
138911268	rs72790977	1.63575e-06	-0.224293	-2.19617e-10	8.05801e-05	-1.4604	-2.19617e-10
138911312	rs141934958	5.87943e-07	-1.30604e-10	-1.24752	0.000100734	-1.30604e-10	-1.23717
138911593	rs74803899	1.28643e-06	0.786175	-1.2507	0.000867104	2.14099	-1.22549
138912182	rs113845783	1.73953e-06	1.08904	-1.25182	0.00109437	2.37527	-1.22699
138912183	rs191465162	1.37549e-06	-0.397582	-2.19617e-10	7.60156e-05	-1.51872	-2.19617e-10
138912227	rs138914842	1.32894e-06	-0.432014	-2.19617e-10	7.49144e-05	-1.53331	-2.19617e-10
138912250	rs75538730	1.23508e-07	-1.63582	-1.17202	6.39284e-05	-0.563453	-1.12844
138913058	rs2455154	3.02815e-07	-0.790147	-1.12088	5.50282e-05	-0.899546	-0.942261
138913498	rs189956351	1.42304e-06	-0.363598	-2.19617e-10	7.71371e-05	-1.50407	-2.19617e-10
138913999	rs111537730	1.22563e-07	-1.64295	-1.17258	6.252e-05	-0.585081	-1.12909
138914247	rs77017610	1.22135e-07	-1.64644	-1.17258	6.1852e-05	-0.595823	-1.12909
138914689	rs13359597	1.63575e-06	-0.224293	-2.19617e-10	8.05801e-05	-1.4604	-2.19617e-10
138914803	rs13358106	1.60508e-06	-0.243221	-2.19617e-10	7.99035e-05	-1.46883	-2.19617e-10
138915758	rs141938303	5.17501e-07	-1.37514	-2.19617e-10	6.32581e-05	-1.70243	-2.19617e-10
138916010	rs28817902	1.30152e-07	-1.58091	-1.17454	7.58129e-05	-0.389982	-1.1314
138916700	rs184488056	3.49306e-07	-1.7682	-2.19617e-10	6.90873e-05	-1.61428	-2.19617e-10
138917103	rs77402089	3.72944e-07	-1.70272	-2.19617e-10	0.000122661	-1.04023	-2.19617e-10
138917316	rs111417076	2.06977e-06	1.25308	-1.24204	0.00374178	3.59178	-1.21412
138917364	rs146315683	4.16514e-07	-1.59223	-2.19617e-10	9.77394e-05	-1.26735	-2.19617e-10
138917464	rs111551187	2.01089e-06	1.22097	-1.23879	0.00327175	3.45335	-1.20993
138917674	rs2434576	3.05497e-07	-0.747258	-1.15495	5.1127e-05	-0.927574	-0.987767
138919078	rs2336901	3.07843e-07	-0.73257	-1.16199	5.25157e-05	-0.890041	-0.998502
138919661	rs181241915	3.63554e-07	-1.72822	-2.19617e-10	7.26089e-05	-1.56457	-2.19617e-10
138919663	rs186273491	3.75379e-07	-1.69621	-2.19617e-10	0.000125286	-1.01905	-2.19617e-10
138920422	rs113669375	3.72397e-06	0.598394	-2.19617e-10	0.000768601	0.794917	-2.19617e-10
138920901	rs117564055	5.70269e-07	-1.30604e-10	-1.27804	9.71405e-05	-1.30604e-10	-1.2735
138920958	rs147177684	3.75379e-07	-1.69621	-2.19617e-10	0.000125286	-1.01905	-2.19617e-10
138921044	rs144259018	3.75064e-07	-1.69705	-2.19617e-10	0.000124949	-1.02175	-2.19617e-10
138921798	rs11742161	2.01799e-06	1.22469	-1.23898	0.00430518	3.72809	-1.21017
138922721	rs113024289	2.0459e-06	1.23842	-1.23898	0.00438605	3.7467	-1.21017
138922769	rs112269266	5.83604e-06	1.04766	-2.19617e-10	6.78308e-05	-1.63264	-2.19617e-10
138924472	rs187031383	3.71935e-07	-1.70543	-2.19617e-10	0.000121558	-1.04926	-2.19617e-10
138925097	rs62385329	4.16298e-07	-0.803327	-0.789421	4.19089e-05	-1.32692	-0.787238
138925790	rs261538	1.2817e-05	3.05708	-1.2227	2.36644e-05	-1.583	-1.10268
138926019	rs144322049	5.91191e-07	-1.30604e-10	-1.24201	0.000101409	-1.30604e-10	-1.23049
138927219	rs195674	2.96718e-07	-0.762669	-1.1687	5.34592e-05	-0.861896	-1.00884
138928251	rs79395084	3.70629e-07	-1.70895	-2.19617e-10	0.000120118	-1.06118	-2.19617e-10
138928624	rs192067585	3.70629e-07	-1.70895	-2.19617e-10	0.000120118	-1.06118	-2.19617e-10
138928886	rs111427918	2.022e-06	1.22535	-1.23766	0.00431889	3.72899	-1.20789
138928994	rs147105350	3.66732e-07	-1.71952	-2.19617e-10	0.000115706	-1.0986	-2.19617e-10
138929163	rs75760249	9.15884e-07	-0.80426	-2.19617e-10	6.89319e-05	-1.61653	-2.19617e-10
138929262	rs183294366	0.000318259	5.04647	-2.19617e-10	0.224446	6.47174	-2.19617e-10
138929276	rs111556754	2.58934e-06	1.49582	-1.26081	0.00209477	3.03637	-1.23883
138929693	rs150755898	3.66476e-07	-1.72022	-2.19617e-10	0.000115409	-1.10117	-2.19617e-10
138929905	rs139090494	3.90514e-07	-1.65668	-2.19617e-10	7.20741e-05	-1.57196	-2.19617e-10
138930022	rs74560497	2.36584e-06	1.40596	-1.26122	0.00187708	2.92722	-1.23941
138930591	rs115414950	4.32204e-07	-1.55525	-2.19617e-10	5.91782e-05	-1.7691	-2.19617e-10
138930889	rs181373265	5.81913e-07	-1.30604e-10	-1.25783	0.000101142	-1.30604e-10	-1.23313
138930963	rs59398207	2.53388e-06	1.46339	-1.25004	0.00539731	3.9681	-1.22409
138931306	rs76533827	3.69944e-07	-1.7108	-2.19617e-10	0.000119355	-1.06755	-2.19617e-10
138931924	rs112873610	2.37212e-06	1.38806	-1.24068	0.00558322	3.98965	-1.21179
138932430	rs59167355	2.33242e-06	1.3927	-1.26219	0.00184451	2.9111	-1.24079
138933151	rs261537	1.31937e-05	3.08799	-1.22464	2.37519e-05	-1.57689	-1.1051
138934294	rs77642337	3.93177e-07	-1.64989	-2.19617e-10	0.000120424	-1.05863	-2.19617e-10
138934891	rs2336902	2.33083e-06	1.3927	-1.26287	0.00184192	2.9111	-1.24219
138935999	rs371339441	3.69386e-07	-1.71231	-2.19617e-10	0.000118731	-1.0728	-2.19617e-10
138936586	rs112202901	2.36193e-06	1.40596	-1.26287	0.00187186	2.92722	-1.24219
138936608	rs113084429	2.36193e-06	1.40596	-1.26287	0.00187186	2.92722	-1.24219
138936626	rs189798693	3.69386e-07	-1.71231	-2.19617e-10	0.000118731	-1.0728	-2.19617e-10
138936787	rs261535	1.27433e-05	3.05708	-1.22846	2.34492e-05	-1.583	-1.11181
138936830	rs186605150	3.48996e-07	-1.76909	-2.19617e-10	7.48522e-05	-1.53414	-2.19617e-10
138937830	rs10214401	2.72878e-06	1.55253	-1.26507	0.00233264	3.15045	-1.24535
138938438	rs28585643	2.13206e-06	1.28044	-1.23975	0.00463801	3.80355	-1.21116
138938445	rs556131089	3.6911e-07	-1.71305	-2.19617e-10	0.00011842	-1.07541	-2.19617e-10
138939701	rs149715370	3.6911e-07	-1.71305	-2.19617e-10	0.00011842	-1.07541	-2.19617e-10
138940759	rs75970741	3.73363e-07	-1.7016	-2.19617e-10	0.000137807	-0.923797	-2.19617e-10
138941711	rs147671297	3.50617e-07	-1.76446	-2.19617e-10	7.83048e-05	-1.48905	-2.19617e-10
138942117	rs75037374	7.04958e-06	1.23657	-2.19617e-10	7.08827e-05	-1.58863	-2.19617e-10
138942349	rs11745986	2.65376e-06	1.52285	-1.26327	0.00215611	3.06916	-1.24275
138942728	rs11742182	2.65782e-06	1.52342	-1.26231	0.00196922	2.97714	-1.2414
138943413	rs113477832	2.16321e-06	1.29495	-1.23975	0.00472984	3.82315	-1.21116
138943690	rs261534	2.87311e-07	-0.783152	-1.18043	5.43539e-05	-0.827084	-1.02705
138944433	rs769052	2.62333e-06	1.49147	-1.24342	0.00639172	4.12901	-1.21591
138948463	rs140745687	3.52134e-07	-1.76014	-2.19617e-10	5.91847e-05	-1.76899	-2.19617e-10
138948540	rs150891250	6.38975e-07	-1.06559	-0.0986918	5.91773e-05	-1.66827	-0.100844
138949362	rs261532	2.80857e-07	-0.788434	-1.19787	4.85665e-05	-0.909806	-1.05691
138949684	rs78500460	3.52083e-07	-1.76028	-2.19617e-10	7.62886e-05	-1.51513	-2.19617e-10
138950331	rs141444522	8.04805e-06	-1.30604e-10	1.36904	0.00131059	-1.30604e-10	1.32857
138950711	rs115324776	6.2014e-07	-1.1942	-2.19617e-10	0.000274114	-0.236109	-2.19617e-10
138950722	rs192163248	3.69294e-07	-1.71256	-2.19617e-10	0.000118628	-1.07367	-2.19617e-10
138951212	rs78289382	3.50293e-07	-1.76538	-2.19617e-10	7.88859e-05	-1.48165	-2.19617e-10
138951289	rs73790665	2.75212e-06	1.56091	-1.26493	0.00225248	3.11527	-1.24514
138951378	rs261530	1.33175e-05	3.1159	-1.24321	2.30931e-05	-1.5713	-1.13882
138951807	rs77227365	3.69294e-07	-1.71256	-2.19617e-10	0.000118628	-1.07367	-2.19617e-10
138951984	rs76604423	3.49515e-07	-1.7676	-2.19617e-10	8.07331e-05	-1.45851	-2.19617e-10
138952095	rs145788466	5.26275e-07	-1.35833	-2.19617e-10	5.93023e-05	-1.76701	-2.19617e-10
138952573	rs118056136	6.36877e-07	-1.30604e-10	-1.16757	0.000109339	-1.30604e-10	-1.1552
138953589	rs355160	2.85388e-07	-0.783152	-1.18715	5.37705e-05	-0.827084	-1.03785
138953973	rs113666880	2.92282e-06	0.356154	-2.19617e-10	0.000531013	0.425133	-2.19617e-10
138954151	rs74610800	3.69294e-07	-1.71256	-2.19617e-10	0.000118628	-1.07367	-2.19617e-10
138955729	rs76570648	1.65932e-06	0.815179	-1.02517	3.17176e-05	-1.40985	-0.982937
138955868	rs116828278	1.65689e-06	0.815179	-1.02663	3.16675e-05	-1.40985	-0.984517
138956097	rs75037583	4.06928e-06	0.687072	-2.19617e-10	8.32485e-05	-1.42782	-2.19617e-10
138956141	rs355161	2.57551e-06	1.49699	-1.26734	0.00207724	3.03779	-1.24865
138956241	rs355162	3.03746e-07	-0.719087	-1.18887	4.78272e-05	-0.941457	-1.0406
138956304	rs150881844	7.39733e-07	-1.30604e-10	-1.01786	0.00012785	-1.30604e-10	-0.998795
138956339	rs11739735	5.20983e-07	-1.36843	-2.19617e-10	5.93518e-05	-1.76617	-2.19617e-10
138956364	rs77971402	3.69572e-07	-1.7118	-2.19617e-10	0.000118939	-1.07104	-2.19617e-10
138956718	rs76793764	3.69572e-07	-1.7118	-2.19617e-10	0.000118939	-1.07104	-2.19617e-10
138957339	rs117155700	5.855e-07	-1.30604e-10	-1.25168	0.000100322	-1.30604e-10	-1.24127
138958078	rs355163	2.89757e-07	-0.762669	-1.19244	5.14913e-05	-0.861896	-1.04634
138958161	rs355164	7.23322e-07	-1.30604e-10	-1.04029	0.000119888	-1.30604e-10	-1.0631
138959724	rs116030282	3.59081e-07	-1.7406	-2.19617e-10	0.000106274	-1.18363	-2.19617e-10
138959938	rs75243148	3.64012e-07	-1.72696	-2.19617e-10	0.000112499	-1.12671	-2.19617e-10
138959980	rs432021	2.2838e-06	1.35208	-1.24264	0.00508985	3.90024	-1.2149
138961074	rs114126948	3.59294e-07	-1.74001	-2.19617e-10	0.000106558	-1.18096	-2.19617e-10
138961290	rs146062774	3.54736e-07	-1.75278	-2.19617e-10	6.39094e-05	-1.69219	-2.19617e-10
138961346	rs191940340	3.59294e-07	-1.74001	-2.19617e-10	0.000106558	-1.18096	-2.19617e-10
138961571	rs400752	2.64043e-06	1.52285	-1.2683	0.00214035	3.06916	-1.25009
138962408	rs431184	2.91294e-07	-0.762669	-1.18715	5.19308e-05	-0.861896	-1.03785
138962855	rs79426121	3.59294e-07	-1.74001	-2.19617e-10	0.000106558	-1.18096	-2.19617e-10
138964339	rs139559602	1.11495e-06	-0.607589	-2.19617e-10	0.000334391	-0.037344	-2.19617e-10
138964612	rs145090925	3.59081e-07	-1.7406	-2.19617e-10	0.000106274	-1.18363	-2.19617e-10
138964720	rs141934990	3.59294e-07	-1.74001	-2.19617e-10	0.000106558	-1.18096	-2.19617e-10
138965376	rs355158	2.60685e-06	1.51052	-1.26877	0.00210711	3.05421	-1.2508
138965988	rs75696632	5.18882e-07	-1.37247	-2.19617e-10	6.14911e-05	-1.73076	-2.19617e-10
138966658	rs114943993	3.5949e-07	-1.73946	-2.19617e-10	0.000106817	-1.17853	-2.19617e-10
138966828	rs181220273	3.5949e-07	-1.73946	-2.19617e-10	0.000106817	-1.17853	-2.19617e-10
138966829	rs141406163	3.49569e-07	-1.76745	-2.19617e-10	8.05728e-05	-1.46049	-2.19617e-10
138966832	rs186137893	3.5949e-07	-1.73946	-2.19617e-10	0.000106817	-1.17853	-2.19617e-10
138967508	rs355159	2.11838e-06	1.3011	-1.26684	0.00158742	2.76813	-1.24793
138967860	rs375874942	3.50167e-07	-1.76574	-2.19617e-10	7.09582e-05	-1.58756	-2.19617e-10
138967947	rs140887834	7.97789e-07	-0.942306	-2.19617e-10	0.000377227	0.0831924	-2.19617e-10
138968419	rs75975757	3.5949e-07	-1.73946	-2.19617e-10	0.000106817	-1.17853	-2.19617e-10
138969179	rs13160670	1.57045e-05	3.26322	-1.22567	2.47136e-05	-1.53541	-1.10689
138969504	rs186477063	3.59887e-07	-1.73836	-2.19617e-10	0.000107339	-1.17366	-2.19617e-10
138969881	rs148940608	3.59887e-07	-1.73836	-2.19617e-10	0.000107339	-1.17366	-2.19617e-10
138970103	rs117781722	5.68516e-07	-1.30604e-10	-1.28112	9.64279e-05	-1.30604e-10	-1.28086
138970122	rs79287505	3.59887e-07	-1.73836	-2.19617e-10	0.000107339	-1.17366	-2.19617e-10
138970300	rs77969204	3.49043e-07	-1.76896	-2.19617e-10	8.27538e-05	-1.43378	-2.19617e-10
138970655	rs147177142	3.59887e-07	-1.73836	-2.19617e-10	0.000107339	-1.17366	-2.19617e-10
138970762	rs114801038	3.59887e-07	-1.73836	-2.19617e-10	0.000107339	-1.17366	-2.19617e-10
138970790	rs115576428	3.49768e-07	-1.76688	-2.19617e-10	8.00309e-05	-1.46724	-2.19617e-10
138970873	rs139514064	3.49712e-07	-1.76704	-2.19617e-10	8.01753e-05	-1.46544	-2.19617e-10
138971000	rs113310460	2.32968e-06	1.37402	-1.24468	0.00477134	3.83828	-1.21756
138972344	rs191642	2.37934e-06	1.39511	-1.24468	0.00537911	3.95818	-1.21756
138973081	rs72790986	1.43426e-05	3.15674	-1.2099	2.55271e-05	-1.52992	-1.07999
138973344	rs355147	2.37734e-06	1.39511	-1.24552	0.00537321	3.95818	-1.21865
138973843	rs78501720	3.63498e-07	-1.72838	-2.19617e-10	0.000100861	-1.23591	-2.19617e-10
138974824	rs355148	2.70721e-06	1.55005	-1.27052	0.00220465	3.10212	-1.25345
138975110	rs79206054	4.01758e-07	-1.6283	-2.19617e-10	0.000117148	-1.08621	-2.19617e-10
138975365	rs141215083	3.5772e-07	-1.7444	-2.19617e-10	7.48167e-05	-1.53461	-2.19617e-10
138977713	rs150739036	3.60109e-07	-1.73774	-2.19617e-10	0.000107629	-1.17097	-2.19617e-10
138979382	rs114222671	3.60109e-07	-1.73774	-2.19617e-10	0.000107629	-1.17097	-2.19617e-10
138980374	rs403583	3.00888e-06	1.65613	-1.27096	0.00250487	3.23046	-1.25412
138980375	rs116728196	3.61595e-07	-1.73362	-2.19617e-10	0.000109528	-1.15347	-2.19617e-10
138980411	rs62385335	3.96824e-07	-1.64066	-2.19617e-10	5.91857e-05	-1.76897	-2.19617e-10
138981243	rs112512235	6.74397e-06	1.19225	-2.19617e-10	7.01253e-05	-1.59937	-2.19617e-10
138981261	rs142373590	9.95255e-07	-0.72115	-2.19617e-10	0.000290908	-0.176647	-2.19617e-10
138981673	rs147864453	3.49455e-07	-1.76777	-2.19617e-10	8.09223e-05	-1.45617	-2.19617e-10
138982164	rs114312400	3.60638e-07	-1.73627	-2.19617e-10	0.000108313	-1.16463	-2.19617e-10
138983066	rs186019169	8.25594e-07	-0.908047	-2.19617e-10	0.000299911	-0.14617	-2.19617e-10
138983069	rs60439916	2.95275e-06	1.63906	-1.27272	0.00223687	3.12005	-1.25687
138985602	rs76811989	3.49288e-07	-1.76825	-2.19617e-10	8.15207e-05	-1.4488	-2.19617e-10
138985694	rs165179	2.26843e-06	1.35925	-1.25656	0.00460458	3.81855	-1.2334
138986669	rs71579523	1.31262e-06	0.83522	-1.27959	2.10615e-05	-1.56301	-1.23919
138986674	rs144310236	3.60638e-07	-1.73627	-2.19617e-10	0.000108313	-1.16463	-2.19617e-10
138987756	rs446588	2.96932e-07	-0.739809	-1.19084	5.12526e-05	-0.868529	-1.04436
138988029	rs151113780	3.68914e-07	-1.71359	-2.19617e-10	6.23922e-05	-1.71621	-2.19617e-10
138989419	rs192875005	3.59801e-07	-1.7386	-2.19617e-10	0.000107228	-1.1747	-2.19617e-10
138990120	rs143624748	3.60226e-07	-1.73742	-2.19617e-10	0.000107781	-1.16955	-2.19617e-10
138990140	rs71587295	2.44746e-05	3.68652	-1.20528	3.12913e-05	-1.32579	-1.08052
138990614	rs116580084	3.60226e-07	-1.73742	-2.19617e-10	0.000107781	-1.16955	-2.19617e-10
138990863	rs355156	2.58799e-06	1.51052	-1.27604	0.00208295	3.05421	-1.26232
138992484	rs150941983	4.19052e-07	-1.58615	-2.19617e-10	6.82634e-05	-1.62628	-2.19617e-10
138992631	rs41391051	3.50241e-07	-1.76553	-2.19617e-10	7.89876e-05	-1.48036	-2.19617e-10
138992703	rs356428	1.75123e-05	3.3612	-1.21469	2.63168e-05	-1.49141	-1.08803
138993415	rs355157	3.24133e-07	-0.641159	-1.20184	4.5488e-05	-0.970516	-1.06169
138993896	rs77293633	1.08326e-06	-0.636416	-2.19617e-10	0.000299842	-0.1464	-2.19617e-10
138994897	rs186807398	3.48912e-07	-1.76933	-2.19617e-10	8.37821e-05	-1.42144	-2.19617e-10
138995064	rs173335	2.04805e-06	1.25284	-1.25234	0.00439478	3.76621	-1.22769
138995951	rs78776686	2.07365e-06	1.26728	-1.25436	0.00446932	3.78575	-1.23042
138998259	rs115205580	3.60109e-07	-1.73774	-2.19617e-10	0.000107629	-1.17097	-2.19617e-10
138998554	rs114351166	3.60109e-07	-1.73774	-2.19617e-10	0.000107629	-1.17097	-2.19617e-10
139001319	rs355153	2.03299e-06	1.26631	-1.2732	0.00155475	2.75705	-1.25764
139001447	rs56099285	2.08393e-06	1.28912	-1.27126	0.00147162	2.69905	-1.25459
139001785	rs79076432	4.28092e-07	-1.56481	-2.19617e-10	0.000111642	-1.13436	-2.19617e-10
139001830	rs355152	2.02996e-06	1.26631	-1.27469	0.00155098	2.75705	-1.26007
139003216	rs112754032	9.58008e-06	1.54329	-2.19617e-10	7.68502e-05	-1.5078	-2.19617e-10
139003472	rs440662	3.31388e-07	-0.603185	-1.21767	4.29209e-05	-1.00189	-1.0884
139004489	rs356427	1.96626e-06	1.21231	-1.25257	0.003993	3.67064	-1.22799
139004975	rs66761114	1.23621e-06	0.652688	-1.15703	2.11117e-05	-1.76762	-1.03221
139005298	rs112657410	3.49418e-07	-1.76788	-2.19617e-10	8.10463e-05	-1.45463	-2.19617e-10
139005396	rs140819961	6.40141e-07	-1.30604e-10	-1.16246	0.000109226	-1.30604e-10	-1.15624
139008502	rs356426	1.9794e-06	1.21752	-1.25112	0.00432169	3.7478	-1.22606
139009669	rs35416989	2.0535e-05	3.55086	-1.24513	2.63432e-05	-1.43712	-1.14132
139009672	rs145314469	5.99785e-07	-1.22758	-2.19617e-10	6.05369e-05	-1.7464	-2.19617e-10
139009862	rs4912729	1.97209e-05	3.52066	-1.25537	2.46411e-05	-1.48337	-1.16187
139010598	rs151185179	3.49019e-07	-1.76902	-2.19617e-10	8.29242e-05	-1.43173	-2.19617e-10
139011064	rs78155354	3.56772e-07	-1.74705	-2.19617e-10	0.000103078	-1.21417	-2.19617e-10
139011509	rs356463	2.06582e-06	1.2803	-1.27116	0.00163923	2.80676	-1.25443
139012070	rs79843368	3.52266e-07	-1.75976	-2.19617e-10	7.84305e-05	-1.48744	-2.19617e-10
139012114	rs114613137	1.01355e-06	-0.897614	0.194676	8.24656e-05	-1.62955	0.192272
139012240	rs116268473	3.64309e-07	-1.72615	-2.19617e-10	0.000112855	-1.12355	-2.19617e-10
139012270	rs115105415	4.81441e-06	0.85522	-2.19617e-10	8.87195e-05	-1.36417	-2.19617e-10
139012382	rs144792701	5.73941e-07	-1.30604e-10	-1.27162	9.7352e-05	-1.30604e-10	-1.27132
139013177	rs356461	2.26216e-06	1.37119	-1.27126	0.00185246	2.9292	-1.25459
139013686	rs629831	1.86843e-06	1.17954	-1.27083	0.00140344	2.65095	-1.25393
139014880	rs77587009	3.49182e-07	-1.76856	-2.19617e-10	8.19769e-05	-1.44322	-2.19617e-10
139016135	rs78642293	3.58409e-07	-1.74247	-2.19617e-10	0.000105369	-1.19219	-2.19617e-10
139017059	rs558673635	3.57482e-07	-1.74506	-2.19617e-10	0.000104087	-1.20442	-2.19617e-10
139017490	rs75903170	1.99331e-06	1.24063	-1.26722	0.00152057	2.72567	-1.24849
139017551	rs678176	3.53412e-07	-1.75651	-2.19617e-10	9.99141e-05	-1.24534	-2.19617e-10
139017641	rs141270098	3.57306e-07	-1.74556	-2.19617e-10	0.00010384	-1.20681	-2.19617e-10
139017817	rs143241635	5.22614e-07	-1.36531	-2.19617e-10	5.9278e-05	-1.76742	-2.19617e-10
139018822	rs74976510	3.57482e-07	-1.74506	-2.19617e-10	0.000104087	-1.20442	-2.19617e-10
139018854	rs116353613	3.57306e-07	-1.74556	-2.19617e-10	0.00010384	-1.20681	-2.19617e-10
139019280	rs62385336	3.53442e-07	-1.75643	-2.19617e-10	6.92765e-05	-1.61155	-2.19617e-10
139019922	rs356470	1.96956e-06	1.23225	-1.27083	0.00156344	2.75891	-1.25393
139019961	rs75683231	6.126e-07	-1.30604e-10	-1.20644	0.000107961	-1.30604e-10	-1.16788
139021240	rs184289211	3.58456e-07	-1.74234	-2.19617e-10	6.32965e-05	-1.70182	-2.19617e-10
139021457	rs554841036	5.66542e-05	3.32057	-2.19617e-10	0.0489282	4.94845	-2.19617e-10
139022821	rs139350284	3.5492e-07	-1.75226	-2.19617e-10	0.000100297	-1.24152	-2.19617e-10
139023904	rs146474222	1.31396e-06	-0.443348	-2.19617e-10	9.46499e-05	-1.29947	-2.19617e-10
139024222	rs356468	1.1539e-06	0.690469	-1.26372	0.000967886	2.26827	-1.24281
139025460	rs116444062	4.5064e-06	0.789105	-2.19617e-10	8.62877e-05	-1.39197	-2.19617e-10
139025522	rs356465	1.16142e-06	0.505661	-1.07241	0.00046077	1.28372	-1.00048
139028082	rs552308138	3.79794e-07	-1.68452	-2.19617e-10	0.00013028	-0.979971	-2.19617e-10
139028810	rs10447226	0.0222053	10.4655	-1.17382	3.85799e-05	-0.933706	-1.26322
139029000	rs187167	2.16289e-06	1.12042	-1.06537	0.00627147	4.02493	-1.13082
139030422	rs117570076	9.33959e-07	-1.30604e-10	-0.784717	0.000164205	-1.30604e-10	-0.74854
139030460	rs79063181	3.77756e-07	-1.6899	-2.19617e-10	0.000128136	-0.996564	-2.19617e-10
139031121	rs115326253	3.96975e-07	-1.64028	-2.19617e-10	0.000147695	-0.854504	-2.19617e-10
139031189	rs116665693	3.96441e-07	-1.64162	-2.19617e-10	0.000147166	-0.858092	-2.19617e-10
139033019	rs356448	3.22253e-06	1.68437	-1.2306	0.00094377	2.25758	-1.25735
139033279	rs356447	3.85791e-06	1.85498	-1.22125	0.00120111	2.49204	-1.25069
139033468	rs74857455	3.76386e-06	-1.30604e-10	0.609051	0.000620083	-1.30604e-10	0.5802
139034143	rs73790670	3.86811e-06	1.85813	-1.22176	0.00103563	2.34416	-1.25106
139035314	rs6869463	3.4968e-07	-1.76713	-2.19617e-10	6.33751e-05	-1.70058	-2.19617e-10
139036109	rs74717066	3.70747e-07	-1.70863	-2.19617e-10	0.000120544	-1.05764	-2.19617e-10
139037011	rs613507	2.04894e-06	1.13245	-1.13152	0.000458117	1.46132	-1.18385
139037014	rs659936	2.51785e-06	1.37656	-1.16955	0.00164474	2.76979	-1.2141
139037130	rs28421137	5.13183e-05	4.17903	-0.957377	2.452e-05	-1.50356	-1.1466
139037196	rs11739814	4.31315e-07	-1.55731	-2.19617e-10	9.60268e-05	-1.28503	-2.19617e-10
139037597	rs75808838	3.04853e-06	-1.30604e-10	0.398265	0.00050307	-1.30604e-10	0.371074
139038629	rs75531555	3.93356e-07	-1.64944	-2.19617e-10	0.000144098	-0.879164	-2.19617e-10
139039829	rs616529	2.12892e-06	1.2675	-1.22828	0.00110786	2.41616	-1.25563
139041290	rs4377752	6.77537e-05	4.64124	-1.14175	2.08649e-05	-1.55411	-1.25747
139041650	rs145414526	7.95178e-07	-0.945583	-2.19617e-10	7.92047e-05	-1.47762	-2.19617e-10
139041719	rs77258384	4.21679e-07	-1.5799	-2.19617e-10	0.000145014	-0.872826	-2.19617e-10
139041986	rs76999836	6.9449e-07	-1.30604e-10	-1.08097	0.000115379	-1.30604e-10	-1.10143
139042019	rs115772344	4.88265e-06	0.869294	-2.19617e-10	8.88367e-05	-1.36285	-2.19617e-10
139042547	rs7730885	4.91413e-05	4.31798	-1.13967	2.24973e-05	-1.47968	-1.25658
139043657	rs115221121	7.23849e-07	-1.03957	-2.19617e-10	7.29465e-05	-1.55993	-2.19617e-10
139044217	rs6867299	6.37859e-05	4.57997	-1.14084	2.12768e-05	-1.53473	-1.25731
139045003	rs6580190	1.23887e-06	0.747233	-1.24943	2.41333e-05	-1.39211	-1.27395
139048235	rs75759241	3.81235e-07	-1.68073	-2.19617e-10	0.000123912	-1.03008	-2.19617e-10
139048762	rs116736980	3.71456e-07	-1.70672	-2.19617e-10	0.000114466	-1.10938	-2.19617e-10
139048779	rs139133301	3.81174e-07	-1.68089	-2.19617e-10	0.000229687	-0.412937	-2.19617e-10
139049286	rs143928761	4.70796e-07	-1.46972	-2.19617e-10	0.000134262	-0.949861	-2.19617e-10
139049709	rs114311514	3.7232e-07	-1.70439	-2.19617e-10	0.000115327	-1.10188	-2.19617e-10
139049796	rs76495308	5.84228e-07	-1.30604e-10	-1.25386	9.856e-05	-1.30604e-10	-1.25899
139051015	rs10040658	5.71819e-05	4.44007	-1.11023	2.47476e-05	-1.38917	-1.25176
139052104	rs356454	0.00562142	9.19786	-1.27991	1.90812e-05	-1.6449	-1.25605
139052905	rs116066457	1.819e-07	-1.34432	-1.07638	2.04727e-05	-1.75329	-1.07728
139053563	rs356453	0.00896417	9.62226	-1.23766	1.67767e-05	-1.74655	-1.28311
139053767	rs6580192	8.86719e-07	-1.30604e-10	-0.836622	0.000144854	-1.30604e-10	-0.873931
139053851	rs13183917	1.80929e-05	2.17913	-2.19617e-10	0.000320982	-0.0782699	-2.19617e-10
139053977	rs78836091	4.29031e-07	-1.56262	-2.19617e-10	0.000286742	-0.191073	-2.19617e-10
139054033	rs183072	0.00514866	9.02209	-1.19199	1.68549e-05	-1.74874	-1.27627
139054227	rs356452	0.00241992	8.28019	-1.20509	1.65324e-05	-1.76483	-1.2795
139054269	rs356451	3.15781e-06	1.68134	-1.24786	0.000402191	1.41985	-1.27258
139054506	rs627817	0.00219146	8.19702	-1.22109	1.6571e-05	-1.75977	-1.28224
139054510	rs650446	0.00208347	8.14648	-1.22109	1.65981e-05	-1.75813	-1.28224
139055009	rs356450	0.005508	9.08821	-1.19065	1.68286e-05	-1.75067	-1.2759
139056304	rs80178217	3.93213e-05	1.94871	1.00666	0.000147684	-1.70441	0.849836
139056437	rs150829809	4.65929e-07	-1.48012	-2.19617e-10	0.00012228	-1.04334	-2.19617e-10
139057076	rs601728	0.00551563	9.0162	-1.11725	1.69788e-05	-1.76814	-1.24955
139057167	rs601336	0.00572967	9.06897	-1.13195	1.68779e-05	-1.76863	-1.25501
139057179	rs601324	0.00547281	9.0162	-1.12505	1.69374e-05	-1.76814	-1.25199
139057237	rs673632	0.00486112	8.90237	-1.12974	1.69023e-05	-1.76815	-1.25406
139057270	rs600848	0.00539861	9.0162	-1.1387	1.6838e-05	-1.76814	-1.25788
139057461	rs599946	0.00596697	9.03277	-1.05517	1.75477e-05	-1.7688	-1.21593
139057548	rs589153	0.00588882	9.0803	-1.11588	1.69731e-05	-1.76909	-1.24894
139058454	rs585101	0.00777701	9.33987	-1.09734	1.71372e-05	-1.76812	-1.24028
139058589	rs682164	0.0396637	10.9102	-1.03842	1.84307e-05	-1.72575	-1.20988
139059016	rs34530707	0.0222068	10.3408	-1.04904	1.79091e-05	-1.74871	-1.21564
139059017	rs3822742	0.000119559	5.08055	-1.01314	2.50385e-05	-1.42459	-1.20465
139059562	rs6580200	0.0203294	10.3156	-1.11218	1.72619e-05	-1.7539	-1.24725
139060077	rs3756677	1.33173e-05	2.88541	-1.01274	0.00155263	2.60344	-1.10539
139060486	rs356445	1.36518e-05	2.94537	-1.04789	0.0018056	2.78047	-1.13147
139061312	rs115626362	3.49779e-07	-1.76685	-2.19617e-10	6.16347e-05	-1.72843	-2.19617e-10
139063328	rs10051390	6.03778e-07	-1.30604e-10	-1.22094	0.000108059	-1.30604e-10	-1.16698
139063728	rs2336880	0.178902	12.5419	-1.16369	1.87818e-05	-1.63951	-1.27726
139064835	rs34510678	0.169988	12.4809	-1.15381	1.8718e-05	-1.64526	-1.27491
139065180	rs35123781	0.171604	12.5969	-1.26035	1.89991e-05	-1.63422	-1.27105
139065246	rs356438	3.3289e-05	3.53487	-0.746036	0.00011737	-0.45159	-0.632734
139065988	rs9687282	0.189529	12.5969	-1.161	1.88932e-05	-1.63422	-1.27664
139066733	rs186986850	5.72236e-07	-1.30604e-10	-1.2746	9.99089e-05	-1.30604e-10	-1.2454
139066854	rs34897167	9.70198e-08	-1.7669	-1.28234	3.56512e-05	-0.994591	-1.28128
139067098	rs13436896	0.0905127	11.9679	-1.27108	1.81795e-05	-1.68887	-1.2605
139069393	rs150441236	2.79998e-06	-1.30604e-10	0.313218	0.000470666	-1.30604e-10	0.304495
139069759	rs117101172	1.07231e-06	-1.30604e-10	-0.646576	0.000178932	-1.30604e-10	-0.66265
139070573	rs13179952	0.000846923	7.0108	-0.985587	1.93144e-05	-1.75705	-1.13175
139070651	rs4912755	0.000926013	7.10093	-0.986441	1.93929e-05	-1.75345	-1.1313
139070780	rs4912756	0.000886921	7.04097	-0.969608	1.95297e-05	-1.75853	-1.11919
139070952	rs904612	0.00110006	7.25633	-0.969608	1.97758e-05	-1.74601	-1.11919
139071193	rs356433	0.000956836	7.12463	-0.977392	1.94976e-05	-1.75225	-1.12711
139071301	rs13154510	0.00089105	7.03889	-0.96288	1.96317e-05	-1.75581	-1.1167
139071353	rs10067965	0.0010766	7.22551	-0.960343	1.99037e-05	-1.74388	-1.11486
139071632	rs7703195	0.00102099	7.16993	-0.957796	1.98146e-05	-1.75021	-1.11302
139072030	rs114462231	5.22945e-07	-1.36467	-2.19617e-10	5.91627e-05	-1.76936	-2.19617e-10
139072149	rs356432	4.44763e-05	4.296	-1.21743	1.7488e-05	-1.71756	-1.27058
139073053	rs10042524	6.36928e-07	-1.30604e-10	-1.16749	0.000114146	-1.30604e-10	-1.11217
139073143	rs356429	0.00112039	7.22551	-0.920476	2.04916e-05	-1.74388	-1.08576
139073539	rs143555289	5.69764e-07	-1.27893	-2.19617e-10	6.30913e-05	-1.70507	-2.19617e-10
139074693	rs62385338	1.24463e-07	-1.6768	-1.12334	2.14424e-05	-1.74604	-1.03824
139074931	rs77498031	3.48974e-07	-1.76915	-2.19617e-10	8.11536e-05	-1.45331	-2.19617e-10
139075273	rs17118367	1.51076e-06	-1.30604e-10	-0.30378	0.000261439	-1.30604e-10	-0.283453
139077144	rs7728485	0.000584922	6.58256	-0.927475	1.96971e-05	-1.76682	-1.10236
139077702	rs79253359	1.04271e-06	-0.674569	-2.19617e-10	7.34474e-05	-1.55308	-2.19617e-10
139077829	rs356443	0.00107692	7.09403	-0.828563	2.18233e-05	-1.75042	-1.01625
139080745	rs13174863	0.000210492	5.60945	-0.976398	2.59664e-05	-1.47859	-1.11426
139081510	rs150266083	3.49233e-07	-1.76841	-2.19617e-10	0.000114446	-1.10955	-2.19617e-10
139082074	rs11748675	1.12449e-07	-1.63776	-1.26389	1.66645e-05	-1.76795	-1.26843
139083272	rs190928253	7.54742e-07	-0.997774	-2.19617e-10	7.47037e-05	-1.53612	-2.19617e-10
139084092	rs7728095	4.78441e-05	4.43278	-1.28122	1.90023e-05	-1.66599	-1.2391
139084438	rs356484	4.75487e-05	3.97387	-0.828508	2.37226e-05	-1.68241	-1.00082
139084574	rs356485	0.000125347	4.11469	-2.19617e-10	0.000823363	0.863743	-2.19617e-10
139084618	rs146714568	9.30799e-07	-1.30604e-10	-0.788106	0.000177098	-1.30604e-10	-0.672952
139085103	rs356486	2.53275e-05	3.71564	-1.20015	1.88987e-05	-1.64297	-1.26759
139085496	rs748817	3.64808e-07	-1.72478	-2.19617e-10	0.000157459	-0.790492	-2.19617e-10
139086415	rs2012027	3.70178e-05	4.13151	-1.2365	1.8535e-05	-1.65042	-1.27957
139086612	rs62385339	6.17027e-07	-1.19924	-2.19617e-10	6.29839e-05	-1.70678	-2.19617e-10
139086651	rs2133561	6.25854e-05	4.70083	-1.2807	1.82987e-05	-1.70624	-1.23658
139086737	rs191285234	3.79857e-07	-1.68436	-2.19617e-10	5.93665e-05	-1.76593	-2.19617e-10
139087825	rs146250292	7.60486e-06	1.31239	-2.19617e-10	0.000144836	-0.874055	-2.19617e-10
139088077	rs165193	1.40299e-07	-1.41585	-1.26452	1.67307e-05	-1.75922	-1.27319
139089090	rs165194	1.53008e-06	0.661265	-0.952341	2.44137e-05	-1.5549	-1.09961
139089716	rs563468934	3.76779e-07	-1.69249	-2.19617e-10	5.94783e-05	-1.76404	-2.19617e-10
139089892	rs140651512	4.45074e-07	-1.52591	-2.19617e-10	5.94855e-05	-1.76392	-2.19617e-10
139091316	rs72790996	1.17574e-05	1.74809	-2.19617e-10	0.000907775	0.961342	-2.19617e-10
139091461	rs114189018	5.17645e-05	3.23031	-2.19617e-10	0.00122924	1.26449	-2.19617e-10
139091507	rs149773831	3.95762e-07	-1.64334	-2.19617e-10	0.000104437	-1.20107	-2.19617e-10
139092273	rs77861856	6.01872e-07	-1.30604e-10	-1.22411	0.000102014	-1.30604e-10	-1.22455
139093062	rs260729	1.2451e-07	-1.66241	-1.13735	3.52797e-05	-1.17032	-1.11603
139093853	rs73261196	1.51141e-05	1.99923	-2.19617e-10	0.00017717	-0.672544	-2.19617e-10
139094061	rs187804	1.52989e-06	0.643655	-0.934856	2.50727e-05	-1.54135	-1.08653
139094172	rs165196	1.5887e-06	0.686313	-0.939788	2.46607e-05	-1.55421	-1.09023
139094585	rs165197	1.46178e-06	0.603485	-0.940227	2.52533e-05	-1.52878	-1.09192
139095473	rs260731	1.50319e-06	0.959958	-1.26876	3.01267e-05	-1.16118	-1.28306
139095486	rs260732	1.51104e-07	-1.5235	-1.08268	2.93892e-05	-1.41122	-1.0578
139095905	rs260733	1.27544e-07	-1.64694	-1.12874	3.37517e-05	-1.2238	-1.10682
139096229	rs116728346	4.11684e-07	-1.60389	-2.19617e-10	5.97354e-05	-1.75973	-2.19617e-10
139096690	rs2649633	1.43689e-07	-1.57201	-1.08448	3.10518e-05	-1.35428	-1.05971
139097627	rs10057666	1.57715e-06	0.660437	-0.92121	2.50521e-05	-1.55245	-1.07624
139099891	rs260734	1.41098e-07	-1.47894	-1.19576	2.47706e-05	-1.46091	-1.17909
139100535	rs165198	1.90007e-06	0.878359	-0.952864	2.31798e-05	-1.60637	-1.1
139100598	rs165199	2.16309e-06	1.00536	-0.950217	2.24429e-05	-1.64065	-1.09803
139100985	rs356488	2.01367e-06	0.917941	-0.934376	2.3162e-05	-1.62097	-1.08617
139101144	rs181332106	2.39272e-06	-1.30604e-10	0.156038	0.000492845	-1.30604e-10	0.35054
139101203	rs262782	1.23567e-07	-1.5819	-1.22546	2.70652e-05	-1.33963	-1.21178
139103881	rs260735	1.4073e-07	-1.49287	-1.18444	2.54491e-05	-1.44621	-1.16677
139104606	rs10074314	1.15871e-07	-1.70171	-1.16996	2.99047e-05	-1.20329	-1.24835
139104963	rs76706704	1.66808e-06	-0.204723	-2.19617e-10	0.000858095	0.905061	-2.19617e-10
139105809	rs165191	1.16844e-07	-1.59261	-1.2707	6.24774e-05	-0.43208	-1.28277
139105851	rs262790	1.12154e-07	-1.76932	-1.13496	4.19916e-05	-0.885781	-1.2264
139106190	rs260736	1.69846e-07	-1.24958	-1.23968	2.19859e-05	-1.53405	-1.2252
139106464	rs165192	1.11839e-07	-1.76885	-1.13824	4.31829e-05	-0.855781	-1.22843
139106981	rs356480	1.14727e-07	-1.60667	-1.27492	6.63241e-05	-0.373572	-1.28153
139107012	rs356481	1.11593e-07	-1.75944	-1.14985	3.74343e-05	-0.991599	-1.23547
139108779	rs260737	1.58811e-07	-1.32085	-1.23559	2.31091e-05	-1.48893	-1.22049
139108885	rs111697046	1.13358e-05	1.71157	-2.19617e-10	0.000478653	0.321322	-2.19617e-10
139108963	rs260738	1.19669e-07	-1.56505	-1.27437	5.81924e-05	-0.50414	-1.28176
139109132	rs166389	1.73452e-07	-1.23733	-1.23092	2.20284e-05	-1.54217	-1.21515
139109436	rs140888384	3.48905e-07	-1.76935	-2.19617e-10	6.88009e-05	-1.61844	-2.19617e-10
139110879	rs262787	1.13004e-07	-1.7654	-1.13132	4.93478e-05	-0.726617	-1.22414
139111708	rs142795877	4.1923e-07	-1.58573	-2.19617e-10	0.000128532	-0.993478	-2.19617e-10
139112044	rs262786	1.1406e-07	-1.76857	-1.11885	4.16361e-05	-0.904407	-1.21628
139112282	rs186626839	5.8159e-07	-1.25838	-2.19617e-10	6.73771e-05	-1.63935	-2.19617e-10
139113268	rs616306	1.14183e-07	-1.76415	-1.1222	5.12791e-05	-0.692377	-1.21999
139114806	rs146936277	4.63091e-07	-1.48623	-2.19617e-10	6.40067e-05	-1.69067	-2.19617e-10
139115233	rs147579187	1.13151e-07	-1.76857	-1.12686	4.13614e-05	-0.904407	-1.2229
139115264	rs142072064	1.13672e-07	-1.76576	-1.12507	3.90655e-05	-0.96263	-1.22178
139115811	rs188894465	4.02713e-07	-1.62593	-2.19617e-10	0.000108302	-1.16473	-2.19617e-10
139116298	rs490575	1.15669e-07	-1.76647	-1.10695	3.90578e-05	-0.974301	-1.21031
139116599	rs577021	1.1562e-07	-1.76689	-1.10695	4.02554e-05	-0.944098	-1.21031
139116785	rs146063438	2.42945e-06	-1.30604e-10	0.171269	0.000500907	-1.30604e-10	0.366766
139118233	rs116179920	1.10397e-06	-0.617481	-2.19617e-10	8.18902e-05	-1.44427	-2.19617e-10
139118309	rs75515946	8.0428e-07	-1.30604e-10	-0.934203	0.000134137	-1.30604e-10	-0.950796
139119248	rs99507	2.88848e-07	-1.09589	-0.862358	2.20693e-05	-1.71596	-1.03951
139120060	rs74820434	3.79074e-06	0.616166	-2.19617e-10	0.000130402	-0.97903	-2.19617e-10
139120338	rs356471	1.18957e-07	-1.72107	-1.12431	2.93218e-05	-1.25001	-1.22132
139120826	rs356472	1.20932e-07	-1.76528	-1.06364	2.09555e-05	-1.76399	-1.04326
139121794	rs356473	1.24653e-07	-1.71734	-1.08127	3.0896e-05	-1.22553	-1.19349
139122391	rs80109239	2.77837e-06	-1.30604e-10	0.305469	0.000462112	-1.30604e-10	0.286153
139122579	rs57798288	8.81721e-06	1.46031	-2.19617e-10	0.000394379	0.127658	-2.19617e-10
139122689	rs165181	1.21551e-07	-1.70898	-1.11483	2.84327e-05	-1.28677	-1.21535
139122874	rs76965118	3.34415e-06	0.490817	-2.19617e-10	0.000119415	-1.06705	-2.19617e-10
139123340	rs165182	1.21989e-07	-1.7311	-1.08911	3.22787e-05	-1.17656	-1.19869
139123627	rs165183	1.20662e-07	-1.74078	-1.09038	3.36196e-05	-1.13502	-1.19953
139125855	rs80165652	1.38031e-06	-1.30604e-10	-0.394088	0.000244221	-1.30604e-10	-0.351582
139127486	rs141371095	3.65177e-07	-1.72377	-2.19617e-10	8.36636e-05	-1.42285	-2.19617e-10
139127567	rs35013791	5.47071e-07	-1.31957	-2.19617e-10	7.94999e-05	-1.4739	-2.19617e-10
139128817	rs116574534	3.51093e-07	-1.7631	-2.19617e-10	6.00635e-05	-1.75425	-2.19617e-10
139129326	rs12517282	4.64168e-06	0.818682	-2.19617e-10	0.000126683	-1.00797	-2.19617e-10
139129459	rs12654106	8.26818e-07	-1.30604e-10	-0.906565	0.000137806	-1.30604e-10	-0.923811
139129632	rs262785	3.32475e-07	-1.07401	-0.743574	2.48594e-05	-1.69191	-0.944511
139130631	rs143166789	3.0178e-06	0.388135	-2.19617e-10	0.000114641	-1.10785	-2.19617e-10
139132469	rs112419009	6.82236e-06	1.20381	-2.19617e-10	0.000270131	-0.250748	-2.19617e-10
139132514	rs260717	7.57612e-07	0.284187	-1.27817	1.675e-05	-1.76107	-1.27018
139132796	rs260718	1.0354e-06	0.545506	-1.22712	1.83309e-05	-1.73557	-1.2055
139135507	rs260719	6.58468e-07	0.1468	-1.28103	1.65599e-05	-1.76758	-1.27509
139135577	rs260720	7.13313e-07	0.227608	-1.28184	1.65868e-05	-1.7643	-1.27675
139135663	rs260721	8.66825e-07	0.411833	-1.27115	1.71053e-05	-1.74997	-1.26029
139136269	rs260722	3.57399e-07	-0.562935	-1.18236	2.09275e-05	-1.64651	-1.16208
139137262	rs72793007	6.95259e-07	-1.07986	-2.19617e-10	0.000429021	0.211852	-2.19617e-10
139138894	rs260723	3.44011e-07	-0.566996	-1.21648	2.01936e-05	-1.64521	-1.19908
139138994	rs2546708	3.16005e-07	-0.646822	-1.22157	2.06315e-05	-1.61802	-1.20481
139139042	rs260724	3.31858e-07	-0.597872	-1.22157	2.02785e-05	-1.63528	-1.20481
139139294	rs75277035	2.62419e-06	-1.30604e-10	0.248376	0.000458957	-1.30604e-10	0.279302
139139587	rs260725	3.22696e-07	-0.610094	-1.23734	2.01735e-05	-1.62253	-1.22275
139140439	rs260726	3.34651e-07	-0.580984	-1.23008	2.01371e-05	-1.63265	-1.21445
139140709	rs260727	1.80847e-07	-1.20311	-1.22339	2.26952e-05	-1.52064	-1.20686
139141612	rs72793010	3.95047e-07	-1.64514	-2.19617e-10	6.02617e-05	-1.75096	-2.19617e-10
139143510	rs260728	2.64958e-07	-0.786752	-1.25783	2.10784e-05	-1.55508	-1.24632
139144766	rs165185	1.70724e-07	-1.767	-0.717097	2.57374e-05	-1.74431	-0.857404
139144794	rs165186	2.26747e-06	-1.21583	1.3181	0.000209038	-1.57223	1.06509
139145049	rs165187	1.84997e-07	-1.16036	-1.24345	2.96502e-05	-1.27294	-1.18725
139145084	rs262792	1.43411e-07	-1.76828	-0.890156	2.37195e-05	-1.63649	-1.04687
139145256	rs143558683	6.19453e-07	-1.19531	-2.19617e-10	0.000114115	-1.11245	-2.19617e-10
139145300	rs165188	2.73362e-07	-0.831908	-1.18145	2.88387e-05	-1.3849	-1.10304
139145747	rs165189	1.43628e-07	-1.60457	-1.05235	2.23652e-05	-1.58372	-1.15843
139146100	rs165190	2.70317e-07	-0.915283	-1.10927	3.3167e-05	-1.33851	-1.00959
139146963	rs149604791	2.33766e-06	-1.30604e-10	0.132755	0.000387192	-1.30604e-10	0.109266
139147152	rs823929	5.37752e-07	-1.33675	-2.19617e-10	5.92607e-05	-1.76771	-2.19617e-10
139147554	rs356477	1.72042e-07	-1.69097	-0.785437	3.07193e-05	-1.47275	-0.952014
139147683	rs604263	1.90256e-06	0.726579	-0.799774	2.73967e-05	-1.767	-0.772228
139147918	rs356478	1.64951e-07	-1.36156	-1.15695	1.97426e-05	-1.75954	-1.10734
139148127	rs569520977	4.4214e-07	-1.53252	-2.19617e-10	5.929e-05	-1.76721	-2.19617e-10
139148929	rs114438287	4.3208e-07	-1.55554	-2.19617e-10	6.05208e-05	-1.74667	-2.19617e-10
139149696	rs112384424	3.06321e-06	0.221305	0.181765	0.000230263	-0.593439	0.183008
139150252	rs2336977	2.93302e-07	-1.73161	-0.211336	5.06238e-05	-1.75332	-0.171908
139150785	rs72793012	3.57621e-07	-1.74468	-2.19617e-10	0.000113896	-1.11437	-2.19617e-10
139151478	rs75450121	4.11139e-07	-1.60522	-2.19617e-10	6.00415e-05	-1.75462	-2.19617e-10
139151559	rs140218841	3.54498e-07	-1.75345	-2.19617e-10	6.21874e-05	-1.7195	-2.19617e-10
139151633	rs79546864	5.46349e-06	-1.30604e-10	0.981694	0.00104397	-1.30604e-10	1.10113
139151860	rs918508	3.38551e-07	-0.537601	-1.26187	2.85907e-05	-1.22286	-1.27372
139152736	rs74593952	2.52706e-06	-1.76154	1.97221	0.000510089	-1.76912	2.15405
139153689	rs117907290	7.12698e-07	-1.30604e-10	-1.05509	0.000122486	-1.30604e-10	-1.04166
139154422	rs72793013	3.4898e-07	-1.76914	-2.19617e-10	8.91199e-05	-1.35967	-2.19617e-10
139154425	rs72793014	3.49643e-07	-1.76724	-2.19617e-10	8.57311e-05	-1.39844	-2.19617e-10
139154762	rs7727559	2.28334e-07	-1.44157	-0.751772	5.48339e-05	-1.1843	-0.661049
139155850	rs2098661	4.57239e-07	-0.231538	-1.26741	4.41809e-05	-0.78435	-1.27701
139156892	rs72794880	3.50821e-07	-1.76388	-2.19617e-10	0.000107488	-1.17227	-2.19617e-10
139157286	rs72794881	3.51066e-07	-1.76318	-2.19617e-10	0.000108252	-1.16519	-2.19617e-10
139158254	rs72794882	3.51299e-07	-1.76251	-2.19617e-10	0.000108948	-1.15878	-2.19617e-10
139158961	rs6886081	3.52163e-07	-1.76006	-2.19617e-10	0.000111328	-1.13717	-2.19617e-10
139158973	rs111263087	1.21887e-06	-0.518467	-2.19617e-10	0.000285667	-0.194827	-2.19617e-10
139159032	rs6897822	3.52163e-07	-1.76006	-2.19617e-10	0.000111328	-1.13717	-2.19617e-10
139159089	rs114237239	5.27312e-07	-1.35636	-2.19617e-10	0.000171509	-0.70502	-2.19617e-10
139159310	rs72794883	3.52923e-07	-1.7579	-2.19617e-10	0.000112049	-1.13072	-2.19617e-10
139159855	rs72794884	3.53902e-07	-1.75513	-2.19617e-10	0.000115505	-1.10034	-2.19617e-10
139160230	rs138512217	3.53427e-07	-1.75647	-2.19617e-10	0.000109462	-1.15407	-2.19617e-10
139161013	rs142006863	3.53283e-07	-1.75688	-2.19617e-10	0.000114429	-1.1097	-2.19617e-10
139162011	rs149357283	3.51955e-07	-1.76065	-2.19617e-10	0.000109643	-1.15243	-2.19617e-10
139162163	rs146323813	3.54026e-07	-1.75478	-2.19617e-10	0.00011455	-1.10864	-2.19617e-10
139162681	rs58363976	1.45066e-06	-1.30604e-10	-0.344373	0.00024519	-1.30604e-10	-0.34762
139162842	rs58054306	3.54837e-07	-1.75249	-2.19617e-10	0.000116273	-1.09372	-2.19617e-10
139163044	rs11951183	3.90381e-07	-0.374329	-1.2827	9.91428e-05	0.0292262	-1.28232
139163291	rs72794886	3.53643e-07	-1.75586	-2.19617e-10	0.000113706	-1.11604	-2.19617e-10
139163372	rs6860273	4.03202e-07	-0.352208	-1.2725	3.6532e-05	-0.972222	-1.27924
139163834	rs151017603	6.31175e-07	-1.17657	-2.19617e-10	6.47912e-05	-1.67848	-2.19617e-10
139164183	rs76509078	1.52543e-06	-1.30604e-10	-0.294119	0.000256444	-1.30604e-10	-0.302744
139164453	rs57865582	4.06826e-07	-0.332755	-1.28301	0.00010201	0.0571942	-1.28178
139165550	rs138266504	5.68558e-07	-1.30604e-10	-1.28105	9.63441e-05	-1.30604e-10	-1.28173
139165863	rs2336978	4.11733e-07	-0.332755	-1.27102	0.000102265	0.0571942	-1.27928
139166034	rs2878853	4.66184e-07	-0.210577	-1.26899	4.37343e-05	-0.793364	-1.27816
139166808	rs749125	6.11693e-07	-0.503669	-0.70425	0.000443447	0.858572	-0.613648
139167410	rs139136189	5.748e-06	1.03246	-2.19617e-10	0.000167113	-0.730987	-2.19617e-10
139167454	rs10477194	4.42077e-07	-0.276423	-1.25624	0.00011893	0.198643	-1.26977
139167516	rs10477195	4.51831e-07	-0.259383	-1.25146	0.000121695	0.2182	-1.26634
139167591	rs78771021	3.67333e-07	-1.71788	-2.19617e-10	0.000141329	-0.898561	-2.19617e-10
139167680	rs735795	5.44119e-07	-1.76618	0.4412	0.000108183	-1.6555	0.489675
139167726	rs112555259	4.20851e-07	-0.299148	-1.28272	0.000120275	0.222513	-1.28239
139167939	rs72794887	3.75842e-07	-1.69498	-2.19617e-10	0.000154276	-0.810913	-2.19617e-10
139168126	rs6898636	1.05609e-06	-0.0477611	-0.614058	0.000439032	0.754954	-0.520035
139168877	rs6884009	3.66625e-07	-1.71981	-2.19617e-10	0.000140205	-0.906548	-2.19617e-10
139168949	rs12186347	1.60201e-06	0.117706	-0.362839	0.00198981	2.00342	-0.257279
139169587	rs112422641	7.94289e-07	-0.946703	-2.19617e-10	7.19955e-05	-1.57305	-2.19617e-10
139169751	rs11167791	1.51823e-06	-0.0453161	-0.253531	0.00219414	1.9813	-0.137411
139170031	rs62383866	3.58639e-07	-1.26587	-0.475968	0.000320458	0.388774	-0.468676
139170499	rs111360835	3.04651e-06	-0.0882668	0.48587	0.0003159	-0.585885	0.491655
139173238	rs118023811	9.31744e-07	-1.30604e-10	-0.787091	0.000169599	-1.30604e-10	-0.71622
139173342	rs75461295	2.95924e-07	-1.17349	-0.760562	5.51458e-05	-1.06236	-0.777319
139173441	rs2194141	1.51506e-07	-1.40133	-1.20219	3.91216e-05	-1.0025	-1.18048
139174005	rs183336086	5.69409e-07	-1.30604e-10	-1.27955	9.67113e-05	-1.30604e-10	-1.27792
139175965	rs75963243	1.87697e-07	-1.43191	-0.957412	2.35806e-05	-1.67507	-1.01416
139176224	rs150195915	5.87171e-07	-1.24883	-2.19617e-10	0.000121387	-1.05067	-2.19617e-10
139176682	rs719460	1.92283e-07	-1.38141	-0.983765	2.56264e-05	-1.56798	-1.03805
139177126	rs117316875	1.38593e-06	-1.30604e-10	-0.390026	0.000262836	-1.30604e-10	-0.278124
139178007	rs72794890	1.88124e-07	-1.4182	-0.968852	2.42421e-05	-1.63528	-1.02628
139178362	rs58914297	2.14603e-07	-1.21564	-1.03972	2.59813e-05	-1.50312	-1.08916
139179312	rs56814871	1.88557e-07	-1.41417	-0.97058	2.45925e-05	-1.6199	-1.02731
139179563	rs7700395	1.67442e-07	-1.47181	-1.0317	2.24709e-05	-1.65514	-1.08229
139180279	rs72794891	1.02249e-07	-1.73421	-1.26253	1.79415e-05	-1.68656	-1.27598
139180644	rs36074298	1.51084e-07	-1.34851	-1.2578	1.81853e-05	-1.67573	-1.27331
139181266	rs149534598	6.34544e-07	-1.30604e-10	-1.17124	0.000108034	-1.30604e-10	-1.16721
139182407	rs58220186	1.49217e-07	-1.3587	-1.26005	1.82155e-05	-1.67255	-1.27483
139182807	rs60870216	1.51179e-07	-1.34621	-1.25948	1.84271e-05	-1.66148	-1.27435
139182830	rs17118436	1.56413e-07	-1.3155	-1.25615	1.85032e-05	-1.65962	-1.27209
139182901	rs57873997	1.51126e-07	-1.34621	-1.25983	1.84208e-05	-1.66148	-1.2747
139183265	rs59356196	1.50094e-07	-1.35414	-1.25875	1.83595e-05	-1.66547	-1.27404
139183927	rs114463877	8.92871e-07	-0.829708	-2.19617e-10	6.85971e-05	-1.6214	-2.19617e-10
139183944	rs13354234	1.51011e-07	-1.34804	-1.25875	1.75432e-05	-1.71094	-1.27404
139185509	rs1422780	1.06625e-07	-1.75076	-1.20407	2.31643e-05	-1.47258	-1.23446
139186773	rs11167794	1.05724e-07	-1.75659	-1.20673	2.23296e-05	-1.50686	-1.23688
139188731	rs10076147	1.87816e-07	-1.11751	-1.27118	2.25885e-05	-1.45141	-1.2808
139188856	rs3797901	1.92679e-07	-1.09598	-1.26714	2.37223e-05	-1.40438	-1.27885
139190242	rs114429623	3.80883e-07	-1.68166	-2.19617e-10	5.92311e-05	-1.76821	-2.19617e-10
139191368	rs2004541	1.71165e-07	-1.21598	-1.26554	1.96969e-05	-1.59116	-1.27804
139191651	rs115336841	5.69303e-07	-1.27974	-2.19617e-10	7.36373e-05	-1.5505	-2.19617e-10
139191665	rs76453676	2.51019e-07	-1.72917	-0.369453	4.62451e-05	-1.61633	-0.399366
139192702	rs10054631	1.98248e-07	-1.20176	-1.13287	2.33921e-05	-1.52208	-1.17518
139194478	rs72794894	3.49103e-07	-1.76878	-2.19617e-10	6.25835e-05	-1.71315	-2.19617e-10
139194793	rs191396651	5.81804e-07	-1.25802	-2.19617e-10	7.32333e-05	-1.556	-2.19617e-10
139195160	rs17118443	2.07489e-07	-1.18116	-1.10791	2.32667e-05	-1.55372	-1.14892
139195450	rs57004210	2.02224e-07	-1.19157	-1.1232	2.28132e-05	-1.56	-1.16232
139196506	rs148012360	4.014e-07	-1.62919	-2.19617e-10	5.98271e-05	-1.7582	-2.19617e-10
139196704	rs186386221	7.33184e-07	-1.02675	-2.19617e-10	0.000259959	-0.289129	-2.19617e-10
139198001	rs889018	2.14892e-07	-1.16	-1.09401	2.39418e-05	-1.53539	-1.13864
139199222	rs145903485	5.48327e-07	-1.31728	-2.19617e-10	6.33464e-05	-1.70104	-2.19617e-10
139199772	rs1422779	1.99993e-07	-1.22295	-1.10292	2.22523e-05	-1.6008	-1.14641
139199937	rs1833733	1.9091e-07	-1.26486	-1.10749	2.24984e-05	-1.58582	-1.15039
139200268	rs72794895	2.05076e-07	-1.2008	-1.09997	2.32293e-05	-1.5604	-1.14385
139200417	rs7710637	2.02989e-07	-1.21103	-1.09997	2.30861e-05	-1.56658	-1.14385
139200927	rs7734333	1.95466e-07	-1.25002	-1.09874	2.25804e-05	-1.5898	-1.14277
139201064	rs7723670	2.02989e-07	-1.21103	-1.09997	2.30861e-05	-1.56658	-1.14385
139201070	rs146342387	3.97756e-07	-1.63831	-2.19617e-10	7.17724e-05	-1.57616	-2.19617e-10
139201257	rs7700717	2.04727e-07	-1.2008	-1.10168	2.31948e-05	-1.5604	-1.14533
139201382	rs7701014	1.9406e-07	-1.26021	-1.09577	2.26441e-05	-1.58957	-1.14018
139202400	rs35306338	8.77022e-07	0.180773	-1.02839	2.79636e-05	-1.43848	-1.08027
139203187	rs60081477	6.95502e-07	0.197435	-1.27695	6.81627e-05	-0.344993	-1.28276
139203246	rs117880213	7.91913e-06	-1.30604e-10	1.35289	0.00150833	-1.30604e-10	1.46911
139204050	rs115496414	2.15099e-06	0.0495344	-2.19617e-10	0.000162087	-0.76152	-2.19617e-10
139204138	rs138804157	2.12349e-07	-1.65843	-0.607487	3.83234e-05	-1.57567	-0.627925
139204425	rs7731984	5.83719e-07	-0.207819	-1.04691	3.88015e-05	-1.09183	-1.09936
139204493	rs6580272	5.69325e-07	-0.274011	-1.00569	3.9988e-05	-1.0978	-1.06327
139204727	rs12657709	5.68338e-07	-1.30604e-10	-1.28143	9.62741e-05	-1.30604e-10	-1.28245
139204787	rs77720335	2.38829e-06	0.154183	-2.19617e-10	0.000183229	-0.638915	-2.19617e-10
139205681	rs72794898	9.30315e-07	-1.70714	0.918515	0.000195559	-1.42631	0.852516
139205993	rs73269466	8.88854e-07	-1.69276	0.858547	0.00020399	-1.33307	0.801489
139206165	rs145150555	4.6575e-07	-1.4805	-2.19617e-10	0.000138462	-0.919059	-2.19617e-10
139206172	rs59365080	9.44459e-07	0.508823	-1.28236	0.000104866	0.085812	-1.28279
139207173	rs6892450	5.39504e-07	-0.59908	-0.734419	4.44958e-05	-1.24474	-0.809525
139207494	rs72794899	9.15683e-07	-1.67851	0.874026	0.00020108	-1.36271	0.816761
139207638	rs78563288	3.51818e-07	-1.76103	-2.19617e-10	6.25366e-05	-1.7139	-2.19617e-10
139207893	rs59241695	3.98839e-06	1.71008	-1.04309	0.000392249	1.19786	-1.07562
139208055	rs114433024	4.27747e-07	-1.56562	-2.19617e-10	9.2776e-05	-1.31947	-2.19617e-10
139208696	rs17118448	9.89214e-08	-1.75983	-1.27	1.7763e-05	-1.70617	-1.26636
139208711	rs113309830	6.94614e-06	1.22179	-2.19617e-10	7.16516e-05	-1.57784	-2.19617e-10
139209638	rs79517259	5.67408e-07	-1.30604e-10	-1.28307	9.62146e-05	-1.30604e-10	-1.28307
139210305	rs192774575	3.6826e-07	-1.71536	-2.19617e-10	5.92562e-05	-1.76778	-2.19617e-10
139211024	rs766740	3.58067e-06	1.20887	-0.649715	0.000243298	0.372878	-0.728246
139211120	rs57227239	1.03517e-07	-1.76297	-1.22145	1.93216e-05	-1.6746	-1.21383
139211723	rs1006967	1.03145e-07	-1.7623	-1.22572	1.92827e-05	-1.67209	-1.21835
139212604	rs77577842	1.77752e-06	-0.141174	-2.19617e-10	0.000477637	0.319196	-2.19617e-10
139212839	rs72794900	9.85389e-08	-1.76194	-1.27175	1.75009e-05	-1.71931	-1.2681
139212864	rs73269477	3.19962e-06	1.10987	-0.663234	0.000220921	0.289044	-0.740895
139213195	rs117273720	1.20059e-07	-1.67663	-1.15953	2.18347e-05	-1.59998	-1.16617
139214034	rs73269480	9.86095e-08	-1.76169	-1.2713	1.78332e-05	-1.70102	-1.26757
139214076	rs192566041	6.36513e-07	-1.30604e-10	-1.16814	0.000106346	-1.30604e-10	-1.18296
139214934	rs72794901	9.83031e-08	-1.75551	-1.28058	1.68677e-05	-1.74607	-1.27819
139215386	rs62383878	5.45174e-07	-0.128595	-1.19445	4.23004e-05	-0.884103	-1.22076
139216058	rs139724191	3.88522e-07	-1.6618	-2.19617e-10	0.000108421	-1.16364	-2.19617e-10
139216258	rs149129865	5.70453e-07	-1.30604e-10	-1.27772	9.68322e-05	-1.30604e-10	-1.27667
139216744	rs147072238	3.49234e-07	-1.76841	-2.19617e-10	7.27847e-05	-1.56215	-2.19617e-10
139217320	rs60035945	1.0085e-07	-1.73555	-1.27497	1.70074e-05	-1.74385	-1.27216
139218523	rs6880153	1.02079e-07	-1.76815	-1.23025	1.8422e-05	-1.71269	-1.22342
139218538	rs6896668	1.08898e-07	-1.76927	-1.16446	2.01862e-05	-1.68962	-1.15503
139220678	rs72796703	3.49112e-07	-1.76876	-2.19617e-10	5.99483e-05	-1.75617	-2.19617e-10
139222208	rs3797904	1.17971e-07	-1.76032	-1.0934	2.05966e-05	-1.73775	-1.08677
139222591	rs10078529	1.07628e-07	-1.6699	-1.27557	1.65992e-05	-1.76766	-1.27265
139223085	rs17286536	1.86702e-06	0.657874	-0.749924	0.000251278	0.500244	-0.823339
139223145	rs10061228	1.17165e-07	-1.73246	-1.1281	1.94219e-05	-1.76114	-1.12211
139223356	rs17286543	3.94781e-07	-1.64582	-2.19617e-10	5.9543e-05	-1.76296	-2.19617e-10
139224460	rs56862455	7.09497e-07	-1.30604e-10	-1.05959	0.000123373	-1.30604e-10	-1.03444
139224735	rs17118468	1.37238e-06	0.841104	-1.24095	0.00106056	2.3494	-1.2325
139224817	rs11951618	4.87317e-07	-1.43523	-2.19617e-10	5.92975e-05	-1.76709	-2.19617e-10
139224857	rs78098788	1.5007e-06	0.932552	-1.24301	0.00129273	2.54962	-1.23476
139225653	rs76582009	1.79706e-06	1.11263	-1.24287	0.00162267	2.77653	-1.23435
139226993	rs12519544	1.75424e-06	1.0992	-1.25356	0.0015775	2.75965	-1.24571
139227532	rs373462739	5.75167e-07	-1.30604e-10	-1.26949	9.75433e-05	-1.30604e-10	-1.26936
139229291	rs112424277	7.73448e-06	1.32929	-2.19617e-10	0.00153144	1.48431	-2.19617e-10
139230319	rs76606228	5.71307e-07	-1.30604e-10	-1.27622	9.68206e-05	-1.30604e-10	-1.27679
139231255	rs75431091	3.90048e-07	-1.65788	-2.19617e-10	5.95717e-05	-1.76247	-2.19617e-10
139231697	rs74551720	1.218e-06	0.723583	-1.24277	0.00145381	2.66498	-1.23269
139232005	rs79168793	6.29879e-07	-1.17862	-2.19617e-10	7.12352e-05	-1.58367	-2.19617e-10
139232299	rs2302984	1.68415e-06	0.955259	-1.15039	0.00160673	2.66356	-1.13126
139232476	rs2287683	5.67566e-07	-1.30604e-10	-1.28279	9.62609e-05	-1.30604e-10	-1.28259
139232797	rs78656209	4.15557e-07	-1.59453	-2.19617e-10	5.91812e-05	-1.76905	-2.19617e-10
139233991	rs188936691	4.00246e-07	-1.63207	-2.19617e-10	7.23137e-05	-1.56864	-2.19617e-10
139234804	rs75457264	1.27618e-06	0.790517	-1.26304	0.00146664	2.69677	-1.2557
139234885	rs61596566	2.19499e-06	1.14843	-1.07865	0.00209868	2.8623	-1.06289
139236962	rs4912894	2.64682e-06	-0.565915	0.82288	0.00179009	0.596469	1.0439
139237341	rs6859144	2.68971e-06	1.32527	-1.05223	0.002691	3.08442	-1.03641
139237820	rs114578583	3.61538e-06	0.568803	-2.19617e-10	0.000129561	-0.985504	-2.19617e-10
139238206	rs115143294	3.75834e-07	-1.695	-2.19617e-10	6.0171e-05	-1.75246	-2.19617e-10
139238251	rs12515112	1.64324e-06	1.03168	-1.2514	0.00221076	3.09418	-1.24274
139238816	rs77865538	1.10558e-06	-0.616026	-2.19617e-10	0.000623401	0.585536	-2.19617e-10
139238893	rs3756675	3.2801e-06	1.43258	-0.9611	0.00363674	3.29261	-0.943425
139238921	rs3822741	1.49049e-05	-0.815278	2.80057	0.00496765	-0.238756	2.8998
139239155	rs116420237	3.76535e-07	-1.69314	-2.19617e-10	5.9277e-05	-1.76743	-2.19617e-10
139240190	rs12517577	1.42658e-06	0.87746	-1.23858	0.00169024	2.81138	-1.22841
139241540	rs7737580	3.40559e-06	1.39871	-0.889692	0.00375387	3.25001	-0.86912
139241727	rs34234982	3.63318e-06	1.44877	-0.875056	0.00405825	3.31296	-0.854109
139242290	rs17118477	1.99751e-06	1.19574	-1.22024	0.00261402	3.22724	-1.20826
139242767	rs75334456	2.10701e-06	1.21612	-1.18724	0.00302108	3.33628	-1.17257
139243162	rs61646191	3.40041e-06	1.3315	-0.823999	0.00368922	3.16531	-0.801796
139243390	rs74571966	1.78973e-06	1.05824	-1.19256	0.00285641	3.28588	-1.17821
139243448	rs146099459	2.21116e-06	-1.30604e-10	0.077124	0.000384961	-1.30604e-10	0.103487
139245086	rs1800954	3.57268e-06	0.940913	-0.383991	0.00290218	2.44771	-0.32415
139245762	rs6580288	2.13664e-07	-1.28019	-0.979558	6.91722e-05	-0.685286	-0.92777
139246688	rs3777107	6.396e-07	-1.30604e-10	-1.16331	0.000111211	-1.30604e-10	-1.13822
139246990	rs11745110	7.89025e-07	-0.953352	-2.19617e-10	0.000258904	-0.293197	-2.19617e-10
139247971	rs3777106	2.96371e-07	-0.917484	-1.01506	0.00012625	-0.0497147	-0.961672
139248101	rs58086316	1.54429e-07	-1.67849	-0.905926	5.58865e-05	-0.969625	-0.856707
139251469	rs1800953	2.48397e-07	-1.18261	-0.926509	8.78396e-05	-0.491426	-0.882716
139252224	rs59910348	3.00468e-07	-0.978476	-0.940332	9.80491e-05	-0.366167	-0.898019
139253738	rs77893406	6.76077e-07	-1.10784	-2.19617e-10	8.69779e-05	-1.384	-2.19617e-10
139255277	rs140334738	3.72068e-07	-1.70507	-2.19617e-10	5.92443e-05	-1.76799	-2.19617e-10
139255800	rs59955273	2.06782e-07	-1.0479	-1.24458	8.52331e-05	-0.177447	-1.22682
139256222	rs57742781	3.39401e-07	-0.853797	-0.94317	0.000118589	-0.172961	-0.901027
139256795	rs77864329	3.97222e-07	-0.567429	-1.07223	7.04171e-05	-0.514447	-1.08077
139256852	rs79375610	1.34669e-06	-0.418748	-2.19617e-10	0.000370796	0.0659986	-2.19617e-10
139257603	rs3777102	3.46612e-07	-0.83006	-0.945884	0.000132907	-0.0561007	-0.903905
139258614	rs62383881	4.24846e-06	0.730161	-2.19617e-10	0.000880941	0.931336	-2.19617e-10
139260428	rs889022	3.96128e-07	-0.693697	-0.948715	0.000159046	0.126443	-0.906907
139260836	rs11748246	3.61103e-06	-1.2607	1.8283	0.00145256	-0.572886	2.00431
139261005	rs73271418	2.42971e-07	-0.902998	-1.22821	0.00011194	0.0763249	-1.20801
139262117	rs6860347	2.64738e-06	-1.64213	1.89931	0.00119887	-0.939619	2.1791
139263987	rs77363425	4.41473e-07	-1.53403	-2.19617e-10	9.97671e-05	-1.24682	-2.19617e-10
139264515	rs75026715	3.5825e-07	-1.74292	-2.19617e-10	6.20663e-05	-1.72145	-2.19617e-10
139268265	rs4912651	1.08945e-07	-1.65034	-1.28296	2.38731e-05	-1.39403	-1.28288
139268592	rs145977492	1.07249e-06	-0.646411	-2.19617e-10	0.000441185	0.239809	-2.19617e-10
139269162	rs78401117	5.70046e-07	-1.30604e-10	-1.27843	9.68301e-05	-1.30604e-10	-1.2767
139269757	rs3863189	5.64748e-07	-1.28777	-2.19617e-10	0.000161758	-0.763555	-2.19617e-10
139270321	rs113341825	1.49521e-06	-0.314128	-2.19617e-10	6.15654e-05	-1.72955	-2.19617e-10
139270620	rs3863190	2.52237e-07	-0.812129	-1.28165	2.28068e-05	-1.44515	-1.27744
139270729	rs6868928	2.55161e-07	-0.800403	-1.28185	2.29541e-05	-1.43832	-1.27784
139270855	rs6893652	2.55924e-07	-0.796515	-1.28276	2.30864e-05	-1.43046	-1.27995
139272844	rs9687305	2.43721e-07	-0.845724	-1.2824	2.23286e-05	-1.46458	-1.27921
139273020	rs75418591	3.4941e-07	-1.7679	-2.19617e-10	5.98517e-05	-1.75779	-2.19617e-10
139273413	rs13161922	2.39206e-07	-0.868538	-1.27829	2.22048e-05	-1.47763	-1.27172
139273549	rs79824759	1.21429e-05	-1.30604e-10	1.78035	0.00217777	-1.30604e-10	1.8364
139275102	rs77901652	2.04199e-06	-0.00246836	-2.19617e-10	0.000190487	-0.600069	-2.19617e-10
139275506	rs57163327	1.84938e-07	-1.12256	-1.28156	2.38421e-05	-1.39954	-1.27866
139276492	rs1422717	2.52276e-07	-0.812583	-1.28104	2.33212e-05	-1.42404	-1.27625
139276647	rs1422718	2.42598e-07	-0.850043	-1.2827	2.25999e-05	-1.45196	-1.27975
139276664	rs1422188	2.74277e-07	-0.729503	-1.28051	2.45549e-05	-1.37344	-1.27531
139276748	rs1422187	1.28696e-07	-1.48386	-1.28284	1.65718e-05	-1.75948	-1.28247
139276764	rs74334823	5.28145e-06	-1.30604e-10	0.947806	0.000939488	-1.30604e-10	0.99568
139276863	rs1422186	2.42592e-07	-0.850043	-1.28273	2.25298e-05	-1.45196	-1.28286
139277525	rs150699158	3.48922e-07	-1.7693	-2.19617e-10	5.91661e-05	-1.76931	-2.19617e-10
139279420	rs75066363	5.00252e-07	-1.40904	-2.19617e-10	6.77517e-05	-1.6338	-2.19617e-10
139279459	rs13165725	1.53914e-07	-1.30484	-1.28291	1.82333e-05	-1.66354	-1.28286
139280113	rs75949957	6.94546e-07	-1.08089	-2.19617e-10	0.000202762	-0.537622	-2.19617e-10
139280338	rs138750766	4.97371e-07	-1.41481	-2.19617e-10	6.66323e-05	-1.65047	-2.19617e-10
139282086	rs1345708	3.03929e-06	-1.5304	1.92563	0.000673454	-1.41648	2.07925
139282409	rs75718976	5.6259e-07	-1.2916	-2.19617e-10	9.28031e-05	-1.31917	-2.19617e-10
139282867	rs7707751	1.30475e-07	-1.61941	-1.13356	1.87656e-05	-1.75664	-1.16099
139285216	rs35569540	1.33492e-07	-1.62732	-1.10278	1.92268e-05	-1.75901	-1.13434
139285241	rs35316811	1.48942e-07	-1.48637	-1.13423	2.09593e-05	-1.64431	-1.16277
139285648	rs139907207	6.75193e-07	-1.10915	-2.19617e-10	7.25987e-05	-1.56471	-2.19617e-10
139285882	rs13153335	1.5567e-07	-1.45526	-1.12116	2.14417e-05	-1.63333	-1.15099
139286736	rs34840606	1.47605e-07	-1.60904	-1.02057	2.07551e-05	-1.76062	-1.05624
139287505	rs114592724	8.70856e-06	-1.30604e-10	1.44791	0.00143093	-1.30604e-10	1.41643
139288704	rs139284392	5.78311e-07	-1.30604e-10	-1.26404	9.88318e-05	-1.30604e-10	-1.25624
139290054	rs10515509	2.06872e-07	-1.31479	-0.977261	2.48098e-05	-1.62256	-1.01585
139290216	rs398755	1.90121e-07	-1.47137	-0.905117	2.35855e-05	-1.74375	-0.945272
139290232	rs443587	2.13466e-07	-1.36891	-0.891765	2.46482e-05	-1.71179	-0.933166
139290554	rs34135134	2.20117e-07	-1.31627	-0.91372	2.6373e-05	-1.6234	-0.95391
139291241	rs2436586	1.86473e-07	-1.45461	-0.94125	2.28443e-05	-1.74108	-0.97987
139291407	rs2431383	2.33884e-07	-1.20748	-0.961848	2.67748e-05	-1.56615	-0.99604
139292686	rs2431384	1.62518e-07	-1.55885	-0.974512	2.16841e-05	-1.76891	-1.00416
139293166	rs4912936	1.78662e-07	-1.74498	-0.693678	2.84343e-05	-1.75924	-0.742815
139293446	rs71581512	1.24986e-07	-1.64997	-1.14598	2.08316e-05	-1.65302	-1.16017
139294609	rs34460247	8.89499e-07	-0.833491	-2.19617e-10	0.000245358	-0.346937	-2.19617e-10
139294677	rs11738832	1.30026e-05	-1.68874	3.53749	0.00258435	-1.6279	3.63547
139295646	rs17118532	1.15124e-07	-1.68489	-1.19324	1.81691e-05	-1.74723	-1.2027
139295655	rs72796709	3.57625e-07	-1.74467	-2.19617e-10	7.45036e-05	-1.53881	-2.19617e-10
139295721	rs76178519	2.03077e-07	-1.48344	-0.82712	3.16295e-05	-1.53958	-0.855986
139295821	rs6895139	5.3337e-07	-1.30758	-0.037358	7.84788e-05	-1.46529	-0.0215393
139296350	rs77602481	1.07466e-06	-1.30604e-10	-0.64439	0.000179874	-1.30604e-10	-0.657396
139297228	rs114983302	7.42419e-07	-1.01424	-2.19617e-10	8.96667e-05	-1.35355	-2.19617e-10
139297656	rs72796710	3.80308e-07	-1.68317	-2.19617e-10	8.6529e-05	-1.38917	-2.19617e-10
139299728	rs79614943	3.79286e-07	-1.68586	-2.19617e-10	8.61846e-05	-1.39316	-2.19617e-10
139299887	rs148602527	9.84194e-05	-1.30604e-10	3.87284	0.0257427	-1.30604e-10	4.30625
139299907	rs12163954	4.08324e-07	-1.52584	-0.0862487	6.1545e-05	-1.65751	-0.0723711
139300789	rs35342155	1.28247e-07	-1.56045	-1.20975	1.9252e-05	-1.67507	-1.21697
139301372	rs115709855	8.20754e-07	-0.913926	-2.19617e-10	0.000105175	-1.19403	-2.19617e-10
139302567	rs117970778	7.90045e-07	-1.30604e-10	-0.95206	0.000135732	-1.30604e-10	-0.938973
139303341	rs17118539	1.33546e-07	-1.51096	-1.21875	1.98562e-05	-1.63564	-1.2255
139303390	rs71581513	1.4207e-07	-1.45054	-1.21729	2.41501e-05	-1.44124	-1.22412
139307285	rs13170151	1.48101e-07	-1.44438	-1.18187	2.30398e-05	-1.52155	-1.19088
139308067	rs116703495	5.43036e-07	-1.32697	-2.19617e-10	0.000108775	-1.16038	-2.19617e-10
139308105	rs13175054	1.51366e-07	-1.42095	-1.1835	2.34808e-05	-1.50104	-1.19243
139308245	rs62383900	7.22042e-07	-1.04207	-2.19617e-10	0.000232864	-0.399201	-2.19617e-10
139308720	rs35834774	1.50447e-07	-1.42704	-1.1835	2.33558e-05	-1.50638	-1.19243
139308988	rs72796711	3.59275e-07	-1.74006	-2.19617e-10	7.55285e-05	-1.52514	-2.19617e-10
139309518	rs57395143	1.51091e-07	-1.43307	-1.1732	2.34744e-05	-1.51166	-1.18209
139309674	rs1433302	1.51091e-07	-1.43307	-1.1732	2.34744e-05	-1.51166	-1.18209
139310426	rs76827128	5.28674e-07	-1.35378	-2.19617e-10	6.00405e-05	-1.75464	-2.19617e-10
139310831	rs72796713	3.59859e-07	-1.73844	-2.19617e-10	7.59846e-05	-1.51912	-2.19617e-10
139311588	rs35740825	1.38659e-07	-1.51026	-1.18187	2.17621e-05	-1.5786	-1.19088
139311728	rs11959368	1.30665e-07	-1.56004	-1.19147	1.89376e-05	-1.70847	-1.20003
139311766	rs34388750	1.46213e-07	-1.45026	-1.18883	2.27704e-05	-1.52668	-1.19752
139313021	rs11955691	1.33422e-07	-1.54474	-1.1859	1.91931e-05	-1.70009	-1.19501
139313676	rs264353	1.02815e-07	-1.76153	-1.22969	1.8095e-05	-1.73285	-1.22117
139313756	rs7735660	1.32851e-07	-1.54725	-1.18768	1.90744e-05	-1.7046	-1.19671
139314677	rs264354	1.29607e-07	-1.56502	-1.19463	1.88252e-05	-1.71114	-1.20331
139314992	rs6580316	1.47859e-07	-1.43845	-1.18944	2.29864e-05	-1.51637	-1.19838
139316081	rs6896463	1.47244e-07	-1.44438	-1.18768	2.2906e-05	-1.52155	-1.19671
139316954	rs11948874	3.55612e-07	-1.75031	-2.19617e-10	7.32678e-05	-1.55553	-2.19617e-10
139317501	rs67271177	3.68058e-07	-1.71591	-2.19617e-10	8.05196e-05	-1.46115	-2.19617e-10
139317664	rs385616	1.29192e-07	-1.56994	-1.19291	1.88067e-05	-1.71376	-1.20169
139317733	rs7705835	1.43693e-07	-1.46184	-1.19463	2.24115e-05	-1.53677	-1.20331
139318045	rs439288	1.29192e-07	-1.56994	-1.19291	1.88067e-05	-1.71376	-1.20169
139318123	rs34763996	1.43939e-07	-1.46184	-1.19291	2.2448e-05	-1.53677	-1.20169
139318419	rs59638156	1.29192e-07	-1.56994	-1.19291	1.88067e-05	-1.71376	-1.20169
139319079	rs150175155	2.8798e-06	-1.30604e-10	0.341326	0.000517232	-1.30604e-10	0.398837
139319845	rs13153565	1.39415e-07	-1.48932	-1.19737	2.18328e-05	-1.56058	-1.20566
139320005	rs3910240	1.29415e-07	-1.56994	-1.19118	1.88376e-05	-1.71376	-1.20004
139320183	rs13157893	1.43888e-07	-1.46049	-1.19463	2.24379e-05	-1.53559	-1.20331
139320369	rs35044870	1.47468e-07	-1.44286	-1.18768	2.29364e-05	-1.52022	-1.19671
139320512	rs34596629	1.38835e-07	-1.50497	-1.1859	2.17711e-05	-1.57406	-1.19501
139320824	rs77265165	2.54889e-07	-0.807375	-1.27595	8.23705e-05	-0.160363	-1.27806
139320962	rs71581514	1.46596e-07	-1.44879	-1.18768	2.2818e-05	-1.5254	-1.19671
139320978	rs71581515	1.42592e-07	-1.47826	-1.1859	2.22786e-05	-1.55102	-1.19501
139322080	rs13183915	1.7743e-07	-1.49314	-0.952431	2.88174e-05	-1.51874	-0.969935
139322379	rs114742772	3.48912e-07	-1.76933	-2.19617e-10	6.4547e-05	-1.68226	-2.19617e-10
139323181	rs6870884	3.55205e-07	-1.75146	-2.19617e-10	7.2984e-05	-1.55941	-2.19617e-10
139323257	rs2060296	1.06923e-05	-1.2773	2.93043	0.00207321	-1.25638	3.04358
139323287	rs34849406	1.35255e-07	-1.52581	-1.19118	2.12786e-05	-1.59191	-1.20004
139323437	rs34503151	1.39424e-07	-1.49372	-1.19291	2.18367e-05	-1.56438	-1.20169
139323547	rs264356	4.51259e-07	-0.22991	-1.2822	0.000240016	0.911383	-1.28033
139324006	rs79462056	3.59992e-07	-1.73807	-2.19617e-10	5.93184e-05	-1.76674	-2.19617e-10
139324828	rs35852370	1.47998e-07	-1.45467	-1.17228	2.3037e-05	-1.53052	-1.18203
139324883	rs140045880	6.79776e-07	-1.30604e-10	-1.10239	0.000115551	-1.30604e-10	-1.09994
139325255	rs55840281	1.4257e-07	-1.4714	-1.19291	2.22624e-05	-1.54507	-1.20169
139325313	rs75799087	1.14988e-06	-0.57674	-2.19617e-10	0.000455903	0.272625	-2.19617e-10
139325626	rs149406064	8.06578e-07	-1.30604e-10	-0.931349	0.000137383	-1.30604e-10	-0.926883
139326147	rs7700260	1.32068e-07	-1.54965	-1.19118	1.9045e-05	-1.70281	-1.20004
139326616	rs71581516	1.38982e-07	-1.49862	-1.19118	2.17805e-05	-1.5686	-1.20004
139327143	rs78337511	3.61815e-07	-1.73302	-2.19617e-10	5.92461e-05	-1.76796	-2.19617e-10
139327362	rs11949090	1.28993e-07	-1.5649	-1.1995	1.87396e-05	-1.71108	-1.20794
139327821	rs34059020	1.40455e-07	-1.49862	-1.18065	2.20001e-05	-1.5686	-1.19001
139327992	rs2436589	1.29686e-07	-1.57475	-1.18428	1.89139e-05	-1.71628	-1.19348
139328738	rs264336	1.29623e-07	-1.5649	-1.19463	1.88265e-05	-1.71108	-1.20331
139328762	rs9686733	1.44483e-07	-1.45467	-1.19632	2.25156e-05	-1.53052	-1.20492
139329043	rs78228014	7.98642e-07	-0.941236	-2.19617e-10	0.000237632	-0.378931	-2.19617e-10
139329066	rs9686629	1.45701e-07	-1.44879	-1.1938	2.26855e-05	-1.5254	-1.20253
139329166	rs9686889	1.33668e-07	-1.53158	-1.19721	2.09071e-05	-1.6038	-1.20576
139329962	rs13171402	1.46916e-07	-1.45001	-1.18428	2.30432e-05	-1.51881	-1.19348
139329995	rs67659189	3.65704e-07	-1.72233	-2.19617e-10	7.92656e-05	-1.47685	-2.19617e-10
139330673	rs34790912	3.87713e-07	-1.66388	-2.19617e-10	7.3829e-05	-1.5479	-2.19617e-10
139331478	rs6886813	1.44746e-07	-1.44879	-1.20038	2.25444e-05	-1.5254	-1.20877
139331537	rs17118547	1.40548e-07	-1.47822	-1.20038	2.21349e-05	-1.54373	-1.20877
139331709	rs6580318	1.4457e-07	-1.45001	-1.20038	2.26934e-05	-1.51881	-1.20877
139332034	rs114644491	3.53941e-07	-1.75502	-2.19617e-10	7.20643e-05	-1.5721	-2.19617e-10
139332206	rs4440417	1.673e-07	-1.61315	-0.891213	2.5225e-05	-1.70049	-0.921326
139332358	rs139335820	7.38231e-07	-1.72777	0.707876	0.000123587	-1.76627	0.733564
139332485	rs17208010	6.98868e-07	-1.47238	0.397691	0.000108429	-1.58139	0.41783
139332808	rs79857255	8.37628e-07	-0.893576	-2.19617e-10	6.60467e-05	-1.65929	-2.19617e-10
139333058	rs35125195	1.37998e-07	-1.48936	-1.20755	2.17636e-05	-1.55352	-1.2159
139333063	rs35625311	1.31949e-07	-1.53577	-1.20597	2.09313e-05	-1.59401	-1.2144
139333164	rs79517844	6.07036e-07	-1.30604e-10	-1.21556	0.000103025	-1.30604e-10	-1.21468
139333428	rs71581519	1.35535e-07	-1.50512	-1.20979	2.14264e-05	-1.56733	-1.2177
139333973	rs71581520	1.27912e-07	-1.56214	-1.21066	2.05025e-05	-1.61027	-1.21883
139334233	rs114519016	3.71437e-07	-1.70677	-2.19617e-10	8.23041e-05	-1.43923	-2.19617e-10
139334461	rs35420312	1.27116e-07	-1.56685	-1.2122	2.03887e-05	-1.6144	-1.22027
139335266	rs115522995	3.97563e-07	-1.6388	-2.19617e-10	7.93134e-05	-1.47625	-2.19617e-10
139335948	rs7736276	1.30125e-07	-1.53827	-1.21738	2.08056e-05	-1.58928	-1.22515
139337419	rs62383907	5.78924e-07	-1.26298	-2.19617e-10	9.51482e-05	-1.29422	-2.19617e-10
139337486	rs13181750	1.3018e-07	-1.54768	-1.20755	2.08256e-05	-1.59758	-1.2159
139337506	rs114996437	4.24463e-07	-1.57333	-2.19617e-10	9.68337e-05	-1.27666	-2.19617e-10
139337611	rs13181931	1.31352e-07	-1.54276	-1.20351	2.09961e-05	-1.59323	-1.21208
139338058	rs732482	1.2889e-07	-1.55738	-1.20781	2.06435e-05	-1.6061	-1.21616
139338184	rs142564972	8.60721e-07	-0.866379	-2.19617e-10	0.000255594	-0.306063	-2.19617e-10
139338366	rs142237244	4.01374e-07	-1.62926	-2.19617e-10	6.03155e-05	-1.75007	-2.19617e-10
139338627	rs34125321	1.27086e-07	-1.56685	-1.21243	2.03839e-05	-1.6144	-1.22051
139338797	rs11742055	4.28489e-07	-1.56388	-2.19617e-10	0.000133179	-0.957958	-2.19617e-10
139339000	rs7735593	1.26642e-07	-1.57565	-1.20713	2.0329e-05	-1.62208	-1.21552
139339055	rs2055334	1.20928e-07	-1.62822	-1.20074	1.81821e-05	-1.73973	-1.20948
139339252	rs142491113	1.46511e-06	-0.334463	-2.19617e-10	0.000444038	0.246256	-2.19617e-10
139339687	rs141842999	4.43052e-07	-1.53046	-2.19617e-10	7.78367e-05	-1.49504	-2.19617e-10
139340064	rs13155407	1.25477e-07	-1.60293	-1.1891	1.86085e-05	-1.72758	-1.19846
139340779	rs6580323	1.71793e-05	-0.0166566	2.14397	0.00752196	0.788607	2.28732
139341364	rs72796722	3.53539e-07	-1.75616	-2.19617e-10	7.16702e-05	-1.57758	-2.19617e-10
139342418	rs6891100	1.32466e-07	-1.58201	-1.15582	1.93213e-05	-1.7217	-1.16675
139342453	rs6886027	1.2855e-07	-1.61793	-1.1499	1.93046e-05	-1.72823	-1.16109
139342616	rs17208017	1.53529e-06	-1.17286	0.885185	0.000194374	-1.40341	0.823537
139342667	rs621345	1.27079e-07	-1.61364	-1.1657	1.90581e-05	-1.72598	-1.17618
139343054	rs147924755	4.20419e-07	-1.5829	-2.19617e-10	0.000128183	-0.996196	-2.19617e-10
139343174	rs436404	1.24475e-07	-1.6259	-1.17414	1.87856e-05	-1.73233	-1.18424
139343389	rs965919	1.29039e-07	-1.60048	-1.16355	2.13666e-05	-1.614	-1.17383
139343579	rs429826	1.0064e-06	-0.710013	-2.19617e-10	0.000389259	0.114589	-2.19617e-10
139344322	rs72796723	3.63271e-07	-1.729	-2.19617e-10	8.32415e-05	-1.42791	-2.19617e-10
139345768	rs72796724	3.54245e-07	-1.75416	-2.19617e-10	7.64833e-05	-1.51258	-2.19617e-10
139347412	rs188737322	5.00446e-06	-1.30604e-10	0.893935	0.000831817	-1.30604e-10	0.873959
139347413	rs145507161	5.20469e-07	-1.36942	-2.19617e-10	6.84465e-05	-1.6236	-2.19617e-10
139348608	rs6882558	1.48318e-07	-1.3562	-1.26859	2.41456e-05	-1.39486	-1.27069
139348915	rs197197	3.89858e-05	2.25008	0.69672	0.0037764	1.69546	0.69141
139349171	rs34548529	4.33421e-07	-1.20144	-0.350999	7.23434e-05	-1.21121	-0.357021
139350470	rs75868541	3.85068e-07	-1.21942	-0.451309	4.92742e-05	-1.49728	-0.454977
139352036	rs264337	4.84778e-07	-0.499519	-0.94094	5.30223e-05	-0.940656	-0.938286
139352085	rs112774445	2.38588e-07	-0.969291	-1.18012	2.83552e-05	-1.32922	-1.17562
139352178	rs264338	2.51684e-07	-0.909814	-1.18616	2.8702e-05	-1.3109	-1.18179
139352979	rs75823825	2.40946e-05	2.46559	-2.19617e-10	0.00230412	1.8928	-2.19617e-10
139353363	rs113289140	5.54025e-07	-1.18547	-0.121466	7.32877e-05	-1.42962	-0.125644
139353502	rs264339	4.36878e-07	-0.60584	-0.938656	4.83222e-05	-1.03577	-0.935994
139353723	rs265165	1.003e-06	-0.00992638	-0.703471	8.76805e-05	-0.675259	-0.700696
139353857	rs11746363	1.92138e-07	-1.35684	-1.00909	2.9879e-05	-1.42542	-1.02708
139354020	rs75990898	6.78511e-07	-1.03249	-0.0717544	8.67316e-05	-1.31082	-0.076021
139354187	rs155347	4.11045e-07	-0.653055	-0.952393	4.58873e-05	-1.07316	-0.950308
139354551	rs264340	4.24537e-07	-0.60584	-0.96731	4.69279e-05	-1.03577	-0.965272
139354932	rs264341	4.07172e-07	-0.637929	-0.976986	4.52982e-05	-1.0612	-0.975184
139355056	rs264342	4.25851e-07	-0.59114	-0.978922	4.50177e-05	-1.06568	-0.976921
139355252	rs264343	1.52331e-07	-1.65084	-0.947257	2.3983e-05	-1.72716	-0.945156
139355583	rs142186387	1.0191e-06	-0.697472	-2.19617e-10	0.000120641	-1.05683	-2.19617e-10
139355681	rs77301614	1.20946e-06	-0.526217	-2.19617e-10	0.000124284	-1.02709	-2.19617e-10
139355739	rs58447715	2.63367e-07	-1.25454	-0.796061	3.95847e-05	-1.36886	-0.802354
139356545	rs265170	4.04493e-07	-0.614179	-1.00734	4.53201e-05	-1.03047	-1.00543
139358307	rs2560714	3.91226e-07	-0.63678	-1.01808	4.49006e-05	-1.02959	-1.01561
139358308	rs2560713	3.85349e-07	-0.651915	-1.01808	4.43552e-05	-1.04181	-1.01561
139358324	rs74505169	2.70057e-07	-1.21248	-0.813031	4.04314e-05	-1.33167	-0.818379
139359139	rs264345	4.33542e-07	-0.53373	-1.01843	4.74205e-05	-0.974035	-1.01656
139359480	rs6887417	2.06414e-07	-1.49384	-0.800422	3.49158e-05	-1.49018	-0.806539
139360125	rs77458747	8.49411e-07	-1.30604e-10	-0.879607	0.000142059	-1.30604e-10	-0.893409
139360300	rs264346	4.12691e-07	-0.549484	-1.05197	4.46752e-05	-1.00116	-1.04907
139360590	rs264347	4.28981e-06	0.543269	0.196579	0.000273217	-0.383851	0.144464
139360864	rs264348	3.76614e-07	-0.613275	-1.07966	4.19541e-05	-1.03759	-1.07549
139360879	rs142122804	3.71838e-07	-1.70569	-2.19617e-10	5.97551e-05	-1.7594	-2.19617e-10
139361203	rs264349	3.66566e-07	-0.628566	-1.0914	4.10161e-05	-1.04975	-1.08594
139361979	rs185138057	5.18182e-07	-1.37382	-2.19617e-10	7.0419e-05	-1.59519	-2.19617e-10
139362321	rs264350	4.04824e-07	-0.517827	-1.10287	4.42924e-05	-0.961267	-1.09757
139363583	rs67151903	2.31317e-07	-1.28251	-0.897847	3.97072e-05	-1.26548	-0.902638
139363779	rs71581523	2.09369e-07	-1.38301	-0.897039	3.58734e-05	-1.36782	-0.901835
139364695	rs264351	3.87989e-07	-0.541274	-1.1219	4.31463e-05	-0.968169	-1.11689
139365216	rs155348	3.34554e-07	-0.689453	-1.1219	3.9011e-05	-1.06892	-1.11689
139365452	rs265179	1.43966e-06	0.899904	-1.25189	9.58993e-05	-0.0372971	-1.24906
139365776	rs74897647	6.70589e-07	-1.05174	-0.0642583	8.27768e-05	-1.34386	-0.0896454
139365813	rs1433301	1.53978e-06	0.939901	-1.22466	9.82806e-05	-0.0410203	-1.22081
139367611	rs10076717	1.99132e-06	1.17038	-1.19798	0.000111349	0.0563693	-1.19335
139369414	rs57456296	3.11534e-07	-1.13622	-0.746423	3.9572e-05	-1.40831	-0.763225
139371389	rs145412558	6.25087e-07	-1.18626	-2.19617e-10	5.94899e-05	-1.76385	-2.19617e-10
139371496	rs266020	1.13068e-06	0.20584	-0.799414	9.70166e-05	-0.480703	-0.79407
139372149	rs171951	1.17428e-06	0.235523	-0.791263	9.71298e-05	-0.487065	-0.786541
139372404	rs266022	1.1812e-06	0.251705	-0.801572	9.68296e-05	-0.479801	-0.7969
139372521	rs6891114	1.5757e-07	-1.76721	-0.797069	2.80733e-05	-1.70928	-0.805557
139373845	rs146657394	3.59554e-07	-1.73929	-2.19617e-10	6.10516e-05	-1.73794	-2.19617e-10
139375011	rs371466889	2.90684e-06	-1.30604e-10	0.350673	0.000470317	-1.30604e-10	0.303752
139375070	rs10515508	1.39272e-06	0.790795	-1.17593	0.000110532	0.0232886	-1.16764
139375692	rs17118604	1.19661e-07	-1.7539	-1.08559	2.12501e-05	-1.70709	-1.0862
139375932	rs6896087	3.21907e-07	-0.628382	-1.2215	0.000173238	0.520977	-1.21597
139376080	rs6872908	3.34916e-07	-0.587595	-1.22267	0.000171754	0.513747	-1.21734
139376189	rs148740830	7.52806e-07	-1.30604e-10	-1.00034	0.000128272	-1.30604e-10	-0.995505
139376682	rs150557101	3.51575e-07	-1.76173	-2.19617e-10	5.9414e-05	-1.76512	-2.19617e-10
139376819	rs265150	1.10471e-06	-0.996776	0.379964	9.19155e-05	-1.66877	0.339982
139377835	rs892262	1.13915e-07	-1.7638	-1.1249	2.09143e-05	-1.6839	-1.12532
139378680	rs139046074	3.69399e-07	-1.71227	-2.19617e-10	6.4532e-05	-1.68249	-2.19617e-10
139378986	rs265151	1.63072e-07	-1.24686	-1.28309	1.64482e-05	-1.76632	-1.28312
139379707	rs265152	2.72204e-06	1.47613	-1.19114	0.00020654	0.668018	-1.18718
139380745	rs62383915	7.51552e-07	0.251661	-1.25367	0.000239551	0.884386	-1.25527
139380832	rs265153	2.53196e-06	1.42908	-1.21648	0.00019999	0.659712	-1.2111
139380991	rs7703099	1.23655e-07	-1.76253	-1.04413	2.28212e-05	-1.6791	-1.04286
139381385	rs265154	1.11571e-06	-1.09112	0.484214	0.000103879	-1.65686	0.450431
139381496	rs67676623	1.24583e-07	-1.75877	-1.04041	2.31964e-05	-1.66653	-1.03913
139381708	rs34929354	1.27104e-07	-1.75877	-1.02037	2.37217e-05	-1.66653	-1.01674
139382248	rs75043106	1.49711e-07	-1.33998	-1.27546	1.97702e-05	-1.59205	-1.27343
139382353	rs7728075	1.89587e-06	1.17591	-1.25263	0.000147776	0.394726	-1.24868
139383999	rs72796737	3.83623e-07	-1.67449	-2.19617e-10	5.9227e-05	-1.76828	-2.19617e-10
139384490	rs975642	2.73761e-07	-1.01639	-0.99551	0.000139471	0.0859686	-0.997769
139384602	rs11167875	3.24073e-07	-0.822777	-1.0204	0.000168084	0.297374	-1.02256
139384706	rs149370403	5.69115e-07	-1.30604e-10	-1.28007	9.64378e-05	-1.30604e-10	-1.28076
139386659	rs265156	1.91242e-06	1.19791	-1.26593	0.000155571	0.45881	-1.26137
139387793	rs17286571	4.35481e-07	-1.5477	-2.19617e-10	6.03031e-05	-1.75027	-2.19617e-10
139387997	rs148290721	6.06393e-07	-1.30604e-10	-1.21662	0.000102659	-1.30604e-10	-1.21824
139388128	rs75121769	6.33072e-07	-1.17357	-2.19617e-10	0.000190541	-0.599788	-2.19617e-10
139388857	rs36021945	1.06716e-07	-1.68392	-1.27005	1.68005e-05	-1.76207	-1.26618
139388955	rs35463850	1.28989e-07	-1.76618	-0.998237	2.33648e-05	-1.70094	-0.997479
139389602	rs115724263	5.31007e-07	-1.34937	-2.19617e-10	0.000124842	-1.02261	-2.19617e-10
139390007	rs265157	1.60014e-07	-1.36605	-1.18284	2.01242e-05	-1.67487	-1.17286
139390092	rs72796740	2.30881e-06	1.35704	-1.2367	0.000169672	0.514444	-1.23023
139390377	rs155346	2.19412e-06	1.33571	-1.26633	0.000167607	0.534319	-1.26235
139390467	rs265158	1.6323e-07	-1.3236	-1.20539	1.92832e-05	-1.69384	-1.19658
139390752	rs265159	2.12074e-06	1.30295	-1.26758	0.000176649	0.588251	-1.26374
139390914	rs265160	2.06884e-06	1.28037	-1.26977	0.000172848	0.568474	-1.26571
139391486	rs265161	2.10194e-07	-1.08692	-1.1892	1.85581e-05	-1.74921	-1.17954
139392069	rs71581525	1.35023e-07	-1.72879	-0.989914	2.6095e-05	-1.59654	-0.991368
139392375	rs12516030	1.34806e-07	-1.7304	-0.989914	2.6008e-05	-1.59988	-0.991368
139393065	rs12514486	3.7204e-07	-1.70515	-2.19617e-10	5.92287e-05	-1.76825	-2.19617e-10
139393225	rs137979956	6.18452e-07	-1.19693	-2.19617e-10	6.58011e-05	-1.66302	-2.19617e-10
139393417	rs645850	2.21533e-06	1.34835	-1.26934	0.000183424	0.628048	-1.2659
139394270	rs659886	2.11296e-07	-1.03159	-1.2393	1.74541e-05	-1.75746	-1.23262
139394586	rs12515886	3.14863e-07	-0.595196	-1.27682	0.00014258	0.386629	-1.27638
139394601	rs115665303	3.90327e-07	-1.65716	-2.19617e-10	8.96769e-05	-1.35344	-2.19617e-10
139394634	rs12515888	3.35303e-07	-0.767472	-1.04164	0.000102686	-0.173169	-1.04481
139394941	rs2560711	2.27464e-06	1.388	-1.28258	0.000176473	0.605221	-1.28171
139395099	rs62383916	6.77601e-07	0.131816	-1.23741	0.000205859	0.715953	-1.23842
139395233	rs12655558	1.43094e-07	-1.74559	-0.91506	2.61798e-05	-1.66278	-0.921885
139396036	rs17208031	4.22386e-07	-1.57823	-2.19617e-10	8.07913e-05	-1.45778	-2.19617e-10
139396172	rs62383917	1.30064e-06	0.767723	-1.22126	0.000352288	1.23759	-1.2228
139396184	rs34308038	1.3885e-07	-1.75908	-0.931674	2.47974e-05	-1.69956	-0.939357
139396275	rs13166235	4.23686e-07	-1.57516	-2.19617e-10	6.24049e-05	-1.71601	-2.19617e-10
139396375	rs265141	2.17457e-06	1.28485	-1.22442	0.000166368	0.495121	-1.23057
139396998	rs265142	2.28009e-06	1.33015	-1.22232	0.000173216	0.534143	-1.22926
139397066	rs265143	2.35596e-06	1.36765	-1.2271	0.000193679	0.650294	-1.23374
139397155	rs265144	2.31878e-06	1.35519	-1.23055	0.000175637	0.555744	-1.23698
139397250	rs155345	2.37509e-06	1.37805	-1.22941	0.000179326	0.575466	-1.23591
139397332	rs265145	2.31415e-06	1.36765	-1.245	0.000190571	0.650294	-1.24993
139397361	rs140596459	4.11422e-07	-1.60453	-2.19617e-10	7.05204e-05	-1.59375	-2.19617e-10
139398050	rs265146	2.32943e-06	1.35519	-1.22596	0.00017622	0.555744	-1.23366
139398170	rs79349700	1.50541e-06	-1.30604e-10	-0.307328	0.000254251	-1.30604e-10	-0.311333
139400093	rs2115048	2.24536e-07	-1.02261	-1.18751	0.000176794	0.527354	-1.20202
139400532	rs265147	2.63045e-06	1.49588	-1.24512	0.000195513	0.677317	-1.25135
139400779	rs265148	2.58347e-06	1.4876	-1.25486	0.000209608	0.755779	-1.2602
139401072	rs11741799	3.80043e-07	-1.68387	-2.19617e-10	0.000101883	-1.22583	-2.19617e-10
139401129	rs149281030	6.1297e-07	-1.30604e-10	-1.20583	0.000103849	-1.30604e-10	-1.20672
139401520	rs76328935	1.97155e-07	-1.26216	-1.078	2.33685e-05	-1.63183	-1.06644
139401891	rs265149	3.11796e-06	1.66581	-1.24503	0.000226696	0.824703	-1.25075
139402342	rs2974422	2.00545e-07	-1.10345	-1.21966	0.000148964	0.383824	-1.22978
139402597	rs73262916	5.5021e-07	-1.31385	-2.19617e-10	7.14835e-05	-1.58019	-2.19617e-10
139403517	rs6891658	3.64835e-06	1.79114	-1.21326	0.000260185	0.933762	-1.22202
139404026	rs143775238	1.67016e-06	-1.30604e-10	-0.203476	0.000282017	-1.30604e-10	-0.207689
139404092	rs192900523	4.02767e-07	-1.62579	-2.19617e-10	6.04596e-05	-1.74768	-2.19617e-10
139404852	rs645898	3.48479e-06	1.75581	-1.22379	0.000273073	0.992571	-1.23249
139405072	rs12520398	1.99412e-07	-1.11518	-1.2136	0.000146362	0.362701	-1.22627
139405118	rs180919247	4.1426e-07	-1.59766	-2.19617e-10	6.16214e-05	-1.72865	-2.19617e-10
139405701	rs7734418	4.36103e-07	-1.54627	-2.19617e-10	6.24397e-05	-1.71545	-2.19617e-10
139406158	rs7701006	4.56161e-07	-1.5013	-2.19617e-10	6.39023e-05	-1.6923	-2.19617e-10
139406956	rs34566928	1.61138e-07	-1.25972	-1.28217	1.86554e-05	-1.64247	-1.28105
139407044	rs4404729	5.02525e-07	-0.156899	-1.2476	8.66949e-05	-0.132018	-1.25524
139407107	rs35951343	1.6609e-07	-1.23033	-1.28129	1.87097e-05	-1.64079	-1.27982
139407351	rs75362236	1.6284e-07	-1.25025	-1.28113	1.85342e-05	-1.65042	-1.27961
139408104	rs11744062	3.74332e-07	-0.426116	-1.27289	7.15439e-05	-0.302597	-1.27675
139408130	rs11745349	3.83199e-07	-0.409394	-1.2662	7.31668e-05	-0.285126	-1.27179
139408215	rs6881566	4.33228e-07	-1.55289	-2.19617e-10	6.13376e-05	-1.73326	-2.19617e-10
139408396	rs79731605	1.99997e-07	-1.04347	-1.28238	2.05395e-05	-1.54577	-1.28153
139408517	rs79551762	7.97705e-07	-1.30604e-10	-0.942411	0.000134947	-1.30604e-10	-0.944775
139408567	rs76742666	2.01321e-07	-1.0438	-1.27545	2.13945e-05	-1.5134	-1.27312
139408575	rs116955682	5.97288e-07	-1.30604e-10	-1.23175	0.000100053	-1.30604e-10	-1.24395
139410510	rs13173983	2.52375e-07	-0.870216	-1.22302	2.54754e-05	-1.39226	-1.21968
139410687	rs6580353	1.11785e-06	-0.440595	-0.164388	0.000139999	-0.816715	-0.0913045
139410945	rs7707550	1.20346e-06	-1.15718	0.625987	0.000189443	-1.38229	0.776724
139411034	rs72796752	8.0387e-07	0.0540307	-0.988743	0.000139555	0.0590365	-0.970233
139411146	rs59615734	1.87557e-07	-1.62537	-0.764689	4.12295e-05	-1.39555	-0.734955
139411703	rs7723119	9.1136e-07	-1.76006	0.950851	0.000184022	-1.65554	1.02095
139413164	rs60293875	2.79461e-07	-1.53684	-0.454452	5.91925e-05	-1.33743	-0.431432
139413585	rs113012916	1.57824e-07	-1.43408	-1.12859	2.58141e-05	-1.501	-1.09774
139414752	rs2916092	1.21006e-07	-1.75626	-1.07205	2.47356e-05	-1.57598	-1.06543
139415532	rs2916093	1.05492e-07	-1.75446	-1.21106	2.05014e-05	-1.62304	-1.20612
139416265	rs2436389	1.28565e-07	-1.48577	-1.28195	1.64562e-05	-1.76752	-1.28143
139416418	rs78706714	5.06548e-07	-1.39653	-2.19617e-10	6.73596e-05	-1.63961	-2.19617e-10
139417888	rs116632548	3.52032e-07	-1.76043	-2.19617e-10	6.05697e-05	-1.74586	-2.19617e-10
139418055	rs77554368	7.93531e-07	-1.30604e-10	-0.947657	0.000136606	-1.30604e-10	-0.932554
139418149	rs79834760	5.78721e-07	-1.30604e-10	-1.26333	9.91681e-05	-1.30604e-10	-1.25284
139419453	rs114122435	6.20042e-07	-1.19436	-2.19617e-10	0.00012605	-1.01297	-2.19617e-10
139419668	rs116315881	3.98586e-07	-1.63623	-2.19617e-10	5.93496e-05	-1.76621	-2.19617e-10
139419985	rs2436387	1.13807e-07	-1.75221	-1.13744	2.21947e-05	-1.62292	-1.12689
139420945	rs2936651	1.05066e-07	-1.75284	-1.21672	2.14371e-05	-1.57424	-1.21029
139422232	rs144634106	7.15157e-07	-1.05165	-2.19617e-10	8.23518e-05	-1.43865	-2.19617e-10
139422996	rs111546065	8.14721e-07	-0.921304	-2.19617e-10	0.000319124	-0.0840752	-2.19617e-10
139423952	rs55830737	4.27076e-07	-1.56719	-2.19617e-10	8.78721e-05	-1.37377	-2.19617e-10
139425476	rs2916094	1.04645e-07	-1.74735	-1.22623	2.14466e-05	-1.56381	-1.22028
139425935	rs150764222	4.38093e-07	-1.54172	-2.19617e-10	6.74459e-05	-1.63833	-2.19617e-10
139425956	rs189989442	1.89304e-06	-0.0782101	-2.19617e-10	0.000207839	-0.512889	-2.19617e-10
139426209	rs155936	1.02808e-07	-1.75272	-1.23856	1.98074e-05	-1.63032	-1.23328
139428566	rs155937	1.05106e-07	-1.74298	-1.22619	2.14865e-05	-1.56237	-1.21986
139429622	rs144290403	7.06811e-07	-1.06339	-2.19617e-10	0.000100152	-1.24296	-2.19617e-10
139429686	rs155938	1.04831e-07	-1.73742	-1.23438	2.07009e-05	-1.59076	-1.22872
139431118	rs75932925	1.7991e-06	-0.129109	-2.19617e-10	0.000198929	-0.556707	-2.19617e-10
139431893	rs17286578	2.66548e-07	-1.68616	-0.352435	5.65176e-05	-1.48705	-0.328049
139432312	rs268333	1.03347e-07	-1.74871	-1.23735	2.00587e-05	-1.61914	-1.23185
139432852	rs11743532	1.04572e-07	-1.74522	-1.22906	2.15235e-05	-1.55741	-1.2231
139432883	rs268332	3.59411e-07	-1.73968	-2.19617e-10	0.000170595	-0.710364	-2.19617e-10
139433638	rs155941	1.04132e-07	-1.74388	-1.23461	2.1181e-05	-1.56759	-1.22896
139435970	rs114052460	3.98438e-07	-1.6366	-2.19617e-10	7.01492e-05	-1.59903	-2.19617e-10
139437110	rs155939	1.11772e-07	-1.70774	-1.19995	2.46982e-05	-1.45092	-1.192
139438106	rs6877423	2.48293e-07	-1.65166	-0.457882	5.45159e-05	-1.41374	-0.437425
139438158	rs116406248	3.55197e-07	-1.75148	-2.19617e-10	6.84365e-05	-1.62375	-2.19617e-10
139438634	rs6878345	1.64629e-07	-1.76653	-0.753926	2.82264e-05	-1.76791	-0.74149
139438651	rs268331	1.7332e-07	-1.7659	-0.703116	2.96821e-05	-1.76901	-0.6901
139438938	rs76872072	1.29473e-07	-1.70728	-1.05339	2.4696e-05	-1.5945	-1.04851
139439163	rs79549137	6.06622e-07	-1.30604e-10	-1.21624	0.000102435	-1.30604e-10	-1.22043
139439462	rs62383920	8.18402e-07	-1.30604e-10	-0.916797	0.000140093	-1.30604e-10	-0.907349
139439797	rs7708581	1.67996e-07	-1.76808	-0.732124	2.89435e-05	-1.76487	-0.719436
139440463	rs6889324	1.67257e-07	-1.76773	-0.736889	2.8787e-05	-1.76547	-0.724256
139440954	rs143855949	5.91778e-07	-1.24102	-2.19617e-10	0.000121255	-1.05176	-2.19617e-10
139442378	rs1695797	1.7716e-07	-1.76674	-0.680355	3.04057e-05	-1.76794	-0.667088
139442419	rs13168821	6.47148e-07	-1.15157	-2.19617e-10	8.88413e-05	-1.3628	-2.19617e-10
139443068	rs114484231	1.14927e-06	-0.577272	-2.19617e-10	0.000149038	-0.845451	-2.19617e-10
139443718	rs145427536	6.21659e-07	-1.30604e-10	-1.19176	0.000104473	-1.30604e-10	-1.20073
139444756	rs186800456	3.63602e-06	0.574495	-2.19617e-10	0.000545391	0.451849	-2.19617e-10
139445100	rs1347142	1.22027e-06	-0.470938	-0.0463842	0.00017828	-0.668432	0.00213096
139445165	rs1614557	1.76309e-07	-1.76625	-0.685665	3.0233e-05	-1.76827	-0.672456
139450139	rs67459792	5.14916e-07	-1.38015	-2.19617e-10	0.000128392	-0.99457	-2.19617e-10
139453068	rs78258299	1.53022e-07	-1.76685	-0.826726	2.62558e-05	-1.7666	-0.815172
139454562	rs28539898	1.51301e-07	-1.7639	-0.840972	2.58298e-05	-1.76853	-0.829598
139456688	rs72796757	3.98946e-07	-1.63532	-2.19617e-10	8.93978e-05	-1.35656	-2.19617e-10
139457456	rs10074868	1.4801e-07	-1.76685	-0.860027	2.5385e-05	-1.7666	-0.8489
139459188	rs80115321	1.46905e-07	-1.76463	-0.869732	2.50961e-05	-1.76821	-0.858733
139459503	rs79104226	1.45507e-07	-1.76091	-0.883013	2.48548e-05	-1.76441	-0.872191
139459685	rs269763	1.57786e-07	-1.76657	-0.796333	2.70367e-05	-1.76806	-0.784403
139460183	rs269761	1.53885e-07	-1.7692	-0.818738	2.65681e-05	-1.76286	-0.807084
139460236	rs1623177	1.74049e-06	-0.915845	0.753619	0.000224774	-1.25639	0.821835
139461243	rs269760	1.5748e-07	-1.76878	-0.796074	2.70772e-05	-1.76517	-0.785792
139461451	rs17286592	1.39764e-07	-1.75696	-0.927232	2.552e-05	-1.68902	-0.921167
139462704	rs10037737	1.49901e-07	-1.7693	-0.844872	2.58943e-05	-1.76208	-0.833549
139462863	rs17286599	1.37823e-07	-1.75782	-0.940356	2.51286e-05	-1.69124	-0.934404
139463667	rs117306565	3.42348e-06	-1.30604e-10	0.514262	0.000601423	-1.30604e-10	0.549645
139464362	rs8180371	3.68219e-05	1.59134	1.29836	0.00577953	1.42131	1.39111
139465130	rs77226687	1.11626e-07	-1.76922	-1.13978	1.96536e-05	-1.73548	-1.13592
139465199	rs141590993	6.98873e-06	-1.30604e-10	1.2279	0.00121537	-1.30604e-10	1.25315
139466410	rs78532936	7.40637e-07	-1.01664	-2.19617e-10	9.75547e-05	-1.26924	-2.19617e-10
139468267	rs269779	1.29091e-07	-1.59826	-1.16537	1.84326e-05	-1.7686	-1.16693
139468395	rs4912694	2.02565e-07	-1.76371	-0.549381	3.55814e-05	-1.74721	-0.53062
139469587	rs140094106	3.50867e-07	-1.76374	-2.19617e-10	6.22154e-05	-1.71905	-2.19617e-10
139470240	rs2974421	1.9983e-07	-1.76371	-0.562976	3.50949e-05	-1.74721	-0.544388
139471723	rs269778	2.10121e-07	-1.76895	-0.507514	3.65597e-05	-1.76248	-0.488229
139474727	rs2915830	1.9983e-07	-1.76371	-0.562976	3.50949e-05	-1.74721	-0.544388
139475287	rs269776	1.35988e-07	-1.58419	-1.1274	1.91741e-05	-1.76689	-1.1292
139475611	rs10477292	1.98804e-07	-1.76789	-0.563943	3.47257e-05	-1.75681	-0.545368
139476044	rs144733107	7.94162e-07	-0.946863	-2.19617e-10	0.000113634	-1.11667	-2.19617e-10
139476142	rs269773	2.16668e-07	-1.76831	-0.477473	3.7669e-05	-1.76031	-0.460503
139476651	rs115172908	3.93831e-07	-1.64823	-2.19617e-10	6.24608e-05	-1.71512	-2.19617e-10
139477504	rs269771	2.05614e-07	-1.76867	-0.529484	3.57929e-05	-1.76143	-0.510471
139477762	rs116608650	3.60585e-07	-1.73642	-2.19617e-10	8.39739e-05	-1.41915	-2.19617e-10
139478862	rs4552683	1.95412e-07	-1.76087	-0.588173	3.43938e-05	-1.74187	-0.569911
139478891	rs198986	2.07471e-07	-1.76533	-0.523826	3.62871e-05	-1.75345	-0.504743
139479315	rs181512877	1.48486e-06	-0.321075	-2.19617e-10	0.00033197	-0.0446108	-2.19617e-10
139479339	rs151097899	3.52548e-07	-1.75896	-2.19617e-10	6.08193e-05	-1.74175	-2.19617e-10
139479896	rs138982324	1.01888e-06	-1.30604e-10	-0.69769	0.000167223	-1.30604e-10	-0.730323
139480338	rs2173561	1.97415e-07	-1.75835	-0.580495	3.48153e-05	-1.73746	-0.562133
139481386	rs144533204	4.76219e-07	-1.45827	-2.19617e-10	0.000136368	-0.934296	-2.19617e-10
139482975	rs77649854	1.98995e-07	-1.75835	-0.572526	3.50975e-05	-1.73746	-0.554062
139484329	rs114561898	1.27518e-06	-0.473307	-2.19617e-10	0.0001742	-0.689448	-2.19617e-10
139485072	rs144869621	8.00343e-07	-1.30604e-10	-0.93911	0.000132573	-1.30604e-10	-0.962519
139489185	rs13187159	7.04006e-07	-0.324283	-0.743079	9.52425e-05	-0.575981	-0.717246
139491705	rs114457669	4.01252e-07	-1.62956	-2.19617e-10	5.91643e-05	-1.76934	-2.19617e-10
139492065	rs875575	2.12472e-07	-1.75924	-0.506105	3.73431e-05	-1.7427	-0.486802
139495143	rs189201459	4.10949e-07	-1.60568	-2.19617e-10	7.74591e-05	-1.4999	-2.19617e-10
139497489	rs116936473	2.13046e-05	-1.30604e-10	2.34253	0.00344821	-1.30604e-10	2.29596
139497605	rs2013169	2.20091e-07	-1.76042	-0.469683	3.86701e-05	-1.74465	-0.449935
139497901	rs115129982	2.01845e-06	-0.0140656	-2.19617e-10	0.000463465	0.289076	-2.19617e-10
139501147	rs10060173	2.29074e-07	-1.75924	-0.430868	4.02977e-05	-1.7427	-0.410658
139508113	rs115235886	1.02439e-06	-0.692295	-2.19617e-10	0.000239921	-0.369344	-2.19617e-10
139508705	rs2429310	2.33468e-07	-1.75055	-0.420557	4.12642e-05	-1.72943	-0.400225
139509318	rs138006451	9.57603e-07	-0.759717	-2.19617e-10	0.000134333	-0.949331	-2.19617e-10
139509340	rs445944	2.24321e-07	-1.74165	-0.469424	3.99758e-05	-1.71171	-0.449674
139512976	rs142235586	5.68081e-07	-1.30604e-10	-1.28189	9.64553e-05	-1.30604e-10	-1.28058
139513379	rs13188297	4.93733e-07	-1.42215	-2.19617e-10	0.000113087	-1.1215	-2.19617e-10
139514172	rs78746654	4.06332e-06	0.685606	-2.19617e-10	0.000342229	-0.0141729	-2.19617e-10
139514964	rs13156549	1.705e-06	1.07521	-1.25804	0.00012159	0.202175	-1.25118
139515394	rs269783	1.7659e-07	-1.48148	-0.968844	3.34435e-05	-1.38506	-0.95474
139517048	rs156095	3.87463e-07	-0.587787	-1.07674	3.64095e-05	-1.17103	-1.0838
139517072	rs78814433	5.78152e-07	-1.30604e-10	-1.26431	9.89011e-05	-1.30604e-10	-1.25553
139517197	rs185123	4.24121e-07	-1.68551	0.111381	6.78517e-05	-1.75678	0.124451
139517295	rs188648092	5.82637e-07	-1.30604e-10	-1.25659	9.85397e-05	-1.30604e-10	-1.25919
139517561	rs156094	3.63868e-07	-0.624977	-1.10238	3.42928e-05	-1.20605	-1.10867
139517864	rs156093	3.70716e-07	-0.624977	-1.08374	3.4913e-05	-1.20605	-1.09074
139518989	rs156092	3.84246e-07	-0.624977	-1.04789	3.61347e-05	-1.20605	-1.05635
139519063	rs72796764	6.93608e-07	-1.08224	-2.19617e-10	0.000177002	-0.673492	-2.19617e-10
139519181	rs155948	4.44787e-07	-1.67476	0.14821	7.00928e-05	-1.76129	0.161451
139520556	rs155947	4.49757e-07	-1.67605	0.160612	7.09565e-05	-1.76009	0.172507
139521684	rs156090	4.23235e-07	-1.68083	0.104611	6.73687e-05	-1.75712	0.11765
139521808	rs152409	4.2611e-07	-1.68083	0.111381	6.78284e-05	-1.75712	0.124451
139522328	rs156089	3.66966e-07	-0.670991	-1.04789	3.49212e-05	-1.24021	-1.05635
139523560	rs79599082	7.26642e-07	-1.30604e-10	-1.03572	0.000123577	-1.30604e-10	-1.03279
139523684	rs155949	4.02407e-07	-1.71062	0.0839303	6.678e-05	-1.74512	0.0968719
139523863	rs74725681	9.72518e-08	-1.76828	-1.27857	1.71022e-05	-1.72991	-1.28054
139524484	rs140716114	4.25895e-06	-1.30604e-10	0.732627	0.00078197	-1.30604e-10	0.812162
139525744	rs180749505	1.07901e-06	-0.64035	-2.19617e-10	0.000155546	-0.802716	-2.19617e-10
139526297	rs156088	3.77583e-07	-0.637893	-1.05247	3.55433e-05	-1.21716	-1.06174
139527721	rs13179861	3.08131e-07	-0.92458	-0.969045	6.82056e-05	-0.677313	-0.949814
139529395	rs156086	3.53488e-07	-0.706122	-1.05018	3.25157e-05	-1.30992	-1.05802
139529656	rs249616	4.42967e-07	-1.66261	0.131956	6.91532e-05	-1.76072	0.147387
139529987	rs155943	4.4946e-07	-1.68429	0.168184	7.19104e-05	-1.75804	0.18381
139531018	rs183869	2.99828e-07	-0.884067	-1.03687	6.02914e-05	-0.731147	-1.01932
139532339	rs36078551	1.96165e-07	-1.3961	-0.949096	4.83692e-05	-1.03768	-0.933106
139532538	rs155942	1.7115e-07	-1.74262	-0.738991	4.03987e-05	-1.40953	-0.741324
139532650	rs74475335	5.72117e-07	-1.30604e-10	-1.27481	9.75753e-05	-1.30604e-10	-1.26903
139532935	rs117678842	9.79448e-07	-1.30604e-10	-0.737161	0.000169715	-1.30604e-10	-0.715536
139533115	rs7705932	1.92018e-07	-1.40623	-0.960336	4.76955e-05	-1.0402	-0.944614
139533279	rs270166	2.16167e-07	-1.31005	-0.938051	5.46342e-05	-0.927193	-0.921802
139533563	rs2436396	1.67158e-07	-1.7456	-0.759607	3.95756e-05	-1.41373	-0.757713
139533854	rs115658283	1.27893e-06	-0.470372	-2.19617e-10	0.000382829	0.097933	-2.19617e-10
139534319	rs270165	2.77594e-07	-0.939752	-1.05824	3.87438e-05	-1.12819	-1.06449
139536037	rs442562	2.72413e-07	-0.962413	-1.05442	3.61277e-05	-1.20187	-1.06072
139536922	rs269767	4.47624e-07	-1.62968	0.10948	6.75418e-05	-1.7617	0.124788
139537318	rs76452083	5.87409e-07	-1.30604e-10	-1.24843	9.9548e-05	-1.30604e-10	-1.24901
139537771	rs7726349	1.95294e-07	-1.41159	-0.938051	4.78664e-05	-1.05944	-0.921802
139537838	rs539925789	1.36176e-06	-1.30604e-10	-0.407615	0.000238682	-1.30604e-10	-0.374524
139538670	rs270163	2.82888e-07	-0.913654	-1.06545	3.93633e-05	-1.10523	-1.0716
139539090	rs270162	4.61886e-07	-1.59831	0.10948	6.76686e-05	-1.75982	0.124788
139539235	rs199152	4.5194e-07	-1.5911	0.0804977	6.63168e-05	-1.75086	0.0956457
139539514	rs2291878	2.01384e-07	-1.40429	-0.91464	4.95322e-05	-1.04918	-0.897855
139540819	rs142336159	1.1795e-06	-0.551304	-2.19617e-10	0.000138889	-0.915978	-2.19617e-10
139541343	rs146456609	1.19763e-06	-1.30604e-10	-0.536048	0.000208313	-1.30604e-10	-0.510615
139541460	rs270170	2.59303e-07	-0.975742	-1.09041	3.45087e-05	-1.21304	-1.0954
139541589	rs138780522	3.49016e-07	-1.76903	-2.19617e-10	6.14836e-05	-1.73088	-2.19617e-10
139541803	rs111745822	1.0025e-06	-0.713902	-2.19617e-10	0.000287518	-0.188369	-2.19617e-10
139542437	rs156085	1.44795e-07	-1.76394	-0.884893	2.47026e-05	-1.74527	-0.897474
139543068	rs35213375	2.08798e-07	-1.35501	-0.927769	5.78636e-05	-0.880402	-0.911165
139543091	rs175086	3.47253e-07	-1.63316	-0.140932	5.2035e-05	-1.76698	-0.130758
139543125	rs156084	3.04391e-07	-0.746956	-1.15888	3.83809e-05	-1.03827	-1.16382
139543239	rs139497412	3.41298e-06	-1.30604e-10	0.511193	0.000609557	-1.30604e-10	0.563078
139543321	rs149698465	6.18303e-07	-1.30604e-10	-1.19717	0.000104269	-1.30604e-10	-1.20268
139544455	rs156083	1.93485e-07	-1.26157	-1.09738	2.92584e-05	-1.38116	-1.09233
139544562	rs156082	2.43938e-07	-1.34845	-0.778791	6.68887e-05	-0.866565	-0.780061
139545110	rs4913069	1.39769e-06	-0.381572	-2.19617e-10	0.000332444	-0.0431831	-2.19617e-10
139545302	rs269782	2.43071e-07	-1.35715	-0.773642	6.63802e-05	-0.879338	-0.774918
139545447	rs269781	2.41823e-07	-1.35715	-0.778791	6.60397e-05	-0.879338	-0.780061
139545553	rs269780	2.41823e-07	-1.35715	-0.778791	6.60397e-05	-0.879338	-0.780061
139545729	rs722437	2.33511e-07	-1.36577	-0.805149	6.34797e-05	-0.89202	-0.806915
139545748	rs4463213	2.30871e-07	-1.74199	-0.440298	3.90236e-05	-1.7527	-0.432792
139546818	rs62383936	3.70388e-07	-1.7096	-2.19617e-10	5.91744e-05	-1.76917	-2.19617e-10
139547664	rs114109002	4.06206e-07	-1.61729	-2.19617e-10	6.10705e-05	-1.73763	-2.19617e-10
139547797	rs34266577	2.29131e-07	-1.36577	-0.824088	6.2427e-05	-0.89202	-0.823637
139547971	rs7726176	2.22424e-07	-1.73924	-0.480327	3.74094e-05	-1.75473	-0.473002
139548291	rs144452737	3.95338e-07	-1.64441	-2.19617e-10	6.18795e-05	-1.72447	-2.19617e-10
139548981	rs156080	2.01943e-07	-1.18575	-1.13042	3.09187e-05	-1.2915	-1.1268
139550123	rs2436393	1.98045e-07	-1.20739	-1.12827	3.03709e-05	-1.31106	-1.12511
139551187	rs4913070	1.96682e-07	-1.20739	-1.13518	3.01742e-05	-1.31106	-1.13161
139551592	rs4912704	2.18417e-07	-1.40964	-0.828103	5.70768e-05	-0.977603	-0.827654
139551624	rs1654176	1.79313e-07	-1.27593	-1.15908	2.67486e-05	-1.40755	-1.15563
139552621	rs76318388	1.50857e-06	-1.30604e-10	-0.30523	0.000260252	-1.30604e-10	-0.288002
139552975	rs7710593	1.93631e-07	-1.22054	-1.13765	3.00026e-05	-1.31426	-1.13411
139554850	rs140997717	1.11854e-06	-0.604371	-2.19617e-10	0.000160632	-0.770537	-2.19617e-10
139554866	rs17523262	1.50663e-07	-1.54581	-1.06329	2.90593e-05	-1.41152	-1.06879
139557385	rs2436391	1.74619e-07	-1.73088	-0.730671	2.89893e-05	-1.76181	-0.720916
139558117	rs138775228	1.29831e-06	-0.455333	-2.19617e-10	0.000179533	-0.659296	-2.19617e-10
139558212	rs59453051	2.18811e-07	-1.39356	-0.842385	5.77627e-05	-0.95323	-0.840081
139558393	rs80096889	4.8406e-07	-1.44194	-2.19617e-10	0.000129103	-0.98904	-2.19617e-10
139558412	rs56997077	2.09997e-07	-1.42589	-0.851169	5.45734e-05	-1.00122	-0.848888
139558496	rs10067578	2.17849e-07	-1.39356	-0.846788	5.75083e-05	-0.95323	-0.844496
139558584	rs11748023	1.75885e-07	-1.72901	-0.725307	2.91092e-05	-1.7631	-0.715505
139558669	rs34994530	2.09997e-07	-1.42589	-0.851169	5.45734e-05	-1.00122	-0.848888
139558808	rs11745502	1.75137e-07	-1.72791	-0.730671	2.89536e-05	-1.76304	-0.720916
139558920	rs10067867	2.17849e-07	-1.39356	-0.846788	5.75083e-05	-0.95323	-0.844496
139559014	rs11750229	1.75885e-07	-1.72901	-0.725307	2.91092e-05	-1.7631	-0.715505
139559099	rs11750863	1.75229e-07	-1.22589	-1.23217	2.64919e-05	-1.34345	-1.22936
139560350	rs114901832	2.23686e-06	0.0886794	-2.19617e-10	0.000234676	-0.391448	-2.19617e-10
139560498	rs4913071	2.17849e-07	-1.39356	-0.846788	5.75083e-05	-0.95323	-0.844496
139561016	rs35663190	2.24154e-07	-1.35195	-0.859866	6.0317e-05	-0.892433	-0.857608
139561513	rs1465691	3.80206e-07	-1.68344	-2.19617e-10	8.01771e-05	-1.46542	-2.19617e-10
139561906	rs34386219	2.16066e-07	-1.40178	-0.846788	5.68146e-05	-0.965366	-0.844496
139562791	rs10055020	4.47149e-07	-1.52126	-2.19617e-10	6.86413e-05	-1.62076	-2.19617e-10
139563208	rs37354	1.77112e-07	-1.2152	-1.23217	2.6744e-05	-1.33398	-1.22936
139563483	rs2053058	2.23221e-07	-1.3692	-0.846788	5.95993e-05	-0.917515	-0.844496
139564391	rs138714530	7.81435e-07	-1.30604e-10	-0.963017	0.000130422	-1.30604e-10	-0.978881
139564473	rs10080146	2.3722e-07	-1.33965	-0.815515	6.555e-05	-0.853698	-0.813142
139564729	rs150448612	5.76006e-07	-1.30604e-10	-1.26803	9.7987e-05	-1.30604e-10	-1.26482
139565028	rs10038443	2.21335e-07	-1.37769	-0.846788	5.88646e-05	-0.929918	-0.844496
139565146	rs10039051	2.23221e-07	-1.3692	-0.846788	5.95993e-05	-0.917515	-0.844496
139565613	rs146312143	1.07965e-06	-1.30604e-10	-0.639755	0.000177081	-1.30604e-10	-0.673045
139565634	rs28477538	2.23221e-07	-1.3692	-0.846788	5.95993e-05	-0.917515	-0.844496
139565741	rs28631068	2.20367e-07	-1.37769	-0.851169	5.86066e-05	-0.929918	-0.848888
```
