## Supplementary material for "Characterization of shared and ancestry-specific signals driving complex traits using multi-ancestry fine-mapping": susiex_nc3.cs80.summary

```
# chr5:138565988-139565988
CS_ID	CS_LENGTH	CS_PURITY	MAX_PIP_SNP	BP	REF_ALLELE	ALT_ALLELE	REF_FRQ	BETA	SE	-LOG10P	MAX_PIP	POST-HOC_PROB_POP1	POST-HOC_PROB_POP2
1	5	1	rs9687282	139065988	G,G	T,T	0.666004,0.866071	0.0242309,0.00665263	0.00419209,0.0125513	8.12708,0.22469	0.189529	0.998691	0.235739
2	69	0	rs75110530	138636214	C,NA	A,NA	0.996024,NA	0.142442,NA	0.0314177,NA	5.23709,NA	0.284502	0.723121	0.408736
```
