## Supplementary material for "Characterization of shared and ancestry-specific signals driving complex traits using multi-ancestry fine-mapping": orig_s2_snps

```
rs10074378
rs189255055
rs1019933
rs7449225
rs145328698
rs5011956
rs144701570
rs143060725
rs35346561
rs75619841
rs140354597
rs76376634
rs111441151
rs72798881
rs79460904
rs77221996
rs10041762
rs71581541
rs142523716
rs75676366
rs10067969
rs1835963
rs9687753
rs12109242
rs62385234
rs12523459
rs4912713
rs188172584
rs28493133
rs114890696
rs181178626
rs6871703
rs142118746
rs7712617
rs10463292
rs150383482
rs11167489
rs190663828
rs77093431
rs6579768
rs12189422
rs532847566
rs187448730
5:139900131_T_C
rs76128141
rs141922369
rs78928520
rs10434717
rs10434718
rs3752704
rs78033585
rs13174202
rs62384164
rs139398635
rs3733681
rs72798885
rs10476933
rs1835959
rs9324644
rs2108446
rs115216292
rs250432
rs117440248
rs75743464
rs4912714
rs801465
rs187505
rs250424
rs250425
rs72492417
rs801460
rs73267612
rs801459
rs35209457
rs10463297
rs250426
rs250427
rs2249213
rs145698446
rs143692635
rs199704720
rs250431
rs1800882
rs250430
rs171632
rs250429
rs250428
rs2282803
rs11551312
rs6550
rs2253378
rs80049489
rs55720104
rs917302
rs77893524
rs17118938
rs78814797
rs4912715
rs801458
rs702401
rs6883156
rs111505968
rs801457
rs117332734
rs13175533
rs801456
rs801455
rs185273743
rs2563253
rs142519606
rs79861388
rs4279384
rs2878916
rs801463
rs142890710
rs68010656
rs73269505
rs1864255
rs2569162
rs2563320
rs2569163
rs2569164
rs2569165
rs2569166
rs2569167
rs77348867
rs2563321
rs559555173
rs2569168
rs72798893
rs2569169
rs2563322
rs2563323
rs58027502
rs72798896
rs2569170
rs2563324
rs1835148
rs12163996
rs2569171
rs2337224
rs2337225
rs72798897
rs187901784
rs111990800
rs778607
rs778606
rs778605
rs1820833
rs2569175
rs2569176
rs2163786
rs2563330
rs11167532
rs7711117
rs57599368
rs2569177
rs2569178
rs4264986
rs34517992
rs190821078
rs34063612
rs34820433
rs2256547
rs78791026
rs56276169
rs117341498
rs2569181
rs778604
rs778603
rs778602
rs78638091
rs778601
rs778600
rs778599
rs1991801
rs2569185
rs117902610
rs778582
rs72800905
rs778583
rs778584
rs778585
rs7721577
rs778586
rs60745418
rs778587
rs76148587
rs778588
rs12659563
rs778589
rs2563317
rs2563316
rs192534181
rs2569188
rs58150262
rs2563315
rs7728187
rs2563298
rs4914
rs74587733
rs2569190
rs5744455
rs5744454
rs2569191
rs3138078
rs2915863
rs3138076
rs2569192
rs2569193
rs2563310
rs3138074
rs5744441
rs4912717
rs4912718
rs79242921
rs12517200
rs11554680
rs12153256
rs3822356
rs17208187
rs753279
rs753280
rs702399
rs702398
rs778591
rs2563331
rs2563332
rs778592
rs778593
rs778594
rs146400503
rs2569160
rs6860758
rs2245643
rs2245640
rs1962649
rs1962648
rs2569159
rs56692296
rs1583005
rs1864254
rs117047121
rs801399
rs778595
rs778596
rs6888409
rs778597
rs778598
rs4801
rs34678418
rs35614340
rs2563335
rs2530247
rs58669846
rs2563311
rs2563312
rs2530246
rs2563314
rs2302104
rs2251860
rs2286394
rs35983033
rs702397
rs2530243
rs2563333
rs2530242
rs58302597
rs2530241
rs113627177
rs11954514
rs811382
rs2230361
rs2073512
rs2530240
rs61093427
rs57408905
rs2530239
rs142994969
rs141220649
rs801189
rs78299006
rs812381
rs1089305
rs1089304
rs801188
rs801187
rs117912126
rs801186
rs702396
rs801185
rs2563307
rs2563306
rs813897
rs59925457
rs2563305
rs2563304
rs3776130
rs3776129
rs3776128
rs113720830
rs2530235
rs112859141
rs10515510
rs6883035
rs17119056
rs2563302
rs801168
rs801167
rs809635
rs801166
rs59127720
rs2530233
rs2530232
rs17286731
rs6848
rs6849
rs702395
rs702394
rs801176
rs113642240
rs143763712
rs2530230
rs11167561
rs111316676
rs801184
rs801183
rs801182
rs801181
rs801180
rs801179
rs149906690
rs801178
rs801177
rs10447217
rs148097653
rs2563297
rs12188417
rs111497859
rs2530226
rs2530225
rs2530224
rs72492418
rs2563283
rs2563290
rs4912597
rs6885867
rs2563334
rs2563336
rs6875495
rs2563337
rs59690131
rs12186884
rs2530244
rs77249906
rs72800938
rs113598701
rs2563293
rs2563292
rs2435142
rs56852555
rs113066026
rs801175
rs801174
rs2530229
rs143101983
rs4318823
rs735554
rs72800940
rs801172
rs801171
rs801170
rs801169
rs72800942
rs2531361
rs2531360
rs57198854
rs2531359
rs2531358
rs2531357
rs2531356
rs60953774
rs2531355
rs17208215
rs2531354
rs2531353
rs2531352
rs2563291
rs2531351
rs2531350
rs2878996
rs2531349
rs138391836
rs2531348
rs80108091
rs2563289
rs2563288
rs57724449
rs2262572
rs2262573
rs2262574
rs12520955
rs2563287
rs11167579
rs2563286
rs12523494
rs9800417
rs6867236
rs6868495
rs6893708
rs2531347
rs57127635
rs2563285
rs2531346
rs2563284
rs61548977
rs72800946
rs2531345
rs148664862
rs78135404
rs143987576
rs2531344
rs2531343
rs9942395
rs2531342
rs2531340
rs2563281
rs4326195
rs2563280
rs2563279
rs2563278
rs9791122
rs3899563
rs2262567
rs2262575
rs2337514
rs2337515
rs74943459
rs2337982
rs2563274
rs112757967
rs111909591
rs2563273
rs2563272
rs72800952
rs2563270
rs2262576
rs2531339
rs75779317
rs2563269
rs2261651
rs2337984
rs2563267
rs2563266
rs2531338
rs2563265
rs2563264
rs2563263
rs2563260
rs2563259
rs2262568
rs2563258
rs180837284
rs2563257
rs2337516
rs2563256
rs2531337
rs2563255
rs75436533
rs2563254
rs117290525
rs6891559
rs11741994
rs7737424
rs13168514
rs13164503
rs13168670
rs12659129
rs62385984
rs79815730
rs10036519
rs6867549
rs7733403
rs150994534
rs141107582
rs11953833
rs6421140
rs7710380
rs10066278
rs78145741
rs10057161
rs141829826
rs78792314
rs77553091
rs2098058
rs2337985
rs4451093
rs1972544
rs10053945
rs2337986
rs10064176
rs7447696
rs4404730
rs10069930
rs1548701
rs1548700
rs1548699
rs10073974
rs12055222
rs181124505
rs3756342
rs3733710
rs17844240
rs2240696
rs2240695
rs6579965
rs6898906
rs6898939
rs10477033
rs10477034
rs10072015
rs3756341
rs12717860
rs6870764
rs6891995
rs13184940
rs1476768
rs9686540
rs11167600
rs111743563
rs149822412
rs6899256
rs145683571
rs3756340
rs3756339
rs3756338
rs3806845
rs251382
rs3733709
rs3733708
rs3733707
rs17844259
rs7701755
rs17844262
rs2240694
rs17844265
rs2240693
rs2240692
rs6579987
rs6579988
rs17119231
rs13157397
rs1030163
rs17286787
rs1030164
rs1030165
rs1030166
rs3756337
rs4151680
rs3822346
rs2337987
rs2879086
rs2879087
rs17844285
rs9716546
rs2879089
rs10223116
rs991918
rs166126
rs79160209
rs10037757
rs7732179
rs11167609
rs6885319
rs4151682
rs11958868
rs17844298
rs4141841
rs10050455
rs13181143
rs17844301
rs7710794
rs10038174
rs10053586
rs10060640
rs3806843
rs3806842
rs3756335
rs3756334
rs17844305
rs17844307
rs10067182
rs17844309
rs6884562
rs12655588
rs12659980
rs9324745
rs144940545
rs17119241
rs3756332
rs62624460
rs6580012
rs251351
rs251352
rs251353
rs17844321
rs251355
rs17844333
rs369636
rs369639
rs147501708
rs577069
rs75012399
rs251358
rs251359
rs79523221
rs251360
rs251361
rs630162
rs17844348
rs11749013
rs251365
rs251366
rs73263824
rs251367
rs78394916
rs77020201
rs251368
rs36095340
rs251369
rs75462656
rs80100422
rs251370
rs17208327
rs251371
rs192231
rs251372
rs17844350
rs251373
rs251374
rs251375
rs251376
rs11741879
rs143666233
rs251377
rs251378
rs251379
rs59479
rs11744560
rs251380
rs17844355
rs251381
rs115070123
rs11748231
rs112910602
rs80062832
rs265311
rs13168533
rs183679
rs11748559
rs35160890
rs13187419
rs550475
rs3776121
rs112324080
rs13174119
rs113477424
rs62384484
rs6874218
rs75377875
rs78828243
rs1119032
rs76789733
rs34807894
rs150616068
rs139747501
rs62384488
rs13182228
rs7704223
rs2193983
rs6883830
rs143198443
rs1606122
rs1849054
rs114075983
rs191093101
rs11955654
rs265316
rs113000456
rs113766408
rs114058923
rs2879076
rs1858296
rs11167655
rs265312
rs73793522
rs155804
rs155803
5:140296915_A_G
5:140296915_A_C
rs155358
rs142640080
rs155801
rs155800
rs56003
rs56002
rs246075
rs77459262
rs155817
rs155363
rs155818
rs59295733
rs6895136
rs117642898
rs80037494
rs4912732
rs155362
rs9765406
rs155361
rs17844361
rs155820
rs246074
rs155360
rs155821
rs11747154
rs73793525
rs155823
rs155824
rs35902736
rs155359
rs155825
rs77819967
rs147047116
rs246073
rs190175998
rs192014288
rs58911992
rs155816
rs246072
rs155815
rs246068
rs155814
rs142380810
rs246066
rs59104695
rs246065
rs184996
rs155813
rs6878788
rs246064
rs269554
rs246063
rs246062
rs246061
rs246060
rs246059
rs269552
rs246058
rs246057
rs246056
rs246055
rs246054
rs246052
rs246050
rs117857377
rs269551
rs246049
rs246048
rs246047
rs246046
rs246045
rs269550
rs246044
rs62384503
rs246043
rs246042
rs62384504
rs246041
rs246040
rs246039
rs246038
rs246037
rs12187982
rs246036
rs246035
rs246034
rs246033
rs269545
rs246032
rs269546
rs246031
rs246030
rs246029
rs246028
rs140078691
rs246027
rs246026
rs246025
rs246024
rs246023
rs246022
rs246021
rs246020
rs246019
rs246018
rs246017
rs173471
rs246016
rs246015
rs246014
rs246013
rs155799
rs246012
rs246011
rs246010
rs269548
rs246009
rs246008
rs269549
rs246007
rs77362755
rs246006
rs166567
rs246005
rs246004
rs246003
rs246002
rs192184
rs151988
rs155812
rs155811
rs2067599
rs7722865
rs155364
rs155808
rs155807
rs12153295
rs155806
rs72802985
rs3776114
rs3776113
rs17119328
rs114554334
rs155805
rs111586419
rs150966135
rs11743888
rs246001
rs1912706
rs78042832
rs4461687
rs113796939
rs145919251
rs72802989
rs145941614
rs75040653
rs112993813
rs74936593
rs77384794
rs13153056
rs4912736
rs17119334
rs3756325
rs31874
rs3776110
rs3756324
rs149166530
rs3822343
rs3776109
rs3776108
rs3776107
rs31872
rs17119346
rs13163241
rs13175095
rs78235138
rs17119351
rs31871
rs147786395
rs34374778
rs3822342
rs79317939
rs35698397
rs79683532
rs6897376
rs35241677
rs34518527
rs2303646
rs7701616
rs116584660
rs34515293
rs13167551
rs148682505
rs79412767
rs17208376
rs139453947
rs75971876
rs146648730
rs76974953
rs13181498
rs35066128
rs71583614
rs57510120
rs6887524
rs71583615
rs17119367
rs6876364
rs246592
rs61578805
rs2162693
rs144469809
rs67682029
rs6888078
rs13176744
rs13178113
rs78390758
rs71583616
rs11742520
rs35123355
rs31746
rs31745
rs17119385
rs28580099
rs31743
rs71583617
rs12523487
rs35790521
rs31740
rs34907800
rs3776105
rs2233590
rs17208383
rs74732386
rs373871306
rs79698725
rs150628362
rs246584
rs62378058
rs111647823
rs13174636
rs702390
rs6580163
rs117191363
rs149870405
rs246678
rs31811
rs77014243
rs13154851
rs35727422
rs147810125
rs31808
rs13164028
rs111558950
rs187421
rs246677
rs62378059
rs810277
rs42677
rs31802
rs34678974
rs31801
rs246675
rs12655668
rs31797
rs78037172
rs246674
rs17684400
rs31796
rs11746036
rs31792
rs13172888
rs143286732
rs12521934
rs13179299
rs152131
rs13178507
rs246673
rs31861
rs31860
rs31859
rs17628094
rs75230597
rs17628113
rs2059127
rs35110655
rs173500
rs13165546
rs28276
rs28275
rs31857
rs17628337
rs31856
rs34181037
rs11746543
rs34463556
rs62378862
rs35258324
rs4912598
rs34256622
rs34580312
rs31854
rs71583624
rs31853
rs3776103
rs3776102
rs3776101
rs35312684
rs13178255
rs148190621
rs31851
rs13183611
rs13163244
rs35492448
rs413325
rs31850
rs78609508
rs2270124
rs1055411
rs1055410
rs31849
rs17844387
rs144865261
rs12515688
rs3733699
rs17844391
rs31847
rs7722330
rs10463345
rs6887594
rs31845
rs31844
rs71583625
rs71583626
rs34535102
rs35181536
rs13175658
rs117664900
rs146745003
rs12656251
rs71583627
rs138498254
rs246670
rs35214397
rs34088946
rs13161023
rs75436832
rs79808754
rs35476168
rs191953947
rs13171965
rs13171205
rs7448483
rs2216647
rs4151691
rs3776100
rs3733698
rs3733697
rs17844411
rs3776099
rs246669
rs17844417
rs3088331
rs3822339
rs34501263
rs246668
rs145131681
rs56282850
5:140506192_C_T
rs13153224
rs74601574
rs35737105
rs55902608
rs141341201
rs10463259
rs78083835
rs74607884
rs117677024
rs17096901
rs17844422
rs400562
rs246725
rs79503440
rs2338528
rs56197059
rs6864827
rs246723
rs7730410
rs56411773
rs246722
rs246721
rs62378868
rs246720
rs246718
rs246717
rs246716
rs12656114
rs12654066
rs246714
rs62378869
rs55634432
rs246713
rs35627549
rs34762107
rs140106398
rs246712
rs73271756
rs73271757
rs62378893
rs246711
rs11744333
rs13355454
rs17629011
rs139713185
rs246710
rs246709
rs12653888
rs4151692
rs4151693
rs4151694
rs3776096
rs35620136
rs246708
rs139417417
rs17844437
rs246703
rs17844444
rs17629216
rs17096924
rs12658810
rs246702
rs17096929
rs246701
rs246700
rs62378894
rs246697
rs144289000
rs61537192
rs246694
rs11748310
rs73271769
rs4912600
rs56233997
rs2910325
rs145354
rs62378896
rs62378897
rs73271773
rs58906794
rs57645129
rs246690
rs79952108
rs140765432
rs246689
rs246688
rs246686
rs4912739
rs10477144
rs55805572
rs246683
rs246682
rs246681
rs246680
rs147800681
rs6884127
rs6869960
rs1528587
rs17096945
rs17286891
rs2910313
rs3733695
rs2907330
rs17844455
rs17844456
rs2907329
rs13170917
rs2910314
rs11741863
rs6892507
rs75316758
rs2950845
rs2910316
rs3733694
rs2697541
rs17844507
rs17096961
5:140559914_T_C
rs2697540
rs2204705
rs7730978
rs2740584
rs2204704
rs4151695
rs61743469
rs28664170
rs61739446
rs17844666
rs10060104
rs10069559
rs73273626
rs146144214
rs2980409
rs2950846
rs2338529
rs2338530
rs117917973
rs6580182
rs59617728
rs142259148
rs141152529
rs998794
rs2740588
rs17844512
rs11167743
rs17844514
rs2697531
rs10040383
rs2697530
rs563397939
rs3733691
rs3733690
rs2907326
rs2910324
rs2907325
rs7735365
rs4912740
rs12654953
rs12657056
rs12659392
rs4912741
rs4912742
rs17844551
rs597064
rs2907323
rs75788551
rs629168
rs117392360
rs640835
rs590042
rs643864
rs643918
rs73273650
rs17096981
rs17096982
rs3756323
rs114149224
rs3733688
rs57636116
rs799834
rs61745619
rs638054
rs61474131
rs592195
rs112928015
rs73273660
rs9885539
rs2109039
rs13362425
rs672062
rs2910007
rs676177
rs643502
rs597196
rs73273674
rs2910326
rs2910327
rs2910006
rs189871671
rs652435
rs2910328
rs651056
rs628301
rs17844607
rs2910330
rs56309578
rs17844613
rs17844617
rs17844618
rs2910332
rs2910333
rs141699684
rs702384
rs73273694
rs73273701
rs75643213
rs138949009
rs2910004
rs75586722
rs149493075
rs3896535
rs117598329
rs73275709
rs9784595
rs2910002
rs2907321
rs73275711
rs2907320
rs2907319
rs2907318
rs584204
rs2907317
rs2910334
rs73275720
rs183567459
rs2907314
rs73281217
rs112090402
rs2907313
rs2907312
rs6873959
rs143889704
rs2907311
rs2907310
rs2907309
rs73281222
rs2910001
rs145435798
rs2907308
rs2910000
rs2907307
rs3733683
rs2909999
rs189051682
rs2907306
rs182889312
rs2907305
rs2907304
rs2909996
rs2909995
rs2909994
rs73281238
rs2909993
rs2907303
rs2910335
rs3797059
rs631696
rs2109038
rs2907302
rs6877134
rs2907301
rs587342
rs660082
rs618096
rs3776091
rs17642669
rs1017091
rs10516156
rs140630798
rs1363447
rs2910336
rs2910337
rs2910338
rs2907299
rs1895255
rs2910339
rs2910340
rs116515969
rs183118683
rs2910341
rs2909992
rs2907298
rs76289228
rs2907297
rs1133436
rs11950683
rs1638537
rs2910311
rs2910312
rs145755279
rs2907296
rs13190224
rs141955581
rs7732379
rs62378919
rs75922734
rs13182561
rs643844
rs640163
rs73263904
rs80257135
rs76671173
rs74732224
rs612006
rs598227
rs3822329
rs75180754
rs585621
rs117735213
rs678800
rs676835
rs676832
rs144479873
rs11956968
rs72806809
rs79463892
rs75859114
rs10044936
rs79915549
rs185775153
rs28600237
rs62378922
rs62378923
rs144868283
rs1363453
rs1363451
rs1363450
rs57396973
rs75240822
rs618578
rs66998469
rs568034966
rs111994142
rs6868387
rs117710837
rs61203679
rs10062604
rs75662634
rs149195051
rs12187725
rs619268
rs12188255
rs799841
rs605151
rs7703869
rs6580183
rs111952494
rs80005413
rs59933130
rs76422143
rs6878504
rs2879202
rs4912745
rs113658480
rs113951537
rs7710691
rs76572944
rs2079695
rs11952480
rs78174798
rs1422411
rs13175150
rs13175163
rs7731867
rs1017086
rs10067231
rs4912746
rs2098059
rs1017087
rs74648008
rs62378367
rs1076361
rs758346
rs758347
rs2338532
rs11740372
rs147382714
rs76229790
rs80311020
rs4912747
rs6580184
rs6889723
rs13187825
rs13362262
rs10040993
rs10074100
rs114437323
rs10051009
rs56756237
rs10491308
rs10491309
rs7714977
rs62378369
rs7702064
rs7735993
rs62378370
rs7736152
rs76345233
rs74411043
rs62378371
rs10042612
rs10080079
rs112995820
rs113037216
rs1833657
rs111292813
rs56976484
rs3749780
rs3749779
rs10075302
rs11952797
rs77201699
rs111702937
rs7724001
rs7705024
rs76570441
rs10875594
rs112843360
rs6870500
rs79111978
rs111471688
rs78336881
rs80292530
rs148962675
rs74941902
rs78925925
rs72806826
rs6898211
rs13361544
rs6879035
rs78279347
rs6862672
rs72806829
rs58436122
rs10491310
rs189072303
rs12523208
rs72806831
rs10214106
rs17524297
rs6873682
rs12519400
rs35542565
rs12517653
rs117197912
rs112015921
rs72806833
rs10041885
rs6877356
rs140145995
rs17097144
rs17097145
rs17097147
rs62378374
rs10039925
rs10042819
rs7704217
rs17097152
rs7730
rs10310
rs2230133
rs149745811
rs11547633
rs140942166
rs113972975
rs10875595
rs72806837
rs13359820
rs7706206
rs7727101
rs138885148
rs113533413
rs72806838
rs35137431
rs78818071
rs2338652
rs961967
rs58544903
rs2472648
rs78355629
rs2069030
rs17097180
rs118081138
rs74814733
rs13356177
rs72806840
rs10079168
rs72806842
rs139818634
rs2472647
rs76571170
rs150032730
rs17097187
rs17097189
rs12522664
rs72790003
rs11954562
rs72790004
rs62378405
rs10491311
rs3822359
rs6861047
rs35592458
rs3806839
rs3806838
rs79225545
rs7701092
rs6580185
rs3806837
rs11575948
rs72790006
rs80028471
rs13357694
rs78776359
rs6863116
rs6877775
rs3749778
rs3749777
rs72790007
rs10214288
rs3806836
rs11575949
rs142728816
rs17097226
rs4329068
rs12386471
rs58934519
rs17097227
rs72790009
rs79372563
rs4912605
rs72790010
rs17097231
rs74488479
rs62378417
rs57735633
rs146059189
rs17097238
rs4151697
rs57308563
rs79266084
rs28694549
rs6873480
rs2240697
rs3749776
rs3806834
rs4151698
rs3749775
rs114223268
rs3749773
rs3749771
rs72790015
rs6895700
rs72790016
rs6896353
rs17603019
rs10051438
rs141471013
rs60712207
rs17524659
rs72790019
rs112095214
rs142315554
rs61675507
rs72790022
rs118021618
rs7704696
rs72790024
rs2072315
rs2240698
rs6883770
rs138410124
rs2024141
rs3763123
rs3806833
rs3806832
rs72790028
rs72790029
rs2240699
rs57697403
rs67622091
rs68033444
rs77505166
rs72790030
rs192606668
rs3806831
rs57898397
rs4151699
rs726684
rs11575958
rs2240700
rs147992300
rs75588357
rs59251876
rs56946131
rs6580187
rs62378447
rs6886638
rs7703108
rs10045443
rs6867460
rs111395890
rs72790034
rs6880273
rs62378449
rs56773894
rs17097267
rs4151700
rs1363448
rs3749770
rs3749769
rs72790035
rs72790038
rs58503510
rs72790039
rs62378453
rs58047392
rs72790040
rs3749768
rs3749767
rs75744979
rs4912751
rs181239359
rs11575963
rs3806830
rs2240701
rs2015825
rs17208397
rs532216579
rs72790042
rs7732160
rs11167744
rs73792198
rs57195665
rs73792199
rs17097293
rs62378457
rs17208404
rs11167745
rs10046053
rs3749765
rs3828681
rs17097300
rs6862159
rs6580188
rs7703679
rs4912753
rs72790047
rs3805699
rs3828680
rs79477223
rs10035418
rs72790049
rs13178044
rs880080
rs2003094
rs3792898
rs3792897
rs3805698
rs3805697
rs3805696
rs144018757
rs1059029
rs7723254
rs72790051
rs59518107
rs62379167
rs4432943
rs7713034
rs140080701
rs2879228
rs192869194
rs148815534
rs146748846
rs11958830
```
