## Supplementary material for "Characterization of shared and ancestry-specific signals driving complex traits using multi-ancestry fine-mapping": s1.afreq

```
#CHROM	ID	REF	ALT	ALT_FREQS	OBS_CT
5	rs10074378	G	A	0.879722	1006
5	rs13152988	A	G	0.0318091	1006
5	rs1019933	A	G	0.714712	1006
5	rs7449225	G	A	0.232604	1006
5	rs5011956	T	A	0.717694	1006
5	rs35346561	A	C	0.232604	1006
5	rs114960947	A	G	0.0109344	1006
5	rs151194218	C	T	0.0149105	1006
5	rs146521494	G	A	0.0149105	1006
5	rs150088390	C	T	0.0109344	1006
5	rs76376634	C	T	0.0785288	1006
5	rs111441151	G	A	0.027833	1006
5	rs72798881	C	T	0.0864811	1006
5	rs147593580	G	A	0.0109344	1006
5	rs79460904	G	A	0.0765408	1006
5	rs10041762	A	G	0.717694	1006
5	rs71581541	A	G	0.0417495	1006
5	rs10067969	A	G	0.482107	1006
5	rs12187851	C	T	0.0328032	1006
5	rs1835962	A	G	0.991054	1006
5	rs1835963	A	G	0.975149	1006
5	rs186584160	C	T	0.0129225	1006
5	rs9687753	C	T	0.482107	1006
5	rs191301604	G	A	0.0109344	1006
5	rs12109242	G	T	0.23161	1006
5	rs62385234	G	A	0.0944334	1006
5	rs11746609	C	T	0.0248509	1006
5	rs12523459	A	T	0.0248509	1006
5	rs4912713	A	T	0.0785288	1006
5	rs12516113	A	G	0.0516899	1006
5	rs114727286	T	C	0.0149105	1006
5	rs28493133	C	T	0.483101	1006
5	rs114890696	T	A	0.0516899	1006
5	rs6871703	A	G	0.723658	1006
5	rs7712617	C	A	0.483101	1006
5	rs10463292	G	C	0.232604	1006
5	rs78028717	C	T	0.0367793	1006
5	rs139867533	A	G	0.00397614	1006
5	rs11167489	C	T	0.483101	1006
5	rs77093431	G	A	0.0775348	1006
5	rs6579768	T	C	0.718688	1006
5	rs12189422	G	A	0.23161	1006
5	rs76128141	G	A	0.0785288	1006
5	rs181048654	C	T	0.00795229	1006
5	rs149932275	T	C	0.0417495	1006
5	rs1051309	G	A	0.0149105	1006
5	rs78033585	G	A	0.027833	1006
5	rs114304758	C	T	0.00795229	1006
5	rs62384164	A	T	0.484095	1006
5	rs112198955	G	A	0.0367793	1006
5	rs3733681	A	G	0.714712	1006
5	rs72798885	G	A	0.23161	1006
5	rs10476933	C	G	0.483101	1006
5	rs74453298	C	G	0.0248509	1006
5	rs1835959	G	A	0.879722	1006
5	rs9324644	G	A	0.483101	1006
5	rs2108446	C	T	0.232604	1006
5	rs115216292	C	T	0.0208748	1006
5	rs250432	C	T	0.718688	1006
5	rs75743464	A	T	0.152087	1006
5	rs4912714	G	T	0.0795229	1006
5	rs801465	T	G	0.484095	1006
5	rs75609413	A	G	0.0248509	1006
5	rs78813669	C	G	0.0377734	1006
5	rs568327274	G	A	0.00497018	1006
5	rs187505	G	C	0.028827	1006
5	rs250424	A	C	0.719682	1006
5	rs250425	C	T	0.23161	1006
5	rs138867547	T	C	0.0208748	1006
5	rs801460	C	T	0.483101	1006
5	rs73267612	T	G	0.153082	1006
5	rs801459	T	G	0.236581	1006
5	rs35209457	C	T	0.0775348	1006
5	rs10463297	T	C	0.403579	1006
5	rs250427	A	G	0.718688	1006
5	rs2249213	G	A	0.484095	1006
5	rs145698446	C	T	0.0149105	1006
5	rs61736940	G	A	0.0367793	1006
5	rs250431	G	A	0.713718	1006
5	rs1800882	G	A	0.0188867	1006
5	rs150909420	C	A	0.0109344	1006
5	rs250430	A	G	0.880716	1006
5	rs171632	A	G	0.719682	1006
5	rs143170399	G	A	0.0139165	1006
5	rs114317763	C	G	0.0198807	1006
5	rs250429	T	C	0.718688	1006
5	rs250428	G	T	0.879722	1006
5	rs2282803	T	C	0.0516899	1006
5	rs17524123	A	G	0.0139165	1006
5	rs6550	T	A	0.281312	1006
5	rs2253378	A	G	0.232604	1006
5	rs80049489	A	G	0.0775348	1006
5	rs55720104	T	C	0.281312	1006
5	rs917302	C	T	0.153082	1006
5	rs17118938	C	G	0.281312	1006
5	rs78814797	A	C	0.0497018	1006
5	rs116188186	A	G	0.00795229	1006
5	rs4912715	G	A	0.119284	1006
5	rs801458	T	C	0.515905	1006
5	rs702401	C	T	0.0308151	1006
5	rs6883156	C	T	0.2833	1006
5	rs801457	A	G	0.23161	1006
5	rs13175533	A	T	0.471173	1006
5	rs801456	A	T	0.921471	1006
5	rs146733324	T	G	0.0208748	1006
5	rs801455	G	A	0.232604	1006
5	rs2563253	A	G	0.517893	1006
5	rs143443534	C	T	0.0119284	1006
5	rs147101928	G	T	0.0516899	1006
5	rs139192533	T	A	0.0119284	1006
5	rs180889921	T	A	0.0119284	1006
5	rs4279384	G	A	0.272366	1006
5	rs2878916	T	A	0.271372	1006
5	rs801463	T	A	0.230616	1006
5	rs68010656	G	T	0.515905	1006
5	rs73269505	C	T	0.271372	1006
5	rs1864255	T	G	0.514911	1006
5	rs2569162	A	G	0.271372	1006
5	rs2563320	T	C	0.27336	1006
5	rs2569163	A	G	0.506958	1006
5	rs2569164	A	T	0.27336	1006
5	rs2569165	A	C	0.27336	1006
5	rs2569166	G	A	0.27336	1006
5	rs2569167	G	A	0.27336	1006
5	rs77348867	T	G	0.026839	1006
5	rs2563321	C	G	0.27336	1006
5	rs75037798	C	A	0.0109344	1006
5	rs2569168	A	T	0.27336	1006
5	rs72798893	A	G	0.230616	1006
5	rs2569169	T	C	0.271372	1006
5	rs2563322	T	G	0.27336	1006
5	rs2563323	C	G	0.27336	1006
5	rs58027502	C	T	0.234592	1006
5	rs72798896	C	T	0.233598	1006
5	rs2569170	T	C	0.275348	1006
5	rs192828263	C	T	0.00894632	1006
5	rs2563324	G	A	0.272366	1006
5	rs1835148	T	C	0.275348	1006
5	rs12163996	C	G	0.234592	1006
5	rs2569171	C	T	0.272366	1006
5	rs2337224	G	A	0.508946	1006
5	rs2337225	G	A	0.144135	1006
5	rs72798897	C	T	0.232604	1006
5	rs112035589	G	A	0.0168986	1006
5	rs111990800	C	T	0.0864811	1006
5	rs778607	T	A	0.508946	1006
5	rs778605	A	C	0.508946	1006
5	rs191053347	T	C	0.00497018	1006
5	rs1820833	C	G	0.508946	1006
5	rs2569176	A	G	0.510934	1006
5	rs2163786	C	T	0.508946	1006
5	rs2563330	T	G	0.510934	1006
5	rs62384193	A	G	0.0626243	1006
5	rs11167532	G	A	0.420477	1006
5	rs7711117	C	T	0.234592	1006
5	rs115351269	T	A	0.0159046	1006
5	rs139633203	T	C	0.0139165	1006
5	rs57599368	A	G	0.234592	1006
5	rs2569177	G	T	0.27336	1006
5	rs2569178	G	A	0.27336	1006
5	rs4264986	T	A	0.50994	1006
5	rs34517992	T	G	0.420477	1006
5	rs145096545	C	T	0.00298211	1006
5	rs34063612	T	A	0.0377734	1006
5	rs34820433	A	G	0.0377734	1006
5	rs2256547	G	T	0.50994	1006
5	rs56276169	A	G	0.0914513	1006
5	rs2569181	C	T	0.50994	1006
5	rs778604	T	A	0.514911	1006
5	rs778603	A	G	0.514911	1006
5	rs778602	G	A	0.514911	1006
5	rs150474936	C	T	0.0109344	1006
5	rs78638091	T	C	0.0626243	1006
5	rs114577545	A	G	0.0139165	1006
5	rs778601	T	G	0.27833	1006
5	rs115962749	C	G	0.0178926	1006
5	rs778600	A	G	0.272366	1006
5	rs778599	G	A	0.272366	1006
5	rs1991801	A	G	0.272366	1006
5	rs2569185	G	A	0.272366	1006
5	rs778582	C	T	0.272366	1006
5	rs72800905	C	G	0.236581	1006
5	rs778583	C	T	0.269384	1006
5	rs778584	T	C	0.511928	1006
5	rs778585	T	C	0.261431	1006
5	rs7721577	T	C	0.241551	1006
5	rs778586	A	G	0.271372	1006
5	rs60745418	C	T	0.241551	1006
5	rs778587	C	T	0.271372	1006
5	rs76148587	C	T	0.109344	1006
5	rs12659563	C	T	0.0109344	1006
5	rs146030733	C	T	0.0178926	1006
5	rs778589	C	T	0.270378	1006
5	rs2563317	G	A	0.259443	1006
5	rs2563316	C	G	0.270378	1006
5	rs2569188	G	A	0.511928	1006
5	rs58150262	C	T	0.241551	1006
5	rs2563315	A	G	0.270378	1006
5	rs139365427	G	A	0.0139165	1006
5	rs7728187	C	G	0.242545	1006
5	rs148099171	G	A	0.0119284	1006
5	rs190479829	G	A	0.0218688	1006
5	rs11574651	G	A	0.0238569	1006
5	rs2563298	C	A	0.259443	1006
5	rs4914	C	G	0.109344	1006
5	rs2569190	A	G	0.513917	1006
5	rs5744455	G	A	0.242545	1006
5	rs5744454	T	G	0.253479	1006
5	rs2569191	C	T	0.513917	1006
5	rs3138078	C	A	0.248509	1006
5	rs2915863	C	T	0.578529	1006
5	rs3138076	T	C	0.253479	1006
5	rs2569192	G	C	0.259443	1006
5	rs2569193	G	A	0.259443	1006
5	rs2563310	A	G	0.513917	1006
5	rs3138074	A	T	0.253479	1006
5	rs5744442	A	C	0.026839	1006
5	rs5744441	G	A	0.248509	1006
5	rs5744438	G	C	0.0109344	1006
5	rs4912717	G	A	0.260437	1006
5	rs4912718	C	T	0.514911	1006
5	rs62384216	G	A	0.05666	1006
5	rs12517200	A	G	0.265408	1006
5	rs187863528	C	T	0.0119284	1006
5	rs75882576	T	C	0.0139165	1006
5	rs11554680	C	T	0.245527	1006
5	rs12153256	A	T	0.245527	1006
5	rs3822356	A	G	0.240557	1006
5	rs17208187	C	G	0.254473	1006
5	rs753279	C	T	0.447316	1006
5	rs753280	T	C	0.409543	1006
5	rs702399	C	T	0.402584	1006
5	rs702398	A	G	0.415507	1006
5	rs778591	G	A	0.408549	1006
5	rs2563331	C	T	0.180915	1006
5	rs2563332	C	T	0.180915	1006
5	rs778592	A	T	0.180915	1006
5	rs778593	T	C	0.403579	1006
5	rs778594	T	C	0.403579	1006
5	rs2569160	T	C	0.403579	1006
5	rs6860758	G	A	0.222664	1006
5	rs2245643	G	A	0.403579	1006
5	rs2245640	A	G	0.403579	1006
5	rs1962649	A	T	0.416501	1006
5	rs1962648	C	T	0.403579	1006
5	rs2569159	C	T	0.409543	1006
5	rs56692296	G	A	0.220676	1006
5	rs1583005	G	A	0.409543	1006
5	rs1864254	T	C	0.409543	1006
5	rs547206374	C	T	0.00695825	1006
5	rs801399	C	T	0.43837	1006
5	rs145793144	C	T	0.0129225	1006
5	rs113286474	A	G	0.0139165	1006
5	rs778595	G	A	0.425447	1006
5	rs778596	G	A	0.431412	1006
5	rs6888409	G	T	0.239563	1006
5	rs34282994	A	G	0.0168986	1006
5	rs778597	G	A	0.425447	1006
5	rs778598	T	C	0.185885	1006
5	rs4801	T	G	0.185885	1006
5	rs34678418	C	T	0.185885	1006
5	rs35614340	C	G	0.431412	1006
5	rs78582690	G	A	0.0139165	1006
5	rs79561914	C	T	0.0139165	1006
5	rs2563335	C	A	0.431412	1006
5	rs181858502	G	A	0.0129225	1006
5	rs2530247	T	A	0.185885	1006
5	rs138246154	G	A	0.0208748	1006
5	rs58669846	C	G	0.239563	1006
5	rs144032011	A	G	0.00795229	1006
5	rs2563311	A	G	0.185885	1006
5	rs2563312	C	T	0.106362	1006
5	rs2530246	G	C	0.185885	1006
5	rs2563314	A	G	0.431412	1006
5	rs2302104	C	T	0.239563	1006
5	rs2251860	T	C	0.43837	1006
5	rs2286394	C	T	0.239563	1006
5	rs35983033	A	G	0.0725646	1006
5	rs702397	A	G	0.43837	1006
5	rs2563333	A	G	0.449304	1006
5	rs2530242	G	C	0.425447	1006
5	rs58302597	C	T	0.240557	1006
5	rs2530241	C	T	0.425447	1006
5	rs113627177	G	T	0.0228628	1006
5	rs142880704	G	A	0.0149105	1006
5	rs11954514	A	C	0.140159	1006
5	rs811382	G	A	0.184891	1006
5	rs2230361	G	A	0.0596421	1006
5	rs111314092	C	T	0.0337972	1006
5	rs2073512	C	T	0.238569	1006
5	rs2530240	T	C	0.431412	1006
5	rs61093427	C	T	0.240557	1006
5	rs2530239	C	T	0.43837	1006
5	rs801189	A	G	0.431412	1006
5	rs139145072	G	A	0.028827	1006
5	rs812381	C	G	0.43837	1006
5	rs190289555	T	C	0.00994036	1006
5	rs1089305	T	C	0.431412	1006
5	rs1089304	T	G	0.184891	1006
5	rs115091892	G	T	0.0149105	1006
5	rs801188	G	T	0.431412	1006
5	rs801187	A	T	0.191849	1006
5	rs801186	T	C	0.185885	1006
5	rs702396	C	G	0.184891	1006
5	rs801185	A	G	0.431412	1006
5	rs138414368	A	G	0.0198807	1006
5	rs2563307	C	T	0.425447	1006
5	rs2563306	C	T	0.431412	1006
5	rs813897	T	C	0.431412	1006
5	rs59925457	C	T	0.240557	1006
5	rs2563305	A	G	0.184891	1006
5	rs2563304	C	T	0.431412	1006
5	rs3776130	G	T	0.432406	1006
5	rs3776129	G	A	0.432406	1006
5	rs3776128	C	T	0.184891	1006
5	rs113720830	C	T	0.241551	1006
5	rs2530235	G	T	0.426441	1006
5	rs112859141	G	A	0.241551	1006
5	rs10515510	G	C	0.0248509	1006
5	rs6883035	G	A	0.241551	1006
5	rs17119056	C	T	0.0725646	1006
5	rs2563302	T	C	0.431412	1006
5	rs801168	T	C	0.431412	1006
5	rs801167	C	T	0.431412	1006
5	rs809635	A	G	0.431412	1006
5	rs801166	G	A	0.184891	1006
5	rs59127720	A	G	0.240557	1006
5	rs2530233	A	G	0.431412	1006
5	rs2530232	A	G	0.423459	1006
5	rs17286731	G	A	0.240557	1006
5	rs6848	A	T	0.43837	1006
5	rs139197618	A	G	0.00795229	1006
5	rs6849	G	T	0.431412	1006
5	rs702395	C	T	0.431412	1006
5	rs192351044	C	T	0.0248509	1006
5	rs702394	A	G	0.431412	1006
5	rs801176	G	A	0.43837	1006
5	rs113642240	G	A	0.0725646	1006
5	rs2530230	G	A	0.431412	1006
5	rs191410007	A	G	0.0139165	1006
5	rs11167561	C	T	0.240557	1006
5	rs111316676	A	C	0.240557	1006
5	rs801184	A	G	0.184891	1006
5	rs801183	A	G	0.431412	1006
5	rs801182	G	A	0.431412	1006
5	rs801181	C	T	0.43837	1006
5	rs801180	G	T	0.431412	1006
5	rs112039693	T	C	0.0178926	1006
5	rs801179	G	T	0.431412	1006
5	rs149906690	C	T	0.140159	1006
5	rs801178	T	C	0.185885	1006
5	rs801177	A	C	0.185885	1006
5	rs10447217	A	G	0.239563	1006
5	rs146171650	C	T	0.0139165	1006
5	rs2563297	T	C	0.44334	1006
5	rs79055257	A	G	0.0159046	1006
5	rs76054533	C	G	0.0377734	1006
5	rs12188417	T	G	0.254473	1006
5	rs111497859	G	A	0.0198807	1006
5	rs188560930	A	G	0.00795229	1006
5	rs2530226	T	C	0.456262	1006
5	rs2530225	G	A	0.463221	1006
5	rs2530224	T	C	0.11332	1006
5	rs2563283	C	A	0.429423	1006
5	rs2563290	C	T	0.436382	1006
5	rs4912597	C	G	0.429423	1006
5	rs115925591	G	T	0.0159046	1006
5	rs2563334	C	G	0.429423	1006
5	rs2563336	A	G	0.429423	1006
5	rs6875495	C	T	0.239563	1006
5	rs2563337	A	G	0.183897	1006
5	rs59690131	G	A	0.428429	1006
5	rs12186884	G	T	0.239563	1006
5	rs2530244	A	G	0.436382	1006
5	rs77249906	A	G	0.153082	1006
5	rs72800938	G	C	0.239563	1006
5	rs113598701	C	T	0.239563	1006
5	rs2563293	T	C	0.423459	1006
5	rs74730231	C	A	0.028827	1006
5	rs2563292	T	C	0.183897	1006
5	rs2435142	G	A	0.183897	1006
5	rs189245439	G	A	0.00497018	1006
5	rs56852555	A	G	0.239563	1006
5	rs113066026	G	A	0.153082	1006
5	rs801175	C	T	0.183897	1006
5	rs801174	C	T	0.423459	1006
5	rs4318823	C	A	0.239563	1006
5	rs735554	G	A	0.183897	1006
5	rs72800940	T	C	0.239563	1006
5	rs801172	C	G	0.183897	1006
5	rs801171	G	A	0.430417	1006
5	rs801170	C	T	0.436382	1006
5	rs72800942	C	T	0.239563	1006
5	rs2531361	A	G	0.220676	1006
5	rs2531360	G	A	0.444334	1006
5	rs57198854	G	C	0.239563	1006
5	rs2531359	C	A	0.190855	1006
5	rs2531358	A	G	0.436382	1006
5	rs2531357	A	T	0.191849	1006
5	rs2531356	C	T	0.191849	1006
5	rs60953774	C	T	0.237575	1006
5	rs2531355	C	T	0.191849	1006
5	rs17208215	T	G	0.237575	1006
5	rs2531354	C	T	0.191849	1006
5	rs2531353	A	T	0.191849	1006
5	rs6873689	C	T	0.028827	1006
5	rs6894652	A	G	0.028827	1006
5	rs2531352	A	G	0.457256	1006
5	rs2563291	T	A	0.451292	1006
5	rs77728044	T	C	0.028827	1006
5	rs2531350	G	A	0.212724	1006
5	rs2878996	G	A	0.394632	1006
5	rs2531349	G	A	0.440358	1006
5	rs2531348	C	G	0.196819	1006
5	rs73274883	C	A	0.0218688	1006
5	rs149442024	T	C	0.00596421	1006
5	rs73274884	T	C	0.0208748	1006
5	rs2563288	G	A	0.441352	1006
5	rs57724449	G	A	0.238569	1006
5	rs2262572	G	T	0.212724	1006
5	rs2262573	T	A	0.456262	1006
5	rs2262574	G	T	0.441352	1006
5	rs12520955	T	C	0.238569	1006
5	rs2563287	T	C	0.457256	1006
5	rs11167579	C	T	0.395626	1006
5	rs2563286	T	A	0.457256	1006
5	rs12523494	G	A	0.244533	1006
5	rs9800417	G	A	0.196819	1006
5	rs6867236	G	A	0.198807	1006
5	rs6868495	C	T	0.214712	1006
5	rs6893708	T	C	0.459245	1006
5	rs2531347	A	G	0.459245	1006
5	rs57127635	A	T	0.244533	1006
5	rs2563285	T	C	0.459245	1006
5	rs2531346	T	G	0.459245	1006
5	rs2563284	G	A	0.198807	1006
5	rs61548977	C	G	0.244533	1006
5	rs2531345	T	G	0.457256	1006
5	rs78135404	T	A	0.441352	1006
5	rs143987576	C	T	0.0506958	1006
5	rs2531344	T	G	0.457256	1006
5	rs2531343	A	G	0.457256	1006
5	rs9942395	T	A	0.245527	1006
5	rs2531342	C	T	0.457256	1006
5	rs2531340	C	T	0.457256	1006
5	rs2563281	T	A	0.457256	1006
5	rs4326195	T	G	0.238569	1006
5	rs73276813	G	A	0.0218688	1006
5	rs114216104	C	T	0.0228628	1006
5	rs2563280	G	C	0.45825	1006
5	rs2563279	G	A	0.45825	1006
5	rs2563278	G	A	0.212724	1006
5	rs9791122	A	C	0.238569	1006
5	rs3899563	C	G	0.244533	1006
5	rs2262567	T	A	0.457256	1006
5	rs2262575	C	T	0.190855	1006
5	rs2337514	T	C	0.457256	1006
5	rs2337515	A	G	0.238569	1006
5	rs74943459	G	A	0.026839	1006
5	rs2337982	C	A	0.212724	1006
5	rs2563274	A	G	0.212724	1006
5	rs112757967	C	A	0.237575	1006
5	rs111909591	C	T	0.237575	1006
5	rs2563273	C	T	0.212724	1006
5	rs2563272	G	A	0.212724	1006
5	rs72800952	A	G	0.238569	1006
5	rs2563270	G	A	0.212724	1006
5	rs2262576	T	C	0.457256	1006
5	rs75779317	T	C	0.153082	1006
5	rs144465565	G	A	0.00596421	1006
5	rs2563269	G	T	0.455268	1006
5	rs2261651	A	C	0.463221	1006
5	rs2337984	G	A	0.460239	1006
5	rs2563267	C	T	0.461233	1006
5	rs2563266	C	A	0.461233	1006
5	rs2531338	A	T	0.468191	1006
5	rs2563265	C	T	0.461233	1006
5	rs2563264	T	G	0.467197	1006
5	rs2563263	C	T	0.45825	1006
5	rs2563260	C	A	0.460239	1006
5	rs2563259	C	T	0.461233	1006
5	rs2262568	A	G	0.460239	1006
5	rs147522601	G	A	0.0178926	1006
5	rs2563258	C	A	0.45825	1006
5	rs2563257	A	G	0.467197	1006
5	rs2337516	A	G	0.45825	1006
5	rs2563256	G	T	0.467197	1006
5	rs2531337	C	A	0.246521	1006
5	rs2563255	T	C	0.467197	1006
5	rs75436533	C	A	0.0616302	1006
5	rs2563254	T	C	0.467197	1006
5	rs143615640	G	A	0.0208748	1006
5	rs72800961	T	C	0.0347913	1006
5	rs6891559	G	A	0.54175	1006
5	rs11741994	G	A	0.54175	1006
5	rs7737424	C	T	0.532803	1006
5	rs144380893	C	T	0.0129225	1006
5	rs13168514	T	G	0.539761	1006
5	rs13164503	A	G	0.384692	1006
5	rs13168670	T	C	0.540755	1006
5	rs12659129	T	C	0.532803	1006
5	rs62385984	C	T	0.0536779	1006
5	rs10036519	A	G	0.532803	1006
5	rs6867549	G	A	0.532803	1006
5	rs7733403	A	G	0.540755	1006
5	rs150994534	T	C	0.05666	1006
5	rs11953833	T	A	0.532803	1006
5	rs7710380	T	C	0.536779	1006
5	rs10066278	T	G	0.538767	1006
5	rs78145741	G	A	0.0238569	1006
5	rs10057161	C	T	0.536779	1006
5	rs78792314	G	A	0.0159046	1006
5	rs77553091	G	A	0.0596421	1006
5	rs2098058	G	T	0.538767	1006
5	rs2337985	T	C	0.536779	1006
5	rs4451093	C	T	0.537773	1006
5	rs1972544	A	G	0.538767	1006
5	rs144447466	T	C	0.0228628	1006
5	rs10053945	C	T	0.538767	1006
5	rs2337986	C	T	0.536779	1006
5	rs7447696	C	T	0.536779	1006
5	rs112352450	G	A	0.0347913	1006
5	rs4404730	G	A	0.534791	1006
5	rs10069930	T	A	0.533797	1006
5	rs1548701	T	C	0.536779	1006
5	rs1548700	A	T	0.538767	1006
5	rs1548699	T	C	0.538767	1006
5	rs10073974	T	C	0.536779	1006
5	rs12055222	T	C	0.538767	1006
5	rs3756342	G	A	0.536779	1006
5	rs61743798	G	A	0.0139165	1006
5	rs2240696	A	G	0.536779	1006
5	rs2240695	G	T	0.536779	1006
5	rs34042554	T	C	0.0238569	1006
5	rs6579965	T	G	0.536779	1006
5	rs183229855	A	C	0.0218688	1006
5	rs6898906	C	G	0.536779	1006
5	rs6898939	C	A	0.538767	1006
5	rs10477033	G	C	0.530815	1006
5	rs10477034	A	G	0.537773	1006
5	rs10072015	A	T	0.537773	1006
5	rs3756341	C	T	0.537773	1006
5	rs12717860	C	T	0.537773	1006
5	rs6870764	C	T	0.537773	1006
5	rs6891995	A	G	0.537773	1006
5	rs17119216	A	G	0.0159046	1006
5	rs13184940	T	C	0.537773	1006
5	rs1476768	G	A	0.537773	1006
5	rs9686540	G	A	0.537773	1006
5	rs11167600	G	C	0.538767	1006
5	rs111743563	A	G	0.0218688	1006
5	rs149822412	G	A	0.0248509	1006
5	rs6899256	T	G	0.375746	1006
5	rs145683571	C	T	0.0328032	1006
5	rs148324918	G	T	0.0198807	1006
5	rs3756340	T	G	0.538767	1006
5	rs3756339	A	G	0.537773	1006
5	rs3756338	A	G	0.538767	1006
5	rs3806845	C	T	0.538767	1006
5	rs251382	C	T	0.0218688	1006
5	rs61730634	A	G	0.0129225	1006
5	rs3733709	T	C	0.121272	1006
5	rs3733708	A	G	0.537773	1006
5	rs3733707	T	C	0.538767	1006
5	rs7701755	G	T	0.538767	1006
5	rs34395025	G	T	0.0149105	1006
5	rs2240694	G	A	0.537773	1006
5	rs2240693	G	C	0.538767	1006
5	rs2240692	A	G	0.538767	1006
5	rs6579987	T	C	0.538767	1006
5	rs113821357	C	T	0.0298211	1006
5	rs13157397	G	A	0.538767	1006
5	rs187521466	A	G	0.00497018	1006
5	rs1030163	G	A	0.538767	1006
5	rs116256026	A	G	0.0218688	1006
5	rs17286787	T	C	0.05666	1006
5	rs1030164	A	G	0.538767	1006
5	rs1030165	G	A	0.538767	1006
5	rs1030166	G	A	0.538767	1006
5	rs3756337	G	C	0.455268	1006
5	rs142459590	T	C	0.0139165	1006
5	rs4151680	A	G	0.538767	1006
5	rs3822346	C	T	0.538767	1006
5	rs145409201	A	G	0.00596421	1006
5	rs143191768	T	G	0.0129225	1006
5	rs2337987	T	G	0.538767	1006
5	rs2879086	A	G	0.538767	1006
5	rs2879087	G	C	0.538767	1006
5	rs115059759	T	A	0.0109344	1006
5	rs9716546	T	C	0.538767	1006
5	rs2879089	A	T	0.538767	1006
5	rs10223116	C	T	0.527833	1006
5	rs75652996	T	C	0.0755467	1006
5	rs78890491	G	A	0.0745527	1006
5	rs991918	C	T	0.535785	1006
5	rs166126	G	A	0.0218688	1006
5	rs143623361	G	A	0.0129225	1006
5	rs181813387	G	A	0.00795229	1006
5	rs10037757	C	A	0.527833	1006
5	rs76356631	A	G	0.0208748	1006
5	rs7732179	G	A	0.527833	1006
5	rs72800974	T	C	0.0954274	1006
5	rs11167609	T	G	0.538767	1006
5	rs6885319	A	C	0.538767	1006
5	rs4151681	G	A	0.0109344	1006
5	rs4151682	C	T	0.538767	1006
5	rs11958868	T	C	0.538767	1006
5	rs61730632	G	A	0.0238569	1006
5	rs4141841	C	T	0.537773	1006
5	rs10050455	A	G	0.537773	1006
5	rs7710794	T	G	0.537773	1006
5	rs10038174	G	A	0.537773	1006
5	rs10053586	T	C	0.530815	1006
5	rs10060640	G	A	0.540755	1006
5	rs78222688	T	A	0.0238569	1006
5	rs112678369	G	A	0.0337972	1006
5	rs3806843	T	C	0.560636	1006
5	rs3806842	C	T	0.529821	1006
5	rs3756335	A	T	0.526839	1006
5	rs3756334	G	A	0.534791	1006
5	rs17844305	C	G	0.0586481	1006
5	rs61730623	G	A	0.0765408	1006
5	rs6884562	G	A	0.532803	1006
5	rs185646460	C	T	0.0119284	1006
5	rs12659980	C	T	0.538767	1006
5	rs9324745	T	C	0.536779	1006
5	rs17119241	A	T	0.162028	1006
5	rs62624460	C	G	0.0765408	1006
5	rs146195620	G	T	0.00795229	1006
5	rs6580012	A	G	0.491054	1006
5	rs7730895	T	G	0.0407555	1006
5	rs251351	C	T	0.637177	1006
5	rs251352	G	A	0.54672	1006
5	rs251353	C	A	0.510934	1006
5	rs140138948	T	G	0.028827	1006
5	rs251355	G	C	0.510934	1006
5	rs369636	A	C	0.631213	1006
5	rs369639	A	C	0.631213	1006
5	rs17119246	C	T	0.084493	1006
5	rs577069	G	C	0.503976	1006
5	rs115944296	T	A	0.0129225	1006
5	rs17119248	T	C	0.0765408	1006
5	rs75012399	C	A	0.026839	1006
5	rs251358	G	A	0.508946	1006
5	rs251359	A	C	0.529821	1006
5	rs251360	G	A	0.641153	1006
5	rs251361	A	G	0.528827	1006
5	rs142356019	G	A	0.0715706	1006
5	rs630162	A	G	0.641153	1006
5	rs62384480	T	A	0.0815109	1006
5	rs115774489	C	T	0.0188867	1006
5	rs11749013	G	C	0.142147	1006
5	rs251365	T	A	0.666004	1006
5	rs75962767	G	C	0.0318091	1006
5	rs251366	C	A	0.666004	1006
5	rs73263824	G	T	0.141153	1006
5	rs251367	T	C	0.666004	1006
5	rs185431284	G	A	0.0208748	1006
5	rs77020201	A	G	0.0765408	1006
5	rs251368	G	T	0.483101	1006
5	rs36095340	T	C	0.143141	1006
5	rs115177043	A	G	0.0318091	1006
5	rs56017024	C	A	0.0149105	1006
5	rs251369	T	A	0.661034	1006
5	rs116577362	T	G	0.0149105	1006
5	rs80100422	C	T	0.143141	1006
5	rs10428527	T	C	0.0318091	1006
5	rs251370	C	T	0.483101	1006
5	rs17208327	C	T	0.143141	1006
5	rs251371	C	G	0.661034	1006
5	rs77478734	G	A	0.0149105	1006
5	rs192231	C	T	0.484095	1006
5	rs139719896	G	C	0.0318091	1006
5	rs62622798	C	T	0.0149105	1006
5	rs251372	T	C	0.484095	1006
5	rs251373	C	T	0.483101	1006
5	rs251374	A	G	0.666004	1006
5	rs251375	T	G	0.483101	1006
5	rs251376	A	G	0.484095	1006
5	rs115562650	C	T	0.0318091	1006
5	rs62622796	C	T	0.0347913	1006
5	rs114654172	T	G	0.0248509	1006
5	rs251377	C	A	0.484095	1006
5	rs115718636	G	C	0.0656064	1006
5	rs251378	C	T	0.66501	1006
5	rs251379	G	A	0.662028	1006
5	rs181418893	A	T	0.00795229	1006
5	rs59479	A	C	0.662028	1006
5	rs11744560	A	T	0.142147	1006
5	rs251380	T	G	0.66501	1006
5	rs251381	A	G	0.66501	1006
5	rs141648269	G	T	0.0119284	1006
5	rs115070123	T	C	0.0765408	1006
5	rs138596929	T	C	0.0208748	1006
5	rs112910602	A	T	0.0765408	1006
5	rs265311	C	T	0.862823	1006
5	rs114755692	A	C	0.0129225	1006
5	rs72800989	G	A	0.0228628	1006
5	rs74535477	T	C	0.0656064	1006
5	rs147745090	T	C	0.0208748	1006
5	rs13168533	A	G	0.083499	1006
5	rs183679	C	T	0.485089	1006
5	rs11748559	T	C	0.142147	1006
5	rs35160890	A	G	0.333996	1006
5	rs535910	T	G	0.0318091	1006
5	rs13187419	T	C	0.083499	1006
5	rs550475	G	C	0.514911	1006
5	rs3776121	G	A	0.358847	1006
5	rs115893558	A	C	0.0318091	1006
5	rs112324080	G	A	0.142147	1006
5	rs13174119	G	A	0.33499	1006
5	rs113477424	C	T	0.142147	1006
5	rs62384484	A	G	0.338966	1006
5	rs265315	C	T	0.0337972	1006
5	rs145242611	C	T	0.0238569	1006
5	rs6874218	T	G	0.338966	1006
5	rs78828243	C	T	0.0715706	1006
5	rs1119032	A	G	0.142147	1006
5	rs76789733	A	G	0.0765408	1006
5	rs169087	C	A	0.0318091	1006
5	rs34807894	T	C	0.333996	1006
5	rs150616068	G	A	0.0377734	1006
5	rs62384488	G	A	0.333996	1006
5	rs265313	A	C	0.0328032	1006
5	rs13182228	A	G	0.337972	1006
5	rs7704223	A	G	0.337972	1006
5	rs2193983	C	A	0.145129	1006
5	rs149646315	G	T	0.0328032	1006
5	rs1606122	G	T	0.333002	1006
5	rs1849054	G	A	0.33499	1006
5	rs114075983	G	A	0.0765408	1006
5	rs11955654	G	A	0.028827	1006
5	rs265316	T	C	0.518887	1006
5	rs13161603	C	T	0.0248509	1006
5	rs113000456	C	G	0.140159	1006
5	rs113766408	T	G	0.10835	1006
5	rs191954731	A	G	0.00795229	1006
5	rs2879076	T	C	0.140159	1006
5	rs1858296	A	T	0.337972	1006
5	rs141616466	G	A	0.0646123	1006
5	rs11167655	C	T	0.337972	1006
5	rs265312	T	G	0.518887	1006
5	rs155804	G	C	0.333996	1006
5	rs155803	C	T	0.336978	1006
5	rs1606123	C	T	0.0646123	1006
5	rs155358	A	T	0.517893	1006
5	rs155801	A	G	0.336978	1006
5	rs155800	A	G	0.336978	1006
5	rs56003	G	T	0.333002	1006
5	rs56002	A	G	0.333002	1006
5	rs246075	T	C	0.516899	1006
5	rs77459262	A	G	0.140159	1006
5	rs6887800	T	A	0.0328032	1006
5	rs155817	C	T	0.336978	1006
5	rs114983283	C	T	0.0646123	1006
5	rs155363	A	G	0.517893	1006
5	rs80310986	G	A	0.00795229	1006
5	rs155818	T	C	0.333002	1006
5	rs4912732	A	G	0.0646123	1006
5	rs155362	G	T	0.822068	1006
5	rs9765406	C	G	0.145129	1006
5	rs74597681	G	A	0.0328032	1006
5	rs155361	G	A	0.516899	1006
5	rs155820	C	G	0.333002	1006
5	rs246074	C	G	0.516899	1006
5	rs113293568	C	T	0.0347913	1006
5	rs155360	C	T	0.517893	1006
5	rs155821	G	A	0.333002	1006
5	rs11747154	C	T	0.140159	1006
5	rs17119271	T	C	0.0646123	1006
5	rs155822	A	G	0.0328032	1006
5	rs78657610	A	G	0.0119284	1006
5	rs148048721	T	C	0.00795229	1006
5	rs155823	G	C	0.333002	1006
5	rs155824	T	G	0.333002	1006
5	rs35902736	A	G	0.0904573	1006
5	rs155359	G	T	0.516899	1006
5	rs155825	C	T	0.333002	1006
5	rs77875081	G	A	0.0198807	1006
5	rs77819967	A	G	0.0208748	1006
5	rs246073	T	C	0.365805	1006
5	rs190175998	A	T	0.0437376	1006
5	rs553859456	A	G	0.00795229	1006
5	rs58911992	C	T	0.147117	1006
5	rs155816	T	A	0.333002	1006
5	rs246072	C	T	0.519881	1006
5	rs155815	G	A	0.333002	1006
5	rs246068	G	A	0.333002	1006
5	rs155814	T	C	0.333996	1006
5	rs140426253	A	C	0.0328032	1006
5	rs75984395	T	C	0.0646123	1006
5	rs246066	T	G	0.520875	1006
5	rs74565063	C	G	0.0159046	1006
5	rs246065	A	G	0.519881	1006
5	rs184996	T	A	0.519881	1006
5	rs72801002	G	T	0.0228628	1006
5	rs155813	G	A	0.333002	1006
5	rs246064	C	G	0.519881	1006
5	rs269554	G	A	0.154076	1006
5	rs246063	T	A	0.519881	1006
5	rs246062	T	A	0.519881	1006
5	rs246061	C	A	0.519881	1006
5	rs246060	T	C	0.519881	1006
5	rs246059	G	T	0.519881	1006
5	rs269552	C	T	0.154076	1006
5	rs246058	G	A	0.519881	1006
5	rs145543790	A	G	0.0328032	1006
5	rs246057	A	G	0.519881	1006
5	rs246056	G	A	0.519881	1006
5	rs246055	C	T	0.519881	1006
5	rs246054	G	A	0.519881	1006
5	rs246052	G	A	0.519881	1006
5	rs246050	T	G	0.519881	1006
5	rs116397497	C	T	0.0328032	1006
5	rs116670354	G	C	0.0168986	1006
5	rs269551	G	C	0.186879	1006
5	rs77655739	G	A	0.0328032	1006
5	rs246049	T	G	0.519881	1006
5	rs246048	G	A	0.519881	1006
5	rs141394050	T	C	0.0228628	1006
5	rs246047	C	T	0.519881	1006
5	rs246046	T	A	0.519881	1006
5	rs116815984	C	T	0.0328032	1006
5	rs246045	C	T	0.519881	1006
5	rs269550	T	C	0.154076	1006
5	rs149114023	C	G	0.00994036	1006
5	rs246044	C	T	0.519881	1006
5	rs62384503	A	G	0.0576541	1006
5	rs246043	G	A	0.518887	1006
5	rs246042	G	A	0.518887	1006
5	rs62384504	G	A	0.0656064	1006
5	rs246041	C	G	0.518887	1006
5	rs246040	A	T	0.332008	1006
5	rs246039	G	A	0.457256	1006
5	rs246038	A	G	0.518887	1006
5	rs246037	C	T	0.518887	1006
5	rs12187982	C	A	0.144135	1006
5	rs246036	T	G	0.518887	1006
5	rs246035	G	A	0.518887	1006
5	rs246034	A	C	0.518887	1006
5	rs246033	A	C	0.518887	1006
5	rs146786879	C	T	0.0149105	1006
5	rs269545	A	G	0.149105	1006
5	rs246032	C	A	0.518887	1006
5	rs269546	G	A	0.15507	1006
5	rs74485628	C	T	0.0318091	1006
5	rs246031	G	A	0.518887	1006
5	rs246030	C	G	0.518887	1006
5	rs246029	G	A	0.518887	1006
5	rs246028	C	T	0.518887	1006
5	rs246027	A	G	0.518887	1006
5	rs246026	C	G	0.518887	1006
5	rs246025	A	T	0.518887	1006
5	rs145658065	G	A	0.0318091	1006
5	rs246024	C	T	0.518887	1006
5	rs246023	G	T	0.518887	1006
5	rs246022	G	A	0.518887	1006
5	rs246021	C	A	0.518887	1006
5	rs114298661	G	A	0.0228628	1006
5	rs246020	G	A	0.518887	1006
5	rs246019	A	G	0.518887	1006
5	rs246018	T	C	0.518887	1006
5	rs246017	C	T	0.518887	1006
5	rs173471	A	G	0.518887	1006
5	rs246016	G	A	0.518887	1006
5	rs246015	T	C	0.332008	1006
5	rs150480657	C	T	0.0616302	1006
5	rs246014	C	A	0.518887	1006
5	rs246013	A	G	0.518887	1006
5	rs155799	C	T	0.332008	1006
5	rs246012	C	T	0.518887	1006
5	rs246011	G	C	0.518887	1006
5	rs246010	A	T	0.518887	1006
5	rs76093065	T	C	0.0318091	1006
5	rs269548	C	T	0.149105	1006
5	rs142186821	G	T	0.0198807	1006
5	rs246009	G	A	0.519881	1006
5	rs246008	C	T	0.520875	1006
5	rs269549	G	A	0.15507	1006
5	rs150796442	C	T	0.0318091	1006
5	rs246007	C	T	0.520875	1006
5	rs78629455	A	G	0.0149105	1006
5	rs246006	G	A	0.519881	1006
5	rs166567	T	A	0.187873	1006
5	rs78198535	G	A	0.0318091	1006
5	rs246005	A	C	0.519881	1006
5	rs246004	T	C	0.333002	1006
5	rs246003	C	G	0.519881	1006
5	rs6891232	T	C	0.0318091	1006
5	rs246002	A	G	0.519881	1006
5	rs192184	C	T	0.519881	1006
5	rs78940637	C	A	0.0318091	1006
5	rs80298031	A	G	0.0318091	1006
5	rs151988	G	C	0.333996	1006
5	rs155812	A	G	0.333002	1006
5	rs155811	A	G	0.365805	1006
5	rs2067599	G	A	0.150099	1006
5	rs155364	T	A	0.520875	1006
5	rs155808	T	C	0.341948	1006
5	rs155807	C	T	0.332008	1006
5	rs12153295	C	T	0.145129	1006
5	rs144335538	A	T	0.00795229	1006
5	rs11750201	A	G	0.0168986	1006
5	rs155806	A	G	0.104374	1006
5	rs72802985	G	A	0.0854871	1006
5	rs3776114	G	T	0.338966	1006
5	rs17119328	A	C	0.0894632	1006
5	rs114554334	A	C	0.0139165	1006
5	rs155805	C	T	0.054672	1006
5	rs116021362	C	G	0.0258449	1006
5	rs75214457	A	T	0.0139165	1006
5	rs146863475	G	T	0.0168986	1006
5	rs75147433	T	A	0.0248509	1006
5	rs11743888	G	A	0.0894632	1006
5	rs115613317	G	A	0.0467197	1006
5	rs246001	A	G	0.104374	1006
5	rs116630325	T	G	0.0258449	1006
5	rs72802989	A	C	0.0874751	1006
5	rs155365	G	A	0.977137	1006
5	rs180683275	T	C	0.00695825	1006
5	rs76669319	G	A	0.0129225	1006
5	rs144915625	G	A	0.00795229	1006
5	rs13153056	G	A	0.0616302	1006
5	rs148008812	A	C	0.0129225	1006
5	rs4912736	T	C	0.314115	1006
5	rs17286877	G	C	0.0258449	1006
5	rs144904425	G	A	0.0129225	1006
5	rs3756325	G	A	0.314115	1006
5	rs114286041	T	C	0.0129225	1006
5	rs31874	C	T	0.739563	1006
5	rs3776110	A	G	0.0616302	1006
5	rs3756324	G	A	0.314115	1006
5	rs3822343	G	A	0.0606362	1006
5	rs3776109	A	G	0.0606362	1006
5	rs3776108	A	G	0.0606362	1006
5	rs114196704	A	G	0.0228628	1006
5	rs3776107	C	T	0.0616302	1006
5	rs31872	G	A	0.60338	1006
5	rs149489820	T	A	0.00795229	1006
5	rs17119346	G	A	0.315109	1006
5	rs13163241	C	T	0.0616302	1006
5	rs13175095	A	C	0.0616302	1006
5	rs114296649	A	T	0.0129225	1006
5	rs17119351	A	G	0.0616302	1006
5	rs182049578	A	G	0.0208748	1006
5	rs31871	A	C	0.397614	1006
5	rs34374778	T	A	0.0606362	1006
5	rs3822342	T	G	0.0606362	1006
5	rs79317939	C	A	0.0477137	1006
5	rs149340406	A	G	0.0129225	1006
5	rs35698397	T	G	0.0606362	1006
5	rs79683532	C	T	0.0616302	1006
5	rs6897376	A	T	0.32008	1006
5	rs35241677	A	G	0.0606362	1006
5	rs77600037	C	T	0.0149105	1006
5	rs34518527	G	A	0.0606362	1006
5	rs76323061	A	G	0.0168986	1006
5	rs7701616	A	G	0.0715706	1006
5	rs79447296	C	T	0.0129225	1006
5	rs79205053	C	T	0.0626243	1006
5	rs34515293	A	G	0.0715706	1006
5	rs13167551	A	G	0.0715706	1006
5	rs144052478	A	G	0.0129225	1006
5	rs79412767	T	A	0.0159046	1006
5	rs17208376	T	C	0.0715706	1006
5	rs75971876	A	G	0.0695825	1006
5	rs114332262	G	A	0.0129225	1006
5	rs113477692	G	A	0.0139165	1006
5	rs17119364	C	G	0.0139165	1006
5	rs13181498	T	C	0.0626243	1006
5	rs35066128	G	A	0.0616302	1006
5	rs71583614	T	C	0.0725646	1006
5	rs57510120	G	A	0.0994036	1006
5	rs6887524	G	T	0.0646123	1006
5	rs111903659	A	G	0.0139165	1006
5	rs71583615	G	A	0.0656064	1006
5	rs116173251	C	T	0.0139165	1006
5	rs17119367	G	A	0.232604	1006
5	rs62384515	C	T	0.0149105	1006
5	rs6876364	A	T	0.0874751	1006
5	rs73269837	G	T	0.0139165	1006
5	rs246592	G	A	0.32008	1006
5	rs61578805	T	C	0.0874751	1006
5	rs73269844	G	A	0.0139165	1006
5	rs246590	T	C	0.978131	1006
5	rs2162693	A	G	0.0238569	1006
5	rs73269849	T	C	0.0139165	1006
5	rs77927647	T	A	0.028827	1006
5	rs146128725	C	T	0.0178926	1006
5	rs67682029	C	T	0.0735586	1006
5	rs6888078	C	T	0.0735586	1006
5	rs151082092	T	G	0.0318091	1006
5	rs13176744	C	T	0.0735586	1006
5	rs72802997	C	T	0.0159046	1006
5	rs78816173	C	A	0.0129225	1006
5	rs13178113	T	A	0.0735586	1006
5	rs186722882	C	T	0.00795229	1006
5	rs148590427	C	G	0.00795229	1006
5	rs115722316	T	C	0.0248509	1006
5	rs71583616	T	A	0.0735586	1006
5	rs35123355	T	C	0.0715706	1006
5	rs79602604	T	C	0.0139165	1006
5	rs31746	A	G	0.32008	1006
5	rs31745	C	T	0.0874751	1006
5	rs115897106	A	G	0.0139165	1006
5	rs17119385	T	C	0.0735586	1006
5	rs31743	G	A	0.32008	1006
5	rs115404250	A	T	0.00795229	1006
5	rs71583617	T	C	0.0735586	1006
5	rs246585	A	G	0.945328	1006
5	rs12523487	G	C	0.159046	1006
5	rs78389331	A	G	0.0417495	1006
5	rs116168067	C	T	0.0139165	1006
5	rs116730398	A	G	0.0139165	1006
5	rs35790521	G	C	0.0735586	1006
5	rs34907800	A	G	0.0735586	1006
5	rs190625721	A	T	0.00298211	1006
5	rs3776105	A	G	0.232604	1006
5	rs115315895	G	A	0.0139165	1006
5	rs2233594	C	T	0.0139165	1006
5	rs2233595	A	T	0.0109344	1006
5	rs246679	C	G	0.0447316	1006
5	rs79698725	G	T	0.0735586	1006
5	rs246584	C	T	0.0874751	1006
5	rs62378058	G	A	0.154076	1006
5	rs7733387	G	A	0.0178926	1006
5	rs73269873	C	A	0.0139165	1006
5	rs114286123	G	C	0.0238569	1006
5	rs13174636	T	G	0.0715706	1006
5	rs702390	G	A	0.446322	1006
5	rs6580163	T	C	0.232604	1006
5	rs185615074	A	C	0.00596421	1006
5	rs143381653	T	G	0.0139165	1006
5	rs61467176	A	C	0.0139165	1006
5	rs79008776	C	T	0.0328032	1006
5	rs78694363	T	G	0.0139165	1006
5	rs246678	A	T	0.841948	1006
5	rs31811	G	A	0.754473	1006
5	rs13154851	C	T	0.0735586	1006
5	rs35727422	C	A	0.0735586	1006
5	rs185624326	C	T	0.0139165	1006
5	rs31808	C	T	0.0874751	1006
5	rs13164028	G	A	0.0735586	1006
5	rs111558950	C	T	0.158052	1006
5	rs187421	A	G	0.158052	1006
5	rs111959375	A	G	0.0139165	1006
5	rs246677	A	G	0.841948	1006
5	rs31805	G	T	0.0139165	1006
5	rs62378059	C	T	0.232604	1006
5	rs810277	A	G	0.446322	1006
5	rs42677	G	A	0.0884692	1006
5	rs31802	A	G	0.0874751	1006
5	rs43176	A	T	0.0656064	1006
5	rs73269890	G	A	0.0139165	1006
5	rs34678974	T	C	0.0735586	1006
5	rs31801	G	A	0.522863	1006
5	rs246675	G	A	0.841948	1006
5	rs31797	T	C	0.521869	1006
5	rs367765997	C	T	0.00894632	1006
5	rs246674	T	C	0.840954	1006
5	rs190555696	G	A	0.0139165	1006
5	rs17684400	C	T	0.0715706	1006
5	rs31796	T	C	0.0715706	1006
5	rs11746036	G	A	0.23161	1006
5	rs183676794	T	G	0.0139165	1006
5	rs140730535	A	G	0.0139165	1006
5	rs31792	A	G	0.0715706	1006
5	rs13172888	G	A	0.0715706	1006
5	rs12521934	G	A	0.142147	1006
5	rs13179299	C	T	0.0715706	1006
5	rs152131	A	G	0.10338	1006
5	rs13178507	G	A	0.0715706	1006
5	rs114514533	C	A	0.0208748	1006
5	rs246673	A	G	0.0715706	1006
5	rs152132	G	A	0.0178926	1006
5	rs31861	A	G	0.0725646	1006
5	rs31860	A	G	0.0715706	1006
5	rs31859	G	A	0.0715706	1006
5	rs149458486	G	A	0.026839	1006
5	rs17628094	C	G	0.0715706	1006
5	rs17628113	T	C	0.0715706	1006
5	rs2059127	A	T	0.23161	1006
5	rs35110655	T	A	0.0715706	1006
5	rs173500	T	C	0.16004	1006
5	rs13165546	G	T	0.0715706	1006
5	rs28276	G	A	0.0715706	1006
5	rs28275	A	G	0.0715706	1006
5	rs31857	T	C	0.0715706	1006
5	rs17628337	G	A	0.0715706	1006
5	rs31856	G	A	0.0715706	1006
5	rs34181037	C	T	0.0715706	1006
5	rs11746543	A	G	0.23161	1006
5	rs34463556	T	A	0.0715706	1006
5	rs181734908	A	G	0.0109344	1006
5	rs62378862	T	C	0.23161	1006
5	rs35258324	T	C	0.0715706	1006
5	rs4912598	A	T	0.23161	1006
5	rs34580312	A	G	0.0715706	1006
5	rs31854	C	G	0.478131	1006
5	rs71583624	G	T	0.0715706	1006
5	rs31853	G	A	0.0715706	1006
5	rs3776103	A	G	0.0755467	1006
5	rs3776102	A	G	0.0715706	1006
5	rs3776101	A	G	0.0715706	1006
5	rs35312684	T	A	0.0715706	1006
5	rs116397841	A	G	0.0308151	1006
5	rs13178255	T	G	0.0715706	1006
5	rs31851	A	C	0.476143	1006
5	rs13183611	A	C	0.0715706	1006
5	rs116021130	C	G	0.0139165	1006
5	rs13163244	G	A	0.0715706	1006
5	rs35492448	T	C	0.0715706	1006
5	rs413325	T	C	0.840954	1006
5	rs31850	A	G	0.521869	1006
5	rs2270124	G	C	0.159046	1006
5	rs1055411	G	C	0.0715706	1006
5	rs1055410	T	G	0.0715706	1006
5	rs31849	A	G	0.0715706	1006
5	rs17844387	A	G	0.0715706	1006
5	rs12515688	G	A	0.159046	1006
5	rs3733699	A	T	0.159046	1006
5	rs31847	T	C	0.0715706	1006
5	rs7722330	T	G	0.23161	1006
5	rs10463345	T	C	0.23161	1006
5	rs6887594	T	C	0.230616	1006
5	rs115027035	G	A	0.0178926	1006
5	rs31845	G	A	0.477137	1006
5	rs31844	T	C	0.0715706	1006
5	rs71583625	C	T	0.0715706	1006
5	rs71583626	G	T	0.0715706	1006
5	rs140208262	C	T	0.0139165	1006
5	rs34535102	G	A	0.0715706	1006
5	rs35181536	C	A	0.0715706	1006
5	rs114752126	A	G	0.0139165	1006
5	rs13175658	T	C	0.0715706	1006
5	rs146745003	G	T	0.0715706	1006
5	rs12656251	G	C	0.153082	1006
5	rs146417838	C	T	0.00795229	1006
5	rs71583627	A	G	0.0715706	1006
5	rs184790893	C	T	0.0149105	1006
5	rs35214397	T	C	0.0695825	1006
5	rs34088946	T	C	0.0695825	1006
5	rs13161023	A	C	0.0695825	1006
5	rs35476168	G	C	0.0695825	1006
5	rs13171965	C	T	0.0695825	1006
5	rs13171205	G	A	0.0695825	1006
5	rs7448483	C	T	0.0685885	1006
5	rs2216647	G	A	0.0685885	1006
5	rs4151691	T	G	0.0695825	1006
5	rs3776100	G	A	0.233598	1006
5	rs61746592	G	A	0.0109344	1006
5	rs3733698	C	T	0.159046	1006
5	rs3733697	C	T	0.159046	1006
5	rs3776099	G	A	0.0675944	1006
5	rs246669	A	G	0.227634	1006
5	rs17844417	C	T	0.0675944	1006
5	rs3088331	A	C	0.234592	1006
5	rs3822339	A	C	0.0765408	1006
5	rs34501263	A	C	0.0675944	1006
5	rs246668	C	A	0.159046	1006
5	rs56282850	A	C	0.0666004	1006
5	rs17628786	A	G	0.00795229	1006
5	rs13153224	G	A	0.22664	1006
5	rs74601574	A	G	0.0675944	1006
5	rs113665057	T	C	0.0119284	1006
5	rs35737105	A	C	0.0675944	1006
5	rs55902608	G	A	0.234592	1006
5	rs150811289	A	G	0.0178926	1006
5	rs78083835	C	A	0.0815109	1006
5	rs76827296	G	C	0.0318091	1006
5	rs150440607	C	T	0.0139165	1006
5	rs17096901	T	C	0.00994036	1006
5	rs71583629	A	C	0.0248509	1006
5	rs139801121	C	G	0.0318091	1006
5	rs139660958	C	T	0.0198807	1006
5	rs400562	T	C	0.837972	1006
5	rs246725	T	C	0.0815109	1006
5	rs79503440	C	A	0.0815109	1006
5	rs114883580	T	C	0.0139165	1006
5	rs2338528	A	T	0.606362	1006
5	rs56197059	G	A	0.0596421	1006
5	rs6864827	G	A	0.522863	1006
5	rs246723	A	G	0.607356	1006
5	rs7730410	T	C	0.612326	1006
5	rs56411773	C	A	0.150099	1006
5	rs246722	C	A	0.408549	1006
5	rs142699810	C	T	0.0308151	1006
5	rs246721	T	G	0.172962	1006
5	rs62378868	A	C	0.239563	1006
5	rs144474046	G	C	0.0119284	1006
5	rs246720	T	A	0.192843	1006
5	rs246719	G	A	0.0119284	1006
5	rs246718	G	A	0.409543	1006
5	rs246717	C	T	0.555666	1006
5	rs246716	T	C	0.411531	1006
5	rs111562093	C	G	0.026839	1006
5	rs12656114	A	G	0.153082	1006
5	rs12654066	C	T	0.239563	1006
5	rs246715	T	C	0.0119284	1006
5	rs62378869	A	C	0.239563	1006
5	rs55634432	C	T	0.239563	1006
5	rs246713	G	A	0.409543	1006
5	rs35627549	A	C	0.239563	1006
5	rs34762107	T	C	0.239563	1006
5	rs140106398	G	A	0.0188867	1006
5	rs246712	G	A	0.16998	1006
5	rs73271756	T	C	0.153082	1006
5	rs73271757	C	T	0.153082	1006
5	rs62378893	T	C	0.242545	1006
5	rs142156564	A	G	0.0188867	1006
5	rs246711	G	A	0.408549	1006
5	rs11744333	T	C	0.0616302	1006
5	rs13355454	C	T	0.153082	1006
5	rs17629011	C	T	0.0775348	1006
5	rs17096916	G	C	0.0119284	1006
5	rs147831522	T	C	0.0129225	1006
5	rs246710	G	T	0.410537	1006
5	rs246709	T	C	0.410537	1006
5	rs12653888	C	A	0.241551	1006
5	rs4151692	C	T	0.152087	1006
5	rs4151693	C	T	0.241551	1006
5	rs4151694	C	G	0.241551	1006
5	rs3776096	G	A	0.241551	1006
5	rs35620136	G	T	0.0208748	1006
5	rs246708	G	C	0.168986	1006
5	rs115507686	G	A	0.0129225	1006
5	rs17844437	T	C	0.104374	1006
5	rs145057964	C	T	0.0337972	1006
5	rs246703	C	G	0.55666	1006
5	rs61740378	C	T	0.0407555	1006
5	rs142488962	G	C	0.0407555	1006
5	rs17844444	G	A	0.152087	1006
5	rs17629216	G	A	0.0765408	1006
5	rs72804954	A	T	0.0228628	1006
5	rs12658810	T	A	0.241551	1006
5	rs246702	C	T	0.410537	1006
5	rs17096929	A	T	0.241551	1006
5	rs246701	T	C	0.410537	1006
5	rs246700	A	G	0.410537	1006
5	rs192195	G	C	0.0168986	1006
5	rs62378894	G	A	0.241551	1006
5	rs115842114	C	T	0.0596421	1006
5	rs246699	C	T	0.0119284	1006
5	rs246698	G	T	0.0178926	1006
5	rs246697	C	T	0.168986	1006
5	rs201741342	G	A	0.0178926	1006
5	rs246695	C	T	0.0168986	1006
5	rs151003300	G	A	0.0208748	1006
5	rs61537192	G	A	0.153082	1006
5	rs171556	A	G	0.0168986	1006
5	rs11748310	G	C	0.230616	1006
5	rs73271769	C	T	0.153082	1006
5	rs246692	C	T	0.0119284	1006
5	rs4912600	T	C	0.230616	1006
5	rs56233997	C	A	0.230616	1006
5	rs145354	C	A	0.400596	1006
5	rs62378896	T	G	0.0675944	1006
5	rs62378897	A	T	0.230616	1006
5	rs73271773	A	G	0.153082	1006
5	rs58906794	T	C	0.153082	1006
5	rs57645129	C	T	0.153082	1006
5	rs246691	A	T	0.0168986	1006
5	rs246690	G	A	0.54672	1006
5	rs246689	C	T	0.400596	1006
5	rs246688	A	C	0.54672	1006
5	rs246687	G	C	0.0168986	1006
5	rs246686	G	A	0.400596	1006
5	rs246685	T	C	0.0119284	1006
5	rs10477144	T	C	0.153082	1006
5	rs55805572	G	C	0.230616	1006
5	rs74646884	G	A	0.0298211	1006
5	rs246684	C	T	0.0119284	1006
5	rs246683	T	C	0.400596	1006
5	rs246682	C	T	0.400596	1006
5	rs246681	A	C	0.400596	1006
5	rs246680	G	A	0.400596	1006
5	rs6884127	C	T	0.400596	1006
5	rs6869960	A	G	0.153082	1006
5	rs1528587	A	G	0.230616	1006
5	rs17096944	A	G	0.0168986	1006
5	rs17096945	T	C	0.153082	1006
5	rs28470552	G	C	0.0168986	1006
5	rs17286891	G	A	0.104374	1006
5	rs2910313	G	C	0.547714	1006
5	rs3733695	G	A	0.153082	1006
5	rs7702701	C	T	0.0119284	1006
5	rs2907330	G	A	0.548708	1006
5	rs17844455	G	A	0.153082	1006
5	rs17844456	C	A	0.153082	1006
5	rs2907329	C	G	0.547714	1006
5	rs1811236	G	T	0.0119284	1006
5	rs2910314	A	T	0.146123	1006
5	rs11741863	T	C	0.229622	1006
5	rs6892507	T	A	0.399602	1006
5	rs2017124	C	T	0.0168986	1006
5	rs2950845	A	C	0.144135	1006
5	rs3733694	A	G	0.153082	1006
5	rs7700833	C	T	0.0119284	1006
5	rs2697541	T	G	0.853877	1006
5	rs17844507	C	G	0.153082	1006
5	rs17096961	G	A	0.153082	1006
5	rs2697540	A	T	0.400596	1006
5	rs2204705	A	G	0.853877	1006
5	rs7730978	A	G	0.247515	1006
5	rs2740584	C	T	0.247515	1006
5	rs111392699	G	A	0.026839	1006
5	rs2204704	A	G	0.44831	1006
5	rs4151695	A	C	0.157058	1006
5	rs61743469	G	A	0.0596421	1006
5	rs28664170	G	T	0.157058	1006
5	rs61739446	T	C	0.157058	1006
5	rs17844666	C	T	0.230616	1006
5	rs10060104	C	T	0.157058	1006
5	rs10069559	T	C	0.157058	1006
5	rs73273626	T	A	0.156064	1006
5	rs142972432	G	A	0.0178926	1006
5	rs2980409	C	T	0.345924	1006
5	rs2950846	T	C	0.449304	1006
5	rs2338529	C	T	0.157058	1006
5	rs2338530	A	G	0.853877	1006
5	rs115574102	C	T	0.0238569	1006
5	rs6580182	A	G	0.449304	1006
5	rs59617728	G	A	0.230616	1006
5	rs998794	A	G	0.158052	1006
5	rs998793	C	T	0.0447316	1006
5	rs2740588	G	T	0.232604	1006
5	rs11167742	T	C	0.0168986	1006
5	rs17844512	A	G	0.232604	1006
5	rs11167743	C	T	0.44831	1006
5	rs2697531	T	C	0.232604	1006
5	rs10037554	C	A	0.0168986	1006
5	rs10040383	A	G	0.175944	1006
5	rs2697530	T	A	0.159046	1006
5	rs111971213	C	T	0.0129225	1006
5	rs3733691	G	A	0.232604	1006
5	rs3733690	G	C	0.408549	1006
5	rs2907326	T	C	0.55169	1006
5	rs10069112	A	G	0.0119284	1006
5	rs2910324	A	G	0.55169	1006
5	rs2907325	C	T	0.55169	1006
5	rs7735365	G	C	0.408549	1006
5	rs12654953	C	T	0.39165	1006
5	rs12657056	A	G	0.408549	1006
5	rs12659392	G	T	0.00596421	1006
5	rs17096975	G	A	0.0168986	1006
5	rs4912741	G	C	0.408549	1006
5	rs115711449	A	G	0.0328032	1006
5	rs4912742	T	C	0.408549	1006
5	rs61745622	C	T	0.0198807	1006
5	rs597064	C	T	0.407555	1006
5	rs2907323	C	G	0.143141	1006
5	rs17844577	G	C	0.0129225	1006
5	rs74957429	C	A	0.0109344	1006
5	rs629168	G	T	0.550696	1006
5	rs640835	G	A	0.550696	1006
5	rs590042	C	T	0.232604	1006
5	rs643864	T	C	0.407555	1006
5	rs643918	C	G	0.232604	1006
5	rs79433674	A	C	0.0168986	1006
5	rs9324844	C	T	0.0119284	1006
5	rs73273650	T	C	0.158052	1006
5	rs17096982	G	A	0.157058	1006
5	rs3756323	A	G	0.158052	1006
5	rs917535	G	A	0.0168986	1006
5	rs61743184	G	A	0.0119284	1006
5	rs3733688	T	A	0.00596421	1006
5	rs57636116	T	C	0.158052	1006
5	rs799834	C	G	0.410537	1006
5	rs116096255	C	T	0.0198807	1006
5	rs592195	C	A	0.407555	1006
5	rs112928015	G	A	0.158052	1006
5	rs73273660	C	T	0.159046	1006
5	rs9885539	C	T	0.158052	1006
5	rs2109039	C	T	0.157058	1006
5	rs28588919	C	T	0.0119284	1006
5	rs13362425	C	G	0.158052	1006
5	rs672062	T	C	0.55169	1006
5	rs2910007	T	G	0.142147	1006
5	rs676177	A	G	0.407555	1006
5	rs643502	T	C	0.406561	1006
5	rs74904591	T	C	0.0318091	1006
5	rs62378913	G	T	0.00994036	1006
5	rs597196	T	A	0.237575	1006
5	rs28634199	G	T	0.0168986	1006
5	rs73273674	G	A	0.158052	1006
5	rs2910326	C	T	0.32008	1006
5	rs2910327	C	T	0.141153	1006
5	rs2910006	A	G	0.321074	1006
5	rs189587453	A	T	0.00596421	1006
5	rs72805002	A	G	0.0129225	1006
5	rs12374500	T	G	0.0139165	1006
5	rs652435	A	G	0.65507	1006
5	rs2910328	A	T	0.156064	1006
5	rs651056	A	C	0.23161	1006
5	rs7702899	A	T	0.0119284	1006
5	rs7707461	T	C	0.0129225	1006
5	rs628301	C	T	0.553678	1006
5	rs147380431	C	T	0.00596421	1006
5	rs2910330	G	T	0.142147	1006
5	rs56309578	G	C	0.0795229	1006
5	rs17844617	C	T	0.159046	1006
5	rs17844618	T	C	0.159046	1006
5	rs2910332	C	T	0.142147	1006
5	rs2910333	A	G	0.322068	1006
5	rs188508748	G	A	0.0218688	1006
5	rs115847234	T	C	0.0149105	1006
5	rs10069889	G	A	0.0119284	1006
5	rs702384	C	T	0.23161	1006
5	rs79889076	C	G	0.0308151	1006
5	rs59524721	C	G	0.0129225	1006
5	rs73273694	C	G	0.159046	1006
5	rs112296945	A	G	0.0308151	1006
5	rs73273701	A	G	0.16004	1006
5	rs75643213	C	T	0.0735586	1006
5	rs2910004	A	G	0.322068	1006
5	rs149483573	A	G	0.00894632	1006
5	rs61997246	G	C	0.0139165	1006
5	rs4080545	C	G	0.0298211	1006
5	rs145769211	T	C	0.0109344	1006
5	rs73275709	A	G	0.16004	1006
5	rs9784595	T	A	0.159046	1006
5	rs2910002	A	G	0.322068	1006
5	rs2907321	C	A	0.157058	1006
5	rs72806804	A	G	0.0238569	1006
5	rs80185276	G	A	0.0129225	1006
5	rs73275711	A	G	0.159046	1006
5	rs2907320	C	T	0.162028	1006
5	rs2907319	G	A	0.162028	1006
5	rs2907318	G	A	0.162028	1006
5	rs584204	T	C	0.553678	1006
5	rs2907317	G	A	0.162028	1006
5	rs2910334	A	G	0.142147	1006
5	rs73275720	C	T	0.159046	1006
5	rs72806805	A	T	0.0129225	1006
5	rs75495080	T	C	0.0298211	1006
5	rs73281217	G	A	0.159046	1006
5	rs188271352	G	T	0.0178926	1006
5	rs112090402	G	A	0.159046	1006
5	rs2907313	C	T	0.142147	1006
5	rs2907312	C	T	0.142147	1006
5	rs6873959	T	C	0.16004	1006
5	rs2907311	A	G	0.162028	1006
5	rs147275549	T	C	0.0218688	1006
5	rs2907310	A	C	0.162028	1006
5	rs2907309	G	A	0.157058	1006
5	rs73281222	C	T	0.159046	1006
5	rs2910001	T	C	0.162028	1006
5	rs2907308	G	A	0.162028	1006
5	rs2910000	C	T	0.157058	1006
5	rs2907307	A	G	0.162028	1006
5	rs3733683	C	G	0.159046	1006
5	rs2909999	G	A	0.157058	1006
5	rs2907306	A	G	0.162028	1006
5	rs2909997	G	T	0.0258449	1006
5	rs1985582	G	A	0.0328032	1006
5	rs79186605	G	T	0.0337972	1006
5	rs2907305	G	A	0.162028	1006
5	rs2907304	A	T	0.322068	1006
5	rs2909995	T	C	0.162028	1006
5	rs2909994	T	C	0.142147	1006
5	rs73281238	C	A	0.16004	1006
5	rs10213820	T	C	0.0119284	1006
5	rs145788269	A	G	0.00497018	1006
5	rs9324845	C	T	0.0119284	1006
5	rs2909993	C	A	0.162028	1006
5	rs2907303	C	A	0.162028	1006
5	rs2910335	A	G	0.162028	1006
5	rs9687052	G	C	0.0119284	1006
5	rs111514971	T	C	0.16004	1006
5	rs77176780	G	A	0.0129225	1006
5	rs631696	A	G	0.23161	1006
5	rs2109038	G	T	0.156064	1006
5	rs116483435	G	A	0.0695825	1006
5	rs112499004	T	G	0.0308151	1006
5	rs2907302	G	A	0.313121	1006
5	rs6877134	C	T	0.156064	1006
5	rs2907301	G	A	0.157058	1006
5	rs587342	T	C	0.549702	1006
5	rs660082	G	A	0.23161	1006
5	rs35154204	C	T	0.0208748	1006
5	rs618096	G	A	0.549702	1006
5	rs3776091	T	G	0.156064	1006
5	rs77506821	G	T	0.0119284	1006
5	rs140127772	A	G	0.0198807	1006
5	rs1017091	T	C	0.154076	1006
5	rs112441813	G	A	0.0298211	1006
5	rs10516156	C	A	0.23161	1006
5	rs1363447	T	C	0.317097	1006
5	rs75874482	T	C	0.0198807	1006
5	rs2910336	A	G	0.157058	1006
5	rs115128300	G	T	0.0715706	1006
5	rs2910337	T	G	0.157058	1006
5	rs2910338	C	G	0.142147	1006
5	rs1895255	T	G	0.157058	1006
5	rs2910339	A	C	0.157058	1006
5	rs2910340	C	T	0.158052	1006
5	rs116515969	G	A	0.0208748	1006
5	rs2910341	C	T	0.143141	1006
5	rs2909992	T	C	0.158052	1006
5	rs2907298	T	A	0.316103	1006
5	rs2907297	C	A	0.154076	1006
5	rs1133436	A	T	0.139165	1006
5	rs11950683	C	T	0.15507	1006
5	rs1638537	G	C	0.548708	1006
5	rs2910311	A	G	0.163022	1006
5	rs75032255	A	G	0.0119284	1006
5	rs116145145	T	A	0.0328032	1006
5	rs2910312	A	G	0.15507	1006
5	rs145755279	C	T	0.0139165	1006
5	rs2907296	G	T	0.318091	1006
5	rs13190224	C	T	0.153082	1006
5	rs35559377	C	T	0.0178926	1006
5	rs112240952	A	T	0.0178926	1006
5	rs7732379	A	G	0.15507	1006
5	rs62378919	C	T	0.0695825	1006
5	rs75922734	C	T	0.0506958	1006
5	rs13182561	A	G	0.17495	1006
5	rs76675101	T	C	0.0119284	1006
5	rs643844	G	T	0.54672	1006
5	rs640163	A	T	0.399602	1006
5	rs73263904	T	C	0.0854871	1006
5	rs80257135	G	C	0.0407555	1006
5	rs76671173	G	C	0.054672	1006
5	rs62378920	G	A	0.0725646	1006
5	rs74732224	C	T	0.0437376	1006
5	rs612006	A	G	0.316103	1006
5	rs598227	T	A	0.43837	1006
5	rs75180754	C	T	0.0437376	1006
5	rs585621	T	C	0.128231	1006
5	rs678800	T	A	0.360835	1006
5	rs676835	T	C	0.358847	1006
5	rs676832	T	A	0.128231	1006
5	rs147855832	C	A	0.0198807	1006
5	rs72806809	A	G	0.0477137	1006
5	rs116708269	C	T	0.0119284	1006
5	rs79463892	C	T	0.0576541	1006
5	rs10044936	C	T	0.0437376	1006
5	rs62378921	A	G	0.0735586	1006
5	rs185775153	G	A	0.00397614	1006
5	rs28600237	A	G	0.378728	1006
5	rs62378922	G	A	0.204771	1006
5	rs182669215	A	T	0.0109344	1006
5	rs141445508	T	G	0.0109344	1006
5	rs182931630	C	T	0.0178926	1006
5	rs72806811	G	A	0.0367793	1006
5	rs62378923	C	T	0.206759	1006
5	rs77382142	G	T	0.0208748	1006
5	rs1363453	G	A	0.206759	1006
5	rs1363451	G	A	0.207753	1006
5	rs1363450	T	A	0.206759	1006
5	rs57396973	T	A	0.206759	1006
5	rs75240822	G	A	0.0447316	1006
5	rs618578	T	C	0.378728	1006
5	rs66998469	T	C	0.206759	1006
5	rs111994142	G	T	0.0437376	1006
5	rs6868387	G	A	0.206759	1006
5	rs61203679	T	C	0.00894632	1006
5	rs10062604	T	C	0.206759	1006
5	rs12187725	A	G	0.204771	1006
5	rs619268	C	T	0.0914513	1006
5	rs12188255	T	C	0.206759	1006
5	rs799841	G	T	0.378728	1006
5	rs605151	T	A	0.128231	1006
5	rs7703869	C	T	0.206759	1006
5	rs6580183	C	T	0.0437376	1006
5	rs111952494	G	A	0.0437376	1006
5	rs80005413	G	A	0.0328032	1006
5	rs59933130	G	A	0.206759	1006
5	rs76422143	G	A	0.0437376	1006
5	rs6878504	G	A	0.0437376	1006
5	rs2879202	C	A	0.206759	1006
5	rs4912745	T	C	0.206759	1006
5	rs113658480	C	T	0.0437376	1006
5	rs113951537	G	T	0.0437376	1006
5	rs7710691	T	C	0.0437376	1006
5	rs76572944	T	C	0.0437376	1006
5	rs2079695	A	G	0.871769	1006
5	rs11952480	C	T	0.0437376	1006
5	rs78174798	T	A	0.0526839	1006
5	rs62378365	G	A	0.0586481	1006
5	rs1422411	G	A	0.871769	1006
5	rs13175150	T	A	0.622266	1006
5	rs13175163	T	C	0.622266	1006
5	rs7731867	A	T	0.979125	1006
5	rs1017086	G	A	0.871769	1006
5	rs10067231	C	T	0.206759	1006
5	rs4912746	T	C	0.206759	1006
5	rs2098059	C	T	0.0437376	1006
5	rs1017087	A	G	0.543738	1006
5	rs62378367	T	C	0.0735586	1006
5	rs1076361	C	T	0.204771	1006
5	rs758346	C	A	0.206759	1006
5	rs758347	C	T	0.795229	1006
5	rs2338532	G	A	0.206759	1006
5	rs11740372	G	A	0.545726	1006
5	rs80311020	T	C	0.0437376	1006
5	rs4912747	T	A	0.206759	1006
5	rs6580184	G	A	0.540755	1006
5	rs6889723	C	T	0.204771	1006
5	rs13187825	C	T	0.822068	1006
5	rs10040993	C	A	0.0447316	1006
5	rs10074100	A	G	0.0447316	1006
5	rs114437323	T	G	0.0735586	1006
5	rs10051009	G	C	0.0447316	1006
5	rs56756237	T	C	0.197813	1006
5	rs10491308	A	G	0.0447316	1006
5	rs10491309	A	G	0.0735586	1006
5	rs7714977	G	C	0.0447316	1006
5	rs62378369	A	G	0.197813	1006
5	rs7702064	T	C	0.0447316	1006
5	rs7735993	A	G	0.254473	1006
5	rs62378370	T	C	0.208748	1006
5	rs7736152	A	G	0.869781	1006
5	rs76345233	C	A	0.0437376	1006
5	rs62378371	G	A	0.197813	1006
5	rs10042612	C	T	0.977137	1006
5	rs10080079	T	G	0.252485	1006
5	rs112995820	T	C	0.054672	1006
5	rs113037216	A	G	0.054672	1006
5	rs1833657	A	G	0.907555	1006
5	rs146558975	C	T	0.0238569	1006
5	rs111292813	T	A	0.054672	1006
5	rs56976484	G	A	0.251491	1006
5	rs150973444	G	T	0.0258449	1006
5	rs3749780	C	T	0.197813	1006
5	rs10075302	C	A	0.054672	1006
5	rs11952797	G	A	0.612326	1006
5	rs77201699	A	T	0.054672	1006
5	rs111702937	A	G	0.054672	1006
5	rs7724001	T	A	0.868787	1006
5	rs76570441	G	A	0.055666	1006
5	rs10875594	C	T	0.0705765	1006
5	rs112843360	A	G	0.0586481	1006
5	rs6870500	C	T	0.141153	1006
5	rs79908989	G	A	0.027833	1006
5	rs79111978	C	T	0.054672	1006
5	rs111471688	C	T	0.0437376	1006
5	rs78336881	T	A	0.054672	1006
5	rs80292530	T	C	0.054672	1006
5	rs74941902	G	A	0.054672	1006
5	rs78925925	C	A	0.054672	1006
5	rs72806826	C	T	0.0298211	1006
5	rs141437903	T	C	0.0139165	1006
5	rs6898211	C	A	0.0298211	1006
5	rs6879035	A	C	0.136183	1006
5	rs78279347	T	C	0.054672	1006
5	rs6862672	C	T	0.136183	1006
5	rs72806829	G	A	0.0298211	1006
5	rs58436122	A	C	0.00994036	1006
5	rs10491310	T	C	0.106362	1006
5	rs72806831	G	A	0.0298211	1006
5	rs10214106	G	A	0.0526839	1006
5	rs17524297	G	A	0.17992	1006
5	rs6873682	G	A	0.136183	1006
5	rs12519400	G	A	0.0516899	1006
5	rs80313981	T	C	0.0337972	1006
5	rs35542565	A	G	0.131213	1006
5	rs12517653	A	G	0.106362	1006
5	rs113266166	T	G	0.0159046	1006
5	rs112015921	T	C	0.054672	1006
5	rs150022404	A	G	0.0129225	1006
5	rs115147665	G	A	0.0377734	1006
5	rs77171222	A	G	0.0984095	1006
5	rs72806833	G	A	0.0298211	1006
5	rs10041885	T	C	0.106362	1006
5	rs72806835	T	C	0.0208748	1006
5	rs6877356	T	A	0.136183	1006
5	rs17097144	A	G	0.136183	1006
5	rs17097145	C	T	0.106362	1006
5	rs17097147	A	T	0.0477137	1006
5	rs62378374	T	C	0.106362	1006
5	rs10039925	C	T	0.107356	1006
5	rs10042819	A	G	0.106362	1006
5	rs7704217	C	T	0.136183	1006
5	rs17097152	G	A	0.105368	1006
5	rs7730	A	G	0.135189	1006
5	rs10310	T	C	0.105368	1006
5	rs2230133	G	C	0.0298211	1006
5	rs17602721	T	C	0.0646123	1006
5	rs11547633	T	G	0.0477137	1006
5	rs113972975	C	T	0.0427435	1006
5	rs10875595	T	G	0.183897	1006
5	rs72806837	A	C	0.0298211	1006
5	rs13359820	A	G	0.135189	1006
5	rs7706206	G	A	0.0516899	1006
5	rs7727101	A	C	0.135189	1006
5	rs138885148	A	G	0.0477137	1006
5	rs113533413	C	T	0.0437376	1006
5	rs72806838	T	G	0.135189	1006
5	rs35137431	T	A	0.0606362	1006
5	rs78818071	A	T	0.0725646	1006
5	rs2338652	G	T	0.00894632	1006
5	rs114951746	G	A	0.0159046	1006
5	rs961967	T	G	0.135189	1006
5	rs11748736	A	C	0.0666004	1006
5	rs58544903	T	C	0.0516899	1006
5	rs2472648	C	T	0.95825	1006
5	rs78355629	A	G	0.0477137	1006
5	rs116549350	G	A	0.0337972	1006
5	rs78011949	C	T	0.0168986	1006
5	rs17097180	T	G	0.0477137	1006
5	rs74814733	A	G	0.0437376	1006
5	rs13356177	G	T	0.0516899	1006
5	rs72806840	T	G	0.028827	1006
5	rs62378402	T	A	0.00596421	1006
5	rs116147394	T	C	0.0228628	1006
5	rs72806843	T	C	0.028827	1006
5	rs2472647	G	A	0.973161	1006
5	rs76571170	G	A	0.0437376	1006
5	rs17097187	G	A	0.0745527	1006
5	rs11575968	C	T	0.0248509	1006
5	rs115724995	T	A	0.0666004	1006
5	rs17097189	T	G	0.135189	1006
5	rs12522664	C	T	0.0516899	1006
5	rs72790003	A	G	0.0298211	1006
5	rs11954562	G	A	0.135189	1006
5	rs72790004	G	T	0.0298211	1006
5	rs62378405	G	A	0.173956	1006
5	rs6896823	A	T	0.988072	1006
5	rs10491311	T	C	0.135189	1006
5	rs6861047	G	A	0.173956	1006
5	rs61749056	G	A	0.00994036	1006
5	rs35592458	C	G	0.472167	1006
5	rs66823521	T	C	0.129225	1006
5	rs3806839	C	T	0.544732	1006
5	rs3806838	A	G	0.136183	1006
5	rs79225545	A	G	0.0427435	1006
5	rs7701092	A	G	0.0427435	1006
5	rs6580185	G	C	0.134195	1006
5	rs115689811	G	T	0.0168986	1006
5	rs78668600	A	G	0.0168986	1006
5	rs3806837	T	C	0.109344	1006
5	rs11575947	C	T	0.127237	1006
5	rs11575948	A	C	0.0884692	1006
5	rs72790006	G	T	0.026839	1006
5	rs13357694	T	C	0.0884692	1006
5	rs78776359	G	A	0.121272	1006
5	rs6863116	T	A	0.0884692	1006
5	rs6877775	G	A	0.0884692	1006
5	rs17097224	T	C	0.0308151	1006
5	rs78875108	A	G	0.0188867	1006
5	rs62378414	G	T	0.0298211	1006
5	rs77250251	A	G	0.0298211	1006
5	rs78745319	T	C	0.0258449	1006
5	rs3749778	G	T	0.0417495	1006
5	rs3749777	A	G	0.0874751	1006
5	rs147767080	C	G	0.0208748	1006
5	rs115443544	G	A	0.0298211	1006
5	rs74528428	G	A	0.0228628	1006
5	rs62378415	T	C	0.0298211	1006
5	rs72790007	T	C	0.026839	1006
5	rs116026217	T	C	0.0188867	1006
5	rs116401360	G	A	0.0387674	1006
5	rs10214288	A	G	0.0874751	1006
5	rs11575949	G	A	0.0874751	1006
5	rs17097226	T	G	0.0874751	1006
5	rs4329068	G	A	0.0417495	1006
5	rs11575951	G	C	0.0258449	1006
5	rs12386471	C	T	0.0874751	1006
5	rs58934519	A	G	0.0477137	1006
5	rs17097227	C	G	0.0874751	1006
5	rs72790009	G	A	0.026839	1006
5	rs62378416	A	G	0.0298211	1006
5	rs7722108	C	A	0.0258449	1006
5	rs79372563	G	C	0.026839	1006
5	rs4912605	G	T	0.0457256	1006
5	rs72790010	G	C	0.026839	1006
5	rs17097231	C	G	0.0705765	1006
5	rs13171859	G	A	0.132207	1006
5	rs79500662	C	T	0.00994036	1006
5	rs62378417	G	C	0.0884692	1006
5	rs57735633	A	G	0.0874751	1006
5	rs17097238	A	G	0.0874751	1006
5	rs6890708	T	C	0.0228628	1006
5	rs149041036	G	C	0.0188867	1006
5	rs57308563	T	C	0.0874751	1006
5	rs79266084	G	A	0.026839	1006
5	rs6882138	C	T	0.0258449	1006
5	rs62378419	C	T	0.0308151	1006
5	rs80205865	A	C	0.0387674	1006
5	rs77366155	A	G	0.0188867	1006
5	rs75043959	C	T	0.0357853	1006
5	rs28694549	A	G	0.0924453	1006
5	rs12188189	C	T	0.0447316	1006
5	rs6873480	G	A	0.0815109	1006
5	rs78666647	C	T	0.0377734	1006
5	rs62378420	C	T	0.0347913	1006
5	rs2240697	C	G	0.426441	1006
5	rs3749776	C	T	0.026839	1006
5	rs62620756	C	A	0.0347913	1006
5	rs3806834	G	A	0.0218688	1006
5	rs4151698	A	G	0.0914513	1006
5	rs3749775	C	A	0.0457256	1006
5	rs11575953	C	A	0.0248509	1006
5	rs114223268	C	T	0.0208748	1006
5	rs3749773	A	G	0.0467197	1006
5	rs11575955	C	A	0.0168986	1006
5	rs139873493	G	T	0.00894632	1006
5	rs72790015	C	A	0.0457256	1006
5	rs6895700	A	G	0.0467197	1006
5	rs72790016	G	A	0.026839	1006
5	rs6896353	A	G	0.0924453	1006
5	rs149005442	T	G	0.0129225	1006
5	rs17603019	T	C	0.0675944	1006
5	rs10051438	A	T	0.0924453	1006
5	rs62378424	A	G	0.0347913	1006
5	rs62378442	C	G	0.0347913	1006
5	rs141471013	A	G	0.026839	1006
5	rs60712207	C	T	0.286282	1006
5	rs17524659	G	A	0.0417495	1006
5	rs72790019	G	A	0.0457256	1006
5	rs112095214	C	A	0.0467197	1006
5	rs61675507	G	T	0.192843	1006
5	rs72790022	T	G	0.0457256	1006
5	rs11575956	C	G	0.0377734	1006
5	rs7704696	T	C	0.05666	1006
5	rs72790024	G	A	0.0467197	1006
5	rs2072315	A	G	0.422465	1006
5	rs6883770	G	A	0.0467197	1006
5	rs138410124	C	T	0.0397614	1006
5	rs114533608	G	C	0.0188867	1006
5	rs2024141	G	A	0.0596421	1006
5	rs3806833	T	C	0.05666	1006
5	rs3806832	G	A	0.05666	1006
5	rs72790028	C	T	0.0457256	1006
5	rs79313044	G	A	0.0218688	1006
5	rs72790029	G	A	0.0457256	1006
5	rs140459920	C	T	0.00695825	1006
5	rs2240699	C	T	0.416501	1006
5	rs57697403	T	A	0.05666	1006
5	rs67622091	C	A	0.0467197	1006
5	rs68033444	C	T	0.0467197	1006
5	rs77505166	G	A	0.0417495	1006
5	rs150721796	C	T	0.0666004	1006
5	rs3806831	T	C	0.0914513	1006
5	rs57898397	A	G	0.0457256	1006
5	rs60903062	A	T	0.0188867	1006
5	rs4151699	G	C	0.0924453	1006
5	rs77141792	C	T	0.0188867	1006
5	rs726684	T	G	0.190855	1006
5	rs142751758	C	T	0.00695825	1006
5	rs11575958	T	G	0.0785288	1006
5	rs189963623	G	T	0.00695825	1006
5	rs72790032	A	G	0.0178926	1006
5	rs2240700	G	T	0.101392	1006
5	rs115102808	C	T	0.0129225	1006
5	rs11575959	C	G	0.0188867	1006
5	rs72790033	T	C	0.026839	1006
5	rs75588357	C	T	0.0417495	1006
5	rs59251876	G	C	0.0914513	1006
5	rs57582939	G	A	0.0347913	1006
5	rs56946131	A	G	0.0815109	1006
5	rs115856391	A	T	0.0248509	1006
5	rs6580187	G	A	0.102386	1006
5	rs62378447	C	A	0.0815109	1006
5	rs7703108	G	T	0.101392	1006
5	rs10045443	G	T	0.192843	1006
5	rs6867460	G	A	0.102386	1006
5	rs111395890	A	C	0.0417495	1006
5	rs62621781	C	T	0.0119284	1006
5	rs141997055	C	T	0.00795229	1006
5	rs72790034	A	G	0.0347913	1006
5	rs6880273	C	A	0.200795	1006
5	rs77207205	A	G	0.0188867	1006
5	rs62378449	G	A	0.0904573	1006
5	rs56773894	T	C	0.0994036	1006
5	rs17097267	T	C	0.0596421	1006
5	rs4151700	G	T	0.0417495	1006
5	rs77227638	C	T	0.0168986	1006
5	rs1363448	C	T	0.423459	1006
5	rs3749770	T	C	0.201789	1006
5	rs3749769	T	C	0.0586481	1006
5	rs78501291	C	T	0.0347913	1006
5	rs4912606	C	T	0.0586481	1006
5	rs191909737	G	A	0.0109344	1006
5	rs72790035	T	C	0.0457256	1006
5	rs116457023	C	T	0.0109344	1006
5	rs72790038	G	A	0.0457256	1006
5	rs58503510	G	A	0.0815109	1006
5	rs4912750	A	T	0.0974155	1006
5	rs75652968	T	C	0.0188867	1006
5	rs72790039	A	G	0.026839	1006
5	rs62378453	C	G	0.0815109	1006
5	rs58047392	C	T	0.101392	1006
5	rs72790040	G	A	0.026839	1006
5	rs3749768	C	T	0.0417495	1006
5	rs3749767	G	A	0.191849	1006
5	rs79498912	G	A	0.0258449	1006
5	rs75744979	T	C	0.0417495	1006
5	rs4912751	A	G	0.424453	1006
5	rs11575963	T	C	0.0745527	1006
5	rs116406525	T	C	0.0129225	1006
5	rs3806830	A	G	0.0417495	1006
5	rs2240701	C	A	0.190855	1006
5	rs2015825	G	T	0.422465	1006
5	rs17208397	G	C	0.177932	1006
5	rs72790042	G	A	0.0457256	1006
5	rs145459829	A	G	0.0208748	1006
5	rs11575964	C	T	0.0328032	1006
5	rs7732160	G	A	0.0427435	1006
5	rs11167744	T	C	0.0596421	1006
5	rs73792198	C	A	0.0586481	1006
5	rs62378455	G	A	0.0328032	1006
5	rs114907564	C	T	0.0248509	1006
5	rs62621243	G	A	0.00795229	1006
5	rs62378456	C	T	0.0328032	1006
5	rs57195665	C	A	0.0596421	1006
5	rs17097293	T	C	0.191849	1006
5	rs62378457	A	G	0.0785288	1006
5	rs75915888	T	C	0.0258449	1006
5	rs17208404	A	C	0.200795	1006
5	rs11167745	G	C	0.191849	1006
5	rs10046053	T	C	0.0596421	1006
5	rs62378458	A	C	0.0328032	1006
5	rs62378459	G	A	0.0328032	1006
5	rs79280874	C	T	0.0218688	1006
5	rs62379160	T	C	0.0328032	1006
5	rs116302471	C	T	0.00695825	1006
5	rs3749765	A	C	0.10338	1006
5	rs3828681	G	A	0.0427435	1006
5	rs115622025	G	A	0.0188867	1006
5	rs62379161	C	G	0.0328032	1006
5	rs6874907	C	T	0.0258449	1006
5	rs17097300	G	A	0.0218688	1006
5	rs78612001	C	A	0.0188867	1006
5	rs116534867	A	C	0.0238569	1006
5	rs6862159	C	T	0.176938	1006
5	rs6580188	T	C	0.418489	1006
5	rs7703679	C	A	0.189861	1006
5	rs4912753	C	G	0.420477	1006
5	rs80179854	A	G	0.0328032	1006
5	rs72790047	T	C	0.0447316	1006
5	rs3805699	G	T	0.0586481	1006
5	rs3828680	C	T	0.421471	1006
5	rs12108692	C	T	0.0248509	1006
5	rs79477223	G	T	0.0417495	1006
5	rs62379162	T	A	0.0328032	1006
5	rs10035418	A	G	0.190855	1006
5	rs72790049	G	A	0.0874751	1006
5	rs142381129	G	A	0.0139165	1006
5	rs13178044	G	T	0.0596421	1006
5	rs880080	G	A	0.0417495	1006
5	rs62379163	C	T	0.0328032	1006
5	rs149776177	C	T	0.0129225	1006
5	rs145740484	C	T	0.0129225	1006
5	rs3792898	C	T	0.0586481	1006
5	rs3792897	A	G	0.0596421	1006
5	rs3805698	G	T	0.0586481	1006
5	rs3805697	C	T	0.22664	1006
5	rs3805696	C	T	0.0586481	1006
5	rs140116155	G	A	0.0198807	1006
5	rs77210959	T	C	0.0188867	1006
5	rs1059029	A	G	0.187873	1006
5	rs151260637	T	C	0.0159046	1006
5	rs62379164	C	G	0.0318091	1006
5	rs7723254	C	T	0.0586481	1006
5	rs62379165	A	G	0.0606362	1006
5	rs72790051	C	T	0.0258449	1006
5	rs74509878	G	C	0.028827	1006
5	rs73280911	A	G	0.0606362	1006
5	rs11167747	G	T	0.0357853	1006
5	rs143024915	A	G	0.028827	1006
5	rs59518107	A	G	0.0576541	1006
5	rs114314834	A	C	0.0487078	1006
5	rs143950707	G	A	0.028827	1006
5	rs62379166	T	A	0.0318091	1006
5	rs62379167	C	T	0.22664	1006
5	rs4432943	G	T	0.421471	1006
5	rs6867451	T	G	0.0258449	1006
5	rs77980623	C	T	0.028827	1006
5	rs7725811	G	A	0.028827	1006
5	rs7713034	T	C	0.188867	1006
5	rs140080701	C	G	0.0218688	1006
5	rs144071286	G	A	0.0417495	1006
5	rs112841569	T	C	0.0318091	1006
5	rs2879228	G	A	0.229622	1006
5	rs145650418	A	G	0.0188867	1006
5	rs62379168	C	T	0.0596421	1006
5	rs11958830	T	C	0.127237	1006
5	rs114710858	T	C	0.0139165	1006
5	rs138335951	C	T	0.0198807	1006
```
