## Supplementary material for "Characterization of shared and ancestry-specific signals driving complex traits using multi-ancestry fine-mapping": s1_snps.txt

```
rs10074378
rs13152988
rs1019933
rs7449225
rs5011956
rs35346561
rs114960947
rs151194218
rs146521494
rs150088390
rs76376634
rs111441151
rs72798881
rs147593580
rs79460904
rs10041762
rs71581541
rs10067969
rs12187851
rs1835962
rs1835963
rs186584160
rs9687753
rs191301604
rs12109242
rs62385234
rs11746609
rs12523459
rs4912713
rs12516113
rs114727286
rs28493133
rs114890696
rs6871703
rs7712617
rs10463292
rs78028717
rs139867533
rs11167489
rs77093431
rs6579768
rs12189422
rs76128141
rs181048654
rs149932275
rs1051309
rs78033585
rs114304758
rs62384164
rs112198955
rs3733681
rs72798885
rs10476933
rs74453298
rs1835959
rs9324644
rs2108446
rs115216292
rs250432
rs75743464
rs4912714
rs801465
rs75609413
rs78813669
rs568327274
rs187505
rs250424
rs250425
rs138867547
rs801460
rs73267612
rs801459
rs35209457
rs10463297
rs250427
rs2249213
rs145698446
rs61736940
rs250431
rs1800882
rs150909420
rs250430
rs171632
rs143170399
rs114317763
rs250429
rs250428
rs2282803
rs17524123
rs6550
rs2253378
rs80049489
rs55720104
rs917302
rs17118938
rs78814797
rs116188186
rs4912715
rs801458
rs702401
rs6883156
rs801457
rs13175533
rs801456
rs146733324
rs801455
rs2563253
rs143443534
rs147101928
rs139192533
rs180889921
rs4279384
rs2878916
rs801463
rs68010656
rs73269505
rs1864255
rs2569162
rs2563320
rs2569163
rs2569164
rs2569165
rs2569166
rs2569167
rs77348867
rs2563321
rs75037798
rs2569168
rs72798893
rs2569169
rs2563322
rs2563323
rs58027502
rs72798896
rs2569170
rs192828263
rs2563324
rs1835148
rs12163996
rs2569171
rs2337224
rs2337225
rs72798897
rs112035589
rs111990800
rs778607
rs778605
rs191053347
rs1820833
rs2569176
rs2163786
rs2563330
rs62384193
rs11167532
rs7711117
rs115351269
rs139633203
rs57599368
rs2569177
rs2569178
rs4264986
rs34517992
rs145096545
rs34063612
rs34820433
rs2256547
rs56276169
rs2569181
rs778604
rs778603
rs778602
rs150474936
rs78638091
rs114577545
rs778601
rs115962749
rs778600
rs778599
rs1991801
rs2569185
rs778582
rs72800905
rs778583
rs778584
rs778585
rs7721577
rs778586
rs60745418
rs778587
rs76148587
rs12659563
rs146030733
rs778589
rs2563317
rs2563316
rs2569188
rs58150262
rs2563315
rs139365427
rs7728187
rs148099171
rs190479829
rs11574651
rs2563298
rs4914
rs2569190
rs5744455
rs5744454
rs2569191
rs3138078
rs2915863
rs3138076
rs2569192
rs2569193
rs2563310
rs3138074
rs5744442
rs5744441
rs5744438
rs4912717
rs4912718
rs62384216
rs12517200
rs187863528
rs75882576
rs11554680
rs12153256
rs3822356
rs17208187
rs753279
rs753280
rs702399
rs702398
rs778591
rs2563331
rs2563332
rs778592
rs778593
rs778594
rs2569160
rs6860758
rs2245643
rs2245640
rs1962649
rs1962648
rs2569159
rs56692296
rs1583005
rs1864254
rs547206374
rs801399
rs145793144
rs113286474
rs778595
rs778596
rs6888409
rs34282994
rs778597
rs778598
rs4801
rs34678418
rs35614340
rs78582690
rs79561914
rs2563335
rs181858502
rs2530247
rs138246154
rs58669846
rs144032011
rs2563311
rs2563312
rs2530246
rs2563314
rs2302104
rs2251860
rs2286394
rs35983033
rs702397
rs2563333
rs2530242
rs58302597
rs2530241
rs113627177
rs142880704
rs11954514
rs811382
rs2230361
rs111314092
rs2073512
rs2530240
rs61093427
rs2530239
rs801189
rs139145072
rs812381
rs190289555
rs1089305
rs1089304
rs115091892
rs801188
rs801187
rs801186
rs702396
rs801185
rs138414368
rs2563307
rs2563306
rs813897
rs59925457
rs2563305
rs2563304
rs3776130
rs3776129
rs3776128
rs113720830
rs2530235
rs112859141
rs10515510
rs6883035
rs17119056
rs2563302
rs801168
rs801167
rs809635
rs801166
rs59127720
rs2530233
rs2530232
rs17286731
rs6848
rs139197618
rs6849
rs702395
rs192351044
rs702394
rs801176
rs113642240
rs2530230
rs191410007
rs11167561
rs111316676
rs801184
rs801183
rs801182
rs801181
rs801180
rs112039693
rs801179
rs149906690
rs801178
rs801177
rs10447217
rs146171650
rs2563297
rs79055257
rs76054533
rs12188417
rs111497859
rs188560930
rs2530226
rs2530225
rs2530224
rs2563283
rs2563290
rs4912597
rs115925591
rs2563334
rs2563336
rs6875495
rs2563337
rs59690131
rs12186884
rs2530244
rs77249906
rs72800938
rs113598701
rs2563293
rs74730231
rs2563292
rs2435142
rs189245439
rs56852555
rs113066026
rs801175
rs801174
rs4318823
rs735554
rs72800940
rs801172
rs801171
rs801170
rs72800942
rs2531361
rs2531360
rs57198854
rs2531359
rs2531358
rs2531357
rs2531356
rs60953774
rs2531355
rs17208215
rs2531354
rs2531353
rs6873689
rs6894652
rs2531352
rs2563291
rs77728044
rs2531350
rs2878996
rs2531349
rs2531348
rs73274883
rs149442024
rs73274884
rs2563288
rs57724449
rs2262572
rs2262573
rs2262574
rs12520955
rs2563287
rs11167579
rs2563286
rs12523494
rs9800417
rs6867236
rs6868495
rs6893708
rs2531347
rs57127635
rs2563285
rs2531346
rs2563284
rs61548977
rs2531345
rs78135404
rs143987576
rs2531344
rs2531343
rs9942395
rs2531342
rs2531340
rs2563281
rs4326195
rs73276813
rs114216104
rs2563280
rs2563279
rs2563278
rs9791122
rs3899563
rs2262567
rs2262575
rs2337514
rs2337515
rs74943459
rs2337982
rs2563274
rs112757967
rs111909591
rs2563273
rs2563272
rs72800952
rs2563270
rs2262576
rs75779317
rs144465565
rs2563269
rs2261651
rs2337984
rs2563267
rs2563266
rs2531338
rs2563265
rs2563264
rs2563263
rs2563260
rs2563259
rs2262568
rs147522601
rs2563258
rs2563257
rs2337516
rs2563256
rs2531337
rs2563255
rs75436533
rs2563254
rs143615640
rs72800961
rs6891559
rs11741994
rs7737424
rs144380893
rs13168514
rs13164503
rs13168670
rs12659129
rs62385984
rs10036519
rs6867549
rs7733403
rs150994534
rs11953833
rs7710380
rs10066278
rs78145741
rs10057161
rs78792314
rs77553091
rs2098058
rs2337985
rs4451093
rs1972544
rs144447466
rs10053945
rs2337986
rs7447696
rs112352450
rs4404730
rs10069930
rs1548701
rs1548700
rs1548699
rs10073974
rs12055222
rs3756342
rs61743798
rs2240696
rs2240695
rs34042554
rs6579965
rs183229855
rs6898906
rs6898939
rs10477033
rs10477034
rs10072015
rs3756341
rs12717860
rs6870764
rs6891995
rs17119216
rs13184940
rs1476768
rs9686540
rs11167600
rs111743563
rs149822412
rs6899256
rs145683571
rs148324918
rs3756340
rs3756339
rs3756338
rs3806845
rs251382
rs61730634
rs3733709
rs3733708
rs3733707
rs7701755
rs34395025
rs2240694
rs2240693
rs2240692
rs6579987
rs113821357
rs13157397
rs187521466
rs1030163
rs116256026
rs17286787
rs1030164
rs1030165
rs1030166
rs3756337
rs142459590
rs4151680
rs3822346
rs145409201
rs143191768
rs2337987
rs2879086
rs2879087
rs115059759
rs9716546
rs2879089
rs10223116
rs75652996
rs78890491
rs991918
rs166126
rs143623361
rs181813387
rs10037757
rs76356631
rs7732179
rs72800974
rs11167609
rs6885319
rs4151681
rs4151682
rs11958868
rs61730632
rs4141841
rs10050455
rs7710794
rs10038174
rs10053586
rs10060640
rs78222688
rs112678369
rs3806843
rs3806842
rs3756335
rs3756334
rs17844305
rs61730623
rs6884562
rs185646460
rs12659980
rs9324745
rs17119241
rs62624460
rs146195620
rs6580012
rs7730895
rs251351
rs251352
rs251353
rs140138948
rs251355
rs369636
rs369639
rs17119246
rs577069
rs115944296
rs17119248
rs75012399
rs251358
rs251359
rs251360
rs251361
rs142356019
rs630162
rs62384480
rs115774489
rs11749013
rs251365
rs75962767
rs251366
rs73263824
rs251367
rs185431284
rs77020201
rs251368
rs36095340
rs115177043
rs56017024
rs251369
rs116577362
rs80100422
rs10428527
rs251370
rs17208327
rs251371
rs77478734
rs192231
rs139719896
rs62622798
rs251372
rs251373
rs251374
rs251375
rs251376
rs115562650
rs62622796
rs114654172
rs251377
rs115718636
rs251378
rs251379
rs181418893
rs59479
rs11744560
rs251380
rs251381
rs141648269
rs115070123
rs138596929
rs112910602
rs265311
rs114755692
rs72800989
rs74535477
rs147745090
rs13168533
rs183679
rs11748559
rs35160890
rs535910
rs13187419
rs550475
rs3776121
rs115893558
rs112324080
rs13174119
rs113477424
rs62384484
rs265315
rs145242611
rs6874218
rs78828243
rs1119032
rs76789733
rs169087
rs34807894
rs150616068
rs62384488
rs265313
rs13182228
rs7704223
rs2193983
rs149646315
rs1606122
rs1849054
rs114075983
rs11955654
rs265316
rs13161603
rs113000456
rs113766408
rs191954731
rs2879076
rs1858296
rs141616466
rs11167655
rs265312
rs155804
rs155803
rs1606123
rs155358
rs155801
rs155800
rs56003
rs56002
rs246075
rs77459262
rs6887800
rs155817
rs114983283
rs155363
rs80310986
rs155818
rs4912732
rs155362
rs9765406
rs74597681
rs155361
rs155820
rs246074
rs113293568
rs155360
rs155821
rs11747154
rs17119271
rs155822
rs78657610
rs148048721
rs155823
rs155824
rs35902736
rs155359
rs155825
rs77875081
rs77819967
rs246073
rs190175998
rs553859456
rs58911992
rs155816
rs246072
rs155815
rs246068
rs155814
rs140426253
rs75984395
rs246066
rs74565063
rs246065
rs184996
rs72801002
rs155813
rs246064
rs269554
rs246063
rs246062
rs246061
rs246060
rs246059
rs269552
rs246058
rs145543790
rs246057
rs246056
rs246055
rs246054
rs246052
rs246050
rs116397497
rs116670354
rs269551
rs77655739
rs246049
rs246048
rs141394050
rs246047
rs246046
rs116815984
rs246045
rs269550
rs149114023
rs246044
rs62384503
rs246043
rs246042
rs62384504
rs246041
rs246040
rs246039
rs246038
rs246037
rs12187982
rs246036
rs246035
rs246034
rs246033
rs146786879
rs269545
rs246032
rs269546
rs74485628
rs246031
rs246030
rs246029
rs246028
rs246027
rs246026
rs246025
rs145658065
rs246024
rs246023
rs246022
rs246021
rs114298661
rs246020
rs246019
rs246018
rs246017
rs173471
rs246016
rs246015
rs150480657
rs246014
rs246013
rs155799
rs246012
rs246011
rs246010
rs76093065
rs269548
rs142186821
rs246009
rs246008
rs269549
rs150796442
rs246007
rs78629455
rs246006
rs166567
rs78198535
rs246005
rs246004
rs246003
rs6891232
rs246002
rs192184
rs78940637
rs80298031
rs151988
rs155812
rs155811
rs2067599
rs155364
rs155808
rs155807
rs12153295
rs144335538
rs11750201
rs155806
rs72802985
rs3776114
rs17119328
rs114554334
rs155805
rs116021362
rs75214457
rs146863475
rs75147433
rs11743888
rs115613317
rs246001
rs116630325
rs72802989
rs155365
rs180683275
rs76669319
rs144915625
rs13153056
rs148008812
rs4912736
rs17286877
rs144904425
rs3756325
rs114286041
rs31874
rs3776110
rs3756324
rs3822343
rs3776109
rs3776108
rs114196704
rs3776107
rs31872
rs149489820
rs17119346
rs13163241
rs13175095
rs114296649
rs17119351
rs182049578
rs31871
rs34374778
rs3822342
rs79317939
rs149340406
rs35698397
rs79683532
rs6897376
rs35241677
rs77600037
rs34518527
rs76323061
rs7701616
rs79447296
rs79205053
rs34515293
rs13167551
rs144052478
rs79412767
rs17208376
rs75971876
rs114332262
rs113477692
rs17119364
rs13181498
rs35066128
rs71583614
rs57510120
rs6887524
rs111903659
rs71583615
rs116173251
rs17119367
rs62384515
rs6876364
rs73269837
rs246592
rs61578805
rs73269844
rs246590
rs2162693
rs73269849
rs77927647
rs146128725
rs67682029
rs6888078
rs151082092
rs13176744
rs72802997
rs78816173
rs13178113
rs186722882
rs148590427
rs115722316
rs71583616
rs35123355
rs79602604
rs31746
rs31745
rs115897106
rs17119385
rs31743
rs115404250
rs71583617
rs246585
rs12523487
rs78389331
rs116168067
rs116730398
rs35790521
rs34907800
rs190625721
rs3776105
rs115315895
rs2233594
rs2233595
rs246679
rs79698725
rs246584
rs62378058
rs7733387
rs73269873
rs114286123
rs13174636
rs702390
rs6580163
rs185615074
rs143381653
rs61467176
rs79008776
rs78694363
rs246678
rs31811
rs13154851
rs35727422
rs185624326
rs31808
rs13164028
rs111558950
rs187421
rs111959375
rs246677
rs31805
rs62378059
rs810277
rs42677
rs31802
rs43176
rs73269890
rs34678974
rs31801
rs246675
rs31797
rs367765997
rs246674
rs190555696
rs17684400
rs31796
rs11746036
rs183676794
rs140730535
rs31792
rs13172888
rs12521934
rs13179299
rs152131
rs13178507
rs114514533
rs246673
rs152132
rs31861
rs31860
rs31859
rs149458486
rs17628094
rs17628113
rs2059127
rs35110655
rs173500
rs13165546
rs28276
rs28275
rs31857
rs17628337
rs31856
rs34181037
rs11746543
rs34463556
rs181734908
rs62378862
rs35258324
rs4912598
rs34580312
rs31854
rs71583624
rs31853
rs3776103
rs3776102
rs3776101
rs35312684
rs116397841
rs13178255
rs31851
rs13183611
rs116021130
rs13163244
rs35492448
rs413325
rs31850
rs2270124
rs1055411
rs1055410
rs31849
rs17844387
rs12515688
rs3733699
rs31847
rs7722330
rs10463345
rs6887594
rs115027035
rs31845
rs31844
rs71583625
rs71583626
rs140208262
rs34535102
rs35181536
rs114752126
rs13175658
rs146745003
rs12656251
rs146417838
rs71583627
rs184790893
rs35214397
rs34088946
rs13161023
rs35476168
rs13171965
rs13171205
rs7448483
rs2216647
rs4151691
rs3776100
rs61746592
rs3733698
rs3733697
rs3776099
rs246669
rs17844417
rs3088331
rs3822339
rs34501263
rs246668
rs56282850
rs17628786
rs13153224
rs74601574
rs113665057
rs35737105
rs55902608
rs150811289
rs78083835
rs76827296
rs150440607
rs17096901
rs71583629
rs139801121
rs139660958
rs400562
rs246725
rs79503440
rs114883580
rs2338528
rs56197059
rs6864827
rs246723
rs7730410
rs56411773
rs246722
rs142699810
rs246721
rs62378868
rs144474046
rs246720
rs246719
rs246718
rs246717
rs246716
rs111562093
rs12656114
rs12654066
rs246715
rs62378869
rs55634432
rs246713
rs35627549
rs34762107
rs140106398
rs246712
rs73271756
rs73271757
rs62378893
rs142156564
rs246711
rs11744333
rs13355454
rs17629011
rs17096916
rs147831522
rs246710
rs246709
rs12653888
rs4151692
rs4151693
rs4151694
rs3776096
rs35620136
rs246708
rs115507686
rs17844437
rs145057964
rs246703
rs61740378
rs142488962
rs17844444
rs17629216
rs72804954
rs12658810
rs246702
rs17096929
rs246701
rs246700
rs192195
rs62378894
rs115842114
rs246699
rs246698
rs246697
rs201741342
rs246695
rs151003300
rs61537192
rs171556
rs11748310
rs73271769
rs246692
rs4912600
rs56233997
rs145354
rs62378896
rs62378897
rs73271773
rs58906794
rs57645129
rs246691
rs246690
rs246689
rs246688
rs246687
rs246686
rs246685
rs10477144
rs55805572
rs74646884
rs246684
rs246683
rs246682
rs246681
rs246680
rs6884127
rs6869960
rs1528587
rs17096944
rs17096945
rs28470552
rs17286891
rs2910313
rs3733695
rs7702701
rs2907330
rs17844455
rs17844456
rs2907329
rs1811236
rs2910314
rs11741863
rs6892507
rs2017124
rs2950845
rs3733694
rs7700833
rs2697541
rs17844507
rs17096961
rs2697540
rs2204705
rs7730978
rs2740584
rs111392699
rs2204704
rs4151695
rs61743469
rs28664170
rs61739446
rs17844666
rs10060104
rs10069559
rs73273626
rs142972432
rs2980409
rs2950846
rs2338529
rs2338530
rs115574102
rs6580182
rs59617728
rs998794
rs998793
rs2740588
rs11167742
rs17844512
rs11167743
rs2697531
rs10037554
rs10040383
rs2697530
rs111971213
rs3733691
rs3733690
rs2907326
rs10069112
rs2910324
rs2907325
rs7735365
rs12654953
rs12657056
rs12659392
rs17096975
rs4912741
rs115711449
rs4912742
rs61745622
rs597064
rs2907323
rs17844577
rs74957429
rs629168
rs640835
rs590042
rs643864
rs643918
rs79433674
rs9324844
rs73273650
rs17096982
rs3756323
rs917535
rs61743184
rs3733688
rs57636116
rs799834
rs116096255
rs592195
rs112928015
rs73273660
rs9885539
rs2109039
rs28588919
rs13362425
rs672062
rs2910007
rs676177
rs643502
rs74904591
rs62378913
rs597196
rs28634199
rs73273674
rs2910326
rs2910327
rs2910006
rs189587453
rs72805002
rs12374500
rs652435
rs2910328
rs651056
rs7702899
rs7707461
rs628301
rs147380431
rs2910330
rs56309578
rs17844617
rs17844618
rs2910332
rs2910333
rs188508748
rs115847234
rs10069889
rs702384
rs79889076
rs59524721
rs73273694
rs112296945
rs73273701
rs75643213
rs2910004
rs149483573
rs61997246
rs4080545
rs145769211
rs73275709
rs9784595
rs2910002
rs2907321
rs72806804
rs80185276
rs73275711
rs2907320
rs2907319
rs2907318
rs584204
rs2907317
rs2910334
rs73275720
rs72806805
rs75495080
rs73281217
rs188271352
rs112090402
rs2907313
rs2907312
rs6873959
rs2907311
rs147275549
rs2907310
rs2907309
rs73281222
rs2910001
rs2907308
rs2910000
rs2907307
rs3733683
rs2909999
rs2907306
rs2909997
rs1985582
rs79186605
rs2907305
rs2907304
rs2909995
rs2909994
rs73281238
rs10213820
rs145788269
rs9324845
rs2909993
rs2907303
rs2910335
rs9687052
rs111514971
rs77176780
rs631696
rs2109038
rs116483435
rs112499004
rs2907302
rs6877134
rs2907301
rs587342
rs660082
rs35154204
rs618096
rs3776091
rs77506821
rs140127772
rs1017091
rs112441813
rs10516156
rs1363447
rs75874482
rs2910336
rs115128300
rs2910337
rs2910338
rs1895255
rs2910339
rs2910340
rs116515969
rs2910341
rs2909992
rs2907298
rs2907297
rs1133436
rs11950683
rs1638537
rs2910311
rs75032255
rs116145145
rs2910312
rs145755279
rs2907296
rs13190224
rs35559377
rs112240952
rs7732379
rs62378919
rs75922734
rs13182561
rs76675101
rs643844
rs640163
rs73263904
rs80257135
rs76671173
rs62378920
rs74732224
rs612006
rs598227
rs75180754
rs585621
rs678800
rs676835
rs676832
rs147855832
rs72806809
rs116708269
rs79463892
rs10044936
rs62378921
rs185775153
rs28600237
rs62378922
rs182669215
rs141445508
rs182931630
rs72806811
rs62378923
rs77382142
rs1363453
rs1363451
rs1363450
rs57396973
rs75240822
rs618578
rs66998469
rs111994142
rs6868387
rs61203679
rs10062604
rs12187725
rs619268
rs12188255
rs799841
rs605151
rs7703869
rs6580183
rs111952494
rs80005413
rs59933130
rs76422143
rs6878504
rs2879202
rs4912745
rs113658480
rs113951537
rs7710691
rs76572944
rs2079695
rs11952480
rs78174798
rs62378365
rs1422411
rs13175150
rs13175163
rs7731867
rs1017086
rs10067231
rs4912746
rs2098059
rs1017087
rs62378367
rs1076361
rs758346
rs758347
rs2338532
rs11740372
rs80311020
rs4912747
rs6580184
rs6889723
rs13187825
rs10040993
rs10074100
rs114437323
rs10051009
rs56756237
rs10491308
rs10491309
rs7714977
rs62378369
rs7702064
rs7735993
rs62378370
rs7736152
rs76345233
rs62378371
rs10042612
rs10080079
rs112995820
rs113037216
rs1833657
rs146558975
rs111292813
rs56976484
rs150973444
rs3749780
rs10075302
rs11952797
rs77201699
rs111702937
rs7724001
rs76570441
rs10875594
rs112843360
rs6870500
rs79908989
rs79111978
rs111471688
rs78336881
rs80292530
rs74941902
rs78925925
rs72806826
rs141437903
rs6898211
rs6879035
rs78279347
rs6862672
rs72806829
rs58436122
rs10491310
rs72806831
rs10214106
rs17524297
rs6873682
rs12519400
rs80313981
rs35542565
rs12517653
rs113266166
rs112015921
rs150022404
rs115147665
rs77171222
rs72806833
rs10041885
rs72806835
rs6877356
rs17097144
rs17097145
rs17097147
rs62378374
rs10039925
rs10042819
rs7704217
rs17097152
rs7730
rs10310
rs2230133
rs17602721
rs11547633
rs113972975
rs10875595
rs72806837
rs13359820
rs7706206
rs7727101
rs138885148
rs113533413
rs72806838
rs35137431
rs78818071
rs2338652
rs114951746
rs961967
rs11748736
rs58544903
rs2472648
rs78355629
rs116549350
rs78011949
rs17097180
rs74814733
rs13356177
rs72806840
rs62378402
rs116147394
rs72806843
rs2472647
rs76571170
rs17097187
rs11575968
rs115724995
rs17097189
rs12522664
rs72790003
rs11954562
rs72790004
rs62378405
rs6896823
rs10491311
rs6861047
rs61749056
rs35592458
rs66823521
rs3806839
rs3806838
rs79225545
rs7701092
rs6580185
rs115689811
rs78668600
rs3806837
rs11575947
rs11575948
rs72790006
rs13357694
rs78776359
rs6863116
rs6877775
rs17097224
rs78875108
rs62378414
rs77250251
rs78745319
rs3749778
rs3749777
rs147767080
rs115443544
rs74528428
rs62378415
rs72790007
rs116026217
rs116401360
rs10214288
rs11575949
rs17097226
rs4329068
rs11575951
rs12386471
rs58934519
rs17097227
rs72790009
rs62378416
rs7722108
rs79372563
rs4912605
rs72790010
rs17097231
rs13171859
rs79500662
rs62378417
rs57735633
rs17097238
rs6890708
rs149041036
rs57308563
rs79266084
rs6882138
rs62378419
rs80205865
rs77366155
rs75043959
rs28694549
rs12188189
rs6873480
rs78666647
rs62378420
rs2240697
rs3749776
rs62620756
rs3806834
rs4151698
rs3749775
rs11575953
rs114223268
rs3749773
rs11575955
rs139873493
rs72790015
rs6895700
rs72790016
rs6896353
rs149005442
rs17603019
rs10051438
rs62378424
rs62378442
rs141471013
rs60712207
rs17524659
rs72790019
rs112095214
rs61675507
rs72790022
rs11575956
rs7704696
rs72790024
rs2072315
rs6883770
rs138410124
rs114533608
rs2024141
rs3806833
rs3806832
rs72790028
rs79313044
rs72790029
rs140459920
rs2240699
rs57697403
rs67622091
rs68033444
rs77505166
rs150721796
rs3806831
rs57898397
rs60903062
rs4151699
rs77141792
rs726684
rs142751758
rs11575958
rs189963623
rs72790032
rs2240700
rs115102808
rs11575959
rs72790033
rs75588357
rs59251876
rs57582939
rs56946131
rs115856391
rs6580187
rs62378447
rs7703108
rs10045443
rs6867460
rs111395890
rs62621781
rs141997055
rs72790034
rs6880273
rs77207205
rs62378449
rs56773894
rs17097267
rs4151700
rs77227638
rs1363448
rs3749770
rs3749769
rs78501291
rs4912606
rs191909737
rs72790035
rs116457023
rs72790038
rs58503510
rs4912750
rs75652968
rs72790039
rs62378453
rs58047392
rs72790040
rs3749768
rs3749767
rs79498912
rs75744979
rs4912751
rs11575963
rs116406525
rs3806830
rs2240701
rs2015825
rs17208397
rs72790042
rs145459829
rs11575964
rs7732160
rs11167744
rs73792198
rs62378455
rs114907564
rs62621243
rs62378456
rs57195665
rs17097293
rs62378457
rs75915888
rs17208404
rs11167745
rs10046053
rs62378458
rs62378459
rs79280874
rs62379160
rs116302471
rs3749765
rs3828681
rs115622025
rs62379161
rs6874907
rs17097300
rs78612001
rs116534867
rs6862159
rs6580188
rs7703679
rs4912753
rs80179854
rs72790047
rs3805699
rs3828680
rs12108692
rs79477223
rs62379162
rs10035418
rs72790049
rs142381129
rs13178044
rs880080
rs62379163
rs149776177
rs145740484
rs3792898
rs3792897
rs3805698
rs3805697
rs3805696
rs140116155
rs77210959
rs1059029
rs151260637
rs62379164
rs7723254
rs62379165
rs72790051
rs74509878
rs73280911
rs11167747
rs143024915
rs59518107
rs114314834
rs143950707
rs62379166
rs62379167
rs4432943
rs6867451
rs77980623
rs7725811
rs7713034
rs140080701
rs144071286
rs112841569
rs2879228
rs145650418
rs62379168
rs11958830
rs114710858
rs138335951
```
