## Supplementary material for "Characterization of shared and ancestry-specific signals driving complex traits using multi-ancestry fine-mapping": s2.afreq

```
#CHROM	ID	REF	ALT	ALT_FREQS	OBS_CT
5	rs10074378	G	A	0.899802	1008
5	rs189255055	T	G	0.0109127	1008
5	rs1019933	A	G	0.825397	1008
5	rs7449225	G	A	0.262897	1008
5	rs145328698	T	C	0.0287698	1008
5	rs5011956	T	A	0.826389	1008
5	rs143060725	C	T	0.0287698	1008
5	rs35346561	A	C	0.261905	1008
5	rs75619841	A	C	0.015873	1008
5	rs140354597	C	T	0.077381	1008
5	rs76376634	C	T	0.0515873	1008
5	rs79460904	G	A	0.0515873	1008
5	rs77221996	G	A	0.0277778	1008
5	rs10041762	A	G	0.825397	1008
5	rs142523716	G	A	0.0178571	1008
5	rs75676366	A	G	0.015873	1008
5	rs10067969	A	G	0.564484	1008
5	rs9687753	C	T	0.554563	1008
5	rs12109242	G	T	0.260913	1008
5	rs62385234	G	A	0.00198413	1008
5	rs4912713	A	T	0.0515873	1008
5	rs188172584	A	G	0.0109127	1008
5	rs28493133	C	T	0.564484	1008
5	rs181178626	G	C	0.0109127	1008
5	rs6871703	A	G	0.837302	1008
5	rs142118746	C	G	0.0257937	1008
5	rs7712617	C	A	0.564484	1008
5	rs10463292	G	C	0.272817	1008
5	rs150383482	G	A	0.0287698	1008
5	rs11167489	C	T	0.565476	1008
5	rs190663828	C	T	0.0138889	1008
5	rs77093431	G	A	0.0515873	1008
5	rs6579768	T	C	0.825397	1008
5	rs12189422	G	A	0.260913	1008
5	rs532847566	A	G	0.0327381	1008
5	rs187448730	G	C	0.0347222	1008
5	rs76128141	G	A	0.0515873	1008
5	rs141922369	C	T	0.0138889	1008
5	rs78928520	T	A	0.0198413	1008
5	rs10434717	T	C	0.0327381	1008
5	rs10434718	A	C	0.0327381	1008
5	rs3752704	A	G	0.0248016	1008
5	rs62384164	A	T	0.564484	1008
5	rs139398635	C	G	0.0138889	1008
5	rs3733681	A	G	0.825397	1008
5	rs72798885	G	A	0.260913	1008
5	rs10476933	C	G	0.564484	1008
5	rs1835959	G	A	0.899802	1008
5	rs9324644	G	A	0.564484	1008
5	rs2108446	C	T	0.260913	1008
5	rs115216292	C	T	0.0902778	1008
5	rs250432	C	T	0.837302	1008
5	rs117440248	C	T	0.030754	1008
5	rs75743464	A	T	0.0535714	1008
5	rs4912714	G	T	0.0515873	1008
5	rs801465	T	G	0.564484	1008
5	rs250424	A	C	0.825397	1008
5	rs250425	C	T	0.260913	1008
5	rs72492417	T	G	0.0188492	1008
5	rs801460	C	T	0.564484	1008
5	rs73267612	T	G	0.0625	1008
5	rs801459	T	G	0.265873	1008
5	rs35209457	C	T	0.0515873	1008
5	rs10463297	T	C	0.511905	1008
5	rs250427	A	G	0.825397	1008
5	rs2249213	G	A	0.561508	1008
5	rs143692635	G	A	0.0277778	1008
5	rs199704720	C	T	0.00892857	1008
5	rs250431	G	A	0.825397	1008
5	rs1800882	G	A	0.359127	1008
5	rs250430	A	G	0.899802	1008
5	rs171632	A	G	0.825397	1008
5	rs250429	T	C	0.827381	1008
5	rs250428	G	T	0.901786	1008
5	rs2282803	T	C	0.115079	1008
5	rs6550	T	A	0.172619	1008
5	rs2253378	A	G	0.262897	1008
5	rs80049489	A	G	0.0486111	1008
5	rs55720104	T	C	0.174603	1008
5	rs917302	C	T	0.0625	1008
5	rs77893524	G	T	0.031746	1008
5	rs17118938	C	G	0.172619	1008
5	rs78814797	A	C	0.00198413	1008
5	rs4912715	G	A	0.0982143	1008
5	rs801458	T	C	0.438492	1008
5	rs6883156	C	T	0.173611	1008
5	rs801457	A	G	0.262897	1008
5	rs117332734	T	C	0.0357143	1008
5	rs13175533	A	T	0.443452	1008
5	rs801456	A	T	0.934524	1008
5	rs801455	G	A	0.262897	1008
5	rs185273743	A	G	0.00496032	1008
5	rs2563253	A	G	0.4375	1008
5	rs142519606	C	T	0.0615079	1008
5	rs79861388	G	A	0.133929	1008
5	rs4279384	G	A	0.171627	1008
5	rs2878916	T	A	0.136905	1008
5	rs801463	T	A	0.267857	1008
5	rs142890710	T	A	0.00992063	1008
5	rs68010656	G	T	0.446429	1008
5	rs73269505	C	T	0.166667	1008
5	rs1864255	T	G	0.446429	1008
5	rs2569162	A	G	0.136905	1008
5	rs2563320	T	C	0.136905	1008
5	rs2569163	A	G	0.416667	1008
5	rs2569164	A	T	0.136905	1008
5	rs2569165	A	C	0.136905	1008
5	rs2569166	G	A	0.136905	1008
5	rs2569167	G	A	0.136905	1008
5	rs2563321	C	G	0.136905	1008
5	rs2569168	A	T	0.136905	1008
5	rs72798893	A	G	0.281746	1008
5	rs2569169	T	C	0.136905	1008
5	rs2563322	T	G	0.136905	1008
5	rs2563323	C	G	0.137897	1008
5	rs58027502	C	T	0.282738	1008
5	rs72798896	C	T	0.280754	1008
5	rs2569170	T	C	0.136905	1008
5	rs2563324	G	A	0.132937	1008
5	rs1835148	T	C	0.132937	1008
5	rs12163996	C	G	0.284722	1008
5	rs2569171	C	T	0.132937	1008
5	rs2337224	G	A	0.417659	1008
5	rs2337225	G	A	0.0605159	1008
5	rs72798897	C	T	0.284722	1008
5	rs187901784	C	T	0.0109127	1008
5	rs778607	T	A	0.417659	1008
5	rs778605	A	C	0.417659	1008
5	rs1820833	C	G	0.417659	1008
5	rs2569176	A	G	0.416667	1008
5	rs2163786	C	T	0.416667	1008
5	rs2563330	T	G	0.415675	1008
5	rs11167532	G	A	0.534722	1008
5	rs7711117	C	T	0.282738	1008
5	rs57599368	A	G	0.282738	1008
5	rs2569177	G	T	0.132937	1008
5	rs2569178	G	A	0.132937	1008
5	rs4264986	T	A	0.415675	1008
5	rs34517992	T	G	0.534722	1008
5	rs190821078	C	T	0.0248016	1008
5	rs2256547	G	T	0.415675	1008
5	rs78791026	C	A	0.0109127	1008
5	rs117341498	G	A	0.0277778	1008
5	rs2569181	C	T	0.415675	1008
5	rs778604	T	A	0.39881	1008
5	rs778603	A	G	0.397817	1008
5	rs778602	G	A	0.397817	1008
5	rs778601	T	G	0.111111	1008
5	rs778600	A	G	0.111111	1008
5	rs778599	G	A	0.111111	1008
5	rs1991801	A	G	0.111111	1008
5	rs2569185	G	A	0.111111	1008
5	rs117902610	G	A	0.0496032	1008
5	rs778582	C	T	0.111111	1008
5	rs72800905	C	G	0.289683	1008
5	rs778583	C	T	0.112103	1008
5	rs778584	T	C	0.401786	1008
5	rs778585	T	C	0.127976	1008
5	rs7721577	T	C	0.297619	1008
5	rs778586	A	G	0.12996	1008
5	rs60745418	C	T	0.296627	1008
5	rs778587	C	T	0.131944	1008
5	rs76148587	C	T	0.0238095	1008
5	rs12659563	C	T	0.420635	1008
5	rs778589	C	T	0.132937	1008
5	rs2563317	G	A	0.131944	1008
5	rs2563316	C	G	0.131944	1008
5	rs192534181	C	T	0.0109127	1008
5	rs2569188	G	A	0.428571	1008
5	rs58150262	C	T	0.296627	1008
5	rs2563315	A	G	0.131944	1008
5	rs7728187	C	G	0.296627	1008
5	rs2563298	C	A	0.131944	1008
5	rs4914	C	G	0.0238095	1008
5	rs74587733	C	T	0.0515873	1008
5	rs2569190	A	G	0.427579	1008
5	rs5744455	G	A	0.295635	1008
5	rs5744454	T	G	0.295635	1008
5	rs2569191	C	T	0.425595	1008
5	rs3138078	C	A	0.295635	1008
5	rs2915863	C	T	0.464286	1008
5	rs3138076	T	C	0.295635	1008
5	rs2569192	G	C	0.12996	1008
5	rs2569193	G	A	0.12996	1008
5	rs2563310	A	G	0.425595	1008
5	rs3138074	A	T	0.295635	1008
5	rs5744441	G	A	0.295635	1008
5	rs4912717	G	A	0.128968	1008
5	rs4912718	C	T	0.425595	1008
5	rs79242921	C	T	0.00396825	1008
5	rs12517200	A	G	0.15377	1008
5	rs11554680	C	T	0.296627	1008
5	rs12153256	A	T	0.296627	1008
5	rs3822356	A	G	0.296627	1008
5	rs17208187	C	G	0.301587	1008
5	rs753279	C	T	0.506944	1008
5	rs753280	T	C	0.449405	1008
5	rs702399	C	T	0.448413	1008
5	rs702398	A	G	0.449405	1008
5	rs778591	G	A	0.448413	1008
5	rs2563331	C	T	0.151786	1008
5	rs2563332	C	T	0.151786	1008
5	rs778592	A	T	0.151786	1008
5	rs778593	T	C	0.449405	1008
5	rs778594	T	C	0.449405	1008
5	rs146400503	C	T	0.0248016	1008
5	rs2569160	T	C	0.448413	1008
5	rs6860758	G	A	0.297619	1008
5	rs2245643	G	A	0.449405	1008
5	rs2245640	A	G	0.449405	1008
5	rs1962649	A	T	0.450397	1008
5	rs1962648	C	T	0.448413	1008
5	rs2569159	C	T	0.448413	1008
5	rs56692296	G	A	0.297619	1008
5	rs1583005	G	A	0.448413	1008
5	rs1864254	T	C	0.477183	1008
5	rs117047121	T	C	0.0109127	1008
5	rs801399	C	T	0.452381	1008
5	rs778595	G	A	0.452381	1008
5	rs778596	G	A	0.452381	1008
5	rs6888409	G	T	0.300595	1008
5	rs778597	G	A	0.452381	1008
5	rs778598	T	C	0.150794	1008
5	rs4801	T	G	0.151786	1008
5	rs34678418	C	T	0.150794	1008
5	rs35614340	C	G	0.452381	1008
5	rs2563335	C	A	0.452381	1008
5	rs2530247	T	A	0.151786	1008
5	rs58669846	C	G	0.301587	1008
5	rs2563311	A	G	0.151786	1008
5	rs2563312	C	T	0.0704365	1008
5	rs2530246	G	C	0.151786	1008
5	rs2563314	A	G	0.453373	1008
5	rs2302104	C	T	0.297619	1008
5	rs2251860	T	C	0.454365	1008
5	rs2286394	C	T	0.301587	1008
5	rs35983033	A	G	0.0436508	1008
5	rs702397	A	G	0.453373	1008
5	rs2563333	A	G	0.452381	1008
5	rs2530242	G	C	0.455357	1008
5	rs58302597	C	T	0.300595	1008
5	rs2530241	C	T	0.451389	1008
5	rs811382	G	A	0.150794	1008
5	rs2230361	G	A	0.00198413	1008
5	rs2073512	C	T	0.301587	1008
5	rs2530240	T	C	0.452381	1008
5	rs61093427	C	T	0.301587	1008
5	rs2530239	C	T	0.452381	1008
5	rs142994969	G	A	0.015873	1008
5	rs141220649	T	C	0.0178571	1008
5	rs801189	A	G	0.453373	1008
5	rs78299006	G	A	0.015873	1008
5	rs812381	C	G	0.452381	1008
5	rs1089305	T	C	0.452381	1008
5	rs1089304	T	G	0.150794	1008
5	rs801188	G	T	0.452381	1008
5	rs801187	A	T	0.238095	1008
5	rs117912126	T	A	0.0674603	1008
5	rs801186	T	C	0.150794	1008
5	rs702396	C	G	0.150794	1008
5	rs801185	A	G	0.452381	1008
5	rs2563307	C	T	0.452381	1008
5	rs2563306	C	T	0.452381	1008
5	rs813897	T	C	0.452381	1008
5	rs59925457	C	T	0.301587	1008
5	rs2563305	A	G	0.150794	1008
5	rs2563304	C	T	0.452381	1008
5	rs3776130	G	T	0.451389	1008
5	rs3776129	G	A	0.451389	1008
5	rs3776128	C	T	0.150794	1008
5	rs113720830	C	T	0.300595	1008
5	rs2530235	G	T	0.451389	1008
5	rs112859141	G	A	0.300595	1008
5	rs6883035	G	A	0.300595	1008
5	rs17119056	C	T	0.0436508	1008
5	rs2563302	T	C	0.451389	1008
5	rs801168	T	C	0.451389	1008
5	rs801167	C	T	0.451389	1008
5	rs809635	A	G	0.451389	1008
5	rs801166	G	A	0.150794	1008
5	rs59127720	A	G	0.300595	1008
5	rs2530233	A	G	0.451389	1008
5	rs2530232	A	G	0.450397	1008
5	rs17286731	G	A	0.300595	1008
5	rs6848	A	T	0.451389	1008
5	rs6849	G	T	0.451389	1008
5	rs702395	C	T	0.451389	1008
5	rs702394	A	G	0.451389	1008
5	rs801176	G	A	0.450397	1008
5	rs113642240	G	A	0.0436508	1008
5	rs2530230	G	A	0.451389	1008
5	rs11167561	C	T	0.300595	1008
5	rs111316676	A	C	0.300595	1008
5	rs801184	A	G	0.150794	1008
5	rs801183	A	G	0.452381	1008
5	rs801182	G	A	0.452381	1008
5	rs801181	C	T	0.452381	1008
5	rs801180	G	T	0.452381	1008
5	rs801179	G	T	0.452381	1008
5	rs801178	T	C	0.150794	1008
5	rs801177	A	C	0.150794	1008
5	rs10447217	A	G	0.301587	1008
5	rs148097653	T	G	0.015873	1008
5	rs2563297	T	C	0.452381	1008
5	rs12188417	T	G	0.303571	1008
5	rs2530226	T	C	0.453373	1008
5	rs2530225	G	A	0.453373	1008
5	rs2530224	T	C	0.0724206	1008
5	rs72492418	G	A	0.0555556	1008
5	rs2563283	C	A	0.451389	1008
5	rs2563290	C	T	0.451389	1008
5	rs4912597	C	G	0.451389	1008
5	rs6885867	T	A	0.0257937	1008
5	rs2563334	C	G	0.451389	1008
5	rs2563336	A	G	0.451389	1008
5	rs6875495	C	T	0.301587	1008
5	rs2563337	A	G	0.149802	1008
5	rs59690131	G	A	0.450397	1008
5	rs12186884	G	T	0.301587	1008
5	rs2530244	A	G	0.451389	1008
5	rs77249906	A	G	0.015873	1008
5	rs72800938	G	C	0.301587	1008
5	rs113598701	C	T	0.301587	1008
5	rs2563293	T	C	0.451389	1008
5	rs2563292	T	C	0.149802	1008
5	rs2435142	G	A	0.16369	1008
5	rs56852555	A	G	0.301587	1008
5	rs113066026	G	A	0.015873	1008
5	rs801175	C	T	0.15377	1008
5	rs801174	C	T	0.455357	1008
5	rs143101983	T	G	0.0396825	1008
5	rs4318823	C	A	0.302579	1008
5	rs735554	G	A	0.15377	1008
5	rs72800940	T	C	0.301587	1008
5	rs801172	C	G	0.15377	1008
5	rs801171	G	A	0.456349	1008
5	rs801170	C	T	0.456349	1008
5	rs72800942	C	T	0.301587	1008
5	rs2531361	A	G	0.15377	1008
5	rs2531360	G	A	0.455357	1008
5	rs57198854	G	C	0.301587	1008
5	rs2531359	C	A	0.15377	1008
5	rs2531358	A	G	0.455357	1008
5	rs2531357	A	T	0.154762	1008
5	rs2531356	C	T	0.154762	1008
5	rs60953774	C	T	0.300595	1008
5	rs2531355	C	T	0.154762	1008
5	rs17208215	T	G	0.300595	1008
5	rs2531354	C	T	0.154762	1008
5	rs2531353	A	T	0.154762	1008
5	rs2531352	A	G	0.46627	1008
5	rs2563291	T	A	0.467262	1008
5	rs2531350	G	A	0.154762	1008
5	rs2878996	G	A	0.517857	1008
5	rs2531349	G	A	0.46627	1008
5	rs138391836	A	G	0.0287698	1008
5	rs2531348	C	G	0.154762	1008
5	rs80108091	A	G	0.174603	1008
5	rs2563288	G	A	0.465278	1008
5	rs57724449	G	A	0.311508	1008
5	rs2262572	G	T	0.15377	1008
5	rs2262573	T	A	0.465278	1008
5	rs2262574	G	T	0.465278	1008
5	rs12520955	T	C	0.311508	1008
5	rs2563287	T	C	0.465278	1008
5	rs11167579	C	T	0.518849	1008
5	rs2563286	T	A	0.465278	1008
5	rs12523494	G	A	0.311508	1008
5	rs9800417	G	A	0.15377	1008
5	rs6867236	G	A	0.15377	1008
5	rs6868495	C	T	0.15377	1008
5	rs6893708	T	C	0.465278	1008
5	rs2531347	A	G	0.465278	1008
5	rs57127635	A	T	0.313492	1008
5	rs2563285	T	C	0.467262	1008
5	rs2531346	T	G	0.467262	1008
5	rs2563284	G	A	0.15377	1008
5	rs61548977	C	G	0.311508	1008
5	rs2531345	T	G	0.465278	1008
5	rs148664862	G	A	0.015873	1008
5	rs78135404	T	A	0.465278	1008
5	rs2531344	T	G	0.465278	1008
5	rs2531343	A	G	0.465278	1008
5	rs9942395	T	A	0.3125	1008
5	rs2531342	C	T	0.465278	1008
5	rs2531340	C	T	0.46627	1008
5	rs2563281	T	A	0.465278	1008
5	rs4326195	T	G	0.311508	1008
5	rs2563280	G	C	0.46627	1008
5	rs2563279	G	A	0.46627	1008
5	rs2563278	G	A	0.15377	1008
5	rs9791122	A	C	0.3125	1008
5	rs3899563	C	G	0.3125	1008
5	rs2262567	T	A	0.46627	1008
5	rs2262575	C	T	0.15377	1008
5	rs2337514	T	C	0.46627	1008
5	rs2337515	A	G	0.3125	1008
5	rs2337982	C	A	0.15377	1008
5	rs2563274	A	G	0.15377	1008
5	rs112757967	C	A	0.311508	1008
5	rs111909591	C	T	0.311508	1008
5	rs2563273	C	T	0.15377	1008
5	rs2563272	G	A	0.15377	1008
5	rs72800952	A	G	0.3125	1008
5	rs2563270	G	A	0.15377	1008
5	rs2262576	T	C	0.46627	1008
5	rs75779317	T	C	0.0168651	1008
5	rs2563269	G	T	0.464286	1008
5	rs2261651	A	C	0.478175	1008
5	rs2337984	G	A	0.478175	1008
5	rs2563267	C	T	0.473214	1008
5	rs2563266	C	A	0.473214	1008
5	rs2531338	A	T	0.473214	1008
5	rs2563265	C	T	0.472222	1008
5	rs2563264	T	G	0.473214	1008
5	rs2563263	C	T	0.472222	1008
5	rs2563260	C	A	0.473214	1008
5	rs2563259	C	T	0.473214	1008
5	rs2262568	A	G	0.473214	1008
5	rs2563258	C	A	0.473214	1008
5	rs180837284	G	C	0.0168651	1008
5	rs2563257	A	G	0.473214	1008
5	rs2337516	A	G	0.473214	1008
5	rs2563256	G	T	0.473214	1008
5	rs2531337	C	A	0.310516	1008
5	rs2563255	T	C	0.473214	1008
5	rs75436533	C	A	0.0496032	1008
5	rs2563254	T	C	0.473214	1008
5	rs117290525	T	C	0.015873	1008
5	rs6891559	G	A	0.526786	1008
5	rs11741994	G	A	0.526786	1008
5	rs7737424	C	T	0.526786	1008
5	rs13168514	T	G	0.526786	1008
5	rs13164503	A	G	0.509921	1008
5	rs13168670	T	C	0.526786	1008
5	rs12659129	T	C	0.526786	1008
5	rs79815730	C	T	0.078373	1008
5	rs10036519	A	G	0.526786	1008
5	rs6867549	G	A	0.526786	1008
5	rs7733403	A	G	0.526786	1008
5	rs150994534	T	C	0.00198413	1008
5	rs141107582	G	A	0.015873	1008
5	rs11953833	T	A	0.527778	1008
5	rs7710380	T	C	0.532738	1008
5	rs10066278	T	G	0.532738	1008
5	rs10057161	C	T	0.531746	1008
5	rs141829826	C	G	0.0426587	1008
5	rs77553091	G	A	0.0565476	1008
5	rs2098058	G	T	0.531746	1008
5	rs2337985	T	C	0.531746	1008
5	rs4451093	C	T	0.531746	1008
5	rs1972544	A	G	0.531746	1008
5	rs10053945	C	T	0.531746	1008
5	rs2337986	C	T	0.531746	1008
5	rs7447696	C	T	0.531746	1008
5	rs4404730	G	A	0.531746	1008
5	rs10069930	T	A	0.513889	1008
5	rs1548701	T	C	0.531746	1008
5	rs1548700	A	T	0.531746	1008
5	rs1548699	T	C	0.531746	1008
5	rs10073974	T	C	0.531746	1008
5	rs12055222	T	C	0.531746	1008
5	rs181124505	A	G	0.0138889	1008
5	rs3756342	G	A	0.531746	1008
5	rs17844240	C	G	0.0426587	1008
5	rs2240696	A	G	0.531746	1008
5	rs2240695	G	T	0.531746	1008
5	rs6579965	T	G	0.531746	1008
5	rs6898906	C	G	0.531746	1008
5	rs6898939	C	A	0.531746	1008
5	rs10477033	G	C	0.531746	1008
5	rs10477034	A	G	0.531746	1008
5	rs10072015	A	T	0.531746	1008
5	rs3756341	C	T	0.531746	1008
5	rs12717860	C	T	0.531746	1008
5	rs6870764	C	T	0.531746	1008
5	rs6891995	A	G	0.531746	1008
5	rs13184940	T	C	0.531746	1008
5	rs1476768	G	A	0.531746	1008
5	rs9686540	G	A	0.531746	1008
5	rs11167600	G	C	0.531746	1008
5	rs6899256	T	G	0.513889	1008
5	rs3756340	T	G	0.531746	1008
5	rs3756339	A	G	0.531746	1008
5	rs3756338	A	G	0.531746	1008
5	rs3806845	C	T	0.531746	1008
5	rs3733709	T	C	0.0714286	1008
5	rs3733708	A	G	0.531746	1008
5	rs3733707	T	C	0.531746	1008
5	rs17844259	G	A	0.0178571	1008
5	rs7701755	G	T	0.532738	1008
5	rs17844262	G	T	0.0198413	1008
5	rs2240694	G	A	0.531746	1008
5	rs17844265	A	G	0.00396825	1008
5	rs2240693	G	C	0.531746	1008
5	rs2240692	A	G	0.531746	1008
5	rs6579987	T	C	0.531746	1008
5	rs17119231	C	A	0.00396825	1008
5	rs13157397	G	A	0.531746	1008
5	rs1030163	G	A	0.531746	1008
5	rs17286787	T	C	0.00496032	1008
5	rs1030164	A	G	0.531746	1008
5	rs1030165	G	A	0.530754	1008
5	rs1030166	G	A	0.530754	1008
5	rs3756337	G	C	0.531746	1008
5	rs4151680	A	G	0.531746	1008
5	rs3822346	C	T	0.531746	1008
5	rs2337987	T	G	0.531746	1008
5	rs2879086	A	G	0.531746	1008
5	rs2879087	G	C	0.531746	1008
5	rs17844285	G	T	0.0615079	1008
5	rs9716546	T	C	0.531746	1008
5	rs2879089	A	T	0.531746	1008
5	rs10223116	C	T	0.532738	1008
5	rs991918	C	T	0.531746	1008
5	rs79160209	T	C	0.0376984	1008
5	rs10037757	C	A	0.531746	1008
5	rs7732179	G	A	0.531746	1008
5	rs11167609	T	G	0.531746	1008
5	rs6885319	A	C	0.531746	1008
5	rs4151682	C	T	0.531746	1008
5	rs11958868	T	C	0.53373	1008
5	rs17844298	G	C	0.0525794	1008
5	rs4141841	C	T	0.531746	1008
5	rs10050455	A	G	0.531746	1008
5	rs17844301	A	C	0.0297619	1008
5	rs7710794	T	G	0.532738	1008
5	rs10038174	G	A	0.532738	1008
5	rs10053586	T	C	0.53373	1008
5	rs10060640	G	A	0.53373	1008
5	rs3806843	T	C	0.53373	1008
5	rs3806842	C	T	0.53373	1008
5	rs3756335	A	T	0.53373	1008
5	rs3756334	G	A	0.53373	1008
5	rs17844305	C	G	0.0168651	1008
5	rs17844309	G	A	0.0714286	1008
5	rs6884562	G	A	0.53373	1008
5	rs12655588	G	A	0.0644841	1008
5	rs12659980	C	T	0.53373	1008
5	rs9324745	T	C	0.53373	1008
5	rs144940545	A	G	0.0327381	1008
5	rs17119241	A	T	0.0178571	1008
5	rs3756332	C	G	0.0357143	1008
5	rs62624460	C	G	0.0168651	1008
5	rs6580012	A	G	0.526786	1008
5	rs251351	C	T	0.455357	1008
5	rs251352	G	A	0.455357	1008
5	rs251353	C	A	0.455357	1008
5	rs17844321	C	T	0.0228175	1008
5	rs251355	G	C	0.456349	1008
5	rs17844333	G	C	0.0367063	1008
5	rs369636	A	C	0.456349	1008
5	rs369639	A	C	0.456349	1008
5	rs147501708	G	C	0.0238095	1008
5	rs577069	G	C	0.46627	1008
5	rs251358	G	A	0.447421	1008
5	rs251359	A	C	0.447421	1008
5	rs79523221	G	A	0.0347222	1008
5	rs251360	G	A	0.447421	1008
5	rs251361	A	G	0.435516	1008
5	rs630162	A	G	0.447421	1008
5	rs17844348	G	A	0.0208333	1008
5	rs11749013	G	C	0.0178571	1008
5	rs251365	T	A	0.456349	1008
5	rs251366	C	A	0.455357	1008
5	rs73263824	G	T	0.0188492	1008
5	rs251367	T	C	0.455357	1008
5	rs78394916	C	T	0.0406746	1008
5	rs77020201	A	G	0.0178571	1008
5	rs251368	G	T	0.425595	1008
5	rs36095340	T	C	0.0178571	1008
5	rs251369	T	A	0.455357	1008
5	rs75462656	G	A	0.0327381	1008
5	rs80100422	C	T	0.0178571	1008
5	rs251370	C	T	0.424603	1008
5	rs17208327	C	T	0.0178571	1008
5	rs251371	C	G	0.455357	1008
5	rs192231	C	T	0.4375	1008
5	rs251372	T	C	0.4375	1008
5	rs17844350	G	T	0.0406746	1008
5	rs251373	C	T	0.425595	1008
5	rs251374	A	G	0.455357	1008
5	rs251375	T	G	0.425595	1008
5	rs251376	A	G	0.4375	1008
5	rs143666233	T	G	0.0119048	1008
5	rs251377	C	A	0.425595	1008
5	rs251378	C	T	0.455357	1008
5	rs251379	G	A	0.4375	1008
5	rs59479	A	C	0.455357	1008
5	rs11744560	A	T	0.0178571	1008
5	rs251380	T	G	0.47619	1008
5	rs17844355	G	T	0.0128968	1008
5	rs251381	A	G	0.477183	1008
5	rs115070123	T	C	0.0178571	1008
5	rs112910602	A	T	0.0178571	1008
5	rs80062832	C	T	0.0138889	1008
5	rs183679	C	T	0.436508	1008
5	rs11748559	T	C	0.0178571	1008
5	rs35160890	A	G	0.545635	1008
5	rs550475	G	C	0.563492	1008
5	rs3776121	G	A	0.545635	1008
5	rs112324080	G	A	0.0178571	1008
5	rs13174119	G	A	0.545635	1008
5	rs113477424	C	T	0.0178571	1008
5	rs62384484	A	G	0.545635	1008
5	rs6874218	T	G	0.545635	1008
5	rs75377875	C	T	0.0376984	1008
5	rs78828243	C	T	0.00198413	1008
5	rs1119032	A	G	0.0178571	1008
5	rs76789733	A	G	0.0178571	1008
5	rs34807894	T	C	0.545635	1008
5	rs139747501	G	T	0.0406746	1008
5	rs62384488	G	A	0.545635	1008
5	rs13182228	A	G	0.545635	1008
5	rs7704223	A	G	0.545635	1008
5	rs2193983	C	A	0.0595238	1008
5	rs6883830	C	T	0.0406746	1008
5	rs143198443	C	T	0.014881	1008
5	rs1606122	G	T	0.545635	1008
5	rs1849054	G	A	0.546627	1008
5	rs114075983	G	A	0.0188492	1008
5	rs191093101	A	G	0.0119048	1008
5	rs11955654	G	A	0.0416667	1008
5	rs265316	T	C	0.612103	1008
5	rs113000456	C	G	0.0188492	1008
5	rs2879076	T	C	0.0188492	1008
5	rs1858296	A	T	0.545635	1008
5	rs11167655	C	T	0.546627	1008
5	rs265312	T	G	0.612103	1008
5	rs73793522	G	A	0.0406746	1008
5	rs155804	G	C	0.544643	1008
5	rs155803	C	T	0.545635	1008
5	rs155358	A	T	0.612103	1008
5	rs142640080	C	T	0.0208333	1008
5	rs155801	A	G	0.545635	1008
5	rs155800	A	G	0.545635	1008
5	rs56003	G	T	0.545635	1008
5	rs56002	A	G	0.545635	1008
5	rs246075	T	C	0.605159	1008
5	rs77459262	A	G	0.0188492	1008
5	rs155817	C	T	0.545635	1008
5	rs155363	A	G	0.612103	1008
5	rs155818	T	C	0.545635	1008
5	rs59295733	T	A	0.0406746	1008
5	rs6895136	A	T	0.0406746	1008
5	rs117642898	G	T	0.0248016	1008
5	rs80037494	T	C	0.0128968	1008
5	rs155362	G	T	0.907738	1008
5	rs9765406	C	G	0.0595238	1008
5	rs155361	G	A	0.607143	1008
5	rs17844361	C	T	0.0109127	1008
5	rs155820	C	G	0.547619	1008
5	rs246074	C	G	0.607143	1008
5	rs155360	C	T	0.611111	1008
5	rs155821	G	A	0.547619	1008
5	rs11747154	C	T	0.0188492	1008
5	rs73793525	A	C	0.0406746	1008
5	rs155823	G	C	0.547619	1008
5	rs155824	T	G	0.547619	1008
5	rs155359	G	T	0.611111	1008
5	rs155825	C	T	0.546627	1008
5	rs77819967	A	G	0.0763889	1008
5	rs147047116	C	T	0.0208333	1008
5	rs246073	T	C	0.547619	1008
5	rs192014288	T	A	0.0625	1008
5	rs58911992	C	T	0.0595238	1008
5	rs155816	T	A	0.547619	1008
5	rs246072	C	T	0.607143	1008
5	rs155815	G	A	0.547619	1008
5	rs246068	G	A	0.547619	1008
5	rs155814	T	C	0.547619	1008
5	rs142380810	A	G	0.0406746	1008
5	rs246066	T	G	0.611111	1008
5	rs59104695	C	T	0.0416667	1008
5	rs246065	A	G	0.607143	1008
5	rs184996	T	A	0.608135	1008
5	rs155813	G	A	0.547619	1008
5	rs6878788	T	C	0.0406746	1008
5	rs246064	C	G	0.607143	1008
5	rs269554	G	A	0.0595238	1008
5	rs246063	T	A	0.607143	1008
5	rs246062	T	A	0.607143	1008
5	rs246061	C	A	0.607143	1008
5	rs246060	T	C	0.607143	1008
5	rs246059	G	T	0.607143	1008
5	rs269552	C	T	0.0595238	1008
5	rs246058	G	A	0.607143	1008
5	rs246057	A	G	0.607143	1008
5	rs246056	G	A	0.607143	1008
5	rs246055	C	T	0.607143	1008
5	rs246054	G	A	0.607143	1008
5	rs246052	G	A	0.607143	1008
5	rs246050	T	G	0.607143	1008
5	rs117857377	A	G	0.0505952	1008
5	rs269551	G	C	0.0595238	1008
5	rs246049	T	G	0.608135	1008
5	rs246048	G	A	0.607143	1008
5	rs246047	C	T	0.607143	1008
5	rs246046	T	A	0.607143	1008
5	rs246045	C	T	0.607143	1008
5	rs269550	T	C	0.0595238	1008
5	rs246044	C	T	0.607143	1008
5	rs246043	G	A	0.607143	1008
5	rs246042	G	A	0.607143	1008
5	rs246041	C	G	0.607143	1008
5	rs246040	A	T	0.547619	1008
5	rs246039	G	A	0.589286	1008
5	rs246038	A	G	0.607143	1008
5	rs246037	C	T	0.607143	1008
5	rs12187982	C	A	0.0188492	1008
5	rs246036	T	G	0.607143	1008
5	rs246035	G	A	0.607143	1008
5	rs246034	A	C	0.607143	1008
5	rs246033	A	C	0.607143	1008
5	rs269545	A	G	0.0595238	1008
5	rs246032	C	A	0.607143	1008
5	rs269546	G	A	0.0595238	1008
5	rs246031	G	A	0.607143	1008
5	rs246030	C	G	0.607143	1008
5	rs246029	G	A	0.607143	1008
5	rs246028	C	T	0.607143	1008
5	rs140078691	G	C	0.0337302	1008
5	rs246027	A	G	0.607143	1008
5	rs246026	C	G	0.608135	1008
5	rs246025	A	T	0.607143	1008
5	rs246024	C	T	0.609127	1008
5	rs246023	G	T	0.609127	1008
5	rs246022	G	A	0.609127	1008
5	rs246021	C	A	0.607143	1008
5	rs246020	G	A	0.607143	1008
5	rs246019	A	G	0.607143	1008
5	rs246018	T	C	0.607143	1008
5	rs246017	C	T	0.607143	1008
5	rs173471	A	G	0.607143	1008
5	rs246016	G	A	0.607143	1008
5	rs246015	T	C	0.547619	1008
5	rs246014	C	A	0.607143	1008
5	rs246013	A	G	0.607143	1008
5	rs155799	C	T	0.547619	1008
5	rs246012	C	T	0.607143	1008
5	rs246011	G	C	0.607143	1008
5	rs246010	A	T	0.607143	1008
5	rs269548	C	T	0.0595238	1008
5	rs246009	G	A	0.607143	1008
5	rs246008	C	T	0.607143	1008
5	rs269549	G	A	0.0595238	1008
5	rs246007	C	T	0.606151	1008
5	rs77362755	C	A	0.0178571	1008
5	rs246006	G	A	0.607143	1008
5	rs166567	T	A	0.0595238	1008
5	rs246005	A	C	0.607143	1008
5	rs246004	T	C	0.548611	1008
5	rs246003	C	G	0.608135	1008
5	rs246002	A	G	0.608135	1008
5	rs192184	C	T	0.608135	1008
5	rs151988	G	C	0.553571	1008
5	rs155812	A	G	0.548611	1008
5	rs155811	A	G	0.552579	1008
5	rs2067599	G	A	0.0595238	1008
5	rs7722865	G	C	0.0406746	1008
5	rs155364	T	A	0.611111	1008
5	rs155808	T	C	0.548611	1008
5	rs155807	C	T	0.545635	1008
5	rs12153295	C	T	0.0188492	1008
5	rs155806	A	G	0.0198413	1008
5	rs3776114	G	T	0.464286	1008
5	rs3776113	T	C	0.0238095	1008
5	rs114554334	A	C	0.0406746	1008
5	rs111586419	C	T	0.0396825	1008
5	rs150966135	A	G	0.015873	1008
5	rs246001	A	G	0.0178571	1008
5	rs1912706	C	T	0.0396825	1008
5	rs78042832	A	G	0.0257937	1008
5	rs4461687	A	C	0.0396825	1008
5	rs113796939	A	T	0.0396825	1008
5	rs145919251	C	T	0.0436508	1008
5	rs145941614	T	C	0.0198413	1008
5	rs75040653	T	G	0.0396825	1008
5	rs112993813	G	A	0.0386905	1008
5	rs74936593	T	C	0.0386905	1008
5	rs77384794	T	C	0.0386905	1008
5	rs13153056	G	A	0.109127	1008
5	rs4912736	T	C	0.446429	1008
5	rs17119334	G	A	0.138889	1008
5	rs3756325	G	A	0.446429	1008
5	rs31874	C	T	0.968254	1008
5	rs3776110	A	G	0.110119	1008
5	rs3756324	G	A	0.445437	1008
5	rs149166530	A	G	0.0277778	1008
5	rs3822343	G	A	0.0714286	1008
5	rs3776109	A	G	0.0714286	1008
5	rs3776108	A	G	0.0714286	1008
5	rs3776107	C	T	0.109127	1008
5	rs31872	G	A	0.683532	1008
5	rs17119346	G	A	0.446429	1008
5	rs13163241	C	T	0.109127	1008
5	rs13175095	A	C	0.110119	1008
5	rs78235138	G	A	0.0327381	1008
5	rs17119351	A	G	0.110119	1008
5	rs31871	A	C	0.55754	1008
5	rs147786395	C	T	0.0386905	1008
5	rs34374778	T	A	0.0714286	1008
5	rs3822342	T	G	0.0714286	1008
5	rs35698397	T	G	0.0724206	1008
5	rs79683532	C	T	0.0714286	1008
5	rs6897376	A	T	0.446429	1008
5	rs35241677	A	G	0.0714286	1008
5	rs34518527	G	A	0.0704365	1008
5	rs2303646	A	G	0.0565476	1008
5	rs7701616	A	G	0.0714286	1008
5	rs34515293	A	G	0.0714286	1008
5	rs13167551	A	G	0.0714286	1008
5	rs148682505	G	A	0.0287698	1008
5	rs79412767	T	A	0.0396825	1008
5	rs17208376	T	C	0.0714286	1008
5	rs139453947	A	G	0.0287698	1008
5	rs75971876	A	G	0.0744048	1008
5	rs146648730	A	G	0.0287698	1008
5	rs76974953	A	G	0.0128968	1008
5	rs13181498	T	C	0.0724206	1008
5	rs35066128	G	A	0.0734127	1008
5	rs71583614	T	C	0.0744048	1008
5	rs6887524	G	T	0.0753968	1008
5	rs71583615	G	A	0.0753968	1008
5	rs17119367	G	A	0.455357	1008
5	rs6876364	A	T	0.0753968	1008
5	rs246592	G	A	0.530754	1008
5	rs61578805	T	C	0.0753968	1008
5	rs2162693	A	G	0.0347222	1008
5	rs144469809	A	G	0.0248016	1008
5	rs67682029	C	T	0.0753968	1008
5	rs6888078	C	T	0.0753968	1008
5	rs13176744	C	T	0.0753968	1008
5	rs13178113	T	A	0.0753968	1008
5	rs78390758	T	C	0.0753968	1008
5	rs71583616	T	A	0.0753968	1008
5	rs35123355	T	C	0.0753968	1008
5	rs31746	A	G	0.532738	1008
5	rs31745	C	T	0.0753968	1008
5	rs17119385	T	C	0.0753968	1008
5	rs28580099	A	G	0.228175	1008
5	rs31743	G	A	0.532738	1008
5	rs71583617	T	C	0.0753968	1008
5	rs12523487	G	C	0.12004	1008
5	rs35790521	G	C	0.0753968	1008
5	rs34907800	A	G	0.0753968	1008
5	rs3776105	A	G	0.457341	1008
5	rs2233590	T	C	0.0535714	1008
5	rs74732386	A	G	0.0863095	1008
5	rs373871306	C	G	0.0168651	1008
5	rs79698725	G	T	0.0753968	1008
5	rs150628362	T	C	0.0178571	1008
5	rs246584	C	T	0.0753968	1008
5	rs62378058	G	A	0.104167	1008
5	rs111647823	C	T	0.229167	1008
5	rs13174636	T	G	0.0753968	1008
5	rs702390	G	A	0.343254	1008
5	rs6580163	T	C	0.457341	1008
5	rs117191363	T	A	0.0863095	1008
5	rs149870405	G	T	0.0386905	1008
5	rs246678	A	T	0.878968	1008
5	rs31811	G	A	0.802579	1008
5	rs13154851	C	T	0.0753968	1008
5	rs35727422	C	A	0.0753968	1008
5	rs147810125	G	A	0.00892857	1008
5	rs31808	C	T	0.0753968	1008
5	rs13164028	G	A	0.0753968	1008
5	rs111558950	C	T	0.122024	1008
5	rs187421	A	G	0.122024	1008
5	rs246677	A	G	0.877976	1008
5	rs62378059	C	T	0.457341	1008
5	rs810277	A	G	0.343254	1008
5	rs42677	G	A	0.0753968	1008
5	rs31802	A	G	0.0753968	1008
5	rs34678974	T	C	0.0753968	1008
5	rs31801	G	A	0.345238	1008
5	rs246675	G	A	0.877976	1008
5	rs12655668	T	C	0.0188492	1008
5	rs31797	T	C	0.345238	1008
5	rs78037172	G	A	0.0218254	1008
5	rs246674	T	C	0.877976	1008
5	rs17684400	C	T	0.0753968	1008
5	rs31796	T	C	0.0753968	1008
5	rs11746036	G	A	0.457341	1008
5	rs31792	A	G	0.0724206	1008
5	rs13172888	G	A	0.0753968	1008
5	rs143286732	C	A	0.0128968	1008
5	rs12521934	G	A	0.122024	1008
5	rs13179299	C	T	0.078373	1008
5	rs152131	A	G	0.0138889	1008
5	rs13178507	G	A	0.078373	1008
5	rs246673	A	G	0.078373	1008
5	rs31861	A	G	0.078373	1008
5	rs31860	A	G	0.078373	1008
5	rs31859	G	A	0.078373	1008
5	rs17628094	C	G	0.078373	1008
5	rs17628113	T	C	0.078373	1008
5	rs2059127	A	T	0.454365	1008
5	rs35110655	T	A	0.078373	1008
5	rs173500	T	C	0.122024	1008
5	rs13165546	G	T	0.078373	1008
5	rs28276	G	A	0.078373	1008
5	rs28275	A	G	0.078373	1008
5	rs31857	T	C	0.078373	1008
5	rs17628337	G	A	0.078373	1008
5	rs31856	G	A	0.078373	1008
5	rs34181037	C	T	0.078373	1008
5	rs11746543	A	G	0.454365	1008
5	rs34463556	T	A	0.078373	1008
5	rs62378862	T	C	0.454365	1008
5	rs35258324	T	C	0.078373	1008
5	rs4912598	A	T	0.453373	1008
5	rs34580312	A	G	0.078373	1008
5	rs31854	C	G	0.654762	1008
5	rs71583624	G	T	0.078373	1008
5	rs31853	G	A	0.078373	1008
5	rs3776103	A	G	0.0793651	1008
5	rs3776102	A	G	0.078373	1008
5	rs3776101	A	G	0.078373	1008
5	rs35312684	T	A	0.078373	1008
5	rs13178255	T	G	0.078373	1008
5	rs148190621	G	A	0.014881	1008
5	rs31851	A	C	0.655754	1008
5	rs13183611	A	C	0.078373	1008
5	rs13163244	G	A	0.078373	1008
5	rs35492448	T	C	0.078373	1008
5	rs413325	T	C	0.877976	1008
5	rs31850	A	G	0.34623	1008
5	rs78609508	C	A	0.230159	1008
5	rs2270124	G	C	0.122024	1008
5	rs1055411	G	C	0.078373	1008
5	rs1055410	T	G	0.078373	1008
5	rs31849	A	G	0.078373	1008
5	rs17844387	A	G	0.0793651	1008
5	rs144865261	A	G	0.0138889	1008
5	rs12515688	G	A	0.122024	1008
5	rs3733699	A	T	0.122024	1008
5	rs17844391	C	G	0.0386905	1008
5	rs31847	T	C	0.078373	1008
5	rs7722330	T	G	0.454365	1008
5	rs10463345	T	C	0.454365	1008
5	rs6887594	T	C	0.454365	1008
5	rs31845	G	A	0.654762	1008
5	rs31844	T	C	0.078373	1008
5	rs71583625	C	T	0.078373	1008
5	rs71583626	G	T	0.078373	1008
5	rs34535102	G	A	0.078373	1008
5	rs35181536	C	A	0.078373	1008
5	rs13175658	T	C	0.078373	1008
5	rs117664900	A	T	0.0267857	1008
5	rs146745003	G	T	0.078373	1008
5	rs12656251	G	C	0.104167	1008
5	rs71583627	A	G	0.078373	1008
5	rs138498254	C	T	0.0525794	1008
5	rs35214397	T	C	0.077381	1008
5	rs34088946	T	C	0.077381	1008
5	rs13161023	A	C	0.077381	1008
5	rs75436832	T	C	0.0396825	1008
5	rs79808754	G	A	0.0396825	1008
5	rs35476168	G	C	0.078373	1008
5	rs191953947	A	G	0.0138889	1008
5	rs13171965	C	T	0.078373	1008
5	rs13171205	G	A	0.078373	1008
5	rs7448483	C	T	0.078373	1008
5	rs2216647	G	A	0.078373	1008
5	rs4151691	T	G	0.078373	1008
5	rs3776100	G	A	0.454365	1008
5	rs3733698	C	T	0.119048	1008
5	rs3733697	C	T	0.119048	1008
5	rs17844411	C	T	0.0267857	1008
5	rs3776099	G	A	0.078373	1008
5	rs246669	A	G	0.196429	1008
5	rs17844417	C	T	0.078373	1008
5	rs3088331	A	C	0.454365	1008
5	rs3822339	A	C	0.078373	1008
5	rs34501263	A	C	0.078373	1008
5	rs246668	C	A	0.118056	1008
5	rs13153224	G	A	0.196429	1008
5	rs74601574	A	G	0.078373	1008
5	rs35737105	A	C	0.078373	1008
5	rs55902608	G	A	0.454365	1008
5	rs141341201	A	G	0.0109127	1008
5	rs10463259	T	G	0.0406746	1008
5	rs78083835	C	A	0.078373	1008
5	rs74607884	T	C	0.232143	1008
5	rs117677024	A	G	0.0218254	1008
5	rs17096901	T	C	0.0456349	1008
5	rs17844422	G	A	0.0724206	1008
5	rs400562	T	C	0.881944	1008
5	rs246725	T	C	0.078373	1008
5	rs79503440	C	A	0.078373	1008
5	rs2338528	A	T	0.427579	1008
5	rs6864827	G	A	0.34623	1008
5	rs246723	A	G	0.423611	1008
5	rs7730410	T	C	0.425595	1008
5	rs56411773	C	A	0.0416667	1008
5	rs246722	C	A	0.559524	1008
5	rs246721	T	G	0.191468	1008
5	rs62378868	A	C	0.37996	1008
5	rs246720	T	A	0.35119	1008
5	rs246718	G	A	0.570437	1008
5	rs246717	C	T	0.660714	1008
5	rs246716	T	C	0.570437	1008
5	rs12656114	A	G	0.0962302	1008
5	rs12654066	C	T	0.37996	1008
5	rs62378869	A	C	0.37996	1008
5	rs55634432	C	T	0.37996	1008
5	rs246713	G	A	0.570437	1008
5	rs35627549	A	C	0.37996	1008
5	rs34762107	T	C	0.37996	1008
5	rs140106398	G	A	0.0119048	1008
5	rs246712	G	A	0.190476	1008
5	rs73271756	T	C	0.190476	1008
5	rs73271757	C	T	0.190476	1008
5	rs62378893	T	C	0.37996	1008
5	rs246711	G	A	0.570437	1008
5	rs13355454	C	T	0.190476	1008
5	rs17629011	C	T	0.00198413	1008
5	rs139713185	G	A	0.0347222	1008
5	rs246710	G	T	0.570437	1008
5	rs246709	T	C	0.570437	1008
5	rs12653888	C	A	0.529762	1008
5	rs4151692	C	T	0.0406746	1008
5	rs4151693	C	T	0.529762	1008
5	rs4151694	C	G	0.529762	1008
5	rs3776096	G	A	0.529762	1008
5	rs246708	G	C	0.0406746	1008
5	rs139417417	A	G	0.0119048	1008
5	rs17844437	T	C	0.0168651	1008
5	rs246703	C	G	0.662698	1008
5	rs17844444	G	A	0.0406746	1008
5	rs17629216	G	A	0.00198413	1008
5	rs12658810	T	A	0.530754	1008
5	rs246702	C	T	0.571429	1008
5	rs17096929	A	T	0.530754	1008
5	rs246701	T	C	0.571429	1008
5	rs246700	A	G	0.571429	1008
5	rs62378894	G	A	0.530754	1008
5	rs246697	C	T	0.0406746	1008
5	rs61537192	G	A	0.0406746	1008
5	rs11748310	G	C	0.529762	1008
5	rs73271769	C	T	0.0416667	1008
5	rs4912600	T	C	0.529762	1008
5	rs56233997	C	A	0.529762	1008
5	rs145354	C	A	0.570437	1008
5	rs62378897	A	T	0.529762	1008
5	rs73271773	A	G	0.0406746	1008
5	rs58906794	T	C	0.0406746	1008
5	rs57645129	C	T	0.0406746	1008
5	rs246690	G	A	0.661706	1008
5	rs79952108	C	T	0.0575397	1008
5	rs140765432	G	A	0.014881	1008
5	rs246689	C	T	0.570437	1008
5	rs246688	A	C	0.661706	1008
5	rs246686	G	A	0.570437	1008
5	rs4912739	C	T	0.015873	1008
5	rs10477144	T	C	0.0426587	1008
5	rs55805572	G	C	0.529762	1008
5	rs246683	T	C	0.571429	1008
5	rs246682	C	T	0.570437	1008
5	rs246681	A	C	0.571429	1008
5	rs246680	G	A	0.572421	1008
5	rs147800681	T	A	0.0327381	1008
5	rs6884127	C	T	0.571429	1008
5	rs6869960	A	G	0.0406746	1008
5	rs1528587	A	G	0.529762	1008
5	rs17096945	T	C	0.0406746	1008
5	rs17286891	G	A	0.015873	1008
5	rs2910313	G	C	0.660714	1008
5	rs3733695	G	A	0.0406746	1008
5	rs2907330	G	A	0.660714	1008
5	rs17844455	G	A	0.0416667	1008
5	rs17844456	C	A	0.0416667	1008
5	rs2907329	C	G	0.671627	1008
5	rs2910314	A	T	0.0912698	1008
5	rs11741863	T	C	0.527778	1008
5	rs6892507	T	A	0.568452	1008
5	rs75316758	C	T	0.0347222	1008
5	rs2950845	A	C	0.0912698	1008
5	rs3733694	A	G	0.0406746	1008
5	rs2697541	T	G	0.90873	1008
5	rs17844507	C	G	0.0406746	1008
5	rs17096961	G	A	0.0406746	1008
5	rs2697540	A	T	0.568452	1008
5	rs2204705	A	G	0.90873	1008
5	rs7730978	A	G	0.52877	1008
5	rs2740584	C	T	0.527778	1008
5	rs2204704	A	G	0.340278	1008
5	rs4151695	A	C	0.0406746	1008
5	rs28664170	G	T	0.0406746	1008
5	rs61739446	T	C	0.0406746	1008
5	rs17844666	C	T	0.52877	1008
5	rs10060104	C	T	0.0406746	1008
5	rs10069559	T	C	0.0406746	1008
5	rs73273626	T	A	0.0406746	1008
5	rs146144214	A	G	0.0287698	1008
5	rs2980409	C	T	0.117063	1008
5	rs2950846	T	C	0.338294	1008
5	rs2338529	C	T	0.0406746	1008
5	rs2338530	A	G	0.90873	1008
5	rs117917973	C	G	0.0426587	1008
5	rs6580182	A	G	0.337302	1008
5	rs59617728	G	A	0.529762	1008
5	rs142259148	A	C	0.0257937	1008
5	rs141152529	G	C	0.0357143	1008
5	rs998794	A	G	0.0406746	1008
5	rs2740588	G	T	0.527778	1008
5	rs17844512	A	G	0.526786	1008
5	rs11167743	C	T	0.339286	1008
5	rs17844514	C	T	0.0337302	1008
5	rs2697531	T	C	0.526786	1008
5	rs10040383	A	G	0.0406746	1008
5	rs2697530	T	A	0.0406746	1008
5	rs563397939	C	T	0.0188492	1008
5	rs3733691	G	A	0.526786	1008
5	rs3733690	G	C	0.56746	1008
5	rs2907326	T	C	0.660714	1008
5	rs2910324	A	G	0.660714	1008
5	rs2907325	C	T	0.660714	1008
5	rs7735365	G	C	0.56746	1008
5	rs12654953	C	T	0.56746	1008
5	rs12657056	A	G	0.56746	1008
5	rs12659392	G	T	0.203373	1008
5	rs4912741	G	C	0.56746	1008
5	rs4912742	T	C	0.56746	1008
5	rs17844551	G	A	0.0357143	1008
5	rs597064	C	T	0.568452	1008
5	rs2907323	C	G	0.093254	1008
5	rs75788551	T	C	0.0357143	1008
5	rs629168	G	T	0.661706	1008
5	rs117392360	G	T	0.0724206	1008
5	rs640835	G	A	0.661706	1008
5	rs590042	C	T	0.527778	1008
5	rs643864	T	C	0.568452	1008
5	rs643918	C	G	0.527778	1008
5	rs73273650	T	C	0.0406746	1008
5	rs17096981	T	G	0.179563	1008
5	rs17096982	G	A	0.0406746	1008
5	rs3756323	A	G	0.0406746	1008
5	rs114149224	T	C	0.0357143	1008
5	rs3733688	T	A	0.25496	1008
5	rs57636116	T	C	0.0406746	1008
5	rs799834	C	G	0.569444	1008
5	rs61745619	G	T	0.0128968	1008
5	rs592195	C	A	0.568452	1008
5	rs112928015	G	A	0.0406746	1008
5	rs73273660	C	T	0.0406746	1008
5	rs9885539	C	T	0.0416667	1008
5	rs2109039	C	T	0.0406746	1008
5	rs13362425	C	G	0.0406746	1008
5	rs672062	T	C	0.661706	1008
5	rs2910007	T	G	0.093254	1008
5	rs676177	A	G	0.568452	1008
5	rs643502	T	C	0.566468	1008
5	rs597196	T	A	0.517857	1008
5	rs73273674	G	A	0.0406746	1008
5	rs2910326	C	T	0.132937	1008
5	rs2910327	C	T	0.093254	1008
5	rs2910006	A	G	0.133929	1008
5	rs189871671	G	A	0.015873	1008
5	rs652435	A	G	0.884921	1008
5	rs2910328	A	T	0.094246	1008
5	rs651056	A	C	0.52877	1008
5	rs628301	C	T	0.662698	1008
5	rs2910330	G	T	0.093254	1008
5	rs56309578	G	C	0.00297619	1008
5	rs17844613	G	T	0.030754	1008
5	rs17844617	C	T	0.0396825	1008
5	rs17844618	T	C	0.0396825	1008
5	rs2910332	C	T	0.093254	1008
5	rs2910333	A	G	0.132937	1008
5	rs141699684	C	A	0.0347222	1008
5	rs702384	C	T	0.529762	1008
5	rs73273694	C	G	0.0396825	1008
5	rs73273701	A	G	0.0396825	1008
5	rs138949009	C	T	0.0138889	1008
5	rs2910004	A	G	0.132937	1008
5	rs75586722	A	G	0.0277778	1008
5	rs149493075	C	T	0.0496032	1008
5	rs3896535	C	G	0.0496032	1008
5	rs117598329	A	G	0.00992063	1008
5	rs73275709	A	G	0.0396825	1008
5	rs9784595	T	A	0.0396825	1008
5	rs2910002	A	G	0.132937	1008
5	rs2907321	C	A	0.093254	1008
5	rs73275711	A	G	0.0396825	1008
5	rs2907320	C	T	0.093254	1008
5	rs2907319	G	A	0.093254	1008
5	rs2907318	G	A	0.093254	1008
5	rs584204	T	C	0.662698	1008
5	rs2907317	G	A	0.093254	1008
5	rs2910334	A	G	0.093254	1008
5	rs73275720	C	T	0.0396825	1008
5	rs73281217	G	A	0.0396825	1008
5	rs112090402	G	A	0.0396825	1008
5	rs2907313	C	T	0.093254	1008
5	rs2907312	C	T	0.093254	1008
5	rs6873959	T	C	0.0396825	1008
5	rs143889704	T	A	0.0218254	1008
5	rs2907311	A	G	0.093254	1008
5	rs2907310	A	C	0.093254	1008
5	rs2907309	G	A	0.093254	1008
5	rs73281222	C	T	0.0396825	1008
5	rs2910001	T	C	0.093254	1008
5	rs145435798	A	G	0.015873	1008
5	rs2907308	G	A	0.093254	1008
5	rs2910000	C	T	0.093254	1008
5	rs2907307	A	G	0.094246	1008
5	rs3733683	C	G	0.0396825	1008
5	rs2909999	G	A	0.093254	1008
5	rs189051682	C	T	0.015873	1008
5	rs2907306	A	G	0.093254	1008
5	rs182889312	G	C	0.0406746	1008
5	rs2907305	G	A	0.093254	1008
5	rs2907304	A	T	0.132937	1008
5	rs2909995	T	C	0.093254	1008
5	rs2909994	T	C	0.093254	1008
5	rs73281238	C	A	0.0396825	1008
5	rs2909993	C	A	0.093254	1008
5	rs2907303	C	A	0.093254	1008
5	rs2910335	A	G	0.093254	1008
5	rs3797059	A	G	0.030754	1008
5	rs631696	A	G	0.526786	1008
5	rs2109038	G	T	0.0396825	1008
5	rs2907302	G	A	0.132937	1008
5	rs6877134	C	T	0.0396825	1008
5	rs2907301	G	A	0.093254	1008
5	rs587342	T	C	0.659722	1008
5	rs660082	G	A	0.526786	1008
5	rs618096	G	A	0.659722	1008
5	rs3776091	T	G	0.0396825	1008
5	rs1017091	T	C	0.0396825	1008
5	rs10516156	C	A	0.526786	1008
5	rs140630798	T	C	0.031746	1008
5	rs1363447	T	C	0.132937	1008
5	rs2910336	A	G	0.093254	1008
5	rs2910337	T	G	0.094246	1008
5	rs2910338	C	G	0.093254	1008
5	rs1895255	T	G	0.093254	1008
5	rs2910339	A	C	0.093254	1008
5	rs2910340	C	T	0.093254	1008
5	rs116515969	G	A	0.146825	1008
5	rs183118683	A	G	0.0128968	1008
5	rs2910341	C	T	0.093254	1008
5	rs2909992	T	C	0.093254	1008
5	rs2907298	T	A	0.132937	1008
5	rs76289228	T	C	0.0555556	1008
5	rs2907297	C	A	0.093254	1008
5	rs1133436	A	T	0.093254	1008
5	rs11950683	C	T	0.093254	1008
5	rs1638537	G	C	0.659722	1008
5	rs2910311	A	G	0.094246	1008
5	rs2910312	A	G	0.093254	1008
5	rs145755279	C	T	0.0297619	1008
5	rs2907296	G	T	0.132937	1008
5	rs13190224	C	T	0.094246	1008
5	rs141955581	C	T	0.0138889	1008
5	rs7732379	A	G	0.094246	1008
5	rs13182561	A	G	0.093254	1008
5	rs643844	G	T	0.65873	1008
5	rs640163	A	T	0.554563	1008
5	rs73263904	T	C	0.0357143	1008
5	rs80257135	G	C	0.0277778	1008
5	rs76671173	G	C	0.0367063	1008
5	rs74732224	C	T	0.0367063	1008
5	rs612006	A	G	0.261905	1008
5	rs598227	T	A	0.409722	1008
5	rs3822329	A	G	0.0873016	1008
5	rs75180754	C	T	0.0367063	1008
5	rs585621	T	C	0.197421	1008
5	rs117735213	A	G	0.0238095	1008
5	rs678800	T	A	0.322421	1008
5	rs676835	T	C	0.299603	1008
5	rs676832	T	A	0.197421	1008
5	rs144479873	G	A	0.0208333	1008
5	rs75859114	A	G	0.218254	1008
5	rs10044936	C	T	0.0367063	1008
5	rs79915549	T	A	0.0277778	1008
5	rs28600237	A	G	0.321429	1008
5	rs62378922	G	A	0.0654762	1008
5	rs62378923	C	T	0.0882937	1008
5	rs144868283	A	G	0.0436508	1008
5	rs1363453	G	A	0.0882937	1008
5	rs1363451	G	A	0.0882937	1008
5	rs1363450	T	A	0.0882937	1008
5	rs57396973	T	A	0.093254	1008
5	rs75240822	G	A	0.0367063	1008
5	rs618578	T	C	0.321429	1008
5	rs66998469	T	C	0.093254	1008
5	rs568034966	A	C	0.0228175	1008
5	rs111994142	G	T	0.0367063	1008
5	rs6868387	G	A	0.0882937	1008
5	rs117710837	G	A	0.0505952	1008
5	rs61203679	T	C	0.21131	1008
5	rs10062604	T	C	0.093254	1008
5	rs75662634	C	T	0.0228175	1008
5	rs149195051	A	C	0.0446429	1008
5	rs12187725	A	G	0.0704365	1008
5	rs619268	C	T	0.104167	1008
5	rs12188255	T	C	0.093254	1008
5	rs799841	G	T	0.321429	1008
5	rs605151	T	A	0.196429	1008
5	rs7703869	C	T	0.0882937	1008
5	rs6580183	C	T	0.0367063	1008
5	rs111952494	G	A	0.0367063	1008
5	rs59933130	G	A	0.0882937	1008
5	rs76422143	G	A	0.0367063	1008
5	rs6878504	G	A	0.0367063	1008
5	rs2879202	C	A	0.0882937	1008
5	rs4912745	T	C	0.0882937	1008
5	rs113658480	C	T	0.0367063	1008
5	rs113951537	G	T	0.0367063	1008
5	rs7710691	T	C	0.0367063	1008
5	rs76572944	T	C	0.0367063	1008
5	rs2079695	A	G	0.803571	1008
5	rs11952480	C	T	0.0367063	1008
5	rs78174798	T	A	0.0277778	1008
5	rs1422411	G	A	0.803571	1008
5	rs13175150	T	A	0.678571	1008
5	rs13175163	T	C	0.678571	1008
5	rs7731867	A	T	0.924603	1008
5	rs1017086	G	A	0.808532	1008
5	rs10067231	C	T	0.093254	1008
5	rs4912746	T	C	0.0922619	1008
5	rs2098059	C	T	0.0367063	1008
5	rs1017087	A	G	0.589286	1008
5	rs62378367	T	C	0.00297619	1008
5	rs1076361	C	T	0.0694444	1008
5	rs758346	C	A	0.0873016	1008
5	rs758347	C	T	0.803571	1008
5	rs2338532	G	A	0.0873016	1008
5	rs11740372	G	A	0.679563	1008
5	rs147382714	T	C	0.0436508	1008
5	rs76229790	G	A	0.0228175	1008
5	rs80311020	T	C	0.0367063	1008
5	rs4912747	T	A	0.0873016	1008
5	rs6580184	G	A	0.58631	1008
5	rs6889723	C	T	0.0644841	1008
5	rs13187825	C	T	0.765873	1008
5	rs13362262	G	A	0.0228175	1008
5	rs10040993	C	A	0.0605159	1008
5	rs10074100	A	G	0.0605159	1008
5	rs114437323	T	G	0.014881	1008
5	rs10051009	G	C	0.0605159	1008
5	rs56756237	T	C	0.0694444	1008
5	rs10491308	A	G	0.0605159	1008
5	rs10491309	A	G	0.014881	1008
5	rs7714977	G	C	0.0605159	1008
5	rs62378369	A	G	0.0644841	1008
5	rs7702064	T	C	0.0605159	1008
5	rs7735993	A	G	0.125	1008
5	rs62378370	T	C	0.0694444	1008
5	rs7736152	A	G	0.80754	1008
5	rs76345233	C	A	0.0376984	1008
5	rs74411043	T	C	0.0188492	1008
5	rs62378371	G	A	0.0644841	1008
5	rs10042612	C	T	0.920635	1008
5	rs10080079	T	G	0.102183	1008
5	rs112995820	T	C	0.0376984	1008
5	rs113037216	A	G	0.0376984	1008
5	rs1833657	A	G	0.891865	1008
5	rs111292813	T	A	0.0376984	1008
5	rs56976484	G	A	0.102183	1008
5	rs3749780	C	T	0.0644841	1008
5	rs3749779	A	C	0.094246	1008
5	rs10075302	C	A	0.0376984	1008
5	rs11952797	G	A	0.587302	1008
5	rs77201699	A	T	0.0376984	1008
5	rs111702937	A	G	0.0376984	1008
5	rs7724001	T	A	0.808532	1008
5	rs7705024	G	C	0.119048	1008
5	rs76570441	G	A	0.0188492	1008
5	rs10875594	C	T	0.135913	1008
5	rs112843360	A	G	0.0188492	1008
5	rs6870500	C	T	0.241071	1008
5	rs79111978	C	T	0.0188492	1008
5	rs111471688	C	T	0.0188492	1008
5	rs78336881	T	A	0.0188492	1008
5	rs80292530	T	C	0.0188492	1008
5	rs148962675	C	T	0.0238095	1008
5	rs74941902	G	A	0.0188492	1008
5	rs78925925	C	A	0.0188492	1008
5	rs72806826	C	T	0.0863095	1008
5	rs6898211	C	A	0.0863095	1008
5	rs6879035	A	C	0.243056	1008
5	rs78279347	T	C	0.0188492	1008
5	rs6862672	C	T	0.240079	1008
5	rs72806829	G	A	0.0873016	1008
5	rs58436122	A	C	0.22619	1008
5	rs10491310	T	C	0.155754	1008
5	rs12523208	C	T	0.0962302	1008
5	rs72806831	G	A	0.0873016	1008
5	rs10214106	G	A	0.136905	1008
5	rs17524297	G	A	0.0605159	1008
5	rs6873682	G	A	0.243056	1008
5	rs12519400	G	A	0.136905	1008
5	rs12517653	A	G	0.155754	1008
5	rs117197912	A	C	0.0595238	1008
5	rs112015921	T	C	0.0198413	1008
5	rs72806833	G	A	0.0873016	1008
5	rs10041885	T	C	0.155754	1008
5	rs6877356	T	A	0.243056	1008
5	rs140145995	A	G	0.0238095	1008
5	rs17097144	A	G	0.243056	1008
5	rs17097145	C	T	0.150794	1008
5	rs17097147	A	T	0.0168651	1008
5	rs62378374	T	C	0.150794	1008
5	rs10039925	C	T	0.150794	1008
5	rs10042819	A	G	0.150794	1008
5	rs7704217	C	T	0.238095	1008
5	rs17097152	G	A	0.14881	1008
5	rs7730	A	G	0.235119	1008
5	rs10310	T	C	0.147817	1008
5	rs2230133	G	C	0.0873016	1008
5	rs149745811	T	C	0.0238095	1008
5	rs11547633	T	G	0.0416667	1008
5	rs140942166	G	A	0.00793651	1008
5	rs113972975	C	T	0.0198413	1008
5	rs10875595	T	G	0.0605159	1008
5	rs72806837	A	C	0.0882937	1008
5	rs13359820	A	G	0.241071	1008
5	rs7706206	G	A	0.134921	1008
5	rs7727101	A	C	0.241071	1008
5	rs138885148	A	G	0.0406746	1008
5	rs113533413	C	T	0.0188492	1008
5	rs72806838	T	G	0.242063	1008
5	rs35137431	T	A	0.0644841	1008
5	rs78818071	A	T	0.134921	1008
5	rs2338652	G	T	0.227183	1008
5	rs961967	T	G	0.241071	1008
5	rs58544903	T	C	0.133929	1008
5	rs2472648	C	T	0.893849	1008
5	rs78355629	A	G	0.0406746	1008
5	rs2069030	C	T	0.0178571	1008
5	rs17097180	T	G	0.0406746	1008
5	rs118081138	A	G	0.0357143	1008
5	rs74814733	A	G	0.0188492	1008
5	rs13356177	G	T	0.132937	1008
5	rs72806840	T	G	0.0882937	1008
5	rs2472647	G	A	0.893849	1008
5	rs76571170	G	A	0.0188492	1008
5	rs17097189	T	G	0.240079	1008
5	rs12522664	C	T	0.126984	1008
5	rs72790003	A	G	0.0882937	1008
5	rs11954562	G	A	0.240079	1008
5	rs72790004	G	T	0.0882937	1008
5	rs62378405	G	A	0.0605159	1008
5	rs10491311	T	C	0.240079	1008
5	rs6861047	G	A	0.0605159	1008
5	rs35592458	C	G	0.590278	1008
5	rs3806839	C	T	0.587302	1008
5	rs3806838	A	G	0.241071	1008
5	rs79225545	A	G	0.0248016	1008
5	rs7701092	A	G	0.0257937	1008
5	rs6580185	G	C	0.214286	1008
5	rs3806837	T	C	0.0406746	1008
5	rs11575948	A	C	0.0406746	1008
5	rs72790006	G	T	0.0386905	1008
5	rs80028471	T	A	0.0595238	1008
5	rs13357694	T	C	0.0406746	1008
5	rs6863116	T	A	0.0406746	1008
5	rs6877775	G	A	0.0406746	1008
5	rs3749778	G	T	0.0357143	1008
5	rs3749777	A	G	0.0406746	1008
5	rs72790007	T	C	0.0386905	1008
5	rs10214288	A	G	0.0406746	1008
5	rs3806836	G	A	0.190476	1008
5	rs11575949	G	A	0.0406746	1008
5	rs142728816	G	T	0.0277778	1008
5	rs17097226	T	G	0.0406746	1008
5	rs4329068	G	A	0.0376984	1008
5	rs12386471	C	T	0.0406746	1008
5	rs58934519	A	G	0.0396825	1008
5	rs17097227	C	G	0.0406746	1008
5	rs72790009	G	A	0.0386905	1008
5	rs79372563	G	C	0.0386905	1008
5	rs4912605	G	T	0.0396825	1008
5	rs72790010	G	C	0.0386905	1008
5	rs17097231	C	G	0.119048	1008
5	rs74488479	A	G	0.0565476	1008
5	rs62378417	G	C	0.0406746	1008
5	rs57735633	A	G	0.0406746	1008
5	rs146059189	A	C	0.0267857	1008
5	rs17097238	A	G	0.0406746	1008
5	rs57308563	T	C	0.0406746	1008
5	rs79266084	G	A	0.0376984	1008
5	rs28694549	A	G	0.0396825	1008
5	rs6873480	G	A	0.0396825	1008
5	rs2240697	C	G	0.327381	1008
5	rs3749776	C	T	0.0376984	1008
5	rs3806834	G	A	0.0952381	1008
5	rs4151698	A	G	0.0396825	1008
5	rs3749775	C	A	0.0386905	1008
5	rs3749773	A	G	0.0386905	1008
5	rs3749771	C	A	0.0168651	1008
5	rs72790015	C	A	0.0386905	1008
5	rs6895700	A	G	0.0386905	1008
5	rs72790016	G	A	0.0376984	1008
5	rs6896353	A	G	0.0396825	1008
5	rs10051438	A	T	0.0396825	1008
5	rs141471013	A	G	0.0376984	1008
5	rs60712207	C	T	0.25	1008
5	rs17524659	G	A	0.0376984	1008
5	rs72790019	G	A	0.0386905	1008
5	rs112095214	C	A	0.0386905	1008
5	rs142315554	A	G	0.0168651	1008
5	rs61675507	G	T	0.131944	1008
5	rs72790022	T	G	0.0386905	1008
5	rs118021618	C	T	0.0257937	1008
5	rs7704696	T	C	0.0386905	1008
5	rs72790024	G	A	0.0396825	1008
5	rs2072315	A	G	0.326389	1008
5	rs2240698	C	T	0.111111	1008
5	rs6883770	G	A	0.0386905	1008
5	rs2024141	G	A	0.118056	1008
5	rs3806833	T	C	0.0386905	1008
5	rs3806832	G	A	0.0386905	1008
5	rs72790028	C	T	0.0386905	1008
5	rs72790029	G	A	0.0386905	1008
5	rs2240699	C	T	0.326389	1008
5	rs57697403	T	A	0.0386905	1008
5	rs67622091	C	A	0.0386905	1008
5	rs68033444	C	T	0.0386905	1008
5	rs77505166	G	A	0.0376984	1008
5	rs192606668	G	A	0.0257937	1008
5	rs3806831	T	C	0.0396825	1008
5	rs57898397	A	G	0.0386905	1008
5	rs726684	T	G	0.131944	1008
5	rs11575958	T	G	0.0753968	1008
5	rs2240700	G	T	0.154762	1008
5	rs147992300	C	T	0.0168651	1008
5	rs75588357	C	T	0.0367063	1008
5	rs59251876	G	C	0.0406746	1008
5	rs56946131	A	G	0.0406746	1008
5	rs6580187	G	A	0.154762	1008
5	rs62378447	C	A	0.0406746	1008
5	rs7703108	G	T	0.154762	1008
5	rs10045443	G	T	0.197421	1008
5	rs6867460	G	A	0.154762	1008
5	rs111395890	A	C	0.0367063	1008
5	rs72790034	A	G	0.0386905	1008
5	rs6880273	C	A	0.195437	1008
5	rs62378449	G	A	0.0406746	1008
5	rs56773894	T	C	0.0406746	1008
5	rs17097267	T	C	0.118056	1008
5	rs4151700	G	T	0.0386905	1008
5	rs1363448	C	T	0.327381	1008
5	rs3749770	T	C	0.195437	1008
5	rs3749769	T	C	0.118056	1008
5	rs72790035	T	C	0.0396825	1008
5	rs72790038	G	A	0.0396825	1008
5	rs58503510	G	A	0.0406746	1008
5	rs72790039	A	G	0.0386905	1008
5	rs62378453	C	G	0.0406746	1008
5	rs58047392	C	T	0.152778	1008
5	rs72790040	G	A	0.0386905	1008
5	rs3749768	C	T	0.0367063	1008
5	rs3749767	G	A	0.193452	1008
5	rs75744979	T	C	0.0367063	1008
5	rs4912751	A	G	0.325397	1008
5	rs181239359	C	T	0.0168651	1008
5	rs3806830	A	G	0.0367063	1008
5	rs2240701	C	A	0.19246	1008
5	rs2015825	G	T	0.324405	1008
5	rs17208397	G	C	0.0367063	1008
5	rs532216579	T	G	0.0109127	1008
5	rs72790042	G	A	0.0396825	1008
5	rs7732160	G	A	0.0367063	1008
5	rs11167744	T	C	0.118056	1008
5	rs73792198	C	A	0.118056	1008
5	rs57195665	C	A	0.117063	1008
5	rs73792199	A	G	0.111111	1008
5	rs17097293	T	C	0.195437	1008
5	rs62378457	A	G	0.0406746	1008
5	rs17208404	A	C	0.132937	1008
5	rs11167745	G	C	0.195437	1008
5	rs10046053	T	C	0.118056	1008
5	rs3749765	A	C	0.154762	1008
5	rs3828681	G	A	0.0367063	1008
5	rs17097300	G	A	0.0952381	1008
5	rs6862159	C	T	0.0367063	1008
5	rs6580188	T	C	0.326389	1008
5	rs7703679	C	A	0.188492	1008
5	rs4912753	C	G	0.325397	1008
5	rs72790047	T	C	0.0396825	1008
5	rs3805699	G	T	0.119048	1008
5	rs3828680	C	T	0.326389	1008
5	rs79477223	G	T	0.0297619	1008
5	rs10035418	A	G	0.190476	1008
5	rs72790049	G	A	0.0406746	1008
5	rs13178044	G	T	0.119048	1008
5	rs880080	G	A	0.0297619	1008
5	rs3792898	C	T	0.118056	1008
5	rs3792897	A	G	0.118056	1008
5	rs3805698	G	T	0.118056	1008
5	rs3805697	C	T	0.136905	1008
5	rs3805696	C	T	0.118056	1008
5	rs144018757	A	G	0.0337302	1008
5	rs1059029	A	G	0.189484	1008
5	rs7723254	C	T	0.12004	1008
5	rs72790051	C	T	0.0386905	1008
5	rs59518107	A	G	0.119048	1008
5	rs62379167	C	T	0.138889	1008
5	rs4432943	G	T	0.328373	1008
5	rs7713034	T	C	0.189484	1008
5	rs140080701	C	G	0.10119	1008
5	rs2879228	G	A	0.140873	1008
5	rs192869194	C	T	0.00992063	1008
5	rs148815534	A	G	0.015873	1008
5	rs146748846	G	C	0.00793651	1008
5	rs11958830	T	C	0.1875	1008
```
