## Supplementary material for "Characterization of shared and ancestry-specific signals driving complex traits using multi-ancestry fine-mapping": s2_ref.bim

```
5	rs10074378	0	139837385	G	A
5	rs189255055	0	139837559	T	G
5	rs1019933	0	139844953	A	G
5	rs7449225	0	139845743	G	A
5	rs145328698	0	139845760	T	C
5	rs5011956	0	139845793	T	A
5	rs143060725	0	139847784	C	T
5	rs35346561	0	139847868	A	C
5	rs75619841	0	139849184	A	C
5	rs140354597	0	139852892	C	T
5	rs76376634	0	139853923	C	T
5	rs79460904	0	139860198	G	A
5	rs77221996	0	139860618	G	A
5	rs10041762	0	139862774	A	G
5	rs142523716	0	139865885	G	A
5	rs75676366	0	139866326	A	G
5	rs10067969	0	139867969	A	G
5	rs9687753	0	139873598	C	T
5	rs12109242	0	139875220	G	T
5	rs62385234	0	139875227	G	A
5	rs4912713	0	139881469	A	T
5	rs188172584	0	139881607	A	G
5	rs28493133	0	139883215	C	T
5	rs181178626	0	139884478	G	C
5	rs6871703	0	139886839	A	G
5	rs142118746	0	139888019	C	G
5	rs7712617	0	139888590	C	A
5	rs10463292	0	139888813	G	C
5	rs150383482	0	139890079	G	A
5	rs11167489	0	139891089	C	T
5	rs190663828	0	139893201	C	T
5	rs77093431	0	139893204	G	A
5	rs6579768	0	139894136	T	C
5	rs12189422	0	139894414	G	A
5	rs532847566	0	139896454	A	G
5	rs187448730	0	139898501	G	C
5	rs76128141	0	139900820	G	A
5	rs141922369	0	139903379	C	T
5	rs78928520	0	139904341	T	A
5	rs10434717	0	139905021	T	C
5	rs10434718	0	139905161	A	C
5	rs3752704	0	139907810	A	G
5	rs62384164	0	139912224	A	T
5	rs139398635	0	139912860	C	G
5	rs3733681	0	139914758	A	G
5	rs72798885	0	139915565	G	A
5	rs10476933	0	139915663	C	G
5	rs1835959	0	139920311	G	A
5	rs9324644	0	139921961	G	A
5	rs2108446	0	139923504	C	T
5	rs115216292	0	139923921	C	T
5	rs250432	0	139924715	C	T
5	rs117440248	0	139924866	C	T
5	rs75743464	0	139925016	A	T
5	rs4912714	0	139925855	G	T
5	rs801465	0	139925932	T	G
5	rs250424	0	139927672	A	C
5	rs250425	0	139928128	C	T
5	rs72492417	0	139930936	T	G
5	rs801460	0	139931930	C	T
5	rs73267612	0	139932417	T	G
5	rs801459	0	139933623	T	G
5	rs35209457	0	139934587	C	T
5	rs10463297	0	139936239	T	C
5	rs250427	0	139936980	A	G
5	rs2249213	0	139937146	G	A
5	rs143692635	0	139938337	G	A
5	rs199704720	0	139938369	C	T
5	rs250431	0	139940233	G	A
5	rs1800882	0	139940302	G	A
5	rs250430	0	139941228	A	G
5	rs171632	0	139941318	A	G
5	rs250429	0	139944826	T	C
5	rs250428	0	139945307	G	T
5	rs2282803	0	139945716	T	C
5	rs6550	0	139948616	T	A
5	rs2253378	0	139948802	A	G
5	rs80049489	0	139948839	A	G
5	rs55720104	0	139949409	T	C
5	rs917302	0	139950138	C	T
5	rs77893524	0	139950475	G	T
5	rs17118938	0	139950858	C	G
5	rs78814797	0	139951373	A	C
5	rs4912715	0	139951790	G	A
5	rs801458	0	139953189	T	C
5	rs6883156	0	139955371	C	T
5	rs801457	0	139957807	A	G
5	rs117332734	0	139958651	T	C
5	rs13175533	0	139958974	A	T
5	rs801456	0	139958978	A	T
5	rs801455	0	139959829	G	A
5	rs185273743	0	139961012	A	G
5	rs2563253	0	139962167	A	G
5	rs142519606	0	139962759	C	T
5	rs79861388	0	139970742	G	A
5	rs4279384	0	139971188	G	A
5	rs2878916	0	139971517	T	A
5	rs801463	0	139972093	T	A
5	rs142890710	0	139973391	T	A
5	rs68010656	0	139973696	G	T
5	rs73269505	0	139973781	C	T
5	rs1864255	0	139974473	T	G
5	rs2569162	0	139975053	A	G
5	rs2563320	0	139975067	T	C
5	rs2569163	0	139975466	A	G
5	rs2569164	0	139975626	A	T
5	rs2569165	0	139975636	A	C
5	rs2569166	0	139975672	G	A
5	rs2569167	0	139975887	G	A
5	rs2563321	0	139976241	C	G
5	rs2569168	0	139976956	A	T
5	rs72798893	0	139976959	A	G
5	rs2569169	0	139977351	T	C
5	rs2563322	0	139977818	T	G
5	rs2563323	0	139977955	C	G
5	rs58027502	0	139978241	C	T
5	rs72798896	0	139978645	C	T
5	rs2569170	0	139978748	T	C
5	rs2563324	0	139979448	G	A
5	rs1835148	0	139980775	T	C
5	rs12163996	0	139980824	C	G
5	rs2569171	0	139981123	C	T
5	rs2337224	0	139981326	G	A
5	rs2337225	0	139981336	G	A
5	rs72798897	0	139981578	C	T
5	rs187901784	0	139982300	C	T
5	rs778607	0	139983297	T	A
5	rs778605	0	139983863	A	C
5	rs1820833	0	139985041	C	G
5	rs2569176	0	139986317	A	G
5	rs2163786	0	139986490	C	T
5	rs2563330	0	139987572	T	G
5	rs11167532	0	139987897	G	A
5	rs7711117	0	139988753	C	T
5	rs57599368	0	139992113	A	G
5	rs2569177	0	139992162	G	T
5	rs2569178	0	139992171	G	A
5	rs4264986	0	139993266	T	A
5	rs34517992	0	139993439	T	G
5	rs190821078	0	139993577	C	T
5	rs2256547	0	139996011	G	T
5	rs78791026	0	139996136	C	A
5	rs117341498	0	139996389	G	A
5	rs2569181	0	139997812	C	T
5	rs778604	0	139998565	T	A
5	rs778603	0	139998807	A	G
5	rs778602	0	139998838	G	A
5	rs778601	0	140000428	T	G
5	rs778600	0	140001609	A	G
5	rs778599	0	140001761	G	A
5	rs1991801	0	140003395	A	G
5	rs2569185	0	140004033	G	A
5	rs117902610	0	140004210	G	A
5	rs778582	0	140004816	C	T
5	rs72800905	0	140004909	C	G
5	rs778583	0	140005110	C	T
5	rs778584	0	140005212	T	C
5	rs778585	0	140005377	T	C
5	rs7721577	0	140005786	T	C
5	rs778586	0	140005918	A	G
5	rs60745418	0	140006267	C	T
5	rs778587	0	140006430	C	T
5	rs76148587	0	140006718	C	T
5	rs12659563	0	140007035	C	T
5	rs778589	0	140007638	C	T
5	rs2563317	0	140007718	G	A
5	rs2563316	0	140007811	C	G
5	rs192534181	0	140007838	C	T
5	rs2569188	0	140008419	G	A
5	rs58150262	0	140008476	C	T
5	rs2563315	0	140008505	A	G
5	rs7728187	0	140009273	C	G
5	rs2563298	0	140011315	C	A
5	rs4914	0	140011468	C	G
5	rs74587733	0	140011867	C	T
5	rs2569190	0	140012916	A	G
5	rs5744455	0	140013307	G	A
5	rs5744454	0	140013567	T	G
5	rs2569191	0	140013903	C	T
5	rs3138078	0	140014117	C	A
5	rs2915863	0	140014377	C	T
5	rs3138076	0	140014613	T	C
5	rs2569192	0	140015208	G	C
5	rs2569193	0	140015495	G	A
5	rs2563310	0	140015741	A	G
5	rs3138074	0	140015932	A	T
5	rs5744441	0	140016847	G	A
5	rs4912717	0	140018235	G	A
5	rs4912718	0	140018378	C	T
5	rs79242921	0	140018466	C	T
5	rs12517200	0	140019921	A	G
5	rs11554680	0	140021482	C	T
5	rs12153256	0	140021858	A	T
5	rs3822356	0	140022436	A	G
5	rs17208187	0	140023238	C	G
5	rs753279	0	140023818	C	T
5	rs753280	0	140024042	T	C
5	rs702399	0	140024432	C	T
5	rs702398	0	140024491	A	G
5	rs778591	0	140025484	G	A
5	rs2563331	0	140025752	C	T
5	rs2563332	0	140025754	C	T
5	rs778592	0	140026527	A	T
5	rs778593	0	140027216	T	C
5	rs778594	0	140027304	T	C
5	rs146400503	0	140027435	C	T
5	rs2569160	0	140028774	T	C
5	rs6860758	0	140029373	G	A
5	rs2245643	0	140029780	G	A
5	rs2245640	0	140029958	A	G
5	rs1962649	0	140030243	A	T
5	rs1962648	0	140030306	C	T
5	rs2569159	0	140030710	C	T
5	rs56692296	0	140030741	G	A
5	rs1583005	0	140031537	G	A
5	rs1864254	0	140032947	T	C
5	rs117047121	0	140033512	T	C
5	rs801399	0	140034844	C	T
5	rs778595	0	140036681	G	A
5	rs778596	0	140037272	G	A
5	rs6888409	0	140037460	G	T
5	rs778597	0	140040665	G	A
5	rs778598	0	140040921	T	C
5	rs4801	0	140041960	T	G
5	rs34678418	0	140043350	C	T
5	rs35614340	0	140043618	C	G
5	rs2563335	0	140044292	C	A
5	rs2530247	0	140045016	T	A
5	rs58669846	0	140045994	C	G
5	rs2563311	0	140046435	A	G
5	rs2563312	0	140046939	C	T
5	rs2530246	0	140047011	G	C
5	rs2563314	0	140047289	A	G
5	rs2302104	0	140047600	C	T
5	rs2251860	0	140048209	T	C
5	rs2286394	0	140048544	C	T
5	rs35983033	0	140048707	A	G
5	rs702397	0	140050265	A	G
5	rs2563333	0	140052271	A	G
5	rs2530242	0	140053351	G	C
5	rs58302597	0	140054257	C	T
5	rs2530241	0	140054485	C	T
5	rs811382	0	140057216	G	A
5	rs2230361	0	140057535	G	A
5	rs2073512	0	140058893	C	T
5	rs2530240	0	140060547	T	C
5	rs61093427	0	140061761	C	T
5	rs2530239	0	140062547	C	T
5	rs142994969	0	140062751	G	A
5	rs141220649	0	140062972	T	C
5	rs801189	0	140063091	A	G
5	rs78299006	0	140064888	G	A
5	rs812381	0	140065203	C	G
5	rs1089305	0	140066306	T	C
5	rs1089304	0	140066500	T	G
5	rs801188	0	140066916	G	T
5	rs801187	0	140067219	A	T
5	rs117912126	0	140067223	T	A
5	rs801186	0	140067778	T	C
5	rs702396	0	140068108	C	G
5	rs801185	0	140068869	A	G
5	rs2563307	0	140069843	C	T
5	rs2563306	0	140070017	C	T
5	rs813897	0	140070029	T	C
5	rs59925457	0	140070104	C	T
5	rs2563305	0	140071735	A	G
5	rs2563304	0	140072057	C	T
5	rs3776130	0	140072249	G	T
5	rs3776129	0	140072292	G	A
5	rs3776128	0	140072392	C	T
5	rs113720830	0	140072409	C	T
5	rs2530235	0	140072647	G	T
5	rs112859141	0	140072811	G	A
5	rs6883035	0	140073883	G	A
5	rs17119056	0	140075474	C	T
5	rs2563302	0	140079051	T	C
5	rs801168	0	140080298	T	C
5	rs801167	0	140081423	C	T
5	rs809635	0	140081791	A	G
5	rs801166	0	140081902	G	A
5	rs59127720	0	140082677	A	G
5	rs2530233	0	140082876	A	G
5	rs2530232	0	140082878	A	G
5	rs17286731	0	140083744	G	A
5	rs6848	0	140086062	A	T
5	rs6849	0	140086191	G	T
5	rs702395	0	140086677	C	T
5	rs702394	0	140086786	A	G
5	rs801176	0	140087010	G	A
5	rs113642240	0	140087029	G	A
5	rs2530230	0	140088131	G	A
5	rs11167561	0	140088477	C	T
5	rs111316676	0	140089483	A	C
5	rs801184	0	140090810	A	G
5	rs801183	0	140091115	A	G
5	rs801182	0	140092043	G	A
5	rs801181	0	140092814	C	T
5	rs801180	0	140092903	G	T
5	rs801179	0	140093767	G	T
5	rs801178	0	140094570	T	C
5	rs801177	0	140095186	A	C
5	rs10447217	0	140095459	A	G
5	rs148097653	0	140095465	T	G
5	rs2563297	0	140097072	T	C
5	rs12188417	0	140098596	T	G
5	rs2530226	0	140101612	T	C
5	rs2530225	0	140102539	G	A
5	rs2530224	0	140103029	T	C
5	rs72492418	0	140104531	G	A
5	rs2563283	0	140105978	C	A
5	rs2563290	0	140106501	C	T
5	rs4912597	0	140106857	C	G
5	rs6885867	0	140106936	T	A
5	rs2563334	0	140107065	C	G
5	rs2563336	0	140107199	A	G
5	rs6875495	0	140107231	C	T
5	rs2563337	0	140107452	A	G
5	rs59690131	0	140107679	G	A
5	rs12186884	0	140108670	G	T
5	rs2530244	0	140109155	A	G
5	rs77249906	0	140109524	A	G
5	rs72800938	0	140109646	G	C
5	rs113598701	0	140110242	C	T
5	rs2563293	0	140110536	T	C
5	rs2563292	0	140110847	T	C
5	rs2435142	0	140111241	G	A
5	rs56852555	0	140111930	A	G
5	rs113066026	0	140112243	G	A
5	rs801175	0	140112285	C	T
5	rs801174	0	140112712	C	T
5	rs143101983	0	140113135	T	G
5	rs4318823	0	140114987	C	A
5	rs735554	0	140115134	G	A
5	rs72800940	0	140115203	T	C
5	rs801172	0	140115247	C	G
5	rs801171	0	140115303	G	A
5	rs801170	0	140115343	C	T
5	rs72800942	0	140115534	C	T
5	rs2531361	0	140116560	A	G
5	rs2531360	0	140116664	G	A
5	rs57198854	0	140117032	G	C
5	rs2531359	0	140117068	C	A
5	rs2531358	0	140117437	A	G
5	rs2531357	0	140117519	A	T
5	rs2531356	0	140117558	C	T
5	rs60953774	0	140117645	C	T
5	rs2531355	0	140117798	C	T
5	rs17208215	0	140117890	T	G
5	rs2531354	0	140118538	C	T
5	rs2531353	0	140118733	A	T
5	rs2531352	0	140119534	A	G
5	rs2563291	0	140119599	T	A
5	rs2531350	0	140120619	G	A
5	rs2878996	0	140120733	G	A
5	rs2531349	0	140120953	G	A
5	rs138391836	0	140121322	A	G
5	rs2531348	0	140121428	C	G
5	rs80108091	0	140122178	A	G
5	rs2563288	0	140123233	G	A
5	rs57724449	0	140123243	G	A
5	rs2262572	0	140123428	G	T
5	rs2262573	0	140123627	T	A
5	rs2262574	0	140123635	G	T
5	rs12520955	0	140124118	T	C
5	rs2563287	0	140124786	T	C
5	rs11167579	0	140124935	C	T
5	rs2563286	0	140125199	T	A
5	rs12523494	0	140125414	G	A
5	rs9800417	0	140125625	G	A
5	rs6867236	0	140125874	G	A
5	rs6868495	0	140125879	C	T
5	rs6893708	0	140125922	T	C
5	rs2531347	0	140125990	A	G
5	rs57127635	0	140126132	A	T
5	rs2563285	0	140126137	T	C
5	rs2531346	0	140126139	T	G
5	rs2563284	0	140126184	G	A
5	rs61548977	0	140126266	C	G
5	rs2531345	0	140126781	T	G
5	rs148664862	0	140128170	G	A
5	rs78135404	0	140128649	T	A
5	rs2531344	0	140129315	T	G
5	rs2531343	0	140129346	A	G
5	rs9942395	0	140130267	T	A
5	rs2531342	0	140130612	C	T
5	rs2531340	0	140131046	C	T
5	rs2563281	0	140131219	T	A
5	rs4326195	0	140131316	T	G
5	rs2563280	0	140131530	G	C
5	rs2563279	0	140131535	G	A
5	rs2563278	0	140131766	G	A
5	rs9791122	0	140131786	A	C
5	rs3899563	0	140132045	C	G
5	rs2262567	0	140132134	T	A
5	rs2262575	0	140132630	C	T
5	rs2337514	0	140132732	T	C
5	rs2337515	0	140133065	A	G
5	rs2337982	0	140133666	C	A
5	rs2563274	0	140133947	A	G
5	rs112757967	0	140133970	C	A
5	rs111909591	0	140133978	C	T
5	rs2563273	0	140134269	C	T
5	rs2563272	0	140134501	G	A
5	rs72800952	0	140134603	A	G
5	rs2563270	0	140134855	G	A
5	rs2262576	0	140135536	T	C
5	rs75779317	0	140136055	T	C
5	rs2563269	0	140136468	G	T
5	rs2261651	0	140136804	A	C
5	rs2337984	0	140136811	G	A
5	rs2563267	0	140136913	C	T
5	rs2563266	0	140136915	C	A
5	rs2531338	0	140136957	A	T
5	rs2563265	0	140137005	C	T
5	rs2563264	0	140137503	T	G
5	rs2563263	0	140137644	C	T
5	rs2563260	0	140137867	C	A
5	rs2563259	0	140139594	C	T
5	rs2262568	0	140139640	A	G
5	rs2563258	0	140140239	C	A
5	rs180837284	0	140140251	G	C
5	rs2563257	0	140140529	A	G
5	rs2337516	0	140140853	A	G
5	rs2563256	0	140141779	G	T
5	rs2531337	0	140142174	C	A
5	rs2563255	0	140142547	T	C
5	rs75436533	0	140142679	C	A
5	rs2563254	0	140142701	T	C
5	rs117290525	0	140143357	T	C
5	rs6891559	0	140145206	G	A
5	rs11741994	0	140145949	G	A
5	rs7737424	0	140146345	C	T
5	rs13168514	0	140146821	T	G
5	rs13164503	0	140146894	A	G
5	rs13168670	0	140146899	T	C
5	rs12659129	0	140147248	T	C
5	rs79815730	0	140151665	C	T
5	rs10036519	0	140151701	A	G
5	rs6867549	0	140153730	G	A
5	rs7733403	0	140154215	A	G
5	rs150994534	0	140154668	T	C
5	rs141107582	0	140154813	G	A
5	rs11953833	0	140155123	T	A
5	rs7710380	0	140156264	T	C
5	rs10066278	0	140156318	T	G
5	rs10057161	0	140156831	C	T
5	rs141829826	0	140157137	C	G
5	rs77553091	0	140157417	G	A
5	rs2098058	0	140157427	G	T
5	rs2337985	0	140157861	T	C
5	rs4451093	0	140158542	C	T
5	rs1972544	0	140158957	A	G
5	rs10053945	0	140160127	C	T
5	rs2337986	0	140160622	C	T
5	rs7447696	0	140162160	C	T
5	rs4404730	0	140162610	G	A
5	rs10069930	0	140163328	T	A
5	rs1548701	0	140164557	T	C
5	rs1548700	0	140164889	A	T
5	rs1548699	0	140164918	T	C
5	rs10073974	0	140165231	T	C
5	rs12055222	0	140165568	T	C
5	rs181124505	0	140165579	A	G
5	rs3756342	0	140165624	G	A
5	rs17844240	0	140168052	C	G
5	rs2240696	0	140168070	A	G
5	rs2240695	0	140168151	G	T
5	rs6579965	0	140168811	T	G
5	rs6898906	0	140169299	C	G
5	rs6898939	0	140169355	C	A
5	rs10477033	0	140169603	G	C
5	rs10477034	0	140169730	A	G
5	rs10072015	0	140170655	A	T
5	rs3756341	0	140171194	C	T
5	rs12717860	0	140171442	C	T
5	rs6870764	0	140171790	C	T
5	rs6891995	0	140172008	A	G
5	rs13184940	0	140172918	T	C
5	rs1476768	0	140173597	G	A
5	rs9686540	0	140174622	G	A
5	rs11167600	0	140174865	G	C
5	rs6899256	0	140177437	T	G
5	rs3756340	0	140180451	T	G
5	rs3756339	0	140180537	A	G
5	rs3756338	0	140180561	A	G
5	rs3806845	0	140180737	C	T
5	rs3733709	0	140181648	T	C
5	rs3733708	0	140181734	A	G
5	rs3733707	0	140181892	T	C
5	rs17844259	0	140182074	G	A
5	rs7701755	0	140182101	G	T
5	rs17844262	0	140182777	G	T
5	rs2240694	0	140183058	G	A
5	rs17844265	0	140183237	A	G
5	rs2240693	0	140183325	G	C
5	rs2240692	0	140183585	A	G
5	rs6579987	0	140183659	T	C
5	rs17119231	0	140184368	C	A
5	rs13157397	0	140184442	G	A
5	rs1030163	0	140185132	G	A
5	rs17286787	0	140185225	T	C
5	rs1030164	0	140185272	A	G
5	rs1030165	0	140185448	G	A
5	rs1030166	0	140185473	G	A
5	rs3756337	0	140186438	G	C
5	rs4151680	0	140186657	A	G
5	rs3822346	0	140187322	C	T
5	rs2337987	0	140188383	T	G
5	rs2879086	0	140188401	A	G
5	rs2879087	0	140188575	G	C
5	rs17844285	0	140188891	G	T
5	rs9716546	0	140191243	T	C
5	rs2879089	0	140191893	A	T
5	rs10223116	0	140192643	C	T
5	rs991918	0	140194858	C	T
5	rs79160209	0	140195653	T	C
5	rs10037757	0	140197222	C	A
5	rs7732179	0	140199039	G	A
5	rs11167609	0	140200426	T	G
5	rs6885319	0	140200611	A	C
5	rs4151682	0	140201264	C	T
5	rs11958868	0	140201420	T	C
5	rs17844298	0	140203425	G	C
5	rs4141841	0	140203432	C	T
5	rs10050455	0	140204650	A	G
5	rs17844301	0	140208884	A	C
5	rs7710794	0	140209467	T	G
5	rs10038174	0	140210616	G	A
5	rs10053586	0	140210760	T	C
5	rs10060640	0	140211226	G	A
5	rs3806843	0	140212538	T	C
5	rs3806842	0	140212676	C	T
5	rs3756335	0	140213510	A	T
5	rs3756334	0	140213796	G	A
5	rs17844305	0	140214231	C	G
5	rs17844309	0	140214995	G	A
5	rs6884562	0	140216884	G	A
5	rs12655588	0	140218330	G	A
5	rs12659980	0	140218828	C	T
5	rs9324745	0	140219328	T	C
5	rs144940545	0	140220000	A	G
5	rs17119241	0	140220239	A	T
5	rs3756332	0	140221022	C	G
5	rs62624460	0	140221098	C	G
5	rs6580012	0	140222641	A	G
5	rs251351	0	140227218	C	T
5	rs251352	0	140227876	G	A
5	rs251353	0	140228164	C	A
5	rs17844321	0	140228283	C	T
5	rs251355	0	140229368	G	C
5	rs17844333	0	140229794	G	C
5	rs369636	0	140230370	A	C
5	rs369639	0	140230371	A	C
5	rs147501708	0	140232204	G	C
5	rs577069	0	140232950	G	C
5	rs251358	0	140233942	G	A
5	rs251359	0	140233976	A	C
5	rs79523221	0	140234182	G	A
5	rs251360	0	140234863	G	A
5	rs251361	0	140235076	A	G
5	rs630162	0	140237548	A	G
5	rs17844348	0	140237645	G	A
5	rs11749013	0	140239209	G	C
5	rs251365	0	140239423	T	A
5	rs251366	0	140239786	C	A
5	rs73263824	0	140240311	G	T
5	rs251367	0	140240426	T	C
5	rs78394916	0	140240612	C	T
5	rs77020201	0	140240800	A	G
5	rs251368	0	140241027	G	T
5	rs36095340	0	140241389	T	C
5	rs251369	0	140242479	T	A
5	rs75462656	0	140242527	G	A
5	rs80100422	0	140243749	C	T
5	rs251370	0	140246287	C	T
5	rs17208327	0	140246511	C	T
5	rs251371	0	140247354	C	G
5	rs192231	0	140248539	C	T
5	rs251372	0	140250252	T	C
5	rs17844350	0	140250471	G	T
5	rs251373	0	140252615	C	T
5	rs251374	0	140252935	A	G
5	rs251375	0	140252960	T	G
5	rs251376	0	140253689	A	G
5	rs143666233	0	140254433	T	G
5	rs251377	0	140255792	C	A
5	rs251378	0	140257591	C	T
5	rs251379	0	140258922	G	A
5	rs59479	0	140261677	A	C
5	rs11744560	0	140262492	A	T
5	rs251380	0	140263290	T	G
5	rs17844355	0	140263317	G	T
5	rs251381	0	140264855	A	G
5	rs115070123	0	140265874	T	C
5	rs112910602	0	140266942	A	T
5	rs80062832	0	140268835	C	T
5	rs183679	0	140271017	C	T
5	rs11748559	0	140271087	T	C
5	rs35160890	0	140272255	A	G
5	rs550475	0	140273528	G	C
5	rs3776121	0	140274310	G	A
5	rs112324080	0	140275458	G	A
5	rs13174119	0	140275674	G	A
5	rs113477424	0	140275930	C	T
5	rs62384484	0	140279665	A	G
5	rs6874218	0	140280425	T	G
5	rs75377875	0	140282183	C	T
5	rs78828243	0	140282287	C	T
5	rs1119032	0	140282431	A	G
5	rs76789733	0	140282931	A	G
5	rs34807894	0	140284031	T	C
5	rs139747501	0	140284375	G	T
5	rs62384488	0	140285179	G	A
5	rs13182228	0	140285674	A	G
5	rs7704223	0	140286119	A	G
5	rs2193983	0	140286594	C	A
5	rs6883830	0	140286694	C	T
5	rs143198443	0	140287633	C	T
5	rs1606122	0	140288401	G	T
5	rs1849054	0	140288787	G	A
5	rs114075983	0	140289352	G	A
5	rs191093101	0	140290001	A	G
5	rs11955654	0	140290703	G	A
5	rs265316	0	140290843	T	C
5	rs113000456	0	140291494	C	G
5	rs2879076	0	140294088	T	C
5	rs1858296	0	140294163	A	T
5	rs11167655	0	140295566	C	T
5	rs265312	0	140296272	T	G
5	rs73793522	0	140296627	G	A
5	rs155804	0	140296749	G	C
5	rs155803	0	140296871	C	T
5	rs155358	0	140297032	A	T
5	rs142640080	0	140297106	C	T
5	rs155801	0	140297521	A	G
5	rs155800	0	140298378	A	G
5	rs56003	0	140298532	G	T
5	rs56002	0	140298815	A	G
5	rs246075	0	140300557	T	C
5	rs77459262	0	140300559	A	G
5	rs155817	0	140301236	C	T
5	rs155363	0	140301543	A	G
5	rs155818	0	140302162	T	C
5	rs59295733	0	140302316	T	A
5	rs6895136	0	140302618	A	T
5	rs117642898	0	140303139	G	T
5	rs80037494	0	140304163	T	C
5	rs155362	0	140306123	G	T
5	rs9765406	0	140306129	C	G
5	rs155361	0	140307284	G	A
5	rs17844361	0	140307332	C	T
5	rs155820	0	140307746	C	G
5	rs246074	0	140307969	C	G
5	rs155360	0	140309016	C	T
5	rs155821	0	140309124	G	A
5	rs11747154	0	140309488	C	T
5	rs73793525	0	140310112	A	C
5	rs155823	0	140314090	G	C
5	rs155824	0	140314280	T	G
5	rs155359	0	140315425	G	T
5	rs155825	0	140315570	C	T
5	rs77819967	0	140316258	A	G
5	rs147047116	0	140317298	C	T
5	rs246073	0	140317371	T	C
5	rs192014288	0	140317705	T	A
5	rs58911992	0	140319351	C	T
5	rs155816	0	140320019	T	A
5	rs246072	0	140320426	C	T
5	rs155815	0	140320519	G	A
5	rs246068	0	140320997	G	A
5	rs155814	0	140321593	T	C
5	rs142380810	0	140322687	A	G
5	rs246066	0	140323147	T	G
5	rs59104695	0	140323430	C	T
5	rs246065	0	140323638	A	G
5	rs184996	0	140323773	T	A
5	rs155813	0	140323876	G	A
5	rs6878788	0	140324036	T	C
5	rs246064	0	140324309	C	G
5	rs269554	0	140324431	G	A
5	rs246063	0	140324492	T	A
5	rs246062	0	140324580	T	A
5	rs246061	0	140324656	C	A
5	rs246060	0	140324749	T	C
5	rs246059	0	140325010	G	T
5	rs269552	0	140325066	C	T
5	rs246058	0	140325134	G	A
5	rs246057	0	140325583	A	G
5	rs246056	0	140325600	G	A
5	rs246055	0	140325662	C	T
5	rs246054	0	140326159	G	A
5	rs246052	0	140326413	G	A
5	rs246050	0	140326860	T	G
5	rs117857377	0	140326883	A	G
5	rs269551	0	140327021	G	C
5	rs246049	0	140327590	T	G
5	rs246048	0	140327900	G	A
5	rs246047	0	140328337	C	T
5	rs246046	0	140329264	T	A
5	rs246045	0	140329884	C	T
5	rs269550	0	140329974	T	C
5	rs246044	0	140330656	C	T
5	rs246043	0	140330924	G	A
5	rs246042	0	140330967	G	A
5	rs246041	0	140331128	C	G
5	rs246040	0	140331136	A	T
5	rs246039	0	140331337	G	A
5	rs246038	0	140331699	A	G
5	rs246037	0	140331846	C	T
5	rs12187982	0	140331867	C	A
5	rs246036	0	140331886	T	G
5	rs246035	0	140331965	G	A
5	rs246034	0	140332064	A	C
5	rs246033	0	140332115	A	C
5	rs269545	0	140332406	A	G
5	rs246032	0	140332547	C	A
5	rs269546	0	140332812	G	A
5	rs246031	0	140333107	G	A
5	rs246030	0	140333154	C	G
5	rs246029	0	140333226	G	A
5	rs246028	0	140333513	C	T
5	rs140078691	0	140333546	G	C
5	rs246027	0	140333601	A	G
5	rs246026	0	140333705	C	G
5	rs246025	0	140333768	A	T
5	rs246024	0	140333952	C	T
5	rs246023	0	140333990	G	T
5	rs246022	0	140333996	G	A
5	rs246021	0	140334504	C	A
5	rs246020	0	140334771	G	A
5	rs246019	0	140334936	A	G
5	rs246018	0	140335043	T	C
5	rs246017	0	140335060	C	T
5	rs173471	0	140335226	A	G
5	rs246016	0	140335474	G	A
5	rs246015	0	140335575	T	C
5	rs246014	0	140335797	C	A
5	rs246013	0	140335900	A	G
5	rs155799	0	140336168	C	T
5	rs246012	0	140336277	C	T
5	rs246011	0	140336405	G	C
5	rs246010	0	140336635	A	T
5	rs269548	0	140337279	C	T
5	rs246009	0	140338069	G	A
5	rs246008	0	140338485	C	T
5	rs269549	0	140338506	G	A
5	rs246007	0	140338748	C	T
5	rs77362755	0	140338950	C	A
5	rs246006	0	140339228	G	A
5	rs166567	0	140339297	T	A
5	rs246005	0	140339884	A	C
5	rs246004	0	140340821	T	C
5	rs246003	0	140340865	C	G
5	rs246002	0	140341104	A	G
5	rs192184	0	140341499	C	T
5	rs151988	0	140342818	G	C
5	rs155812	0	140343372	A	G
5	rs155811	0	140343598	A	G
5	rs2067599	0	140344242	G	A
5	rs7722865	0	140344824	G	C
5	rs155364	0	140346468	T	A
5	rs155808	0	140346712	T	C
5	rs155807	0	140347053	C	T
5	rs12153295	0	140347398	C	T
5	rs155806	0	140349840	A	G
5	rs3776114	0	140350545	G	T
5	rs3776113	0	140350879	T	C
5	rs114554334	0	140351686	A	C
5	rs111586419	0	140352663	C	T
5	rs150966135	0	140352878	A	G
5	rs246001	0	140356417	A	G
5	rs1912706	0	140357543	C	T
5	rs78042832	0	140357955	A	G
5	rs4461687	0	140358366	A	C
5	rs113796939	0	140358935	A	T
5	rs145919251	0	140359087	C	T
5	rs145941614	0	140361330	T	C
5	rs75040653	0	140361924	T	G
5	rs112993813	0	140362832	G	A
5	rs74936593	0	140363470	T	C
5	rs77384794	0	140363630	T	C
5	rs13153056	0	140366901	G	A
5	rs4912736	0	140367275	T	C
5	rs17119334	0	140367678	G	A
5	rs3756325	0	140368859	G	A
5	rs31874	0	140369318	C	T
5	rs3776110	0	140369390	A	G
5	rs3756324	0	140370011	G	A
5	rs149166530	0	140370028	A	G
5	rs3822343	0	140370339	G	A
5	rs3776109	0	140370568	A	G
5	rs3776108	0	140370768	A	G
5	rs3776107	0	140372001	C	T
5	rs31872	0	140372222	G	A
5	rs17119346	0	140373834	G	A
5	rs13163241	0	140373888	C	T
5	rs13175095	0	140377482	A	C
5	rs78235138	0	140378341	G	A
5	rs17119351	0	140378983	A	G
5	rs31871	0	140380123	A	C
5	rs147786395	0	140380873	C	T
5	rs34374778	0	140380899	T	A
5	rs3822342	0	140383336	T	G
5	rs35698397	0	140384956	T	G
5	rs79683532	0	140385368	C	T
5	rs6897376	0	140385801	A	T
5	rs35241677	0	140386909	A	G
5	rs34518527	0	140388507	G	A
5	rs2303646	0	140389536	A	G
5	rs7701616	0	140391475	A	G
5	rs34515293	0	140394715	A	G
5	rs13167551	0	140395545	A	G
5	rs148682505	0	140396539	G	A
5	rs79412767	0	140396623	T	A
5	rs17208376	0	140396769	T	C
5	rs139453947	0	140397401	A	G
5	rs75971876	0	140397639	A	G
5	rs146648730	0	140398992	A	G
5	rs76974953	0	140401537	A	G
5	rs13181498	0	140403013	T	C
5	rs35066128	0	140403321	G	A
5	rs71583614	0	140403838	T	C
5	rs6887524	0	140405222	G	T
5	rs71583615	0	140405317	G	A
5	rs17119367	0	140406373	G	A
5	rs6876364	0	140406994	A	T
5	rs246592	0	140408173	G	A
5	rs61578805	0	140408442	T	C
5	rs2162693	0	140408989	A	G
5	rs144469809	0	140409270	A	G
5	rs67682029	0	140410331	C	T
5	rs6888078	0	140410784	C	T
5	rs13176744	0	140411424	C	T
5	rs13178113	0	140414128	T	A
5	rs78390758	0	140416304	T	C
5	rs71583616	0	140417327	T	A
5	rs35123355	0	140417908	T	C
5	rs31746	0	140419991	A	G
5	rs31745	0	140420224	C	T
5	rs17119385	0	140422138	T	C
5	rs28580099	0	140423096	A	G
5	rs31743	0	140423473	G	A
5	rs71583617	0	140424882	T	C
5	rs12523487	0	140426268	G	C
5	rs35790521	0	140427985	G	C
5	rs34907800	0	140429046	A	G
5	rs3776105	0	140429943	A	G
5	rs2233590	0	140431103	T	C
5	rs74732386	0	140434088	A	G
5	rs373871306	0	140434367	C	G
5	rs79698725	0	140434912	G	T
5	rs150628362	0	140435912	T	C
5	rs246584	0	140436063	C	T
5	rs62378058	0	140436444	G	A
5	rs111647823	0	140439175	C	T
5	rs13174636	0	140441986	T	G
5	rs702390	0	140442209	G	A
5	rs6580163	0	140442938	T	C
5	rs117191363	0	140445541	T	A
5	rs149870405	0	140446666	G	T
5	rs246678	0	140446991	A	T
5	rs31811	0	140446994	G	A
5	rs13154851	0	140447933	C	T
5	rs35727422	0	140448260	C	A
5	rs147810125	0	140449056	G	A
5	rs31808	0	140449699	C	T
5	rs13164028	0	140449729	G	A
5	rs111558950	0	140450284	C	T
5	rs187421	0	140450382	A	G
5	rs246677	0	140452038	A	G
5	rs62378059	0	140452084	C	T
5	rs810277	0	140452494	A	G
5	rs42677	0	140452509	G	A
5	rs31802	0	140452643	A	G
5	rs34678974	0	140453970	T	C
5	rs31801	0	140454501	G	A
5	rs246675	0	140456200	G	A
5	rs12655668	0	140457052	T	C
5	rs31797	0	140457479	T	C
5	rs78037172	0	140459119	G	A
5	rs246674	0	140459580	T	C
5	rs17684400	0	140461070	C	T
5	rs31796	0	140461535	T	C
5	rs11746036	0	140461682	G	A
5	rs31792	0	140463338	A	G
5	rs13172888	0	140463866	G	A
5	rs143286732	0	140464318	C	A
5	rs12521934	0	140464559	G	A
5	rs13179299	0	140464752	C	T
5	rs152131	0	140464834	A	G
5	rs13178507	0	140464916	G	A
5	rs246673	0	140465452	A	G
5	rs31861	0	140465588	A	G
5	rs31860	0	140465821	A	G
5	rs31859	0	140466050	G	A
5	rs17628094	0	140466337	C	G
5	rs17628113	0	140466526	T	C
5	rs2059127	0	140466554	A	T
5	rs35110655	0	140467255	T	A
5	rs173500	0	140467446	T	C
5	rs13165546	0	140467544	G	T
5	rs28276	0	140467887	G	A
5	rs28275	0	140467985	A	G
5	rs31857	0	140468081	T	C
5	rs17628337	0	140469040	G	A
5	rs31856	0	140469071	G	A
5	rs34181037	0	140470376	C	T
5	rs11746543	0	140470720	A	G
5	rs34463556	0	140471318	T	A
5	rs62378862	0	140471807	T	C
5	rs35258324	0	140471964	T	C
5	rs4912598	0	140472271	A	T
5	rs34580312	0	140472386	A	G
5	rs31854	0	140472703	C	G
5	rs71583624	0	140473663	G	T
5	rs31853	0	140474756	G	A
5	rs3776103	0	140476894	A	G
5	rs3776102	0	140476905	A	G
5	rs3776101	0	140476939	A	G
5	rs35312684	0	140477550	T	A
5	rs13178255	0	140477932	T	G
5	rs148190621	0	140478806	G	A
5	rs31851	0	140479105	A	C
5	rs13183611	0	140479121	A	C
5	rs13163244	0	140479368	G	A
5	rs35492448	0	140479552	T	C
5	rs413325	0	140479565	T	C
5	rs31850	0	140479622	A	G
5	rs78609508	0	140479638	C	A
5	rs2270124	0	140479645	G	C
5	rs1055411	0	140480107	G	C
5	rs1055410	0	140480179	T	G
5	rs31849	0	140480355	A	G
5	rs17844387	0	140480578	A	G
5	rs144865261	0	140480616	A	G
5	rs12515688	0	140480852	G	A
5	rs3733699	0	140481475	A	T
5	rs17844391	0	140481477	C	G
5	rs31847	0	140482691	T	C
5	rs7722330	0	140482871	T	G
5	rs10463345	0	140483040	T	C
5	rs6887594	0	140483377	T	C
5	rs31845	0	140484278	G	A
5	rs31844	0	140484319	T	C
5	rs71583625	0	140484544	C	T
5	rs71583626	0	140485108	G	T
5	rs34535102	0	140486836	G	A
5	rs35181536	0	140487690	C	A
5	rs13175658	0	140489646	T	C
5	rs117664900	0	140489724	A	T
5	rs146745003	0	140490186	G	T
5	rs12656251	0	140490283	G	C
5	rs71583627	0	140491235	A	G
5	rs138498254	0	140492300	C	T
5	rs35214397	0	140494731	T	C
5	rs34088946	0	140494827	T	C
5	rs13161023	0	140494882	A	C
5	rs75436832	0	140496336	T	C
5	rs79808754	0	140496776	G	A
5	rs35476168	0	140498229	G	C
5	rs191953947	0	140498347	A	G
5	rs13171965	0	140498598	C	T
5	rs13171205	0	140498780	G	A
5	rs7448483	0	140499497	C	T
5	rs2216647	0	140499510	G	A
5	rs4151691	0	140501183	T	G
5	rs3776100	0	140502177	G	A
5	rs3733698	0	140502343	C	T
5	rs3733697	0	140502344	C	T
5	rs17844411	0	140502733	C	T
5	rs3776099	0	140502841	G	A
5	rs246669	0	140503237	A	G
5	rs17844417	0	140503531	C	T
5	rs3088331	0	140504310	A	C
5	rs3822339	0	140504432	A	C
5	rs34501263	0	140504841	A	C
5	rs246668	0	140505486	C	A
5	rs13153224	0	140507783	G	A
5	rs74601574	0	140507872	A	G
5	rs35737105	0	140508725	A	C
5	rs55902608	0	140509905	G	A
5	rs141341201	0	140510301	A	G
5	rs10463259	0	140511192	T	G
5	rs78083835	0	140512202	C	A
5	rs74607884	0	140513871	T	C
5	rs117677024	0	140514483	A	G
5	rs17096901	0	140515483	T	C
5	rs17844422	0	140516407	G	A
5	rs400562	0	140517174	T	C
5	rs246725	0	140517431	T	C
5	rs79503440	0	140517690	C	A
5	rs2338528	0	140518288	A	T
5	rs6864827	0	140519095	G	A
5	rs246723	0	140519166	A	G
5	rs7730410	0	140519271	T	C
5	rs56411773	0	140520588	C	A
5	rs246722	0	140520814	C	A
5	rs246721	0	140521394	T	G
5	rs62378868	0	140521410	A	C
5	rs246720	0	140521567	T	A
5	rs246718	0	140522425	G	A
5	rs246717	0	140522829	C	T
5	rs246716	0	140522835	T	C
5	rs12656114	0	140523427	A	G
5	rs12654066	0	140523774	C	T
5	rs62378869	0	140524549	A	C
5	rs55634432	0	140524864	C	T
5	rs246713	0	140524923	G	A
5	rs35627549	0	140524984	A	C
5	rs34762107	0	140525324	T	C
5	rs140106398	0	140525342	G	A
5	rs246712	0	140525531	G	A
5	rs73271756	0	140526038	T	C
5	rs73271757	0	140526067	C	T
5	rs62378893	0	140526702	T	C
5	rs246711	0	140527249	G	A
5	rs13355454	0	140527753	C	T
5	rs17629011	0	140528013	C	T
5	rs139713185	0	140528043	G	A
5	rs246710	0	140528720	G	T
5	rs246709	0	140528818	T	C
5	rs12653888	0	140528906	C	A
5	rs4151692	0	140529637	C	T
5	rs4151693	0	140529711	C	T
5	rs4151694	0	140529778	C	G
5	rs3776096	0	140530529	G	A
5	rs246708	0	140530852	G	C
5	rs139417417	0	140531272	A	G
5	rs17844437	0	140531374	T	C
5	rs246703	0	140531746	C	G
5	rs17844444	0	140532165	G	A
5	rs17629216	0	140532409	G	A
5	rs12658810	0	140532871	T	A
5	rs246702	0	140533050	C	T
5	rs17096929	0	140533172	A	T
5	rs246701	0	140533704	T	C
5	rs246700	0	140534297	A	G
5	rs62378894	0	140535226	G	A
5	rs246697	0	140537004	C	T
5	rs61537192	0	140538152	G	A
5	rs11748310	0	140539727	G	C
5	rs73271769	0	140539945	C	T
5	rs4912600	0	140541747	T	C
5	rs56233997	0	140542610	C	A
5	rs145354	0	140543233	C	A
5	rs62378897	0	140543699	A	T
5	rs73271773	0	140543712	A	G
5	rs58906794	0	140544197	T	C
5	rs57645129	0	140544353	C	T
5	rs246690	0	140544992	G	A
5	rs79952108	0	140545011	C	T
5	rs140765432	0	140546029	G	A
5	rs246689	0	140546031	C	T
5	rs246688	0	140546194	A	C
5	rs246686	0	140546973	G	A
5	rs4912739	0	140547132	C	T
5	rs10477144	0	140547197	T	C
5	rs55805572	0	140547298	G	C
5	rs246683	0	140549575	T	C
5	rs246682	0	140549641	C	T
5	rs246681	0	140549675	A	C
5	rs246680	0	140549715	G	A
5	rs147800681	0	140549846	T	A
5	rs6884127	0	140550412	C	T
5	rs6869960	0	140551180	A	G
5	rs1528587	0	140551509	A	G
5	rs17096945	0	140552558	T	C
5	rs17286891	0	140552774	G	A
5	rs2910313	0	140553581	G	C
5	rs3733695	0	140553664	G	A
5	rs2907330	0	140553856	G	A
5	rs17844455	0	140553917	G	A
5	rs17844456	0	140553919	C	A
5	rs2907329	0	140554006	C	G
5	rs2910314	0	140554562	A	T
5	rs11741863	0	140554606	T	C
5	rs6892507	0	140554808	T	A
5	rs75316758	0	140555135	C	T
5	rs2950845	0	140558212	A	C
5	rs3733694	0	140558528	A	G
5	rs2697541	0	140559596	T	G
5	rs17844507	0	140559679	C	G
5	rs17096961	0	140559849	G	A
5	rs2697540	0	140560381	A	T
5	rs2204705	0	140560532	A	G
5	rs7730978	0	140560641	A	G
5	rs2740584	0	140561768	C	T
5	rs2204704	0	140561983	A	G
5	rs4151695	0	140562073	A	C
5	rs28664170	0	140563173	G	T
5	rs61739446	0	140564214	T	C
5	rs17844666	0	140564263	C	T
5	rs10060104	0	140564594	C	T
5	rs10069559	0	140564661	T	C
5	rs73273626	0	140564672	T	A
5	rs146144214	0	140564941	A	G
5	rs2980409	0	140565046	C	T
5	rs2950846	0	140565083	T	C
5	rs2338529	0	140565110	C	T
5	rs2338530	0	140565168	A	G
5	rs117917973	0	140565876	C	G
5	rs6580182	0	140566244	A	G
5	rs59617728	0	140566391	G	A
5	rs142259148	0	140566507	A	C
5	rs141152529	0	140566683	G	C
5	rs998794	0	140566709	A	G
5	rs2740588	0	140567264	G	T
5	rs17844512	0	140567445	A	G
5	rs11167743	0	140567608	C	T
5	rs17844514	0	140567973	C	T
5	rs2697531	0	140568026	T	C
5	rs10040383	0	140568131	A	G
5	rs2697530	0	140568167	T	A
5	rs563397939	0	140568673	C	T
5	rs3733691	0	140569353	G	A
5	rs3733690	0	140569527	G	C
5	rs2907326	0	140569911	T	C
5	rs2910324	0	140570199	A	G
5	rs2907325	0	140570223	C	T
5	rs7735365	0	140570472	G	C
5	rs12654953	0	140570973	C	T
5	rs12657056	0	140570974	A	G
5	rs12659392	0	140571178	G	T
5	rs4912741	0	140571379	G	C
5	rs4912742	0	140571526	T	C
5	rs17844551	0	140572236	G	A
5	rs597064	0	140572668	C	T
5	rs2907323	0	140572763	C	G
5	rs75788551	0	140574860	T	C
5	rs629168	0	140575211	G	T
5	rs117392360	0	140575480	G	T
5	rs640835	0	140575558	G	A
5	rs590042	0	140576012	C	T
5	rs643864	0	140576241	T	C
5	rs643918	0	140576282	C	G
5	rs73273650	0	140577647	T	C
5	rs17096981	0	140578500	T	G
5	rs17096982	0	140578732	G	A
5	rs3756323	0	140579358	A	G
5	rs114149224	0	140579911	T	C
5	rs3733688	0	140580493	T	A
5	rs57636116	0	140580772	T	C
5	rs799834	0	140580931	C	G
5	rs61745619	0	140581363	G	T
5	rs592195	0	140582155	C	A
5	rs112928015	0	140582746	G	A
5	rs73273660	0	140582993	C	T
5	rs9885539	0	140583197	C	T
5	rs2109039	0	140583559	C	T
5	rs13362425	0	140584216	C	G
5	rs672062	0	140584278	T	C
5	rs2910007	0	140584381	T	G
5	rs676177	0	140585201	A	G
5	rs643502	0	140585514	T	C
5	rs597196	0	140586991	T	A
5	rs73273674	0	140587545	G	A
5	rs2910326	0	140588373	C	T
5	rs2910327	0	140589738	C	T
5	rs2910006	0	140590766	A	G
5	rs189871671	0	140591146	G	A
5	rs652435	0	140591702	A	G
5	rs2910328	0	140591948	A	T
5	rs651056	0	140591990	A	C
5	rs628301	0	140593256	C	T
5	rs2910330	0	140595183	G	T
5	rs56309578	0	140595343	G	C
5	rs17844613	0	140595355	G	T
5	rs17844617	0	140595756	C	T
5	rs17844618	0	140595802	T	C
5	rs2910332	0	140596162	C	T
5	rs2910333	0	140596704	A	G
5	rs141699684	0	140598006	C	A
5	rs702384	0	140598543	C	T
5	rs73273694	0	140599020	C	G
5	rs73273701	0	140601585	A	G
5	rs138949009	0	140601862	C	T
5	rs2910004	0	140602119	A	G
5	rs75586722	0	140602327	A	G
5	rs149493075	0	140605131	C	T
5	rs3896535	0	140605132	C	G
5	rs117598329	0	140605471	A	G
5	rs73275709	0	140605601	A	G
5	rs9784595	0	140606059	T	A
5	rs2910002	0	140606114	A	G
5	rs2907321	0	140606170	C	A
5	rs73275711	0	140606765	A	G
5	rs2907320	0	140606802	C	T
5	rs2907319	0	140606979	G	A
5	rs2907318	0	140607091	G	A
5	rs584204	0	140607232	T	C
5	rs2907317	0	140607273	G	A
5	rs2910334	0	140607693	A	G
5	rs73275720	0	140608734	C	T
5	rs73281217	0	140609969	G	A
5	rs112090402	0	140610802	G	A
5	rs2907313	0	140610880	C	T
5	rs2907312	0	140611099	C	T
5	rs6873959	0	140611220	T	C
5	rs143889704	0	140612470	T	A
5	rs2907311	0	140612679	A	G
5	rs2907310	0	140613990	A	C
5	rs2907309	0	140614038	G	A
5	rs73281222	0	140614165	C	T
5	rs2910001	0	140614203	T	C
5	rs145435798	0	140614364	A	G
5	rs2907308	0	140614830	G	A
5	rs2910000	0	140615221	C	T
5	rs2907307	0	140615269	A	G
5	rs3733683	0	140615413	C	G
5	rs2909999	0	140615609	G	A
5	rs189051682	0	140615668	C	T
5	rs2907306	0	140615733	A	G
5	rs182889312	0	140615841	G	C
5	rs2907305	0	140617347	G	A
5	rs2907304	0	140617666	A	T
5	rs2909995	0	140617962	T	C
5	rs2909994	0	140618265	T	C
5	rs73281238	0	140618844	C	A
5	rs2909993	0	140619364	C	A
5	rs2907303	0	140619637	C	A
5	rs2910335	0	140619791	A	G
5	rs3797059	0	140620056	A	G
5	rs631696	0	140620792	A	G
5	rs2109038	0	140621318	G	T
5	rs2907302	0	140621948	G	A
5	rs6877134	0	140622042	C	T
5	rs2907301	0	140623606	G	A
5	rs587342	0	140623793	T	C
5	rs660082	0	140624133	G	A
5	rs618096	0	140626627	G	A
5	rs3776091	0	140626724	T	G
5	rs1017091	0	140628556	T	C
5	rs10516156	0	140629690	C	A
5	rs140630798	0	140630182	T	C
5	rs1363447	0	140630478	T	C
5	rs2910336	0	140631073	A	G
5	rs2910337	0	140631925	T	G
5	rs2910338	0	140633269	C	G
5	rs1895255	0	140634119	T	G
5	rs2910339	0	140634295	A	C
5	rs2910340	0	140634996	C	T
5	rs116515969	0	140636086	G	A
5	rs183118683	0	140636437	A	G
5	rs2910341	0	140636457	C	T
5	rs2909992	0	140636494	T	C
5	rs2907298	0	140636893	T	A
5	rs76289228	0	140636902	T	C
5	rs2907297	0	140637481	C	A
5	rs1133436	0	140638149	A	T
5	rs11950683	0	140638585	C	T
5	rs1638537	0	140639582	G	C
5	rs2910311	0	140640342	A	G
5	rs2910312	0	140642007	A	G
5	rs145755279	0	140642064	C	T
5	rs2907296	0	140642165	G	T
5	rs13190224	0	140642475	C	T
5	rs141955581	0	140643171	C	T
5	rs7732379	0	140643335	A	G
5	rs13182561	0	140644484	A	G
5	rs643844	0	140644957	G	T
5	rs640163	0	140645133	A	T
5	rs73263904	0	140645971	T	C
5	rs80257135	0	140646284	G	C
5	rs76671173	0	140646347	G	C
5	rs74732224	0	140646825	C	T
5	rs612006	0	140646831	A	G
5	rs598227	0	140647617	T	A
5	rs3822329	0	140647699	A	G
5	rs75180754	0	140648548	C	T
5	rs585621	0	140648785	T	C
5	rs117735213	0	140649353	A	G
5	rs678800	0	140649738	T	A
5	rs676835	0	140650198	T	C
5	rs676832	0	140650204	T	A
5	rs144479873	0	140650644	G	A
5	rs75859114	0	140652715	A	G
5	rs10044936	0	140653258	C	T
5	rs79915549	0	140654053	T	A
5	rs28600237	0	140654455	A	G
5	rs62378922	0	140655224	G	A
5	rs62378923	0	140656398	C	T
5	rs144868283	0	140656538	A	G
5	rs1363453	0	140657864	G	A
5	rs1363451	0	140658138	G	A
5	rs1363450	0	140658363	T	A
5	rs57396973	0	140659106	T	A
5	rs75240822	0	140659244	G	A
5	rs618578	0	140659538	T	C
5	rs66998469	0	140659960	T	C
5	rs568034966	0	140660016	A	C
5	rs111994142	0	140660439	G	T
5	rs6868387	0	140660814	G	A
5	rs117710837	0	140660926	G	A
5	rs61203679	0	140660962	T	C
5	rs10062604	0	140661932	T	C
5	rs75662634	0	140662293	C	T
5	rs149195051	0	140662555	A	C
5	rs12187725	0	140662912	A	G
5	rs619268	0	140663663	C	T
5	rs12188255	0	140664160	T	C
5	rs799841	0	140664603	G	T
5	rs605151	0	140665268	T	A
5	rs7703869	0	140666494	C	T
5	rs6580183	0	140666816	C	T
5	rs111952494	0	140666845	G	A
5	rs59933130	0	140667303	G	A
5	rs76422143	0	140667906	G	A
5	rs6878504	0	140668049	G	A
5	rs2879202	0	140668375	C	A
5	rs4912745	0	140668718	T	C
5	rs113658480	0	140668914	C	T
5	rs113951537	0	140668925	G	T
5	rs7710691	0	140669021	T	C
5	rs76572944	0	140669422	T	C
5	rs2079695	0	140670330	A	G
5	rs11952480	0	140670488	C	T
5	rs78174798	0	140670491	T	A
5	rs1422411	0	140672089	G	A
5	rs13175150	0	140672227	T	A
5	rs13175163	0	140672244	T	C
5	rs7731867	0	140673098	A	T
5	rs1017086	0	140673365	G	A
5	rs10067231	0	140673429	C	T
5	rs4912746	0	140673969	T	C
5	rs2098059	0	140674043	C	T
5	rs1017087	0	140674121	A	G
5	rs62378367	0	140674425	T	C
5	rs1076361	0	140674609	C	T
5	rs758346	0	140674734	C	A
5	rs758347	0	140675054	C	T
5	rs2338532	0	140675264	G	A
5	rs11740372	0	140675316	G	A
5	rs147382714	0	140675353	T	C
5	rs76229790	0	140675730	G	A
5	rs80311020	0	140675782	T	C
5	rs4912747	0	140676027	T	A
5	rs6580184	0	140676273	G	A
5	rs6889723	0	140676524	C	T
5	rs13187825	0	140677114	C	T
5	rs13362262	0	140677735	G	A
5	rs10040993	0	140678166	C	A
5	rs10074100	0	140678204	A	G
5	rs114437323	0	140678224	T	G
5	rs10051009	0	140678299	G	C
5	rs56756237	0	140678342	T	C
5	rs10491308	0	140678474	A	G
5	rs10491309	0	140679023	A	G
5	rs7714977	0	140679146	G	C
5	rs62378369	0	140679164	A	G
5	rs7702064	0	140679268	T	C
5	rs7735993	0	140679359	A	G
5	rs62378370	0	140679460	T	C
5	rs7736152	0	140679464	A	G
5	rs76345233	0	140679726	C	A
5	rs74411043	0	140679741	T	C
5	rs62378371	0	140680211	G	A
5	rs10042612	0	140680354	C	T
5	rs10080079	0	140680509	T	G
5	rs112995820	0	140681457	T	C
5	rs113037216	0	140681522	A	G
5	rs1833657	0	140681552	A	G
5	rs111292813	0	140681697	T	A
5	rs56976484	0	140681735	G	A
5	rs3749780	0	140682757	C	T
5	rs3749779	0	140682891	A	C
5	rs10075302	0	140682958	C	A
5	rs11952797	0	140683265	G	A
5	rs77201699	0	140683527	A	T
5	rs111702937	0	140683555	A	G
5	rs7724001	0	140683652	T	A
5	rs7705024	0	140684778	G	C
5	rs76570441	0	140685137	G	A
5	rs10875594	0	140685264	C	T
5	rs112843360	0	140685275	A	G
5	rs6870500	0	140685499	C	T
5	rs79111978	0	140685846	C	T
5	rs111471688	0	140686937	C	T
5	rs78336881	0	140687092	T	A
5	rs80292530	0	140687257	T	C
5	rs148962675	0	140687333	C	T
5	rs74941902	0	140687641	G	A
5	rs78925925	0	140687723	C	A
5	rs72806826	0	140688358	C	T
5	rs6898211	0	140688728	C	A
5	rs6879035	0	140688934	A	C
5	rs78279347	0	140689072	T	C
5	rs6862672	0	140689192	C	T
5	rs72806829	0	140689206	G	A
5	rs58436122	0	140689616	A	C
5	rs10491310	0	140689760	T	C
5	rs12523208	0	140690017	C	T
5	rs72806831	0	140690018	G	A
5	rs10214106	0	140691392	G	A
5	rs17524297	0	140691506	G	A
5	rs6873682	0	140691706	G	A
5	rs12519400	0	140691910	G	A
5	rs12517653	0	140692441	A	G
5	rs117197912	0	140692647	A	C
5	rs112015921	0	140693165	T	C
5	rs72806833	0	140694702	G	A
5	rs10041885	0	140694707	T	C
5	rs6877356	0	140695067	T	A
5	rs140145995	0	140695285	A	G
5	rs17097144	0	140695562	A	G
5	rs17097145	0	140695905	C	T
5	rs17097147	0	140696065	A	T
5	rs62378374	0	140696317	T	C
5	rs10039925	0	140696464	C	T
5	rs10042819	0	140696556	A	G
5	rs7704217	0	140696794	C	T
5	rs17097152	0	140697870	G	A
5	rs7730	0	140698165	A	G
5	rs10310	0	140698400	T	C
5	rs2230133	0	140699057	G	C
5	rs149745811	0	140699759	T	C
5	rs11547633	0	140699840	T	G
5	rs140942166	0	140700309	G	A
5	rs113972975	0	140700378	C	T
5	rs10875595	0	140700489	T	G
5	rs72806837	0	140700828	A	C
5	rs13359820	0	140701730	A	G
5	rs7706206	0	140702402	G	A
5	rs7727101	0	140702601	A	C
5	rs138885148	0	140702678	A	G
5	rs113533413	0	140702881	C	T
5	rs72806838	0	140703211	T	G
5	rs35137431	0	140703292	T	A
5	rs78818071	0	140703293	A	T
5	rs2338652	0	140703301	G	T
5	rs961967	0	140703765	T	G
5	rs58544903	0	140704136	T	C
5	rs2472648	0	140704463	C	T
5	rs78355629	0	140704464	A	G
5	rs2069030	0	140705039	C	T
5	rs17097180	0	140705925	T	G
5	rs118081138	0	140706089	A	G
5	rs74814733	0	140706279	A	G
5	rs13356177	0	140706903	G	T
5	rs72806840	0	140706970	T	G
5	rs2472647	0	140710705	G	A
5	rs76571170	0	140710810	G	A
5	rs17097189	0	140713497	T	G
5	rs12522664	0	140714026	C	T
5	rs72790003	0	140714642	A	G
5	rs11954562	0	140715094	G	A
5	rs72790004	0	140715852	G	T
5	rs62378405	0	140716093	G	A
5	rs10491311	0	140717739	T	C
5	rs6861047	0	140719090	G	A
5	rs35592458	0	140720516	C	G
5	rs3806839	0	140721446	C	T
5	rs3806838	0	140721589	A	G
5	rs79225545	0	140721939	A	G
5	rs7701092	0	140722126	A	G
5	rs6580185	0	140722130	G	C
5	rs3806837	0	140723174	T	C
5	rs11575948	0	140724060	A	C
5	rs72790006	0	140724591	G	T
5	rs80028471	0	140726150	T	A
5	rs13357694	0	140727119	T	C
5	rs6863116	0	140727420	T	A
5	rs6877775	0	140727792	G	A
5	rs3749778	0	140731357	G	T
5	rs3749777	0	140731408	A	G
5	rs72790007	0	140732624	T	C
5	rs10214288	0	140733878	A	G
5	rs3806836	0	140734479	G	A
5	rs11575949	0	140735215	G	A
5	rs142728816	0	140735617	G	T
5	rs17097226	0	140736474	T	G
5	rs4329068	0	140736689	G	A
5	rs12386471	0	140737531	C	T
5	rs58934519	0	140737947	A	G
5	rs17097227	0	140737992	C	G
5	rs72790009	0	140738009	G	A
5	rs79372563	0	140738601	G	C
5	rs4912605	0	140739261	G	T
5	rs72790010	0	140739737	G	C
5	rs17097231	0	140739779	C	G
5	rs74488479	0	140740950	A	G
5	rs62378417	0	140741738	G	C
5	rs57735633	0	140741761	A	G
5	rs146059189	0	140742315	A	C
5	rs17097238	0	140742483	A	G
5	rs57308563	0	140744395	T	C
5	rs79266084	0	140745224	G	A
5	rs28694549	0	140748146	A	G
5	rs6873480	0	140749326	G	A
5	rs2240697	0	140751128	C	G
5	rs3749776	0	140751389	C	T
5	rs3806834	0	140752499	G	A
5	rs4151698	0	140753245	A	G
5	rs3749775	0	140753842	C	A
5	rs3749773	0	140755495	A	G
5	rs3749771	0	140755843	C	A
5	rs72790015	0	140756624	C	A
5	rs6895700	0	140756668	A	G
5	rs72790016	0	140756897	G	A
5	rs6896353	0	140757036	A	G
5	rs10051438	0	140757325	A	T
5	rs141471013	0	140758070	A	G
5	rs60712207	0	140758076	C	T
5	rs17524659	0	140758148	G	A
5	rs72790019	0	140758318	G	A
5	rs112095214	0	140759617	C	A
5	rs142315554	0	140759702	A	G
5	rs61675507	0	140761777	G	T
5	rs72790022	0	140762136	T	G
5	rs118021618	0	140762493	C	T
5	rs7704696	0	140762763	T	C
5	rs72790024	0	140762993	G	A
5	rs2072315	0	140763029	A	G
5	rs2240698	0	140763100	C	T
5	rs6883770	0	140763888	G	A
5	rs2024141	0	140765000	G	A
5	rs3806833	0	140765635	T	C
5	rs3806832	0	140765723	G	A
5	rs72790028	0	140765740	C	T
5	rs72790029	0	140766322	G	A
5	rs2240699	0	140767031	C	T
5	rs57697403	0	140767066	T	A
5	rs67622091	0	140767902	C	A
5	rs68033444	0	140767989	C	T
5	rs77505166	0	140767991	G	A
5	rs192606668	0	140768941	G	A
5	rs3806831	0	140771392	T	C
5	rs57898397	0	140771670	A	G
5	rs726684	0	140772427	T	G
5	rs11575958	0	140772941	T	G
5	rs2240700	0	140773388	G	T
5	rs147992300	0	140774705	C	T
5	rs75588357	0	140775021	C	T
5	rs59251876	0	140775076	G	C
5	rs56946131	0	140775364	A	G
5	rs6580187	0	140776223	G	A
5	rs62378447	0	140776257	C	A
5	rs7703108	0	140777409	G	T
5	rs10045443	0	140777577	G	T
5	rs6867460	0	140778256	G	A
5	rs111395890	0	140779354	A	C
5	rs72790034	0	140780223	A	G
5	rs6880273	0	140780321	C	A
5	rs62378449	0	140780577	G	A
5	rs56773894	0	140780822	T	C
5	rs17097267	0	140781687	T	C
5	rs4151700	0	140782160	G	T
5	rs1363448	0	140783596	C	T
5	rs3749770	0	140784055	T	C
5	rs3749769	0	140784427	T	C
5	rs72790035	0	140785353	T	C
5	rs72790038	0	140785855	G	A
5	rs58503510	0	140786099	G	A
5	rs72790039	0	140787101	A	G
5	rs62378453	0	140787850	C	G
5	rs58047392	0	140788264	C	T
5	rs72790040	0	140789158	G	A
5	rs3749768	0	140789819	C	T
5	rs3749767	0	140789933	G	A
5	rs75744979	0	140791748	T	C
5	rs4912751	0	140793007	A	G
5	rs181239359	0	140794814	C	T
5	rs3806830	0	140796099	A	G
5	rs2240701	0	140797339	C	A
5	rs2015825	0	140797630	G	T
5	rs17208397	0	140798639	G	C
5	rs532216579	0	140798936	T	G
5	rs72790042	0	140799812	G	A
5	rs7732160	0	140800708	G	A
5	rs11167744	0	140801104	T	C
5	rs73792198	0	140801298	C	A
5	rs57195665	0	140803241	C	A
5	rs73792199	0	140803404	A	G
5	rs17097293	0	140803492	T	C
5	rs62378457	0	140804531	A	G
5	rs17208404	0	140804856	A	C
5	rs11167745	0	140805486	G	C
5	rs10046053	0	140805771	T	C
5	rs3749765	0	140807256	A	C
5	rs3828681	0	140807343	G	A
5	rs17097300	0	140810773	G	A
5	rs6862159	0	140814100	C	T
5	rs6580188	0	140814335	T	C
5	rs7703679	0	140814397	C	A
5	rs4912753	0	140814782	C	G
5	rs72790047	0	140815077	T	C
5	rs3805699	0	140815310	G	T
5	rs3828680	0	140815348	C	T
5	rs79477223	0	140816161	G	T
5	rs10035418	0	140817231	A	G
5	rs72790049	0	140817235	G	A
5	rs13178044	0	140818439	G	T
5	rs880080	0	140818958	G	A
5	rs3792898	0	140820846	C	T
5	rs3792897	0	140820876	A	G
5	rs3805698	0	140821121	G	T
5	rs3805697	0	140821329	C	T
5	rs3805696	0	140821428	C	T
5	rs144018757	0	140822568	A	G
5	rs1059029	0	140822723	A	G
5	rs7723254	0	140823300	C	T
5	rs72790051	0	140824289	C	T
5	rs59518107	0	140827198	A	G
5	rs62379167	0	140828278	C	T
5	rs4432943	0	140828723	G	T
5	rs7713034	0	140829415	T	C
5	rs140080701	0	140829647	C	G
5	rs2879228	0	140830350	G	A
5	rs192869194	0	140830650	C	T
5	rs148815534	0	140831502	A	G
5	rs146748846	0	140832504	G	C
5	rs11958830	0	140833077	T	C
```
