## Supplementary material for "Characterization of shared and ancestry-specific signals driving complex traits using multi-ancestry fine-mapping": susiex_nc3.cs80.cs

```
CS_ID	SNP	BP	REF_ALLELE	ALT_ALLELE	REF_FRQ	BETA	SE	-LOG10P	CS_PIP	OVRL_PIP
1	rs10069930	140163328	A,A	T,T	0.466203,0.486111	-0.0203585,-0.0294757	0.00396336,0.00855265	6.55341,3.24555	0.0366468	0.0366468
1	rs991918	140194858	T,T	C,C	0.464215,0.468254	-0.0196819,-0.0297351	0.00396447,0.00856664	6.16211,3.28529	0.0192389	0.0192389
1	rs7733403	140154215	G,G	A,A	0.459245,0.473214	-0.0197456,-0.0291411	0.0039675,0.00856165	6.18956,3.17727	0.0168188	0.0168189
1	rs7710380	140156264	C,C	T,T	0.463221,0.467262	-0.019455,-0.0297098	0.00396504,0.00856774	6.03314,3.2798	0.0151377	0.0151377
1	rs7710794	140209467	G,G	T,T	0.462227,0.467262	-0.0190908,-0.0303083	0.00396563,0.00856774	5.83008,3.39367	0.0131056	0.0131056
1	rs11958868	140201420	C,C	T,T	0.461233,0.46627	-0.0191867,-0.03009	0.00396624,0.00856887	5.88113,3.35116	0.0129913	0.0129913
1	rs6885319	140200611	C,C	A,A	0.461233,0.468254	-0.0191867,-0.0300822	0.00396624,0.00856664	5.88113,3.35116	0.0122781	0.0122782
1	rs4151682	140201264	T,T	C,C	0.461233,0.468254	-0.0191867,-0.0300822	0.00396624,0.00856664	5.88113,3.35116	0.0122781	0.0122782
1	rs7732179	140199039	A,A	G,G	0.472167,0.468254	-0.0192028,-0.0300822	0.00396044,0.00856664	5.90552,3.35116	0.0117912	0.0117912
1	rs10223116	140192643	T,T	C,C	0.472167,0.467262	-0.0192028,-0.030012	0.00396044,0.00856774	5.90552,3.33704	0.0116658	0.0116658
1	rs11167609	140200426	G,G	T,T	0.461233,0.468254	-0.019138,-0.0300353	0.00396624,0.00856664	5.85436,3.34222	0.0113299	0.0113299
1	rs2098058	140157427	T,T	G,G	0.461233,0.468254	-0.0192309,-0.029758	0.00396624,0.00856664	5.90552,3.28961	0.0111982	0.0111982
1	rs10053945	140160127	T,T	C,C	0.461233,0.468254	-0.0192309,-0.0296588	0.00396624,0.00856664	5.90552,3.2709	0.0107123	0.0107123
1	rs10050455	140204650	G,G	A,A	0.462227,0.468254	-0.0190422,-0.0301806	0.00396563,0.00856664	5.80342,3.36996	0.0106877	0.0106877
1	rs10066278	140156318	G,G	T,T	0.461233,0.467262	-0.0191867,-0.0296626	0.00396624,0.00856774	5.88113,3.2709	0.0104733	0.0104733
1	rs1972544	140158957	G,G	A,A	0.461233,0.468254	-0.0192309,-0.0296069	0.00396624,0.00856664	5.90552,3.26113	0.0104667	0.0104667
1	rs2240692	140183585	G,G	A,A	0.461233,0.468254	-0.0192309,-0.0296069	0.00396624,0.00856664	5.90552,3.26113	0.0104667	0.0104667
1	rs4141841	140203432	T,T	C,C	0.462227,0.468254	-0.0190422,-0.0301338	0.00396563,0.00856664	5.80342,3.361	0.0104629	0.0104629
1	rs11167600	140174865	C,C	G,G	0.461233,0.468254	-0.0192796,-0.0294557	0.00396624,0.00856664	5.9324,3.23276	0.010385	0.010385
1	rs1548700	140164889	T,T	A,A	0.461233,0.468254	-0.0192309,-0.0295596	0.00396624,0.00856664	5.90552,3.25225	0.0102486	0.0102486
1	rs1548699	140164918	C,C	T,T	0.461233,0.468254	-0.0192309,-0.0295596	0.00396624,0.00856664	5.90552,3.25225	0.0102486	0.0102486
1	rs12055222	140165568	C,C	T,T	0.461233,0.468254	-0.0192309,-0.0295596	0.00396624,0.00856664	5.90552,3.25225	0.0102486	0.0102486
1	rs1030164	140185272	G,G	A,A	0.461233,0.468254	-0.0191867,-0.0296588	0.00396624,0.00856664	5.88113,3.2709	0.01015	0.01015
1	rs6898939	140169355	A,A	C,C	0.461233,0.468254	-0.0192796,-0.0293565	0.00396624,0.00856664	5.9324,3.21422	0.00993797	0.00993799
1	rs6579987	140183659	C,C	T,T	0.461233,0.468254	-0.0191867,-0.0296069	0.00396624,0.00856664	5.88113,3.26113	0.00991727	0.00991729
1	rs13168670	140146899	C,C	T,T	0.459245,0.473214	-0.0196528,-0.0281907	0.0039675,0.00856165	6.1372,3.00331	0.00990725	0.00990726
1	rs10038174	140210616	A,A	G,G	0.462227,0.467262	-0.018812,-0.0304061	0.00396563,0.00856774	5.67824,3.41248	0.00979069	0.00979071
1	rs10037757	140197222	A,A	C,C	0.472167,0.468254	-0.0190658,-0.0300353	0.00396044,0.00856664	5.83008,3.34222	0.00977702	0.00977704
1	rs3733707	140181892	C,C	T,T	0.461233,0.468254	-0.0191867,-0.0295596	0.00396624,0.00856664	5.88113,3.25225	0.00971065	0.00971067
1	rs3806845	140180737	T,T	C,C	0.461233,0.468254	-0.0191867,-0.0295596	0.00396624,0.00856664	5.88113,3.25225	0.00971065	0.00971067
1	rs4451093	140158542	T,T	C,C	0.462227,0.468254	-0.0190908,-0.029706	0.00396563,0.00856664	5.83008,3.2798	0.00952473	0.00952475
1	rs10060640	140211226	A,A	G,G	0.459245,0.46627	-0.0188803,-0.0303372	0.0039675,0.00856887	5.7104,3.39846	0.0095209	0.00952092
1	rs3756340	140180451	G,G	T,T	0.461233,0.468254	-0.0191867,-0.0295077	0.00396624,0.00856664	5.88113,3.2425	0.00948864	0.00948865
1	rs3756338	140180561	G,G	A,A	0.461233,0.468254	-0.0191867,-0.0295077	0.00396624,0.00856664	5.88113,3.2425	0.00948864	0.00948865
1	rs10057161	140156831	T,T	C,C	0.463221,0.468254	-0.0190393,-0.0298571	0.00396504,0.00856664	5.80342,3.30836	0.00944389	0.0094439
1	rs2337985	140157861	C,C	T,T	0.463221,0.468254	-0.019088,-0.029706	0.00396504,0.00856664	5.83008,3.2798	0.00936113	0.00936115
1	rs2337986	140160622	T,T	C,C	0.463221,0.468254	-0.019088,-0.0296588	0.00396504,0.00856664	5.83008,3.2709	0.00916558	0.00916559
1	rs1030166	140185473	A,A	G,G	0.461233,0.469246	-0.019138,-0.0296551	0.00396624,0.00856557	5.85436,3.2709	0.00909961	0.00909963
1	rs1030163	140185132	A,A	G,G	0.461233,0.468254	-0.0190938,-0.0296588	0.00396624,0.00856664	5.83008,3.2709	0.00906675	0.00906677
1	rs3806843	140212538	C,C	T,T	0.439364,0.46627	-0.0188651,-0.0301381	0.0039837,0.00856887	5.66068,3.36032	0.00902394	0.00902396
1	rs10073974	140165231	C,C	T,T	0.463221,0.468254	-0.019088,-0.0296069	0.00396504,0.00856664	5.83008,3.26113	0.00895546	0.00895548
1	rs2240695	140168151	T,T	G,G	0.463221,0.468254	-0.0191322,-0.0294557	0.00396504,0.00856664	5.85436,3.23276	0.00883469	0.00883471
1	rs6898906	140169299	G,G	C,C	0.463221,0.468254	-0.0191322,-0.0294557	0.00396504,0.00856664	5.85436,3.23276	0.00883469	0.00883471
1	rs2240696	140168070	G,G	A,A	0.463221,0.468254	-0.019088,-0.0295077	0.00396504,0.00856664	5.83008,3.2425	0.0085684	0.00856841
1	rs11741994	140145949	A,A	G,G	0.45825,0.473214	-0.0196118,-0.0279398	0.00396816,0.00856165	6.11235,2.95823	0.00852446	0.00852447
1	rs9686540	140174622	A,A	G,G	0.462227,0.468254	-0.0191351,-0.0294085	0.00396563,0.00856664	5.85436,3.22393	0.00845904	0.00845906
1	rs1476768	140173597	A,A	G,G	0.462227,0.468254	-0.0191351,-0.0294085	0.00396563,0.00856664	5.85436,3.22393	0.00845904	0.00845906
1	rs3756342	140165624	A,A	G,G	0.463221,0.468254	-0.0190393,-0.0296069	0.00396504,0.00856664	5.80342,3.26113	0.00844289	0.00844291
1	rs6579965	140168811	G,G	T,T	0.463221,0.468254	-0.019088,-0.0294557	0.00396504,0.00856664	5.83008,3.23276	0.00837277	0.00837279
1	rs6891559	140145206	A,A	G,G	0.45825,0.473214	-0.0196118,-0.0278877	0.00396816,0.00856165	6.11235,2.94891	0.00833784	0.00833786
1	rs13157397	140184442	A,A	G,G	0.461233,0.468254	-0.0190008,-0.029706	0.00396624,0.00856664	5.77924,3.2798	0.00828358	0.0082836
1	rs10477034	140169730	G,G	A,A	0.462227,0.468254	-0.0191351,-0.0293565	0.00396563,0.00856664	5.85436,3.21422	0.00826643	0.00826645
1	rs12717860	140171442	T,T	C,C	0.462227,0.468254	-0.0191351,-0.0293565	0.00396563,0.00856664	5.85436,3.21422	0.00826643	0.00826645
1	rs13184940	140172918	C,C	T,T	0.462227,0.468254	-0.0190908,-0.0294085	0.00396563,0.00856664	5.83008,3.22393	0.00801716	0.00801718
1	rs6870764	140171790	T,T	C,C	0.462227,0.468254	-0.0190908,-0.0294085	0.00396563,0.00856664	5.83008,3.22393	0.00801716	0.00801718
1	rs1548701	140164557	C,C	T,T	0.463221,0.468254	-0.0189951,-0.0296069	0.00396504,0.00856664	5.77924,3.26113	0.0080034	0.00800341
1	rs6891995	140172008	G,G	A,A	0.462227,0.468254	-0.0190908,-0.0293565	0.00396563,0.00856664	5.83008,3.21422	0.00783462	0.00783463
1	rs3756341	140171194	T,T	C,C	0.462227,0.468254	-0.0190908,-0.0293565	0.00396563,0.00856664	5.83008,3.21422	0.00783462	0.00783463
1	rs10072015	140170655	T,T	A,A	0.462227,0.468254	-0.0190908,-0.0293565	0.00396563,0.00856664	5.83008,3.21422	0.00783462	0.00783463
1	rs3733708	140181734	G,G	A,A	0.462227,0.468254	-0.0189979,-0.0296069	0.00396563,0.00856664	5.77924,3.26113	0.00782668	0.0078267
1	rs2240694	140183058	A,A	G,G	0.462227,0.468254	-0.0189979,-0.0296069	0.00396563,0.00856664	5.77924,3.26113	0.00782668	0.0078267
1	rs7447696	140162160	T,T	C,C	0.463221,0.468254	-0.0189508,-0.0296588	0.00396504,0.00856664	5.75511,3.2709	0.00776568	0.0077657
1	rs2240693	140183325	C,C	G,G	0.461233,0.468254	-0.0190008,-0.0295596	0.00396624,0.00856664	5.77924,3.25225	0.00775255	0.00775257
1	rs3756339	140180537	G,G	A,A	0.462227,0.468254	-0.0189979,-0.0295596	0.00396563,0.00856664	5.77924,3.25225	0.00766362	0.00766364
1	rs7701755	140182101	T,T	G,G	0.461233,0.467262	-0.0190451,-0.0292611	0.00396624,0.00856774	5.80342,3.19572	0.00730472	0.00730474
1	rs4151680	140186657	G,G	A,A	0.461233,0.468254	-0.0188636,-0.029758	0.00396624,0.00856664	5.7046,3.28961	0.00718302	0.00718304
1	rs2879089	140191893	T,T	A,A	0.461233,0.468254	-0.0188149,-0.0298099	0.00396624,0.00856664	5.67824,3.29942	0.00693622	0.00693623
1	rs9716546	140191243	C,C	T,T	0.461233,0.468254	-0.0188149,-0.0298099	0.00396624,0.00856664	5.67824,3.29942	0.00693622	0.00693623
1	rs2879087	140188575	C,C	G,G	0.461233,0.468254	-0.0188149,-0.0298099	0.00396624,0.00856664	5.67824,3.29942	0.00693622	0.00693623
1	rs3822346	140187322	T,T	C,C	0.461233,0.468254	-0.0188149,-0.0298099	0.00396624,0.00856664	5.67824,3.29942	0.00693622	0.00693623
1	rs13168514	140146821	G,G	T,T	0.460239,0.473214	-0.0193268,-0.0281907	0.00396686,0.00856165	5.9569,3.00331	0.00679755	0.00679757
1	rs1030165	140185448	A,A	G,G	0.461233,0.469246	-0.0188636,-0.0296551	0.00396624,0.00856557	5.7046,3.2709	0.0065358	0.00653582
1	rs11953833	140155123	A,A	T,T	0.467197,0.472222	-0.0188917,-0.0293426	0.00396284,0.00856258	5.72863,3.21422	0.00653006	0.00653007
1	rs2879086	140188401	G,G	A,A	0.461233,0.468254	-0.0187264,-0.0298099	0.00396624,0.00856664	5.63045,3.29942	0.0062414	0.00624142
1	rs2337516	140140853	G,G	A,A	0.54175,0.526786	0.0196103,0.0271859	0.00396816,0.00856165	6.11149,2.82485	0.00619741	0.00619743
1	rs2337987	140188383	G,G	T,T	0.461233,0.468254	-0.0186776,-0.0298099	0.00396624,0.00856664	5.60425,3.29942	0.00589054	0.00589056
1	rs2563259	140139594	T,T	C,C	0.538767,0.526786	0.0196923,0.0267843	0.00396624,0.00856165	6.16297,2.75508	0.00583908	0.0058391
1	rs2563258	140140239	A,A	C,C	0.54175,0.526786	0.0196103,0.026985	0.00396816,0.00856165	6.11149,2.78985	0.00570285	0.00570287
1	rs6867549	140153730	A,A	G,G	0.467197,0.473214	-0.0188917,-0.0290371	0.00396284,0.00856165	5.72863,3.158	0.00553807	0.00553809
1	rs10053586	140210760	C,C	T,T	0.469185,0.46627	-0.0183825,-0.0304614	0.00396183,0.00856887	5.45771,3.42234	0.00552128	0.00552129
1	rs3756334	140213796	A,A	G,G	0.465209,0.46627	-0.0183164,-0.0305317	0.00396391,0.00856887	5.41765,3.43591	0.00550241	0.00550243
1	rs4404730	140162610	A,A	G,G	0.465209,0.468254	-0.0187153,-0.0295596	0.00396391,0.00856664	5.63045,3.25225	0.00515256	0.00515257
1	rs3806842	140212676	T,T	C,C	0.470179,0.46627	-0.0183484,-0.0303835	0.00396135,0.00856887	5.44079,3.40736	0.00505539	0.0050554
1	rs2563269	140136468	T,T	G,G	0.544732,0.535714	0.0196687,0.0261645	0.00397022,0.00857124	6.13856,2.64421	0.00474104	0.00474106
1	rs10477033	140169603	C,C	G,G	0.469185,0.468254	-0.0186569,-0.0294557	0.00396183,0.00856664	5.60425,3.23276	0.00465695	0.00465697
1	rs10036519	140151701	G,G	A,A	0.467197,0.473214	-0.0188474,-0.0286874	0.00396284,0.00856165	5.7046,3.0936	0.00450702	0.00450704
1	rs2563263	140137644	T,T	C,C	0.54175,0.527778	0.0196103,0.0264387	0.00396816,0.00856258	6.11149,2.69527	0.00427544	0.00427546
1	rs2262568	140139640	G,G	A,A	0.539761,0.526786	0.0193729,0.0267368	0.00396686,0.00856165	5.98248,2.74689	0.0039117	0.00391172
1	rs12659129	140147248	C,C	T,T	0.467197,0.473214	-0.0188474,-0.0282901	0.00396284,0.00856165	5.7046,3.02127	0.00379546	0.00379548
2	rs726684	140772427	G,G	T,T	0.809145,0.868056	-0.0112634,-0.0601511	0.00503123,0.0126309	1.59902,5.71788	0.230373	0.230373
2	rs61675507	140761777	T,T	G,G	0.807157,0.868056	-0.0107386,-0.0607617	0.00501139,0.0126309	1.49313,5.82244	0.209331	0.209331
2	rs17208404	140804856	C,C	A,A	0.799205,0.867063	-0.00902736,-0.061236	0.00493553,0.0125908	1.1714,5.93814	0.137981	0.137981
2	rs60712207	140758076	T,T	C,C	0.713718,0.75	-0.0146694,-0.0401413	0.004374,0.00987194	3.09843,4.32071	0.126299	0.126299
2	rs62379167	140828278	T,T	C,C	0.77336,0.861111	-0.0105926,-0.0571624	0.00472259,0.0123606	1.60381,5.42553	0.11487	0.11487
```
