## Supplementary material for "Characterization of shared and ancestry-specific signals driving complex traits using multi-ancestry fine-mapping": susiex_nc3.cs80.snp

```
BP	SNP	PIP(CS1)	LogBF(CS1,Pop1)	LogBF(CS1,Pop2)	PIP(CS2)	LogBF(CS2,Pop1)	LogBF(CS2,Pop2)
139837385	rs10074378	2.24876e-10	0.266435	-1.55578	2.16187e-08	-1.72147	-1.42167
139837559	rs189255055	1.71551e-10	-1.19271e-10	-1.56001	1.02493e-07	-1.19271e-10	-1.58689
139843473	rs13152988	1.13675e-09	0.331042	-4.32225e-10	1.9634e-07	-0.936841	-4.32225e-10
139844953	rs1019933	3.71381e-11	-1.49348	-1.59677	4.88424e-08	-1.25411	-1.07398
139845743	rs7449225	1.58158e-07	5.05406	0.212402	7.53733e-08	-0.338486	-1.55575
139845760	rs145328698	2.03831e-10	-1.19271e-10	-1.3876	1.00869e-07	-1.19271e-10	-1.60287
139845793	rs5011956	3.82955e-11	-1.46198	-1.59758	4.73719e-08	-1.27435	-1.08431
139847784	rs143060725	6.68036e-10	-1.19271e-10	-0.200548	2.69433e-07	-1.19271e-10	-0.620372
139847868	rs35346561	1.74593e-07	5.16252	0.202799	7.98295e-08	-0.289193	-1.5476
139847996	rs114960947	3.0703e-10	-0.977946	-4.32225e-10	9.93478e-08	-1.61806	-4.32225e-10
139849184	rs75619841	1.98983e-10	-1.19271e-10	-1.41167	1.00882e-07	-1.19271e-10	-1.60274
139852858	rs151194218	2.59655e-10	-1.14554	-4.32225e-10	8.99079e-08	-1.7179	-4.32225e-10
139852892	rs140354597	2.21973e-10	-1.19271e-10	-1.30233	1.04689e-07	-1.19271e-10	-1.56569
139853554	rs146521494	1.49781e-10	-1.69571	-4.32225e-10	9.04682e-08	-1.71169	-4.32225e-10
139853660	rs150088390	2.21452e-10	-1.30469	-4.32225e-10	1.3404e-07	-1.31855	-4.32225e-10
139853923	rs76376634	6.98315e-11	-1.59721	-0.861593	3.48492e-08	-1.72392	-0.94174
139854057	rs111441151	6.03446e-09	2.00035	-4.32225e-10	3.55402e-07	-0.343439	-4.32225e-10
139856491	rs72798881	2.67076e-10	-1.11736	-4.32225e-10	9.11506e-08	-1.70418	-4.32225e-10
139857403	rs147593580	2.09566e-10	-1.35985	-4.32225e-10	1.26967e-07	-1.37277	-4.32225e-10
139860198	rs79460904	7.04335e-11	-1.56748	-0.882742	3.41356e-08	-1.72465	-0.961705
139860618	rs77221996	1.71414e-10	-1.19271e-10	-1.56081	1.69123e-07	-1.19271e-10	-1.08607
139862774	rs10041762	3.83087e-11	-1.46198	-1.59723	4.76556e-08	-1.27435	-1.07834
139863448	rs71581541	7.91785e-10	-0.0306009	-4.32225e-10	1.25598e-07	-1.38361	-4.32225e-10
139865885	rs142523716	1.69672e-10	-1.19271e-10	-1.57102	1.09326e-07	-1.19271e-10	-1.52236
139866326	rs75676366	1.05971e-09	-1.19271e-10	0.260863	2.44577e-07	-1.19271e-10	-0.717158
139867969	rs10067969	1.06109e-07	5.28498	-0.417649	3.55289e-08	-1.58801	-1.05833
139870000	rs12187851	1.32345e-09	0.483105	-4.32225e-10	2.1698e-07	-0.836883	-4.32225e-10
139871583	rs1835962	6.74316e-10	-0.191192	-4.32225e-10	1.39416e-07	-1.27923	-4.32225e-10
139872055	rs1835963	1.82098e-10	-1.50034	-4.32225e-10	8.93473e-08	-1.72416	-4.32225e-10
139873576	rs186584160	2.87453e-10	-1.04383	-4.32225e-10	9.3121e-08	-1.68279	-4.32225e-10
139873598	rs9687753	7.09984e-08	5.28498	-0.819461	4.61009e-08	-1.58801	-0.797844
139875032	rs191301604	2.21089e-10	-1.30632	-4.32225e-10	1.33824e-07	-1.32016	-4.32225e-10
139875220	rs12109242	1.33715e-07	5.1027	-0.00412457	7.85942e-08	-0.342956	-1.50944
139875227	rs62385234	4.34816e-11	-1.63806	-1.29449	5.05746e-08	-0.886949	-1.40629
139878023	rs11746609	1.8149e-10	-1.50369	-4.32225e-10	9.22939e-08	-1.69171	-4.32225e-10
139878584	rs12523459	3.35328e-10	-0.889782	-4.32225e-10	1.09938e-07	-1.51678	-4.32225e-10
139881469	rs4912713	6.34722e-11	-1.57894	-0.975352	3.12638e-08	-1.72532	-1.04891
139881607	rs188172584	7.73589e-10	-1.19271e-10	-0.0538494	3.85381e-07	-1.19271e-10	-0.262457
139882646	rs12516113	1.5927e-10	-1.63429	-4.32225e-10	9.5434e-08	-1.65825	-4.32225e-10
139882712	rs114727286	1.475e-10	-1.71106	-4.32225e-10	9.18415e-08	-1.69663	-4.32225e-10
139883215	rs28493133	1.19767e-07	5.50066	-0.512246	3.90027e-08	-1.56215	-0.990906
139883649	rs114890696	4.3257e-10	-0.635146	-4.32225e-10	1.29696e-07	-1.3515	-4.32225e-10
139884478	rs181178626	1.67076e-10	-1.19271e-10	-1.58644	1.01091e-07	-1.19271e-10	-1.60067
139886839	rs6871703	4.43192e-11	-1.33468	-1.5788	3.92842e-08	-1.45192	-1.09395
139888019	rs142118746	2.24293e-10	-1.19271e-10	-1.29194	1.01672e-07	-1.19271e-10	-1.59494
139888590	rs7712617	1.18782e-07	5.50066	-0.520506	3.92459e-08	-1.56215	-0.984691
139888813	rs10463292	1.38712e-07	4.98192	0.153343	7.46624e-08	-0.406489	-1.49722
139889166	rs78028717	1.80618e-10	-1.5085	-4.32225e-10	1.87415e-07	-0.983363	-4.32225e-10
139890079	rs150383482	1.99405e-10	-1.19271e-10	-1.40955	1.09297e-07	-1.19271e-10	-1.52262
139890838	rs139867533	2.19742e-10	-1.31244	-4.32225e-10	1.05845e-07	-1.55471	-4.32225e-10
139891089	rs11167489	1.13169e-07	5.50066	-0.56891	4.01435e-08	-1.56215	-0.962077
139893201	rs190663828	2.15598e-10	-1.19271e-10	-1.33147	1.03401e-07	-1.19271e-10	-1.57808
139893204	rs77093431	6.06182e-11	-1.57991	-1.02039	2.99702e-08	-1.72531	-1.09118
139894136	rs6579768	3.95564e-11	-1.43635	-1.59081	4.8747e-08	-1.30281	-1.02723
139894414	rs12189422	1.34599e-07	5.13639	-0.0312198	8.03328e-08	-0.327775	-1.50274
139896454	rs532847566	1.99754e-10	-1.19271e-10	-1.40781	2.08583e-07	-1.19271e-10	-0.876353
139898501	rs187448730	2.55904e-10	-1.19271e-10	-1.16009	1.06568e-07	-1.19271e-10	-1.54791
139900820	rs76128141	5.8735e-11	-1.58827	-1.04359	2.93443e-08	-1.72469	-1.1129
139901390	rs181048654	2.42058e-10	-1.21571	-4.32225e-10	2.09315e-07	-0.872852	-4.32225e-10
139901520	rs149932275	2.20385e-10	-1.30951	-4.32225e-10	1.67258e-07	-1.09715	-4.32225e-10
139903379	rs141922369	2.06424e-10	-1.19271e-10	-1.37496	1.75495e-07	-1.19271e-10	-1.04908
139904341	rs78928520	1.79148e-10	-1.19271e-10	-1.51668	1.36527e-07	-1.19271e-10	-1.30016
139905021	rs10434717	1.94248e-10	-1.19271e-10	-1.43575	1.00856e-07	-1.19271e-10	-1.603
139905161	rs10434718	2.1267e-10	-1.19271e-10	-1.34515	1.01812e-07	-1.19271e-10	-1.59356
139905844	rs1051309	1.49993e-10	-1.6943	-4.32225e-10	9.03841e-08	-1.71262	-4.32225e-10
139907810	rs3752704	7.84384e-10	-1.19271e-10	-0.0399922	3.28278e-07	-1.19271e-10	-0.42283
139909533	rs78033585	6.9292e-09	2.13861	-4.32225e-10	3.55237e-07	-0.343906	-4.32225e-10
139912087	rs114304758	2.10395e-10	-1.35591	-4.32225e-10	9.13507e-08	-1.70198	-4.32225e-10
139912224	rs62384164	1.2217e-07	5.59456	-0.586282	4.19803e-08	-1.54632	-0.933169
139912584	rs112198955	2.41177e-10	-1.21936	-4.32225e-10	9.00026e-08	-1.71685	-4.32225e-10
139912860	rs139398635	2.05489e-10	-1.19271e-10	-1.3795	1.74256e-07	-1.19271e-10	-1.05616
139914758	rs3733681	3.71719e-11	-1.50059	-1.58875	5.24217e-08	-1.24384	-1.01353
139915565	rs72798885	1.24157e-07	5.13639	-0.111975	8.20975e-08	-0.327775	-1.48101
139915663	rs10476933	1.20063e-07	5.58514	-0.594263	4.21308e-08	-1.54925	-0.926662
139920240	rs74453298	1.93572e-10	-1.43924	-4.32225e-10	1.22494e-07	-1.40863	-4.32225e-10
139920311	rs1835959	2.69936e-10	0.448082	-1.55479	2.18328e-08	-1.70969	-1.42359
139921961	rs9324644	1.14178e-07	5.54284	-0.602214	4.21319e-08	-1.55576	-0.920124
139923504	rs2108446	1.13591e-07	5.05249	-0.117027	7.84169e-08	-0.375093	-1.47956
139923921	rs115216292	3.58771e-11	-1.5277	-1.59709	2.49498e-08	-1.70361	-1.29622
139924715	rs250432	4.1019e-11	-1.42003	-1.57083	4.54691e-08	-1.34023	-1.05943
139924866	rs117440248	2.61235e-10	-1.19271e-10	-1.13947	1.37141e-07	-1.19271e-10	-1.29568
139925016	rs75743464	5.80181e-11	-1.31029	-1.33385	4.22835e-08	-1.08421	-1.38809
139925855	rs4912714	5.52429e-11	-1.56846	-1.12469	2.71877e-08	-1.72531	-1.18862
139925932	rs801465	1.25987e-07	5.64125	-0.602214	4.28459e-08	-1.53896	-0.920124
139926371	rs75609413	1.96093e-10	-1.4263	-4.32225e-10	1.24172e-07	-1.39503	-4.32225e-10
139926421	rs78813669	2.32321e-10	-1.25677	-4.32225e-10	8.93893e-08	-1.72369	-4.32225e-10
139927019	rs568327274	2.45709e-09	1.10184	-4.32225e-10	4.9111e-07	-0.0200228	-4.32225e-10
139927065	rs187505	5.82723e-09	1.96541	-4.32225e-10	3.3302e-07	-0.408488	-4.32225e-10
139927672	rs250424	3.83572e-11	-1.46524	-1.59271	4.9113e-08	-1.2818	-1.04077
139928128	rs250425	1.41471e-07	5.24553	-0.0905697	8.57447e-08	-0.278284	-1.48703
139930592	rs138867547	1.66263e-10	-1.59132	-4.32225e-10	9.73342e-08	-1.63854	-4.32225e-10
139930936	rs72492417	1.98454e-10	-1.19271e-10	-1.41433	1.60796e-07	-1.19271e-10	-1.13655
139931930	rs801460	1.1302e-07	5.50066	-0.570228	4.07906e-08	-1.56215	-0.946086
139932417	rs73267612	5.11854e-11	-1.29469	-1.47475	4.21275e-08	-1.04343	-1.43256
139933623	rs801459	5.90985e-08	4.45888	-0.17681	6.26761e-08	-0.581835	-1.49688
139934587	rs35209457	5.45378e-11	-1.56023	-1.14576	2.66805e-08	-1.72454	-1.20821
139936239	rs10463297	7.5994e-08	4.43508	0.0984419	2.74264e-08	-1.58888	-1.31631
139936980	rs250427	3.70034e-11	-1.49741	-1.59647	4.96044e-08	-1.24133	-1.07128
139937146	rs2249213	1.04206e-07	5.46274	-0.613509	4.17099e-08	-1.57429	-0.911659
139938237	rs145698446	1.07201e-09	0.272404	-4.32225e-10	2.63434e-07	-0.642887	-4.32225e-10
139938337	rs143692635	2.62679e-10	-1.19271e-10	-1.13396	1.03125e-07	-1.19271e-10	-1.58075
139938369	rs199704720	7.9861e-10	-1.19271e-10	-0.0220182	4.83048e-07	-1.19271e-10	-0.0365746
139939961	rs61736940	1.45612e-10	-1.72395	-4.32225e-10	9.47033e-08	-1.66594	-4.32225e-10
139940233	rs250431	3.83769e-11	-1.46003	-1.5974	4.462e-08	-1.33855	-1.07996
139940302	rs1800882	7.02516e-10	0.107351	-0.257574	8.43512e-08	-0.24685	-1.53485
139940894	rs150909420	2.38765e-10	-1.22941	-4.32225e-10	9.17739e-08	-1.69736	-4.32225e-10
139941228	rs250430	3.12286e-10	0.588247	-1.54922	2.18646e-08	-1.69794	-1.43388
139941318	rs171632	4.13211e-11	-1.38657	-1.59694	4.30909e-08	-1.37775	-1.07563
139944599	rs143170399	1.55637e-10	-1.65737	-4.32225e-10	8.92461e-08	-1.72529	-4.32225e-10
139944720	rs114317763	9.11197e-10	0.109868	-4.32225e-10	1.31385e-07	-1.33856	-4.32225e-10
139944826	rs250429	3.70569e-11	-1.48953	-1.60291	4.56881e-08	-1.25266	-1.1422
139945307	rs250428	2.39319e-10	0.283755	-1.51085	2.05857e-08	-1.72067	-1.47142
139945716	rs2282803	1.38911e-10	-0.761362	-1.0097	2.55755e-08	-1.44971	-1.52535
139946265	rs17524123	1.83835e-09	0.811734	-4.32225e-10	3.04042e-07	-0.499523	-4.32225e-10
139948616	rs6550	3.76849e-11	-1.47542	-1.60021	4.7593e-08	-1.27214	-1.08186
139948802	rs2253378	1.1973e-07	4.98192	0.00618338	7.27565e-08	-0.406489	-1.52308
139948839	rs80049489	4.86459e-11	-1.54989	-1.27043	2.21435e-08	-1.72369	-1.39546
139949409	rs55720104	3.72411e-11	-1.49676	-1.59072	5.18199e-08	-1.24229	-1.02663
139950138	rs917302	5.03078e-11	-1.27121	-1.51553	4.13705e-08	-1.01396	-1.48016
139950475	rs77893524	2.01978e-10	-1.19271e-10	-1.39673	1.01536e-07	-1.19271e-10	-1.59628
139950858	rs17118938	3.8204e-11	-1.46014	-1.60181	4.54476e-08	-1.29218	-1.10795
139951373	rs78814797	1.06778e-10	-1.07429	-0.959848	2.80125e-08	-1.64678	-1.23726
139951687	rs116188186	1.64171e-10	-1.60398	-4.32225e-10	9.0266e-08	-1.71393	-4.32225e-10
139951790	rs4912715	2.77744e-10	0.462651	-1.54084	2.17287e-08	-1.70893	-1.42913
139953189	rs801458	7.02365e-08	4.84166	-0.386923	3.38234e-08	-1.64177	-1.05377
139953923	rs702401	6.28953e-09	2.04175	-4.32225e-10	3.69199e-07	-0.305355	-4.32225e-10
139955371	rs6883156	3.83727e-11	-1.45529	-1.60226	4.5018e-08	-1.29359	-1.11604
139957807	rs801457	1.07475e-07	4.70744	0.172686	6.58863e-08	-0.488818	-1.53994
139958651	rs117332734	2.67144e-09	-1.19271e-10	1.18548	6.97962e-06	-1.19271e-10	2.63406
139958974	rs13175533	4.43814e-11	-1.50439	-1.40768	4.78867e-08	-1.54628	-0.80157
139958978	rs801456	3.20639e-11	-1.69677	-1.5404	1.86428e-08	-1.70922	-1.58201
139959441	rs146733324	2.42233e-10	-1.21499	-4.32225e-10	9.20927e-08	-1.69389	-4.32225e-10
139959829	rs801455	7.36146e-08	4.31915	0.182557	5.45714e-08	-0.675395	-1.54179
139961012	rs185273743	1.71413e-10	-1.19271e-10	-1.56082	1.00967e-07	-1.19271e-10	-1.6019
139962167	rs2563253	9.20233e-08	4.93268	-0.207774	3.1075e-08	-1.63304	-1.14725
139962344	rs143443534	1.23306e-09	0.412368	-4.32225e-10	2.4345e-07	-0.721778	-4.32225e-10
139962759	rs142519606	1.10754e-08	-1.19271e-10	2.60759	5.5705e-07	-1.19271e-10	0.105965
139965213	rs147101928	3.10738e-09	1.33665	-4.32225e-10	1.38844e-07	-1.28334	-4.32225e-10
139967594	rs139192533	1.65878e-09	0.70895	-4.32225e-10	3.86351e-07	-0.259943	-4.32225e-10
139968249	rs180889921	2.99328e-10	-1.00335	-4.32225e-10	2.24314e-07	-0.803643	-4.32225e-10
139970742	rs79861388	5.07388e-10	-1.19271e-10	-0.475615	1.0086e-07	-1.19271e-10	-1.60296
139971188	rs4279384	5.07743e-11	-1.21275	-1.56475	3.30418e-08	-1.33778	-1.38113
139971517	rs2878916	4.93797e-11	-1.24492	-1.56044	4.1519e-08	-1.31787	-1.17267
139972093	rs801463	2.56995e-08	2.93406	0.515282	3.90288e-08	-0.963922	-1.58847
139973391	rs142890710	1.84815e-10	-1.19271e-10	-1.48553	1.01049e-07	-1.19271e-10	-1.60109
139973696	rs68010656	3.13416e-07	4.63546	1.31494	2.02714e-08	-1.68353	-1.52395
139973781	rs73269505	5.91035e-11	-1.12549	-1.50011	2.85879e-08	-1.37638	-1.48733
139974473	rs1864255	4.20709e-07	4.84727	1.39753	2.02805e-08	-1.67016	-1.53687
139975053	rs2569162	1.17932e-10	-1.10212	-0.83266	2.50667e-08	-1.3938	-1.60135
139975067	rs2563320	1.13078e-10	-1.14415	-0.83266	2.52231e-08	-1.38758	-1.60135
139975466	rs2569163	1.42825e-06	4.98673	2.48034	1.91178e-08	-1.67181	-1.59426
139975626	rs2569164	1.10217e-10	-1.15548	-0.846952	2.54292e-08	-1.37885	-1.60195
139975636	rs2569165	1.10742e-10	-1.15548	-0.842204	2.54339e-08	-1.37885	-1.60176
139975672	rs2569166	1.11804e-10	-1.15548	-0.83266	2.54444e-08	-1.37885	-1.60135
139975887	rs2569167	1.11804e-10	-1.15548	-0.83266	2.54444e-08	-1.37885	-1.60135
139976090	rs77348867	1.46021e-10	-1.72114	-4.32225e-10	1.06611e-07	-1.54751	-4.32225e-10
139976241	rs2563321	1.16769e-10	-1.12116	-0.823537	2.48056e-08	-1.40472	-1.6009
139976467	rs75037798	1.49778e-10	-1.69574	-4.32225e-10	9.72963e-08	-1.63893	-4.32225e-10
139976956	rs2569168	1.15986e-10	-1.13271	-0.818713	2.50242e-08	-1.39621	-1.60064
139976959	rs72798893	6.04187e-08	3.23806	1.0661	3.52167e-08	-1.06632	-1.58885
139977351	rs2569169	1.25351e-10	-1.07831	-0.795465	2.46974e-08	-1.41079	-1.5992
139977818	rs2563322	1.19567e-10	-1.12116	-0.799857	2.48404e-08	-1.40472	-1.5995
139977955	rs2563323	1.19117e-10	-1.12116	-0.803631	2.48966e-08	-1.40472	-1.59724
139978241	rs58027502	7.22425e-08	3.50359	0.979303	3.9136e-08	-0.969772	-1.57988
139978645	rs72798896	1.56835e-07	4.33534	0.922722	5.54885e-08	-0.613192	-1.58732
139978748	rs2569170	1.11174e-10	-1.15027	-0.84353	2.5647e-08	-1.37318	-1.59908
139979400	rs192828263	1.54073e-10	-1.66746	-4.32225e-10	9.38528e-08	-1.67496	-4.32225e-10
139979448	rs2563324	1.32525e-10	-1.09331	-0.724805	2.56278e-08	-1.38895	-1.58406
139980775	rs1835148	1.2234e-10	-1.1727	-0.725389	2.65044e-08	-1.35524	-1.58415
139980824	rs12163996	1.32371e-07	4.1592	0.929277	5.34408e-08	-0.664927	-1.57319
139981123	rs2569171	1.33124e-10	-1.09331	-0.720293	2.5645e-08	-1.38895	-1.58339
139981326	rs2337224	4.8285e-06	6.07932	2.60584	2.17766e-08	-1.53964	-1.59622
139981336	rs2337225	3.38085e-11	-1.58402	-1.60016	2.9791e-08	-1.23842	-1.58406
139981578	rs72798897	1.24664e-07	4.04005	0.988442	5.01671e-08	-0.722101	-1.57923
139982290	rs112035589	3.456e-10	-0.859608	-4.32225e-10	1.12598e-07	-1.49287	-4.32225e-10
139982300	rs187901784	7.04344e-10	-1.19271e-10	-0.147623	3.53224e-07	-1.19271e-10	-0.349587
139982522	rs111990800	1.86913e-10	-1.47425	-4.32225e-10	1.10306e-07	-1.51343	-4.32225e-10
139983297	rs778607	4.8285e-06	6.07932	2.60584	2.17766e-08	-1.53964	-1.59622
139983863	rs778605	5.19003e-06	6.16843	2.58893	2.20981e-08	-1.52568	-1.59552
139984600	rs191053347	5.79421e-09	1.95972	-4.32225e-10	9.6837e-07	0.658925	-4.32225e-10
139985041	rs1820833	5.13161e-06	6.16843	2.57761	2.21089e-08	-1.52568	-1.59503
139986317	rs2569176	2.69366e-05	8.0814	2.32271	3.0054e-08	-1.23702	-1.57667
139986490	rs2163786	2.7635e-05	8.10699	2.32271	2.92697e-08	-1.26346	-1.57667
139987572	rs2563330	2.6306e-05	8.0814	2.29902	3.02209e-08	-1.23702	-1.57114
139987697	rs62384193	4.89209e-09	1.79048	-4.32225e-10	1.28576e-07	-1.36017	-4.32225e-10
139987897	rs11167532	1.83516e-05	6.43988	3.58046	2.48003e-08	-1.40925	-1.59659
139988753	rs7711117	1.29719e-07	4.41681	0.651427	6.29084e-08	-0.566813	-1.5082
139990713	rs115351269	1.56898e-09	0.653289	-4.32225e-10	4.40522e-07	-0.12873	-4.32225e-10
139991763	rs139633203	1.45747e-10	-1.72302	-4.32225e-10	8.92626e-08	-1.72511	-4.32225e-10
139992113	rs57599368	1.20213e-07	4.41681	0.575319	6.39482e-08	-0.566813	-1.4918
139992162	rs2569177	3.03918e-10	-0.305842	-0.68229	1.95973e-08	-1.66677	-1.57452
139992171	rs2569178	2.98601e-10	-0.323493	-0.68229	1.9669e-08	-1.66312	-1.57452
139993266	rs4264986	2.8984e-05	8.19469	2.28268	3.0784e-08	-1.22005	-1.56964
139993439	rs34517992	1.70603e-05	6.43988	3.5075	2.47429e-08	-1.40925	-1.59891
139993577	rs190821078	1.34189e-09	-1.19271e-10	0.496945	6.19914e-07	-1.19271e-10	0.21289
139993726	rs145096545	3.22578e-10	-0.928547	-4.32225e-10	2.48708e-07	-0.700412	-4.32225e-10
139995475	rs34063612	9.88441e-10	0.191238	-4.32225e-10	1.48494e-07	-1.21615	-4.32225e-10
139995865	rs34820433	9.96611e-10	0.19947	-4.32225e-10	1.49126e-07	-1.2119	-4.32225e-10
139996011	rs2256547	2.38185e-05	8.09437	2.18671	3.03896e-08	-1.2425	-1.56009
139996136	rs78791026	1.8999e-10	-1.19271e-10	-1.45792	1.12291e-07	-1.19271e-10	-1.49559
139996174	rs56276169	1.57763e-10	-1.6438	-4.32225e-10	2.50003e-07	-0.695218	-4.32225e-10
139996389	rs117341498	1.99603e-10	-1.19271e-10	-1.40856	1.00892e-07	-1.19271e-10	-1.60264
139997812	rs2569181	2.17176e-05	8.09437	2.09437	3.0709e-08	-1.2425	-1.54964
139998565	rs778604	1.46392e-05	7.72001	2.07431	3.14791e-08	-1.38832	-1.37905
139998807	rs778603	1.60713e-05	7.94776	1.93989	3.42656e-08	-1.35037	-1.33218
139998838	rs778602	1.44521e-05	7.79689	1.98457	3.28759e-08	-1.3796	-1.34435
139998983	rs150474936	9.86861e-10	0.189639	-4.32225e-10	2.56127e-07	-0.671018	-4.32225e-10
139999730	rs78638091	2.12613e-10	-1.34542	-4.32225e-10	1.36183e-07	-1.30269	-4.32225e-10
139999813	rs114577545	1.56793e-10	-1.64996	-4.32225e-10	8.97769e-08	-1.71936	-4.32225e-10
140000428	rs778601	2.65366e-10	-0.544182	-0.5796	2.0947e-08	-1.59408	-1.58062
140000704	rs115962749	4.40804e-10	-0.61629	-4.32225e-10	1.44466e-07	-1.24365	-4.32225e-10
140001609	rs778600	2.51159e-10	-0.533403	-0.645403	2.20628e-08	-1.55317	-1.56963
140001761	rs778599	2.42922e-10	-0.533403	-0.678747	2.22084e-08	-1.55317	-1.56305
140003395	rs1991801	2.42268e-10	-0.516974	-0.697873	2.21625e-08	-1.55933	-1.55896
140004033	rs2569185	2.50188e-10	-0.533403	-0.649275	2.20789e-08	-1.55317	-1.5689
140004210	rs117902610	3.07218e-10	-1.19271e-10	-0.977334	5.19593e-07	-1.19271e-10	0.0363553
140004816	rs778582	2.45354e-10	-0.533403	-0.668785	2.21632e-08	-1.55317	-1.56509
140004909	rs72800905	9.3908e-08	4.14586	0.599317	6.36276e-08	-0.674224	-1.38942
140005110	rs778583	3.24947e-10	-0.218492	-0.702737	2.03629e-08	-1.64075	-1.56222
140005212	rs778584	1.22746e-05	7.43221	2.18595	3.04962e-08	-1.46699	-1.33209
140005377	rs778585	1.39017e-10	-0.518647	-1.25165	2.87429e-08	-1.5736	-1.2847
140005786	rs7721577	1.75219e-07	4.75732	0.611582	7.15079e-08	-0.50822	-1.43866
140005918	rs778586	1.21456e-10	-0.776395	-1.12895	2.73614e-08	-1.48995	-1.41761
140006267	rs60745418	1.17602e-07	4.54795	0.422218	7.02067e-08	-0.597965	-1.36728
140006430	rs778587	9.24727e-11	-1.11141	-1.06656	3.33401e-08	-1.26867	-1.44125
140006718	rs76148587	3.25007e-11	-1.70778	-1.51585	3.58395e-08	-1.52032	-1.11732
140007035	rs12659563	5.55318e-10	-0.946116	0.560766	3.97253e-08	-1.25597	-1.27873
140007353	rs146030733	2.42381e-10	-1.21438	-4.32225e-10	9.32953e-08	-1.68092	-4.32225e-10
140007638	rs778589	9.36654e-11	-1.1081	-1.05706	3.29701e-08	-1.26947	-1.45162
140007718	rs2563317	1.63933e-10	-0.538931	-1.0665	2.476e-08	-1.56617	-1.44129
140007811	rs2563316	9.38885e-11	-1.1081	-1.05468	3.31003e-08	-1.26947	-1.44768
140007838	rs192534181	5.03905e-10	-1.19271e-10	-0.482502	1.47992e-07	-1.19271e-10	-1.21953
140008419	rs2569188	2.69071e-06	6.42003	1.6804	3.0661e-08	-1.64004	-1.15366
140008476	rs58150262	1.28515e-07	4.61615	0.442767	7.17736e-08	-0.56895	-1.37422
140008505	rs2563315	9.6553e-11	-1.09631	-1.03849	3.24946e-08	-1.2795	-1.45611
140008715	rs139365427	1.21655e-09	0.398885	-4.32225e-10	2.6872e-07	-0.623021	-4.32225e-10
140009273	rs7728187	1.24225e-07	4.56045	0.464513	6.94458e-08	-0.594725	-1.38142
140009337	rs148099171	1.52786e-10	-1.67585	-4.32225e-10	9.33551e-08	-1.68028	-4.32225e-10
140009820	rs190479829	2.20716e-10	-1.30801	-4.32225e-10	1.49377e-07	-1.21022	-4.32225e-10
140010269	rs11574651	1.59961e-10	-1.62996	-4.32225e-10	8.93519e-08	-1.72411	-4.32225e-10
140011315	rs2563298	1.75564e-10	-0.506371	-1.03052	2.40168e-08	-1.5778	-1.46014
140011468	rs4914	3.24792e-11	-1.70778	-1.51652	3.57834e-08	-1.52032	-1.11888
140011867	rs74587733	2.89372e-10	-1.19271e-10	-1.03718	5.07374e-07	-1.19271e-10	0.0125581
140012916	rs2569190	3.09692e-06	6.14095	2.10007	2.63198e-08	-1.66853	-1.27783
140013307	rs5744455	9.66931e-08	4.3897	0.384707	6.59603e-08	-0.666464	-1.36117
140013567	rs5744454	2.12108e-08	2.86197	0.395408	3.75846e-08	-1.22521	-1.36489
140013903	rs2569191	2.7331e-06	6.09409	2.02196	2.692e-08	-1.67245	-1.25137
140014117	rs3138078	2.86832e-08	3.19472	0.364457	4.0929e-08	-1.15081	-1.35404
140014377	rs2915863	3.98123e-06	5.00074	3.49147	1.99291e-08	-1.69517	-1.52934
140014613	rs3138076	1.99216e-08	2.86197	0.332703	3.84328e-08	-1.22521	-1.34257
140015208	rs2569192	2.38098e-10	-0.538931	-0.693276	2.22004e-08	-1.56617	-1.55041
140015495	rs2569193	2.35929e-10	-0.553437	-0.687922	2.22915e-08	-1.5608	-1.55168
140015741	rs2563310	3.49098e-06	6.23039	2.13041	2.63611e-08	-1.6607	-1.2841
140015932	rs3138074	1.97277e-08	2.89307	0.291822	3.94293e-08	-1.2149	-1.32728
140016791	rs5744442	4.31499e-10	-0.637624	-4.32225e-10	1.6924e-06	1.21722	-4.32225e-10
140016847	rs5744441	5.50254e-08	3.94894	0.261718	6.01579e-08	-0.80409	-1.31563
140017868	rs5744438	1.60818e-10	-1.62462	-4.32225e-10	8.99051e-08	-1.71794	-4.32225e-10
140018235	rs4912717	3.01985e-10	-0.51371	-0.480803	2.13778e-08	-1.57294	-1.5814
140018378	rs4912718	3.46064e-06	6.16017	2.1919	2.60034e-08	-1.66584	-1.29263
140018466	rs79242921	1.78344e-10	-1.19271e-10	-1.52118	1.06458e-07	-1.19271e-10	-1.54894
140018897	rs62384216	1.2123e-08	2.69797	-4.32225e-10	1.60788e-07	-1.1366	-4.32225e-10
140019921	rs12517200	8.02632e-10	-0.465166	0.448172	2.24576e-08	-1.57429	-1.53077
140020115	rs187863528	2.10858e-09	0.948877	-4.32225e-10	3.31032e-07	-0.414474	-4.32225e-10
140020824	rs75882576	1.12118e-09	0.317247	-4.32225e-10	2.53429e-07	-0.681606	-4.32225e-10
140021482	rs11554680	2.55709e-08	3.29537	0.148954	5.01549e-08	-1.03894	-1.26263
140021858	rs12153256	2.45153e-08	3.26321	0.138958	4.97836e-08	-1.0508	-1.2582
140022436	rs3822356	9.73345e-08	4.65203	0.128992	9.03147e-08	-0.459641	-1.25375
140023238	rs17208187	5.09882e-08	4.40937	-0.274915	9.46463e-08	-0.68605	-0.980492
140023818	rs753279	1.47011e-05	7.50823	2.29031	2.5736e-08	-1.57528	-1.39352
140024042	rs753280	0.000438259	9.94781	3.24562	2.39912e-08	-1.58873	-1.45027
140024432	rs702399	0.000591897	10.5623	2.93161	2.65743e-08	-1.54889	-1.38786
140024491	rs702398	6.85732e-05	8.45883	2.87969	2.27265e-08	-1.70773	-1.38543
140025484	rs778591	0.000234329	9.68756	2.87979	2.50453e-08	-1.61962	-1.37639
140025752	rs2563331	1.04751e-09	-0.032813	0.282093	2.73537e-08	-1.38014	-1.5277
140025754	rs2563332	1.00275e-09	-0.100983	0.306592	2.8378e-08	-1.34834	-1.52274
140026527	rs778592	1.02379e-09	-0.0396283	0.266008	2.73985e-08	-1.37706	-1.52915
140027216	rs778593	0.000361877	10.1737	2.82818	2.57301e-08	-1.59513	-1.3739
140027304	rs778594	0.000361877	10.1737	2.82818	2.57301e-08	-1.59513	-1.3739
140027435	rs146400503	2.71173e-10	-1.19271e-10	-1.10213	1.05972e-07	-1.19271e-10	-1.55352
140028774	rs2569160	0.000209971	9.5778	2.87979	2.4281e-08	-1.65061	-1.37639
140029373	rs6860758	8.64853e-07	7.10491	-0.139481	1.12453e-07	-0.516722	-0.97743
140029780	rs2245643	0.000468922	10.3992	2.86189	2.61697e-08	-1.5706	-1.38149
140029958	rs2245640	0.000468922	10.3992	2.86189	2.61697e-08	-1.5706	-1.38149
140030243	rs1962649	6.41488e-05	8.41634	2.85549	2.27579e-08	-1.71033	-1.38145
140030306	rs1962648	0.000520391	10.4515	2.91371	2.62618e-08	-1.56464	-1.38393
140030710	rs2569159	0.000265756	9.69321	2.99999	2.4361e-08	-1.62127	-1.40244
140030741	rs56692296	8.77664e-07	7.06534	-0.0852101	1.0725e-07	-0.529436	-1.01209
140031537	rs1583005	0.000271697	9.74958	2.96573	2.46716e-08	-1.61583	-1.39521
140032947	rs1864254	0.000271687	9.85707	2.8582	2.24711e-08	-1.6051	-1.49936
140033119	rs547206374	1.4592e-10	-1.72183	-4.32225e-10	9.02511e-08	-1.71409	-4.32225e-10
140033512	rs117047121	1.68977e-10	-1.19271e-10	-1.57513	1.2207e-07	-1.19271e-10	-1.41209
140034844	rs801399	9.52931e-05	8.66095	3.00663	2.28158e-08	-1.72353	-1.36571
140035006	rs145793144	3.98788e-09	1.58612	-4.32225e-10	4.85991e-07	-0.0304994	-4.32225e-10
140036243	rs113286474	2.84689e-09	1.24909	-4.32225e-10	2.75219e-07	-0.599124	-4.32225e-10
140036681	rs778595	0.000593315	10.4715	3.02483	2.46966e-08	-1.64021	-1.36982
140037272	rs778596	0.000357916	9.91309	3.07783	2.3749e-08	-1.66762	-1.38153
140037460	rs6888409	1.65829e-06	7.80456	-0.188153	1.37627e-07	-0.37778	-0.914365
140038340	rs34282994	6.78018e-10	-0.185716	-4.32225e-10	1.39542e-07	-1.27833	-4.32225e-10
140040665	rs778597	0.000662947	10.5825	3.02483	2.49323e-08	-1.63071	-1.36982
140040921	rs778598	8.61829e-10	-0.518277	0.572444	3.86316e-08	-1.06035	-1.50227
140041960	rs4801	8.32238e-10	-0.532996	0.552224	3.94212e-08	-1.04935	-1.49304
140043350	rs34678418	8.66772e-10	-0.503468	0.563353	3.81379e-08	-1.07126	-1.50422
140043618	rs35614340	0.000194229	9.38938	2.99028	2.34722e-08	-1.69889	-1.36198
140043964	rs78582690	1.52701e-09	0.626174	-4.32225e-10	3.17036e-07	-0.457675	-4.32225e-10
140043965	rs79561914	1.25381e-09	0.429054	-4.32225e-10	2.74632e-07	-0.601258	-4.32225e-10
140044292	rs2563335	0.000385694	10.0226	3.04307	2.41221e-08	-1.65967	-1.37389
140044330	rs181858502	1.21034e-09	0.393769	-4.32225e-10	3.12863e-07	-0.470923	-4.32225e-10
140045016	rs2530247	8.45289e-10	-0.518277	0.553066	3.89972e-08	-1.06035	-1.49285
140045356	rs138246154	3.0932e-10	-0.970514	-4.32225e-10	2.77621e-07	-0.590434	-4.32225e-10
140045994	rs58669846	2.10156e-06	8.05999	-0.206693	1.52393e-07	-0.280675	-0.90955
140046170	rs144032011	2.35413e-10	-1.24355	-4.32225e-10	1.29859e-07	-1.35024	-4.32225e-10
140046435	rs2563311	8.25404e-10	-0.532996	0.543979	3.93481e-08	-1.04935	-1.4949
140046939	rs2563312	1.53271e-09	0.104074	0.525827	2.34933e-08	-1.67705	-1.38293
140047011	rs2530246	8.28871e-10	-0.503468	0.518642	3.82791e-08	-1.07126	-1.50052
140047289	rs2563314	0.000365242	10.0226	2.98858	2.4197e-08	-1.65967	-1.37079
140047600	rs2302104	2.46533e-06	8.23224	-0.219297	1.55386e-07	-0.214028	-0.956751
140048209	rs2251860	0.000102287	8.81874	2.91966	2.28913e-08	-1.72087	-1.36506
140048544	rs2286394	2.29013e-06	8.14592	-0.206693	1.57527e-07	-0.247543	-0.90955
140048707	rs35983033	5.37542e-11	-1.7189	-1.00157	3.63576e-08	-1.13186	-1.49143
140050265	rs702397	0.000115596	8.9228	2.93792	2.30804e-08	-1.71848	-1.35922
140052271	rs2563333	0.000106997	8.92152	2.8619	2.3505e-08	-1.70733	-1.35215
140053351	rs2530242	0.00102677	11.2093	2.83553	2.63711e-08	-1.56866	-1.37576
140054257	rs58302597	3.03143e-06	8.44204	-0.222383	1.78723e-07	-0.139244	-0.891611
140054485	rs2530241	0.00111751	11.2093	2.92022	2.71923e-08	-1.56866	-1.3451
140054858	rs113627177	1.02315e-09	0.225754	-4.32225e-10	1.51008e-07	-1.19935	-4.32225e-10
140055015	rs142880704	1.47703e-10	-1.70969	-4.32225e-10	8.97919e-08	-1.7192	-4.32225e-10
140056775	rs11954514	3.96057e-10	-0.723333	-4.32225e-10	1.17069e-07	-1.45393	-4.32225e-10
140057216	rs811382	7.96906e-10	-0.528563	0.50441	3.75651e-08	-1.07413	-1.51648
140057535	rs2230361	4.58759e-10	0.0958206	-0.672186	4.90106e-08	-1.31084	-1.01381
140057838	rs111314092	1.86647e-10	-1.47567	-4.32225e-10	8.92763e-08	-1.72495	-4.32225e-10
140058893	rs2073512	2.59336e-06	8.22584	-0.162262	1.57017e-07	-0.220066	-0.940268
140060547	rs2530240	0.000432866	10.1908	2.99028	2.47334e-08	-1.64655	-1.36198
140061761	rs61093427	2.97857e-06	8.40065	-0.198586	1.71723e-07	-0.155566	-0.915243
140062547	rs2530239	0.000106317	8.87344	2.90361	2.34622e-08	-1.71968	-1.34162
140062751	rs142994969	1.9646e-10	-1.19271e-10	-1.42443	1.47623e-07	-1.19271e-10	-1.22203
140062972	rs141220649	1.27381e-09	-1.19271e-10	0.444875	2.82616e-07	-1.19271e-10	-0.572602
140063091	rs801189	0.000386039	10.1326	2.93392	2.46856e-08	-1.65121	-1.35926
140064888	rs78299006	1.87567e-10	-1.19271e-10	-1.47076	1.37744e-07	-1.19271e-10	-1.29129
140065065	rs139145072	1.48557e-10	-1.70392	-4.32225e-10	1.17084e-07	-1.4538	-4.32225e-10
140065203	rs812381	0.000106317	8.87344	2.90361	2.34622e-08	-1.71968	-1.34162
140066028	rs190289555	5.94926e-10	-0.316453	-4.32225e-10	1.48035e-07	-1.21924	-4.32225e-10
140066306	rs1089305	0.000418223	10.1908	2.95587	2.49312e-08	-1.64655	-1.35402
140066500	rs1089304	7.37338e-10	-0.572249	0.470405	3.85604e-08	-1.0412	-1.52326
140066881	rs115091892	1.54134e-10	-1.66707	-4.32225e-10	9.11571e-08	-1.70411	-4.32225e-10
140066916	rs801188	0.000451509	10.3016	2.92159	2.53672e-08	-1.6373	-1.34593
140067219	rs801187	3.28901e-10	-0.464781	-0.444353	3.88383e-08	-1.44672	-1.11057
140067223	rs117912126	1.96174e-10	-1.19271e-10	-1.42589	1.25723e-07	-1.19271e-10	-1.38261
140067778	rs801186	7.33018e-10	-0.578126	0.470405	3.94962e-08	-1.01722	-1.52326
140068108	rs702396	7.48085e-10	-0.557778	0.470405	3.8136e-08	-1.05227	-1.52326
140068869	rs801185	0.000443321	10.249	2.95587	2.50512e-08	-1.64175	-1.35402
140069607	rs138414368	2.13307e-10	-1.34216	-4.32225e-10	8.97477e-08	-1.71969	-4.32225e-10
140069843	rs2563307	0.00103439	11.1486	2.90361	2.71072e-08	-1.57527	-1.34162
140070017	rs2563306	0.000443321	10.249	2.95587	2.50512e-08	-1.64175	-1.35402
140070029	rs813897	0.000443321	10.249	2.95587	2.50512e-08	-1.64175	-1.35402
140070104	rs59925457	3.10443e-06	8.44204	-0.198586	1.74548e-07	-0.139244	-0.915243
140071735	rs2563305	7.35554e-10	-0.557778	0.453512	3.8011e-08	-1.05227	-1.52655
140072057	rs2563304	0.00043762	10.249	2.94293	2.48072e-08	-1.64175	-1.36381
140072249	rs3776130	0.000408811	10.286	2.83791	2.5498e-08	-1.63209	-1.346
140072292	rs3776129	0.00040854	10.2334	2.88979	2.50715e-08	-1.63667	-1.35829
140072392	rs3776128	7.35554e-10	-0.557778	0.453512	3.8011e-08	-1.05227	-1.52655
140072409	rs113720830	3.11196e-06	8.47486	-0.228981	1.81352e-07	-0.0919223	-0.924329
140072647	rs2530235	0.000952906	11.1322	2.83791	2.71799e-08	-1.56822	-1.346
140072811	rs112859141	2.97188e-06	8.42879	-0.228981	1.78045e-07	-0.110323	-0.924329
140073745	rs10515510	1.45671e-10	-1.72354	-4.32225e-10	1.01196e-07	-1.59963	-4.32225e-10
140073883	rs6883035	3.02557e-06	8.42879	-0.211074	1.75836e-07	-0.110323	-0.936816
140075474	rs17119056	5.28086e-11	-1.71653	-1.02169	3.53048e-08	-1.15267	-1.5
140079051	rs2563302	0.000419221	10.1908	2.95825	2.44393e-08	-1.64655	-1.37395
140080298	rs801168	0.000375392	10.1326	2.90596	2.46169e-08	-1.65121	-1.36204
140081423	rs801167	0.000405086	10.1908	2.92395	2.46298e-08	-1.64655	-1.36618
140081791	rs809635	0.000405086	10.1908	2.92395	2.46298e-08	-1.64655	-1.36618
140081902	rs801166	7.33246e-10	-0.543217	0.435807	3.7469e-08	-1.06324	-1.52993
140082677	rs59127720	3.37707e-06	8.5297	-0.202075	1.75769e-07	-0.104505	-0.943016
140082876	rs2530233	0.000455514	10.3602	2.87186	2.52892e-08	-1.63223	-1.35408
140082878	rs2530232	0.000376472	9.83786	3.2036	2.35921e-08	-1.62207	-1.4337
140083744	rs17286731	3.37707e-06	8.5297	-0.202075	1.75769e-07	-0.104505	-0.943016
140086062	rs6848	0.000110164	8.9228	2.88979	2.31019e-08	-1.71848	-1.35829
140086085	rs139197618	1.50544e-10	-1.69063	-4.32225e-10	8.92576e-08	-1.72516	-4.32225e-10
140086191	rs6849	0.000436421	10.249	2.94018	2.46571e-08	-1.64175	-1.36988
140086677	rs702395	0.000444378	10.249	2.95825	2.45569e-08	-1.64175	-1.37395
140086704	rs192351044	4.84879e-10	-0.520991	-4.32225e-10	1.61771e-06	1.17208	-4.32225e-10
140086786	rs702394	0.000468367	10.3016	2.95825	2.46663e-08	-1.6373	-1.37395
140087010	rs801176	0.000116761	8.9228	2.94795	2.30365e-08	-1.71848	-1.36113
140087029	rs113642240	5.5419e-11	-1.71468	-0.97529	3.55138e-08	-1.16682	-1.47995
140088131	rs2530230	0.00047131	10.3602	2.90596	2.50887e-08	-1.63223	-1.36204
140088230	rs191410007	1.56276e-09	0.649321	-4.32225e-10	3.22475e-07	-0.440665	-4.32225e-10
140088477	rs11167561	1.21357e-06	7.79776	-0.493567	1.66509e-07	-0.387332	-0.714309
140089483	rs111316676	3.15354e-06	8.48813	-0.228981	1.76153e-07	-0.121008	-0.924329
140090810	rs801184	5.45437e-10	-0.749379	0.346075	4.38014e-08	-0.891697	-1.54533
140091115	rs801183	0.000451627	10.249	2.97443	2.44521e-08	-1.64175	-1.37823
140092043	rs801182	0.000426059	10.1908	2.97443	2.43349e-08	-1.64655	-1.37823
140092814	rs801181	0.00010253	8.81874	2.92203	2.286e-08	-1.72087	-1.36643
140092903	rs801180	0.000451627	10.249	2.97443	2.44521e-08	-1.64175	-1.37823
140093107	rs112039693	2.1934e-10	-1.31427	-4.32225e-10	9.12171e-08	-1.70345	-4.32225e-10
140093767	rs801179	0.000419172	10.1908	2.95814	2.44234e-08	-1.64655	-1.3746
140093838	rs149906690	4.12431e-10	-0.682822	-4.32225e-10	1.14697e-07	-1.4744	-4.32225e-10
140094570	rs801178	6.3727e-10	-0.70222	0.454523	4.24178e-08	-0.943666	-1.52546
140095186	rs801177	6.00022e-10	-0.754467	0.446543	4.43883e-08	-0.896715	-1.527
140095459	rs10447217	5.87526e-06	9.08304	-0.201667	2.16732e-07	0.110144	-0.948174
140095465	rs148097653	1.70294e-10	-1.19271e-10	-1.56736	1.16829e-07	-1.19271e-10	-1.45598
140096772	rs146171650	1.53779e-10	-1.66937	-4.32225e-10	9.3645e-08	-1.67718	-4.32225e-10
140097072	rs2563297	0.00056423	10.5933	2.85281	2.73149e-08	-1.55898	-1.35028
140098024	rs79055257	1.55231e-10	-1.65998	-4.32225e-10	1.32037e-07	-1.33361	-4.32225e-10
140098449	rs76054533	9.58573e-08	4.76573	-4.32225e-10	7.97515e-07	0.464811	-4.32225e-10
140098596	rs12188417	4.75927e-06	8.87415	-0.203438	2.72198e-07	0.364364	-0.974524
140098628	rs111497859	1.99633e-09	0.894176	-4.32225e-10	2.41579e-07	-0.729492	-4.32225e-10
140099839	rs188560930	1.82442e-10	-1.49846	-4.32225e-10	1.36491e-07	-1.30043	-4.32225e-10
140101612	rs2530226	0.000324372	10.0443	2.84825	2.67026e-08	-1.57237	-1.35956
140102539	rs2530225	9.52825e-05	8.87028	2.79718	2.41671e-08	-1.68427	-1.34743
140103029	rs2530224	6.3208e-10	-0.481341	0.225466	2.31926e-08	-1.60632	-1.46654
140104531	rs72492418	4.7412e-10	-1.19271e-10	-0.54343	1.04977e-07	-1.19271e-10	-1.56294
140105978	rs2563283	0.000657141	10.6327	2.96583	2.54806e-08	-1.61184	-1.36693
140106501	rs2563290	0.000190074	9.44425	2.91378	2.358e-08	-1.70137	-1.35492
140106857	rs4912597	0.000645429	10.6327	2.94785	2.55855e-08	-1.61184	-1.36282
140106936	rs6885867	1.76328e-10	-1.19271e-10	-1.53254	1.415e-07	-1.19271e-10	-1.26439
140107057	rs115925591	1.45508e-10	-1.72466	-4.32225e-10	1.30213e-07	-1.34752	-4.32225e-10
140107065	rs2563334	0.000684482	10.6914	2.94785	2.57315e-08	-1.60615	-1.36282
140107199	rs2563336	0.000667886	10.6327	2.98205	2.53872e-08	-1.61184	-1.3706
140107231	rs6875495	1.11055e-05	9.63203	-0.113967	2.61651e-07	0.340375	-0.990055
140107452	rs2563337	5.73308e-10	-0.702473	0.349004	4.17479e-08	-0.936271	-1.54877
140107679	rs59690131	0.000651069	10.6343	2.95495	2.545e-08	-1.59793	-1.38205
140108670	rs12186884	1.12089e-05	9.63203	-0.104698	2.60105e-07	0.340375	-0.995978
140109155	rs2530244	0.000193509	9.44425	2.93169	2.34817e-08	-1.70137	-1.35909
140109524	rs77249906	4.21406e-11	-1.38198	-1.58189	2.06396e-08	-1.62999	-1.55949
140109646	rs72800938	1.04011e-05	9.53954	-0.0870056	2.47293e-07	0.301039	-1.00715
140110242	rs113598701	1.20336e-05	9.67598	-0.0776505	2.60561e-07	0.359142	-1.013
140110536	rs2563293	0.00193631	11.7133	2.96583	2.80394e-08	-1.51615	-1.36693
140110818	rs74730231	1.50229e-10	-1.69273	-4.32225e-10	1.13112e-07	-1.48831	-4.32225e-10
140110847	rs2563292	5.96532e-10	-0.621559	0.307802	3.87368e-08	-1.00445	-1.55545
140111241	rs2435142	8.38438e-10	-0.649338	0.675988	3.92118e-08	-0.981676	-1.56604
140111730	rs189245439	2.43414e-10	-1.21013	-4.32225e-10	1.06709e-07	-1.54658	-4.32225e-10
140111930	rs56852555	1.13136e-05	9.63203	-0.0953998	2.58577e-07	0.340375	-1.00187
140112243	rs113066026	4.28772e-11	-1.36868	-1.57787	2.06167e-08	-1.63681	-1.55378
140112285	rs801175	4.93046e-10	-0.661721	0.157434	3.94118e-08	-0.971316	-1.57131
140112712	rs801174	0.00161348	11.7133	2.78344	2.93045e-08	-1.51615	-1.3228
140113135	rs143101983	3.99493e-10	-1.19271e-10	-0.714693	1.1031e-07	-1.19271e-10	-1.51339
140114987	rs4318823	1.04607e-05	9.44745	0.0107966	2.30473e-07	0.262089	-1.03864
140115134	rs735554	5.09926e-10	-0.635493	0.164868	3.86011e-08	-0.993105	-1.57031
140115203	rs72800940	1.04989e-05	9.53954	-0.0776505	2.45853e-07	0.301039	-1.013
140115247	rs801172	5.23566e-10	-0.59342	0.149193	3.72413e-08	-1.02687	-1.57241
140115303	rs801171	0.00037585	10.2583	2.78152	2.49927e-08	-1.66504	-1.33306
140115343	rs801170	0.000193095	9.60813	2.76567	2.43945e-08	-1.69322	-1.32911
140115534	rs72800942	9.06344e-06	9.35575	-0.0408815	2.22451e-07	0.223525	-1.03551
140116560	rs2531361	2.5134e-10	-1.17043	-0.00765222	1.07906e-07	0.0545085	-1.58994
140116664	rs2531360	0.000247761	10.032	2.5911	2.57917e-08	-1.69515	-1.27149
140117032	rs57198854	7.95517e-06	9.30765	-0.123206	2.29515e-07	0.203383	-0.984103
140117068	rs2531359	5.23573e-10	-0.483836	0.0396214	3.83004e-08	-0.98588	-1.58535
140117437	rs2531358	0.00117444	11.522	2.65716	2.86692e-08	-1.57114	-1.28973
140117519	rs2531357	5.42809e-10	-0.438169	0.0300351	3.67269e-08	-1.02903	-1.58415
140117558	rs2531356	5.68712e-10	-0.391551	0.0300351	3.55145e-08	-1.0626	-1.58415
140117645	rs60953774	7.91728e-06	9.30792	-0.128256	2.2988e-07	0.19526	-0.974393
140117798	rs2531355	5.77188e-10	-0.407184	0.0604617	3.6033e-08	-1.0515	-1.58076
140117890	rs17208215	7.91728e-06	9.30792	-0.128256	2.2988e-07	0.19526	-0.974393
140118538	rs2531354	5.70215e-10	-0.497511	0.138635	3.89235e-08	-0.984166	-1.57093
140118733	rs2531353	6.33953e-10	-0.391551	0.138635	3.59874e-08	-1.0626	-1.57093
140119373	rs6873689	3.0941e-10	-0.970222	-4.32225e-10	8.01214e-07	0.469438	-4.32225e-10
140119442	rs6894652	3.20007e-10	-0.936549	-4.32225e-10	8.24494e-07	0.49808	-4.32225e-10
140119534	rs2531352	0.000720366	10.4367	3.25369	2.27143e-08	-1.71432	-1.37938
140119599	rs2563291	0.001311	11.0596	3.22958	2.3e-08	-1.69732	-1.38388
140120370	rs77728044	1.45626e-10	-1.72385	-4.32225e-10	1.32558e-07	-1.32967	-4.32225e-10
140120619	rs2531350	3.91286e-10	-0.969099	0.233648	8.66586e-08	-0.197773	-1.55694
140120733	rs2878996	1.74429e-05	6.93711	3.03244	2.53172e-08	-1.65603	-1.32917
140120953	rs2531349	0.00038475	9.75513	3.30809	2.25509e-08	-1.71005	-1.39087
140121322	rs138391836	6.30169e-10	-1.19271e-10	-0.258903	1.48505e-07	-1.19271e-10	-1.21607
140121428	rs2531348	3.58675e-10	-1.02433	0.201853	6.8389e-08	-0.429619	-1.56186
140121497	rs73274883	2.26765e-10	-1.28098	-4.32225e-10	5.71687e-07	0.131902	-4.32225e-10
140121979	rs149442024	1.67842e-10	-1.58187	-4.32225e-10	9.03098e-08	-1.71344	-4.32225e-10
140122178	rs80108091	6.04021e-10	-1.19271e-10	-0.301282	1.11157e-07	-1.19271e-10	-1.50575
140122512	rs73274884	2.35438e-10	-1.24344	-4.32225e-10	5.42781e-07	0.0800157	-4.32225e-10
140123233	rs2563288	0.000448292	9.91687	3.2992	2.25108e-08	-1.7047	-1.398
140123243	rs57724449	1.32749e-05	9.45001	0.246487	2.03959e-07	0.223989	-1.12276
140123428	rs2262572	3.53563e-10	-0.981027	0.144197	8.73764e-08	-0.180706	-1.56576
140123627	rs2262573	0.000572734	10.0901	3.37092	2.18088e-08	-1.72203	-1.41235
140123635	rs2262574	0.000484202	9.97699	3.31614	2.25878e-08	-1.69784	-1.40144
140124118	rs12520955	1.29157e-05	9.40171	0.267358	1.97795e-07	0.203849	-1.13331
140124786	rs2563287	0.000657598	10.1922	3.40698	2.16872e-08	-1.72064	-1.41933
140124935	rs11167579	1.46765e-05	6.63286	3.16401	2.36683e-08	-1.68269	-1.36987
140125199	rs2563286	0.00068184	10.1922	3.44318	2.1539e-08	-1.72064	-1.42619
140125414	rs12523494	6.35856e-06	8.65202	0.308406	1.53392e-07	-0.0301461	-1.15354
140125625	rs9800417	3.24389e-10	-1.01285	0.089905	6.65706e-08	-0.445108	-1.57332
140125874	rs6867236	3.11471e-10	-1.03091	0.0673263	6.34128e-08	-0.490781	-1.57624
140125879	rs6868495	3.57037e-10	-0.940509	0.113457	7.65782e-08	-0.308247	-1.57013
140125922	rs6893708	0.000598913	10.0454	3.46038	2.14612e-08	-1.72105	-1.42939
140125990	rs2531347	0.000611989	10.1032	3.42411	2.16328e-08	-1.71988	-1.42259
140126132	rs57127635	5.94963e-06	8.5829	0.311048	1.47746e-07	-0.0580115	-1.16318
140126137	rs2563285	0.000790115	10.3406	3.44221	2.16504e-08	-1.71364	-1.42802
140126139	rs2531346	0.000790115	10.3406	3.44221	2.16504e-08	-1.71364	-1.42802
140126184	rs2563284	3.11471e-10	-1.03091	0.0673263	6.34128e-08	-0.490781	-1.57624
140126266	rs61548977	6.55786e-06	8.6102	0.381083	1.4575e-07	-0.047021	-1.18778
140126781	rs2531345	0.000760691	10.1922	3.55261	2.1117e-08	-1.72064	-1.44597
140128170	rs148664862	1.79345e-10	-1.19271e-10	-1.51558	1.28266e-07	-1.19271e-10	-1.36258
140128649	rs78135404	0.000501637	9.80789	3.52061	2.14843e-08	-1.70904	-1.44033
140129157	rs143987576	2.32678e-10	-1.25523	-4.32225e-10	1.07609e-07	-1.53819	-4.32225e-10
140129315	rs2531344	0.000866374	10.2446	3.6303	2.08626e-08	-1.71954	-1.45919
140129346	rs2531343	0.000866374	10.2446	3.6303	2.08626e-08	-1.71954	-1.45919
140130267	rs9942395	7.63384e-06	8.5965	0.546709	1.37358e-07	-0.057399	-1.2367
140130612	rs2531342	0.000819071	10.1342	3.68464	2.06339e-08	-1.72172	-1.46803
140131046	rs2531340	0.000879265	10.0762	3.81349	2.05012e-08	-1.72266	-1.47355
140131219	rs2563281	0.000817971	10.0762	3.74123	2.04326e-08	-1.72266	-1.4769
140131316	rs4326195	1.18596e-05	9.05309	0.530665	1.52132e-07	0.0603085	-1.25225
140131398	rs73276813	2.69556e-10	-1.10811	-4.32225e-10	8.02071e-07	0.470507	-4.32225e-10
140131486	rs114216104	2.96004e-10	-1.01452	-4.32225e-10	8.92728e-08	-1.72499	-4.32225e-10
140131530	rs2563280	0.00089998	10.062	3.85099	2.04065e-08	-1.72157	-1.47927
140131535	rs2563279	0.00102576	10.2303	3.81349	2.05973e-08	-1.71798	-1.47355
140131766	rs2563278	3.75471e-10	-0.921663	0.144953	8.04468e-08	-0.263445	-1.56565
140131786	rs9791122	1.228e-05	9.00614	0.612445	1.47641e-07	0.0412303	-1.26313
140132045	rs3899563	7.62063e-06	8.5176	0.623882	1.29656e-07	-0.0842129	-1.26759
140132134	rs2262567	0.000947874	10.0762	3.88862	2.02705e-08	-1.72266	-1.48486
140132630	rs2262575	6.8491e-10	-0.344406	0.168803	3.5182e-08	-1.09406	-1.56209
140132732	rs2337514	0.000984363	10.0762	3.9264	2.016e-08	-1.72266	-1.49033
140133065	rs2337515	1.27329e-05	8.96398	0.690826	1.40886e-07	0.0241493	-1.29289
140133413	rs74943459	2.93225e-10	-1.02395	-4.32225e-10	9.71102e-08	-1.64084	-4.32225e-10
140133666	rs2337982	3.78564e-10	-0.921663	0.153158	8.0544e-08	-0.263445	-1.56444
140133947	rs2563274	3.43953e-10	-0.909265	0.0448785	7.80708e-08	-0.280056	-1.57902
140133970	rs112757967	1.44017e-05	8.95727	0.820697	1.29694e-07	0.00292219	-1.35443
140133978	rs111909591	1.49136e-05	9.00409	0.8088	1.32671e-07	0.0217872	-1.3506
140134269	rs2563273	3.43834e-10	-0.93274	0.0680074	8.08113e-08	-0.248416	-1.57616
140134501	rs2563272	3.47663e-10	-0.921663	0.0680074	7.96058e-08	-0.263445	-1.57616
140134603	rs72800952	1.58437e-05	9.05309	0.820298	1.39622e-07	0.0603085	-1.33806
140134855	rs2563270	3.5018e-10	-0.921663	0.0752195	7.96792e-08	-0.263445	-1.57524
140135536	rs2262576	0.00123878	10.0762	4.15628	1.95615e-08	-1.72266	-1.52047
140136055	rs75779317	5.20899e-11	-1.1508	-1.60112	1.99054e-08	-1.63077	-1.59494
140136068	rs144465565	1.9802e-10	-1.41652	-4.32225e-10	8.96572e-08	-1.7207	-4.32225e-10
140136468	rs2563269	0.00474104	11.0797	4.49495	1.96135e-08	-1.70735	-1.53313
140136804	rs2261651	0.00224296	10.2691	4.55709	1.94014e-08	-1.72491	-1.52643
140136811	rs2337984	0.00239433	10.534	4.35752	1.99323e-08	-1.72199	-1.50236
140136913	rs2563267	0.00296865	10.4691	4.63737	1.95871e-08	-1.72455	-1.51727
140136915	rs2563266	0.00296865	10.4691	4.63737	1.95871e-08	-1.72455	-1.51727
140136957	rs2531338	0.0016821	9.90105	4.63737	1.95846e-08	-1.72467	-1.51727
140137005	rs2563265	0.00314337	10.6406	4.52306	1.95898e-08	-1.72259	-1.51909
140137503	rs2563264	0.00181051	9.95757	4.65441	1.94534e-08	-1.72515	-1.52352
140137644	rs2563263	0.00427544	10.8609	4.61033	1.94945e-08	-1.71816	-1.5284
140137867	rs2563260	0.0033942	10.586	4.65441	1.94955e-08	-1.72299	-1.52352
140139594	rs2563259	0.00583908	10.9671	4.8158	1.93962e-08	-1.71105	-1.54057
140139640	rs2262568	0.0039117	10.586	4.79632	1.92032e-08	-1.72299	-1.53863
140140084	rs147522601	2.53441e-10	-1.16976	-4.32225e-10	1.58882e-07	-1.14853	-4.32225e-10
140140239	rs2563258	0.00570285	10.8609	4.89841	1.91081e-08	-1.71816	-1.54842
140140251	rs180837284	1.67183e-09	-1.19271e-10	0.716786	3.89319e-07	-1.19271e-10	-0.252291
140140529	rs2563257	0.00240877	9.95757	4.93992	1.89042e-08	-1.72515	-1.55215
140140853	rs2337516	0.00619741	10.8609	4.98157	1.89685e-08	-1.71816	-1.55575
140141779	rs2563256	0.00283579	10.0153	5.04542	1.87351e-08	-1.7253	-1.561
140142174	rs2531337	8.90587e-06	8.35091	0.946421	1.00344e-07	-0.196438	-1.41165
140142547	rs2563255	0.00273053	9.95757	5.0653	1.87085e-08	-1.72515	-1.56256
140142679	rs75436533	9.44229e-11	-1.67492	-0.482189	3.08342e-08	-1.25878	-1.52929
140142701	rs2563254	0.00279162	9.95757	5.08743	1.86767e-08	-1.72515	-1.56426
140143250	rs143615640	2.42193e-10	-1.21516	-4.32225e-10	7.55444e-07	0.410616	-4.32225e-10
140143357	rs117290525	1.72019e-10	-1.19271e-10	-1.55729	1.19167e-07	-1.19271e-10	-1.43616
140144582	rs72800961	1.46716e-10	-1.71639	-4.32225e-10	1.13436e-07	-1.48545	-4.32225e-10
140145206	rs6891559	0.00833784	10.8628	5.27635	1.85664e-08	-1.71811	-1.57722
140145949	rs11741994	0.00852446	10.8628	5.29849	1.85416e-08	-1.71811	-1.57856
140146345	rs7737424	0.00359455	9.95696	5.34084	1.83665e-08	-1.72515	-1.58101
140146571	rs144380893	2.10794e-10	-1.35401	-4.32225e-10	9.05562e-08	-1.71072	-4.32225e-10
140146821	rs13168514	0.00679755	10.5293	5.4056	1.83291e-08	-1.7237	-1.5845
140146894	rs13164503	0.000186702	6.7517	5.58843	1.92302e-08	-1.66581	-1.5944
140146899	rs13168670	0.00990725	10.906	5.4056	1.84663e-08	-1.71625	-1.5845
140147248	rs12659129	0.00379546	9.90392	5.44826	1.82686e-08	-1.72488	-1.58662
140150542	rs62385984	1.90166e-10	-1.457	-4.32225e-10	1.34017e-07	-1.31872	-4.32225e-10
140151665	rs79815730	1.64419e-10	-1.19271e-10	-1.60247	2.41205e-07	-1.19271e-10	-0.731041
140151701	rs10036519	0.00450702	9.90392	5.62009	1.81376e-08	-1.72488	-1.59382
140153730	rs6867549	0.00553807	9.95696	5.77307	1.80492e-08	-1.72515	-1.59844
140154215	rs7733403	0.0168188	11.022	5.81883	1.82525e-08	-1.71288	-1.59951
140154668	rs150994534	9.12321e-10	0.30041	-0.189309	8.1288e-08	-1.19934	-0.619356
140154813	rs141107582	1.79527e-10	-1.19271e-10	-1.51457	1.28481e-07	-1.19271e-10	-1.36091
140155123	rs11953833	0.00653006	9.95696	5.93783	1.80055e-08	-1.72515	-1.60086
140156264	rs7710380	0.0151377	10.6592	6.07636	1.80527e-08	-1.72179	-1.6016
140156318	rs10066278	0.0104733	10.312	6.05521	1.79955e-08	-1.72526	-1.6013
140156557	rs78145741	1.49254e-10	-1.69924	-4.32225e-10	9.42811e-08	-1.67041	-4.32225e-10
140156831	rs10057161	0.00944389	10.151	6.1127	1.79824e-08	-1.72513	-1.60217
140157137	rs141829826	6.33708e-10	-1.19271e-10	-0.253302	1.32348e-07	-1.19271e-10	-1.33125
140157177	rs78792314	5.48134e-10	-0.398371	-4.32225e-10	1.60871e-07	-1.13609	-4.32225e-10
140157417	rs77553091	1.24439e-10	-1.71746	-0.163609	3.74169e-08	-1.16817	-1.4264
140157427	rs2098058	0.0111982	10.3659	6.06821	1.79926e-08	-1.72509	-1.60164
140157861	rs2337985	0.00936113	10.21	6.04496	1.79949e-08	-1.72529	-1.60131
140158542	rs4451093	0.00952473	10.2273	6.04496	1.79945e-08	-1.72532	-1.60131
140158957	rs1972544	0.0104667	10.3659	6.00066	1.80116e-08	-1.72509	-1.60058
140159692	rs144447466	2.25626e-10	-1.28601	-4.32225e-10	1.52812e-07	-1.18748	-4.32225e-10
140160127	rs10053945	0.0107123	10.3659	6.02385	1.80044e-08	-1.72509	-1.60098
140160622	rs2337986	0.00916558	10.21	6.02385	1.80008e-08	-1.72529	-1.60098
140162160	rs7447696	0.00776568	10.0442	6.02385	1.80156e-08	-1.72447	-1.60098
140162201	rs112352450	2.18951e-10	-1.31604	-4.32225e-10	9.03969e-08	-1.71248	-4.32225e-10
140162610	rs4404730	0.00515256	9.67827	5.9796	1.8105e-08	-1.7203	-1.60019
140163328	rs10069930	0.0366468	11.7657	5.85405	1.89363e-08	-1.6729	-1.60271
140164557	rs1548701	0.0080034	10.0976	6.00066	1.80157e-08	-1.72486	-1.60058
140164889	rs1548700	0.0102486	10.3659	5.9796	1.80186e-08	-1.72509	-1.60019
140164918	rs1548699	0.0102486	10.3659	5.9796	1.80186e-08	-1.72509	-1.60019
140165231	rs10073974	0.00895546	10.21	6.00066	1.8008e-08	-1.72529	-1.60058
140165568	rs12055222	0.0102486	10.3659	5.9796	1.80186e-08	-1.72509	-1.60019
140165579	rs181124505	1.98446e-10	-1.19271e-10	-1.41437	1.0456e-07	-1.19271e-10	-1.56693
140165624	rs3756342	0.00844289	10.151	6.00066	1.80108e-08	-1.72513	-1.60058
140168052	rs17844240	4.43356e-10	-1.19271e-10	-0.610518	1.14464e-07	-1.19271e-10	-1.47643
140168068	rs61743798	9.04328e-10	0.102302	-4.32225e-10	2.17705e-07	-0.833551	-4.32225e-10
140168070	rs2240696	0.0085684	10.21	5.95647	1.80233e-08	-1.72529	-1.59973
140168151	rs2240695	0.00883469	10.2637	5.93338	1.8032e-08	-1.72531	-1.59923
140168291	rs34042554	2.33313e-10	-1.25251	-4.32225e-10	1.64147e-07	-1.11593	-4.32225e-10
140168811	rs6579965	0.00837277	10.21	5.93338	1.80323e-08	-1.72529	-1.59923
140168933	rs183229855	1.98112e-10	-1.41606	-4.32225e-10	4.72725e-07	-0.0581753	-4.32225e-10
140169299	rs6898906	0.00883469	10.2637	5.93338	1.8032e-08	-1.72531	-1.59923
140169355	rs6898939	0.00993797	10.4254	5.88938	1.80608e-08	-1.72476	-1.59818
140169603	rs10477033	0.00465695	9.62336	5.93338	1.80968e-08	-1.72172	-1.59923
140169730	rs10477034	0.00826643	10.2412	5.88938	1.80508e-08	-1.72532	-1.59818
140170655	rs10072015	0.00783462	10.1876	5.88938	1.80516e-08	-1.72527	-1.59818
140171194	rs3756341	0.00783462	10.1876	5.88938	1.80516e-08	-1.72527	-1.59818
140171442	rs12717860	0.00826643	10.2412	5.88938	1.80508e-08	-1.72532	-1.59818
140171790	rs6870764	0.00801716	10.1876	5.91241	1.80414e-08	-1.72527	-1.59875
140172008	rs6891995	0.00783462	10.1876	5.88938	1.80516e-08	-1.72527	-1.59818
140172464	rs17119216	1.60809e-10	-1.62467	-4.32225e-10	9.06109e-08	-1.71012	-4.32225e-10
140172918	rs13184940	0.00801716	10.1876	5.91241	1.80414e-08	-1.72527	-1.59875
140173597	rs1476768	0.00845904	10.2412	5.91241	1.80406e-08	-1.72532	-1.59875
140174622	rs9686540	0.00845904	10.2412	5.91241	1.80406e-08	-1.72532	-1.59875
140174865	rs11167600	0.010385	10.4254	5.93338	1.80419e-08	-1.72476	-1.59923
140175932	rs111743563	2.53331e-09	1.13239	-4.32225e-10	2.13487e-07	-0.853115	-4.32225e-10
140176592	rs149822412	1.63072e-10	-1.6107	-4.32225e-10	8.9546e-08	-1.72194	-4.32225e-10
140177437	rs6899256	0.000149493	6.13583	5.98204	1.83851e-08	-1.70324	-1.60191
140177479	rs145683571	2.10976e-10	-1.35315	-4.32225e-10	1.01241e-07	-1.59919	-4.32225e-10
140178510	rs148324918	1.54778e-10	-1.6629	-4.32225e-10	1.14107e-07	-1.47955	-4.32225e-10
140180451	rs3756340	0.00948864	10.312	5.95647	1.80238e-08	-1.72526	-1.59973
140180537	rs3756339	0.00766362	10.0753	5.9796	1.80239e-08	-1.7248	-1.60019
140180561	rs3756338	0.00948864	10.312	5.95647	1.80238e-08	-1.72526	-1.59973
140180737	rs3806845	0.00971065	10.312	5.9796	1.80155e-08	-1.72526	-1.60019
140181094	rs251382	2.17704e-09	0.980832	-4.32225e-10	1.96521e-07	-0.935921	-4.32225e-10
140181193	rs61730634	1.84747e-10	-1.4859	-4.32225e-10	9.68218e-08	-1.64382	-4.32225e-10
140181648	rs3733709	1.04609e-09	-0.0500233	0.297951	2.44195e-08	-1.60189	-1.41942
140181734	rs3733708	0.00782668	10.0753	6.00066	1.80169e-08	-1.7248	-1.60058
140181892	rs3733707	0.00971065	10.312	5.9796	1.80155e-08	-1.72526	-1.60019
140182074	rs17844259	3.25103e-09	-1.19271e-10	1.38184	5.63565e-07	-1.19271e-10	0.117592
140182101	rs7701755	0.00730472	10.1402	5.86666	1.8065e-08	-1.72501	-1.59771
140182777	rs17844262	1.78778e-09	-1.19271e-10	0.783839	5.76248e-07	-1.19271e-10	0.139849
140182819	rs34395025	1.52165e-10	-1.67992	-4.32225e-10	9.01243e-08	-1.7155	-4.32225e-10
140183058	rs2240694	0.00782668	10.0753	6.00066	1.80169e-08	-1.7248	-1.60058
140183237	rs17844265	1.87676e-10	-1.19271e-10	-1.47017	1.0922e-07	-1.19271e-10	-1.52332
140183325	rs2240693	0.00775255	10.0868	5.9796	1.80261e-08	-1.72467	-1.60019
140183585	rs2240692	0.0104667	10.3659	6.00066	1.80116e-08	-1.72509	-1.60058
140183659	rs6579987	0.00991727	10.312	6.00066	1.80084e-08	-1.72526	-1.60058
140184368	rs17119231	1.83119e-10	-1.19271e-10	-1.49476	1.07191e-07	-1.19271e-10	-1.54208
140184422	rs113821357	3.86363e-10	-0.748114	-4.32225e-10	1.3115e-06	0.962235	-4.32225e-10
140184442	rs13157397	0.00828358	10.0877	6.04496	1.80004e-08	-1.72499	-1.60131
140184779	rs187521466	1.22013e-09	0.401821	-4.32225e-10	2.88328e-07	-0.552593	-4.32225e-10
140185132	rs1030163	0.00906675	10.1991	6.02385	1.80019e-08	-1.72524	-1.60098
140185186	rs116256026	1.58769e-10	-1.63744	-4.32225e-10	2.58623e-07	-0.66132	-4.32225e-10
140185225	rs17286787	3.46395e-11	-1.61102	-1.54887	2.50703e-08	-1.72328	-1.27173
140185272	rs1030164	0.01015	10.312	6.02385	1.80013e-08	-1.72526	-1.60098
140185448	rs1030165	0.0065358	9.92188	5.97379	1.80421e-08	-1.72287	-1.60111
140185473	rs1030166	0.00909961	10.2528	5.97379	1.79981e-08	-1.72532	-1.60111
140186438	rs3756337	0.00126881	8.22158	6.03488	1.93988e-08	-1.65032	-1.60116
140186462	rs142459590	8.01176e-10	-0.0188102	-4.32225e-10	2.00169e-07	-0.917526	-4.32225e-10
140186657	rs4151680	0.00718302	9.92188	6.06821	1.80326e-08	-1.72287	-1.60164
140187322	rs3822346	0.00693622	9.86363	6.0915	1.80438e-08	-1.72196	-1.60193
140187692	rs145409201	2.23316e-10	-1.2963	-4.32225e-10	1.08668e-07	-1.52839	-4.32225e-10
140188128	rs143191768	1.77062e-10	-1.52839	-4.32225e-10	9.45328e-08	-1.66774	-4.32225e-10
140188383	rs2337987	0.00589054	9.70022	6.0915	1.81048e-08	-1.71858	-1.60193
140188401	rs2879086	0.0062414	9.75808	6.0915	1.80807e-08	-1.71991	-1.60193
140188575	rs2879087	0.00693622	9.86363	6.0915	1.80438e-08	-1.72196	-1.60193
140188891	rs17844285	3.16877e-10	-1.19271e-10	-0.946377	1.00881e-07	-1.19271e-10	-1.60274
140189801	rs115059759	1.67189e-10	-1.58577	-4.32225e-10	9.10724e-08	-1.70504	-4.32225e-10
140191243	rs9716546	0.00693622	9.86363	6.0915	1.80438e-08	-1.72196	-1.60193
140191893	rs2879089	0.00693622	9.86363	6.0915	1.80438e-08	-1.72196	-1.60193
140192643	rs10223116	0.0116658	10.2715	6.20351	1.80321e-08	-1.72171	-1.60282
140192719	rs75652996	1.58903e-10	-1.6366	-4.32225e-10	1.46038e-07	-1.23283	-4.32225e-10
140194225	rs78890491	1.58949e-10	-1.63631	-4.32225e-10	1.42035e-07	-1.26062	-4.32225e-10
140194858	rs991918	0.0192389	10.9173	6.05798	1.82498e-08	-1.71104	-1.6015
140195015	rs166126	2.45219e-09	1.09985	-4.32225e-10	2.09692e-07	-0.871053	-4.32225e-10
140195653	rs79160209	5.98746e-10	-1.19271e-10	-0.310053	1.83955e-06	-1.19271e-10	1.30059
140196661	rs143623361	2.54731e-10	-1.16468	-4.32225e-10	9.03849e-08	-1.71261	-4.32225e-10
140197180	rs181813387	2.37101e-10	-1.23641	-4.32225e-10	1.91823e-07	-0.960115	-4.32225e-10
140197222	rs10037757	0.00977702	10.1054	6.193	1.79911e-08	-1.72402	-1.60279
140198737	rs76356631	2.77622e-10	-1.07863	-4.32225e-10	1.69096e-07	-1.08623	-4.32225e-10
140199039	rs7732179	0.0117912	10.2715	6.2142	1.80309e-08	-1.72171	-1.60289
140199996	rs72800974	1.17923e-09	0.367728	-4.32225e-10	8.9486e-08	-1.72261	-4.32225e-10
140200426	rs11167609	0.0113299	10.2528	6.193	1.79678e-08	-1.72532	-1.60279
140200611	rs6885319	0.0122781	10.312	6.2142	1.7967e-08	-1.72526	-1.60289
140201219	rs4151681	2.09596e-10	-1.35971	-4.32225e-10	1.06081e-07	-1.55248	-4.32225e-10
140201264	rs4151682	0.0122781	10.312	6.2142	1.7967e-08	-1.72526	-1.60289
140201420	rs11958868	0.0129913	10.312	6.27066	1.7965e-08	-1.72526	-1.603
140201919	rs61730632	2.35707e-10	-1.2423	-4.32225e-10	1.66059e-07	-1.10434	-4.32225e-10
140203425	rs17844298	4.0306e-10	-1.19271e-10	-0.705805	1.0126e-06	-1.19271e-10	0.703588
140203432	rs4141841	0.0104629	10.1287	6.23755	1.79689e-08	-1.72509	-1.60296
140204650	rs10050455	0.0106877	10.1287	6.2588	1.79682e-08	-1.72509	-1.60299
140208884	rs17844301	4.73298e-10	-1.19271e-10	-0.545166	1.33961e-07	-1.19271e-10	-1.31914
140209467	rs7710794	0.0131056	10.2525	6.33894	1.79655e-08	-1.72532	-1.60292
140210616	rs10038174	0.00979069	9.91621	6.3836	1.80138e-08	-1.72284	-1.60271
140210760	rs10053586	0.00552128	9.30593	6.42105	1.81451e-08	-1.71588	-1.60241
140211226	rs10060640	0.0095209	9.90758	6.36428	1.79787e-08	-1.7247	-1.6028
140211657	rs78222688	2.43063e-10	-1.21157	-4.32225e-10	1.71936e-07	-1.06957	-4.32225e-10
140212535	rs112678369	1.68076e-10	-1.58047	-4.32225e-10	8.97954e-08	-1.71916	-4.32225e-10
140212538	rs3806843	0.00902394	9.94464	6.27361	1.81341e-08	-1.7159	-1.603
140212676	rs3806842	0.00505539	9.2534	6.38543	1.81376e-08	-1.71602	-1.60268
140213510	rs3756335	0.00317282	8.67288	6.50012	1.84408e-08	-1.70058	-1.60154
140213796	rs3756334	0.00550241	9.27026	6.4533	1.81553e-08	-1.71562	-1.60211
140214231	rs17844305	3.38916e-11	-1.59393	-1.58779	1.83425e-08	-1.71608	-1.59139
140214995	rs17844309	1.05669e-09	-1.19271e-10	0.258009	1.17644e-07	-1.19271e-10	-1.44903
140216042	rs61730623	1.59142e-10	-1.63509	-4.32225e-10	1.431e-07	-1.25315	-4.32225e-10
140216884	rs6884562	0.00262158	8.75514	6.22701	1.8265e-08	-1.70871	-1.603
140218330	rs12655588	1.83237e-09	-1.19271e-10	0.808474	1.8804e-07	-1.19271e-10	-0.980035
140218377	rs185646460	2.95876e-10	-1.01495	-4.32225e-10	9.34611e-08	-1.67914	-4.32225e-10
140218828	rs12659980	0.00296574	9.08696	6.01854	1.81516e-08	-1.71649	-1.60144
140219328	rs9324745	0.00316197	9.19394	5.97563	1.81465e-08	-1.71744	-1.60077
140220000	rs144940545	2.15231e-10	-1.19271e-10	-1.33318	3.18028e-07	-1.19271e-10	-0.45455
140220239	rs17119241	6.92916e-11	-0.878401	-1.58817	1.8643e-08	-1.70302	-1.5882
140221022	rs3756332	1.74349e-10	-1.19271e-10	-1.54383	1.81759e-07	-1.19271e-10	-1.01401
140221098	rs62624460	4.46092e-11	-1.31064	-1.59631	1.86611e-08	-1.69635	-1.5939
140222450	rs146195620	2.35452e-10	-1.24339	-4.32225e-10	1.70945e-07	-1.07535	-4.32225e-10
140222641	rs6580012	0.000518612	7.43853	5.92324	1.92027e-08	-1.6659	-1.59574
140225908	rs7730895	4.60017e-10	-0.573628	-4.32225e-10	1.58236e-06	1.14998	-4.32225e-10
140227218	rs251351	3.77265e-06	5.05179	3.38661	1.94596e-08	-1.6618	-1.58655
140227876	rs251352	1.16569e-05	5.98873	3.57779	1.85152e-08	-1.72421	-1.57388
140228164	rs251353	7.85078e-05	7.71978	3.75404	2.37387e-08	-1.49028	-1.5593
140228283	rs17844321	8.63414e-10	-1.19271e-10	0.0560036	2.55953e-07	-1.19271e-10	-0.671697
140229235	rs140138948	3.1455e-10	-0.953746	-4.32225e-10	1.11889e-07	-1.49918	-4.32225e-10
140229368	rs251355	0.000128335	8.80982	3.15545	2.718e-08	-1.31704	-1.59717
140229794	rs17844333	3.95216e-10	-1.19271e-10	-0.725459	1.13348e-07	-1.19271e-10	-1.48623
140230370	rs369636	3.19215e-06	5.3003	2.97102	1.9207e-08	-1.65955	-1.60187
140230371	rs369639	3.72418e-06	5.41994	3.00552	1.94513e-08	-1.64752	-1.60126
140232204	rs147501708	2.4803e-10	-1.19271e-10	-1.19134	1.42628e-07	-1.19271e-10	-1.25645
140232346	rs17119246	1.77616e-10	-1.52527	-4.32225e-10	1.08829e-07	-1.52692	-4.32225e-10
140232950	rs577069	4.0029e-05	8.57897	2.22126	2.67232e-08	-1.33317	-1.59799
140233016	rs115944296	1.63772e-10	-1.60642	-4.32225e-10	9.13708e-08	-1.70176	-4.32225e-10
140233043	rs17119248	1.48658e-10	-1.70324	-4.32225e-10	1.56113e-07	-1.16611	-4.32225e-10
140233113	rs75012399	1.55043e-10	-1.66119	-4.32225e-10	8.96188e-08	-1.72112	-4.32225e-10
140233942	rs251358	1.73192e-05	6.63246	3.32998	2.95125e-08	-1.36537	-1.4665
140233976	rs251359	2.53838e-05	6.86447	3.48027	2.6223e-08	-1.50949	-1.44056
140234182	rs79523221	3.96351e-10	-1.19271e-10	-0.722589	1.05724e-07	-1.19271e-10	-1.55586
140234863	rs251360	1.63183e-06	3.99541	3.60491	2.18553e-08	-1.71459	-1.41766
140235076	rs251361	1.50606e-05	6.91746	2.90524	2.46255e-08	-1.50608	-1.50683
140237158	rs142356019	1.49633e-10	-1.69671	-4.32225e-10	1.46247e-07	-1.23139	-4.32225e-10
140237548	rs630162	1.71119e-06	4.13819	3.50962	2.1625e-08	-1.70756	-1.43528
140237645	rs17844348	1.72263e-10	-1.19271e-10	-1.55587	1.36869e-07	-1.19271e-10	-1.29766
140238124	rs62384480	1.40896e-08	2.8483	-4.32225e-10	1.49893e-07	-1.20677	-4.32225e-10
140238311	rs115774489	2.98712e-10	-1.00541	-4.32225e-10	9.748e-08	-1.63704	-4.32225e-10
140239209	rs11749013	9.84892e-11	-0.634282	-1.48066	2.03589e-08	-1.72242	-1.48076
140239423	rs251365	2.32078e-06	4.07849	3.87403	2.5307e-08	-1.65246	-1.33315
140239687	rs75962767	2.98258e-10	-1.00693	-4.32225e-10	8.49627e-07	0.528107	-4.32225e-10
140239786	rs251366	3.10244e-06	4.07849	4.16432	2.70297e-08	-1.65246	-1.26729
140240311	rs73263824	1.03868e-10	-0.599807	-1.46196	2.0547e-08	-1.71926	-1.47471
140240426	rs251367	2.1335e-06	4.00354	3.86484	2.50164e-08	-1.66064	-1.33652
140240480	rs185431284	1.63363e-10	-1.60891	-4.32225e-10	1.02096e-07	-1.59078	-4.32225e-10
140240612	rs78394916	3.73494e-10	-1.19271e-10	-0.781989	1.13613e-07	-1.19271e-10	-1.48389
140240800	rs77020201	4.94367e-11	-1.20325	-1.60095	1.89127e-08	-1.6759	-1.60096
140241027	rs251368	0.000367595	9.97404	3.04357	4.23817e-08	-0.984752	-1.48522
140241389	rs36095340	1.04474e-10	-0.592078	-1.46387	2.0749e-08	-1.72022	-1.46397
140241488	rs115177043	2.63965e-10	-1.12907	-4.32225e-10	6.81359e-07	0.307399	-4.32225e-10
140242122	rs56017024	1.56e-10	-1.65504	-4.32225e-10	9.36806e-08	-1.6768	-4.32225e-10
140242479	rs251369	2.58633e-06	4.27646	3.7844	2.5522e-08	-1.62311	-1.35404
140242527	rs75462656	1.65823e-10	-1.19271e-10	-1.59397	1.25478e-07	-1.19271e-10	-1.38456
140242897	rs116577362	4.83586e-10	-0.523661	-4.32225e-10	1.17536e-07	-1.44994	-4.32225e-10
140243749	rs80100422	1.07132e-10	-0.580174	-1.45065	2.10424e-08	-1.71939	-1.45076
140244335	rs10428527	2.68717e-10	-1.11123	-4.32225e-10	7.04097e-07	0.340227	-4.32225e-10
140246287	rs251370	0.000233692	9.80858	2.75605	3.91939e-08	-1.02594	-1.52223
140246511	rs17208327	1.05627e-10	-0.605103	-1.43988	2.12349e-08	-1.72106	-1.43999
140247354	rs251371	1.96924e-06	4.20399	3.58427	2.42579e-08	-1.63237	-1.39558
140247732	rs77478734	4.94643e-10	-0.501054	-4.32225e-10	1.6584e-07	-1.10567	-4.32225e-10
140248539	rs192231	0.000386108	9.74729	3.31945	4.13002e-08	-1.0291	-1.46672
140249855	rs139719896	2.57207e-10	-1.15501	-4.32225e-10	6.49341e-07	0.259268	-4.32225e-10
140249884	rs62622798	1.51455e-10	-1.6846	-4.32225e-10	9.04775e-08	-1.71159	-4.32225e-10
140250252	rs251372	0.000386103	9.79836	3.26836	4.14755e-08	-1.01648	-1.47511
140250471	rs17844350	1.77512e-10	-1.19271e-10	-1.52585	1.01083e-07	-1.19271e-10	-1.60075
140252615	rs251373	0.000247243	9.97404	2.64695	4.00853e-08	-0.984752	-1.54093
140252935	rs251374	1.30853e-06	3.95618	3.42334	2.26965e-08	-1.66773	-1.42675
140252960	rs251375	0.000243527	9.97404	2.63181	4.00125e-08	-0.984752	-1.54275
140253689	rs251376	0.000387756	9.85525	3.21574	4.17149e-08	-1.00231	-1.48352
140253695	rs115562650	2.62629e-10	-1.13415	-4.32225e-10	6.74996e-07	0.298016	-4.32225e-10
140254433	rs143666233	1.65108e-10	-1.19271e-10	-1.59829	1.05763e-07	-1.19271e-10	-1.55549
140254984	rs62622796	5.69276e-09	1.94206	-4.32225e-10	1.97094e-07	-0.933009	-4.32225e-10
140255119	rs114654172	3.2429e-10	-0.923253	-4.32225e-10	2.47637e-07	-0.704726	-4.32225e-10
140255792	rs251377	0.000343755	10.2867	2.66381	4.43428e-08	-0.885863	-1.53888
140256920	rs115718636	2.24075e-10	-1.29291	-4.32225e-10	9.2229e-08	-1.69242	-4.32225e-10
140257591	rs251378	1.47653e-06	4.01311	3.48721	2.31268e-08	-1.66108	-1.41462
140258922	rs251379	2.06622e-06	4.01393	3.82241	2.46485e-08	-1.64896	-1.36302
140259009	rs181418893	2.09813e-10	-1.35867	-4.32225e-10	9.33616e-08	-1.68021	-4.32225e-10
140261677	rs59479	1.83608e-06	4.26667	3.45159	2.38995e-08	-1.62141	-1.42142
140262492	rs11744560	1.30564e-10	-0.370245	-1.46278	2.14264e-08	-1.68918	-1.46288
140263290	rs251380	3.74792e-06	4.05055	4.38127	2.28373e-08	-1.65706	-1.43123
140263317	rs17844355	1.64337e-10	-1.19271e-10	-1.60297	1.05365e-07	-1.19271e-10	-1.55926
140264855	rs251381	4.25256e-06	4.05055	4.50759	2.281e-08	-1.65706	-1.43243
140265375	rs141648269	1.95648e-10	-1.42857	-4.32225e-10	9.31661e-08	-1.68231	-4.32225e-10
140265874	rs115070123	5.35262e-11	-1.12615	-1.59857	1.94484e-08	-1.65034	-1.59859
140266053	rs138596929	3.5269e-10	-0.839301	-4.32225e-10	1.71109e-07	-1.07439	-4.32225e-10
140266942	rs112910602	5.31853e-11	-1.13318	-1.59792	1.94128e-08	-1.65281	-1.59794
140268835	rs80062832	1.64991e-10	-1.19271e-10	-1.599	1.02233e-07	-1.19271e-10	-1.58944
140269217	rs265311	1.73163e-09	0.751929	-4.32225e-10	9.22829e-08	-1.69183	-4.32225e-10
140270024	rs114755692	1.90407e-10	-1.45573	-4.32225e-10	8.9283e-08	-1.72488	-4.32225e-10
140270037	rs72800989	1.45666e-10	-1.72357	-4.32225e-10	1.37817e-07	-1.29077	-4.32225e-10
140270706	rs74535477	2.27398e-10	-1.27819	-4.32225e-10	9.18697e-08	-1.69632	-4.32225e-10
140270759	rs147745090	2.51187e-09	1.12389	-4.32225e-10	4.26573e-07	-0.160905	-4.32225e-10
140270954	rs13168533	2.45481e-10	-1.20167	-4.32225e-10	1.41772e-07	-1.26247	-4.32225e-10
140271017	rs183679	0.000732881	10.7571	2.95053	5.23088e-08	-0.732151	-1.52737
140271087	rs11748559	1.43924e-10	-0.317585	-1.41802	2.261e-08	-1.68017	-1.41813
140272255	rs35160890	1.3945e-06	4.14336	3.29979	2.23785e-08	-1.65245	-1.45614
140273168	rs535910	3.12221e-10	-0.961179	-4.32225e-10	9.2084e-07	0.608596	-4.32225e-10
140273180	rs13187419	2.40244e-10	-1.22324	-4.32225e-10	1.4474e-07	-1.24175	-4.32225e-10
140273528	rs550475	0.000800249	10.8109	2.98463	5.33483e-08	-0.716925	-1.52292
140274310	rs3776121	6.92177e-07	3.26697	3.47574	2.32007e-08	-1.6481	-1.42441
140274728	rs115893558	2.67262e-10	-1.11666	-4.32225e-10	6.97117e-07	0.330263	-4.32225e-10
140275458	rs112324080	1.4223e-10	-0.33065	-1.41679	2.25853e-08	-1.68248	-1.41691
140275674	rs13174119	1.67921e-06	4.32915	3.29979	2.31198e-08	-1.61986	-1.45614
140275930	rs113477424	1.46793e-10	-0.317585	-1.39828	2.30605e-08	-1.68017	-1.39841
140279665	rs62384484	2.20651e-06	4.67296	3.22907	2.42317e-08	-1.56086	-1.46817
140279735	rs265315	3.48781e-10	-0.850446	-4.32225e-10	1.01333e-06	0.704303	-4.32225e-10
140279923	rs145242611	1.59955e-10	-1.63	-4.32225e-10	8.93419e-08	-1.72422	-4.32225e-10
140280425	rs6874218	2.09105e-06	4.63598	3.21231	2.40224e-08	-1.56675	-1.47096
140282183	rs75377875	1.77748e-10	-1.19271e-10	-1.52452	1.12164e-07	-1.19271e-10	-1.49673
140282287	rs78828243	8.69109e-11	-0.959935	-1.28007	2.24209e-08	-1.64138	-1.46531
140282431	rs1119032	1.58088e-10	-0.290053	-1.35169	2.42821e-08	-1.67512	-1.35182
140282931	rs76789733	5.06685e-11	-1.18932	-1.59027	1.91987e-08	-1.67155	-1.5903
140283860	rs169087	2.92195e-10	-1.02747	-4.32225e-10	8.19184e-07	0.491618	-4.32225e-10
140284031	rs34807894	1.54465e-06	4.28105	3.26437	2.27024e-08	-1.632	-1.46222
140284216	rs150616068	2.76495e-10	-1.0827	-4.32225e-10	9.3667e-08	-1.67694	-4.32225e-10
140284375	rs139747501	1.66267e-10	-1.19271e-10	-1.5913	1.08629e-07	-1.19271e-10	-1.52876
140285179	rs62384488	1.62844e-06	4.31702	3.28122	2.28712e-08	-1.62747	-1.45934
140285449	rs265313	2.79502e-10	-1.07188	-4.32225e-10	8.02336e-07	0.470838	-4.32225e-10
140285674	rs13182228	2.25409e-06	4.62357	3.29979	2.41552e-08	-1.57605	-1.45614
140286119	rs7704223	2.21262e-06	4.62357	3.28122	2.4078e-08	-1.57605	-1.45934
140286594	rs2193983	1.08572e-10	-0.476375	-1.5411	2.47817e-08	-1.70239	-1.30419
140286694	rs6883830	1.64837e-10	-1.19271e-10	-1.59993	1.12112e-07	-1.19271e-10	-1.4972
140287633	rs143198443	1.64369e-10	-1.19271e-10	-1.60278	1.01727e-07	-1.19271e-10	-1.5944
140288075	rs149646315	2.41519e-10	-1.21794	-4.32225e-10	6.09149e-07	0.195373	-4.32225e-10
140288401	rs1606122	1.41964e-06	4.23195	3.22907	2.23301e-08	-1.64259	-1.46817
140288787	rs1849054	1.72105e-06	4.39776	3.2558	2.31203e-08	-1.61906	-1.45692
140289352	rs114075983	5.53881e-11	-1.09003	-1.6005	1.94373e-08	-1.64772	-1.60178
140290001	rs191093101	2.09606e-10	-1.19271e-10	-1.35966	1.10628e-07	-1.19271e-10	-1.51052
140290703	rs11955654	1.14821e-10	-0.514132	-1.44738	4.11379e-08	-1.1799	-1.31987
140290843	rs265316	0.000455027	10.5972	2.63378	4.45544e-08	-0.818529	-1.60145
140291029	rs13161603	1.80053e-10	-1.51164	-4.32225e-10	2.22351e-07	-0.812431	-4.32225e-10
140291494	rs113000456	1.24217e-10	-0.434133	-1.44873	2.11955e-08	-1.7026	-1.4603
140292797	rs113766408	4.14885e-10	-0.67689	-4.32225e-10	9.49773e-08	-1.66305	-4.32225e-10
140293521	rs191954731	2.78806e-10	-1.07437	-4.32225e-10	1.05901e-07	-1.55418	-4.32225e-10
140294088	rs2879076	1.2642e-10	-0.421549	-1.44373	2.13338e-08	-1.7009	-1.45549
140294163	rs1858296	2.52229e-06	4.79904	3.23675	2.45736e-08	-1.54813	-1.46688
140294634	rs141616466	2.01821e-10	-1.39751	-4.32225e-10	9.55974e-08	-1.65654	-4.32225e-10
140295566	rs11167655	2.5673e-06	4.79904	3.25443	2.4623e-08	-1.54813	-1.46488
140296272	rs265312	0.000443326	10.6508	2.55408	4.51573e-08	-0.803932	-1.6026
140296627	rs73793522	1.65715e-10	-1.19271e-10	-1.59462	1.09649e-07	-1.19271e-10	-1.51941
140296749	rs155804	1.53097e-06	4.31702	3.2195	2.28272e-08	-1.62747	-1.46127
140296871	rs155803	2.51777e-06	4.83266	3.20133	2.47375e-08	-1.5356	-1.47277
140296982	rs1606123	2.01821e-10	-1.39751	-4.32225e-10	9.55974e-08	-1.65654	-4.32225e-10
140297032	rs155358	0.000448754	10.695	2.5221	4.66271e-08	-0.771653	-1.60286
140297106	rs142640080	2.93393e-10	-1.19271e-10	-1.02338	1.00889e-07	-1.19271e-10	-1.60267
140297521	rs155801	2.51777e-06	4.83266	3.20133	2.47375e-08	-1.5356	-1.47277
140298378	rs155800	2.47578e-06	4.83266	3.18451	2.46694e-08	-1.5356	-1.47552
140298532	rs56003	1.46715e-06	4.30943	3.18451	2.25952e-08	-1.62343	-1.47552
140298815	rs56002	1.4403e-06	4.30943	3.16604	2.25275e-08	-1.62343	-1.47852
140300557	rs246075	0.000647811	10.6254	2.95884	4.69248e-08	-0.776768	-1.59138
140300559	rs77459262	1.283e-10	-0.421549	-1.42897	2.16392e-08	-1.7009	-1.44128
140300617	rs6887800	2.24385e-10	-1.29153	-4.32225e-10	5.26459e-07	0.0494842	-4.32225e-10
140301236	rs155817	2.62241e-06	4.90867	3.16604	2.49201e-08	-1.52249	-1.47852
140301525	rs114983283	1.9215e-10	-1.44661	-4.32225e-10	9.80559e-08	-1.63115	-4.32225e-10
140301543	rs155363	0.000444393	10.7489	2.45848	4.73238e-08	-0.756688	-1.60299
140301997	rs80310986	1.66708e-10	-1.58865	-4.32225e-10	8.98964e-08	-1.71803	-4.32225e-10
140302162	rs155818	1.55376e-06	4.38526	3.16604	2.27553e-08	-1.61337	-1.47852
140302316	rs59295733	1.64708e-10	-1.19271e-10	-1.60071	1.12671e-07	-1.19271e-10	-1.49222
140302618	rs6895136	1.65266e-10	-1.19271e-10	-1.59733	1.10714e-07	-1.19271e-10	-1.50974
140303139	rs117642898	1.64336e-10	-1.19271e-10	-1.60298	1.00876e-07	-1.19271e-10	-1.6028
140304163	rs80037494	1.89155e-10	-1.19271e-10	-1.46232	1.01119e-07	-1.19271e-10	-1.60039
140304934	rs4912732	4.29675e-09	1.66072	-4.32225e-10	1.01125e-07	-1.60033	-4.32225e-10
140306123	rs155362	1.33978e-09	0.177058	0.318313	3.29322e-08	-1.61983	-1.10241
140306129	rs9765406	1.11609e-10	-0.650191	-1.3397	3.48498e-08	-1.72031	-0.94533
140307002	rs74597681	2.4504e-10	-1.20347	-4.32225e-10	6.26486e-07	0.223436	-4.32225e-10
140307284	rs155361	0.000395592	10.2553	2.83572	4.20745e-08	-0.877298	-1.59995
140307332	rs17844361	2.10724e-10	-1.19271e-10	-1.35434	1.53229e-07	-1.19271e-10	-1.18476
140307746	rs155820	2.76519e-06	4.51748	3.61025	2.46536e-08	-1.59486	-1.41691
140307969	rs246074	0.000410037	10.3089	2.818	4.26613e-08	-0.863	-1.6004
140308681	rs113293568	1.4782e-08	2.89627	-4.32225e-10	3.16302e-07	-0.459994	-4.32225e-10
140309016	rs155360	0.000289506	10.3192	2.45956	4.21173e-08	-0.873689	-1.60254
140309124	rs155821	2.92568e-06	4.59172	3.59243	2.48408e-08	-1.58394	-1.42026
140309488	rs11747154	1.29696e-10	-0.621983	-1.21771	2.60349e-08	-1.72112	-1.23614
140309706	rs17119271	1.77874e-10	-1.52382	-4.32225e-10	1.03575e-07	-1.5764	-4.32225e-10
140310112	rs73793525	1.64998e-10	-1.19271e-10	-1.59895	1.22865e-07	-1.19271e-10	-1.4056
140310375	rs155822	2.62495e-10	-1.13466	-4.32225e-10	7.14166e-07	0.354425	-4.32225e-10
140311286	rs78657610	6.83607e-10	-0.177507	-4.32225e-10	1.09317e-06	0.780146	-4.32225e-10
140313473	rs148048721	2.11019e-10	-1.35294	-4.32225e-10	9.35508e-08	-1.67819	-4.32225e-10
140314090	rs155823	2.76519e-06	4.51748	3.61025	2.46536e-08	-1.59486	-1.41691
140314280	rs155824	2.76519e-06	4.51748	3.61025	2.46536e-08	-1.59486	-1.41691
140315001	rs35902736	6.47371e-10	-0.23197	-4.32225e-10	9.11749e-08	-1.70391	-4.32225e-10
140315425	rs155359	0.0003195	10.3698	2.50761	4.33662e-08	-0.8441	-1.60291
140315570	rs155825	2.75037e-06	4.51748	3.60487	2.48385e-08	-1.59486	-1.40943
140316104	rs77875081	9.65497e-10	0.167753	-4.32225e-10	2.26518e-07	-0.793867	-4.32225e-10
140316258	rs77819967	1.02571e-10	-1.60168	-0.472662	2.73123e-08	-1.35398	-1.55537
140317298	rs147047116	1.64541e-10	-1.19271e-10	-1.60173	1.0163e-07	-1.19271e-10	-1.59535
140317371	rs246073	8.11237e-06	5.40496	3.79905	4.28788e-08	-1.07844	-1.37987
140317403	rs190175998	2.54077e-10	-1.16725	-4.32225e-10	9.43338e-08	-1.66985	-4.32225e-10
140317641	rs553859456	2.54086e-10	-1.16722	-4.32225e-10	1.01154e-07	-1.60005	-4.32225e-10
140317705	rs192014288	1.65926e-10	-1.19271e-10	-1.59335	1.75635e-07	-1.19271e-10	-1.04828
140319351	rs58911992	1.67857e-10	-0.209819	-1.37196	3.4677e-08	-1.67369	-0.996927
140320019	rs155816	2.92799e-06	4.51748	3.66745	2.49246e-08	-1.59486	-1.40597
140320426	rs246072	0.00125413	11.3086	2.93618	5.22615e-08	-0.66366	-1.59677
140320519	rs155815	2.86224e-06	4.47683	3.68539	2.48664e-08	-1.60068	-1.40249
140320997	rs246068	2.86224e-06	4.47683	3.68539	2.48664e-08	-1.60068	-1.40249
140321593	rs155814	2.63929e-06	4.39574	3.68539	2.47435e-08	-1.60564	-1.40249
140322033	rs140426253	2.08991e-10	-1.3626	-4.32225e-10	4.54483e-07	-0.0975303	-4.32225e-10
140322425	rs75984395	1.7702e-10	-1.52863	-4.32225e-10	1.04009e-07	-1.57221	-4.32225e-10
140322687	rs142380810	1.66393e-10	-1.19271e-10	-1.59054	1.08426e-07	-1.19271e-10	-1.53062
140323147	rs246066	0.000836828	11.2027	2.63758	4.96673e-08	-0.708834	-1.60251
140323376	rs74565063	2.29254e-10	-1.27006	-4.32225e-10	9.21068e-08	-1.69374	-4.32225e-10
140323430	rs59104695	1.65181e-10	-1.19271e-10	-1.59785	1.17326e-07	-1.19271e-10	-1.45174
140323638	rs246065	0.00132373	11.253	3.04585	5.1682e-08	-0.679505	-1.59208
140323773	rs184996	0.00134998	11.253	3.06549	5.17459e-08	-0.679505	-1.59084
140323799	rs72801002	1.5969e-10	-1.63166	-4.32225e-10	1.03839e-07	-1.57385	-4.32225e-10
140323876	rs155813	2.80872e-06	4.43999	3.70336	2.4825e-08	-1.60586	-1.39898
140324036	rs6878788	1.64618e-10	-1.19271e-10	-1.60126	1.20555e-07	-1.19271e-10	-1.42458
140324309	rs246064	0.00132373	11.253	3.04585	5.1682e-08	-0.679505	-1.59208
140324431	rs269554	2.38888e-10	0.154219	-1.38312	3.73701e-08	-1.58074	-1.01508
140324492	rs246063	0.00134587	11.253	3.06244	5.17243e-08	-0.679505	-1.59126
140324580	rs246062	0.00132373	11.253	3.04585	5.1682e-08	-0.679505	-1.59208
140324656	rs246061	0.00132373	11.253	3.04585	5.1682e-08	-0.679505	-1.59208
140324749	rs246060	0.00134587	11.253	3.06244	5.17243e-08	-0.679505	-1.59126
140325010	rs246059	0.00134587	11.253	3.06244	5.17243e-08	-0.679505	-1.59126
140325066	rs269552	2.50805e-10	0.202901	-1.38312	3.78866e-08	-1.56701	-1.01508
140325134	rs246058	0.00134587	11.253	3.06244	5.17243e-08	-0.679505	-1.59126
140325300	rs145543790	2.08991e-10	-1.3626	-4.32225e-10	4.54483e-07	-0.0975303	-4.32225e-10
140325583	rs246057	0.00129157	11.253	3.02126	5.1622e-08	-0.679505	-1.59324
140325600	rs246056	0.00129157	11.253	3.02126	5.1622e-08	-0.679505	-1.59324
140325662	rs246055	0.00129157	11.253	3.02126	5.1622e-08	-0.679505	-1.59324
140326159	rs246054	0.00137069	11.253	3.08072	5.17726e-08	-0.679505	-1.59032
140326413	rs246052	0.00137069	11.253	3.08072	5.17726e-08	-0.679505	-1.59032
140326860	rs246050	0.00137069	11.253	3.08072	5.17726e-08	-0.679505	-1.59032
140326883	rs117857377	2.63542e-10	-1.19271e-10	-1.13068	1.012e-07	-1.19271e-10	-1.59959
140326900	rs116397497	2.09401e-10	-1.36064	-4.32225e-10	4.56372e-07	-0.0933818	-4.32225e-10
140327000	rs116670354	1.46805e-10	-1.71579	-4.32225e-10	9.10201e-08	-1.70561	-4.32225e-10
140327021	rs269551	4.91781e-10	0.93473	-1.44159	8.53555e-08	-0.656313	-1.11355
140327357	rs77655739	2.09401e-10	-1.36064	-4.32225e-10	4.56372e-07	-0.0933818	-4.32225e-10
140327590	rs246049	0.00144296	11.253	3.13209	5.18185e-08	-0.679505	-1.58944
140327900	rs246048	0.0013937	11.253	3.09736	5.18182e-08	-0.679505	-1.58944
140328214	rs141394050	4.30409e-10	-0.640155	-4.32225e-10	2.02719e-07	-0.904872	-4.32225e-10
140328337	rs246047	0.0013937	11.253	3.09736	5.18182e-08	-0.679505	-1.58944
140329264	rs246046	0.0013937	11.253	3.09736	5.18182e-08	-0.679505	-1.58944
140329269	rs116815984	2.13541e-10	-1.34106	-4.32225e-10	4.75535e-07	-0.0522494	-4.32225e-10
140329884	rs246045	0.00125775	11.1919	3.05583	5.08208e-08	-0.696798	-1.59159
140329974	rs269550	2.46831e-10	0.202901	-1.39909	3.69029e-08	-1.56701	-1.04139
140330326	rs149114023	1.50587e-10	-1.69035	-4.32225e-10	8.96349e-08	-1.72094	-4.32225e-10
140330656	rs246044	0.0012808	11.1919	3.07399	5.08673e-08	-0.696798	-1.59067
140330755	rs62384503	2.73936e-10	-1.092	-4.32225e-10	1.02954e-07	-1.58241	-4.32225e-10
140330924	rs246043	0.00155731	11.2585	3.20288	5.11112e-08	-0.699463	-1.58322
140330967	rs246042	0.00155731	11.2585	3.20288	5.11112e-08	-0.699463	-1.58322
140330988	rs62384504	6.66583e-09	2.09986	-4.32225e-10	1.11283e-07	-1.50461	-4.32225e-10
140331128	rs246041	0.00141416	11.1973	3.16758	5.01326e-08	-0.716593	-1.58543
140331136	rs246040	2.83736e-06	4.3163	3.83719	2.48444e-08	-1.63199	-1.37207
140331337	rs246039	0.000313401	9.30232	3.55579	4.76734e-08	-0.814055	-1.53826
140331699	rs246038	0.00135566	11.1973	3.12534	5.00086e-08	-0.716593	-1.5879
140331846	rs246037	0.00128254	11.1419	3.12534	4.92419e-08	-0.732042	-1.5879
140331867	rs12187982	1.8097e-10	-0.233307	-1.27325	2.56017e-08	-1.68375	-1.29028
140331886	rs246036	0.00135566	11.1973	3.12534	5.00086e-08	-0.716593	-1.5879
140331965	rs246035	0.00135566	11.1973	3.12534	5.00086e-08	-0.716593	-1.5879
140332064	rs246034	0.00135566	11.1973	3.12534	5.00086e-08	-0.716593	-1.5879
140332115	rs246033	0.00135566	11.1973	3.12534	5.00086e-08	-0.716593	-1.5879
140332328	rs146786879	2.54065e-10	-1.1673	-4.32225e-10	1.90164e-07	-0.968803	-4.32225e-10
140332406	rs269545	1.86219e-10	-0.0758985	-1.40207	3.401e-08	-1.64369	-1.04634
140332547	rs246032	0.00137838	11.1973	3.14196	5.00563e-08	-0.716593	-1.58695
140332812	rs269546	2.48572e-10	0.214872	-1.40403	3.69499e-08	-1.55752	-1.04961
140332880	rs74485628	2.03751e-10	-1.38799	-4.32225e-10	4.42458e-07	-0.124344	-4.32225e-10
140333107	rs246031	0.00132814	11.1419	3.16027	4.93422e-08	-0.732042	-1.58587
140333154	rs246030	0.00132814	11.1419	3.16027	4.93422e-08	-0.732042	-1.58587
140333226	rs246029	0.00140386	11.1973	3.16027	5.01105e-08	-0.716593	-1.58587
140333513	rs246028	0.00140386	11.1973	3.16027	5.01105e-08	-0.716593	-1.58587
140333546	rs140078691	2.2665e-10	-1.19271e-10	-1.28148	1.03377e-07	-1.19271e-10	-1.57831
140333601	rs246027	0.00140386	11.1973	3.16027	5.01105e-08	-0.716593	-1.58587
140333705	rs246026	0.00145492	11.1973	3.196	5.01886e-08	-0.716593	-1.58431
140333768	rs246025	0.00142747	11.1973	3.17695	5.01613e-08	-0.716593	-1.58485
140333932	rs145658065	2.04793e-10	-1.38289	-4.32225e-10	4.47392e-07	-0.113254	-4.32225e-10
140333952	rs246024	0.00201516	11.4931	3.22596	5.46723e-08	-0.632748	-1.58259
140333990	rs246023	0.00201516	11.4931	3.22596	5.46723e-08	-0.632748	-1.58259
140333996	rs246022	0.00144232	11.1419	3.24275	4.95592e-08	-0.732042	-1.58148
140334504	rs246021	0.0014489	11.1419	3.2473	4.96188e-08	-0.732042	-1.58028
140334720	rs114298661	2.31193e-10	-1.26164	-4.32225e-10	2.14492e-07	-0.848418	-4.32225e-10
140334771	rs246020	0.00136335	11.081	3.2473	4.87894e-08	-0.7489	-1.58028
140334936	rs246019	0.00136335	11.081	3.2473	4.87894e-08	-0.7489	-1.58028
140335043	rs246018	0.00136335	11.081	3.2473	4.87894e-08	-0.7489	-1.58028
140335060	rs246017	0.00138648	11.081	3.26413	4.88462e-08	-0.7489	-1.57911
140335226	rs173471	0.00138648	11.081	3.26413	4.88462e-08	-0.7489	-1.57911
140335474	rs246016	0.00138648	11.081	3.26413	4.88462e-08	-0.7489	-1.57911
140335575	rs246015	2.73865e-06	4.24445	3.87364	2.4815e-08	-1.64073	-1.36451
140335732	rs150480657	2.32531e-10	-1.25587	-4.32225e-10	9.35871e-08	-1.6778	-4.32225e-10
140335797	rs246014	0.00136335	11.081	3.2473	4.87894e-08	-0.7489	-1.58028
140335900	rs246013	0.001312	11.0258	3.26413	4.81093e-08	-0.764102	-1.57911
140336168	rs155799	2.78738e-06	4.28032	3.8554	2.4828e-08	-1.63641	-1.36831
140336277	rs246012	0.00138648	11.081	3.26413	4.88462e-08	-0.7489	-1.57911
140336405	rs246011	0.00136335	11.081	3.2473	4.87894e-08	-0.7489	-1.58028
140336635	rs246010	0.00136335	11.081	3.2473	4.87894e-08	-0.7489	-1.58028
140337098	rs76093065	2.0427e-10	-1.38545	-4.32225e-10	4.44916e-07	-0.118804	-4.32225e-10
140337279	rs269548	1.75319e-10	-0.104809	-1.43347	3.20458e-08	-1.65002	-1.0995
140337934	rs142186821	1.51771e-10	-1.68252	-4.32225e-10	1.5835e-07	-1.15188	-4.32225e-10
140338069	rs246009	0.00139651	11.1235	3.22883	4.82934e-08	-0.757869	-1.58153
140338485	rs246008	0.00137732	11.0744	3.26413	4.88076e-08	-0.749692	-1.57911
140338506	rs269549	2.35091e-10	0.183299	-1.42822	3.51459e-08	-1.56671	-1.09047
140338674	rs150796442	2.0427e-10	-1.38545	-4.32225e-10	4.44916e-07	-0.118804	-4.32225e-10
140338748	rs246007	0.00140295	11.1082	3.24876	4.90166e-08	-0.745302	-1.57923
140338950	rs77362755	1.84377e-10	-1.19271e-10	-1.48791	1.33574e-07	-1.19271e-10	-1.32203
140339219	rs78629455	4.34907e-10	-0.629758	-4.32225e-10	1.05607e-07	-1.55697	-4.32225e-10
140339228	rs246006	0.00142255	11.1235	3.2473	4.83537e-08	-0.757869	-1.58028
140339297	rs166567	4.4366e-10	0.869989	-1.47982	7.66106e-08	-0.69591	-1.18204
140339541	rs78198535	2.03183e-10	-1.39078	-4.32225e-10	4.39775e-07	-0.130427	-4.32225e-10
140339884	rs246005	0.00120259	11.0075	3.19533	4.66875e-08	-0.78951	-1.5837
140340821	rs246004	2.27713e-06	4.27659	3.65694	2.35964e-08	-1.64061	-1.41498
140340865	rs246003	0.0013159	11.1235	3.16938	4.79901e-08	-0.757869	-1.58783
140341087	rs6891232	2.09312e-10	-1.36106	-4.32225e-10	4.68907e-07	-0.0662862	-4.32225e-10
140341104	rs246002	0.0011935	11.0075	3.18774	4.65444e-08	-0.78951	-1.58677
140341499	rs192184	0.00139862	11.1845	3.16938	4.88022e-08	-0.741088	-1.58783
140341935	rs78940637	2.09312e-10	-1.36106	-4.32225e-10	4.68907e-07	-0.0662862	-4.32225e-10
140341939	rs80298031	2.14014e-10	-1.33885	-4.32225e-10	4.91488e-07	-0.0192526	-4.32225e-10
140342818	rs151988	1.34966e-06	4.21158	3.19889	2.16146e-08	-1.64998	-1.49334
140343372	rs155812	2.12563e-06	4.23715	3.62754	2.33581e-08	-1.64524	-1.42051
140343598	rs155811	5.05969e-06	5.38951	3.34242	3.79529e-08	-1.11812	-1.46222
140344242	rs2067599	1.65823e-10	-0.127742	-1.46623	2.99124e-08	-1.6612	-1.15722
140344824	rs7722865	1.6442e-10	-1.19271e-10	-1.60247	1.14611e-07	-1.19271e-10	-1.47515
140346468	rs155364	0.000943962	10.9833	2.97742	4.45736e-08	-0.82555	-1.594
140346712	rs155808	6.47387e-07	2.61828	4.05753	2.33179e-08	-1.72523	-1.34224
140347053	rs155807	2.95091e-06	4.44578	3.74695	2.45475e-08	-1.63219	-1.38389
140347398	rs12153295	1.97751e-10	-0.0815073	-1.33637	2.46164e-08	-1.66162	-1.35166
140347902	rs144335538	1.54825e-10	-1.66259	-4.32225e-10	1.29108e-07	-1.35604	-4.32225e-10
140349559	rs11750201	2.753e-10	-1.08703	-4.32225e-10	9.75516e-08	-1.63631	-4.32225e-10
140349840	rs155806	5.10745e-11	-1.64488	-1.12673	3.34848e-08	-1.50131	-1.20429
140350139	rs72802985	1.77225e-10	-1.52747	-4.32225e-10	9.4877e-08	-1.66411	-4.32225e-10
140350545	rs3776114	2.19382e-07	3.56881	2.02487	2.65788e-08	-1.55829	-1.37829
140350879	rs3776113	1.80149e-10	-1.19271e-10	-1.51111	1.10669e-07	-1.19271e-10	-1.51015
140351073	rs17119328	1.99659e-10	-1.40828	-4.32225e-10	9.0204e-08	-1.71462	-4.32225e-10
140351686	rs114554334	6.70365e-11	-1.16618	-1.33347	1.15377e-07	-0.655516	-0.81297
140351845	rs155805	1.46127e-10	-1.72042	-4.32225e-10	9.20954e-08	-1.69387	-4.32225e-10
140351847	rs116021362	5.56018e-10	-0.38409	-4.32225e-10	1.5373e-07	-1.18149	-4.32225e-10
140351991	rs75214457	1.70529e-10	-1.56599	-4.32225e-10	1.55017e-07	-1.17315	-4.32225e-10
140352663	rs111586419	2.29602e-10	-1.19271e-10	-1.26854	2.54923e-07	-1.19271e-10	-0.675728
140352878	rs150966135	9.10865e-09	-1.19271e-10	2.41209	3.09625e-06	-1.19271e-10	1.82126
140353774	rs146863475	1.51112e-10	-1.68687	-4.32225e-10	9.62625e-08	-1.64961	-4.32225e-10
140353806	rs75147433	1.91113e-10	-1.45202	-4.32225e-10	9.03262e-08	-1.71326	-4.32225e-10
140353907	rs11743888	1.76512e-10	-1.5315	-4.32225e-10	9.73622e-08	-1.63825	-4.32225e-10
140354629	rs115613317	2.65326e-10	-1.12393	-4.32225e-10	4.80129e-07	-0.0426345	-4.32225e-10
140356417	rs246001	4.60274e-11	-1.72333	-1.15232	2.74912e-08	-1.71043	-1.19239
140356448	rs116630325	1.70297e-10	-1.56735	-4.32225e-10	8.93109e-08	-1.72457	-4.32225e-10
140357543	rs1912706	2.58986e-10	-1.19271e-10	-1.14812	3.09618e-07	-1.19271e-10	-0.481351
140357955	rs78042832	1.79004e-10	-1.19271e-10	-1.51748	1.40709e-07	-1.19271e-10	-1.27
140358366	rs4461687	2.37437e-10	-1.19271e-10	-1.23499	2.69428e-07	-1.19271e-10	-0.620387
140358935	rs113796939	2.38839e-10	-1.19271e-10	-1.2291	2.72029e-07	-1.19271e-10	-0.610782
140359087	rs145919251	2.3657e-10	-1.19271e-10	-1.23865	1.02361e-07	-1.19271e-10	-1.58818
140360626	rs72802989	1.69376e-10	-1.57277	-4.32225e-10	9.81065e-08	-1.63064	-4.32225e-10
140361330	rs145941614	2.86919e-10	-1.19271e-10	-1.04569	1.2782e-07	-1.19271e-10	-1.36607
140361924	rs75040653	2.23708e-10	-1.19271e-10	-1.29455	2.44035e-07	-1.19271e-10	-0.719377
140362832	rs112993813	2.12047e-10	-1.19271e-10	-1.34808	2.38818e-07	-1.19271e-10	-0.740989
140363470	rs74936593	2.20291e-10	-1.19271e-10	-1.30994	2.55882e-07	-1.19271e-10	-0.671973
140363482	rs155365	1.23749e-09	0.415953	-4.32225e-10	1.90985e-07	-0.964495	-4.32225e-10
140363630	rs77384794	2.06943e-10	-1.19271e-10	-1.37244	2.28237e-07	-1.19271e-10	-0.786306
140365125	rs180683275	1.62033e-10	-1.61709	-4.32225e-10	1.31939e-07	-1.33435	-4.32225e-10
140365193	rs76669319	1.70057e-10	-1.56875	-4.32225e-10	1.58921e-07	-1.14828	-4.32225e-10
140365976	rs144915625	2.02924e-10	-1.39206	-4.32225e-10	9.23224e-08	-1.6914	-4.32225e-10
140366901	rs13153056	3.93287e-11	-1.61795	-1.41499	4.69142e-08	-1.65942	-0.708946
140366903	rs148008812	1.90408e-10	-1.45572	-4.32225e-10	9.24347e-08	-1.69019	-4.32225e-10
140367275	rs4912736	7.29873e-09	1.36263	0.827931	1.95161e-08	-1.69662	-1.54882
140367678	rs17119334	5.13265e-10	-1.19271e-10	-0.464098	1.25445e-07	-1.19271e-10	-1.38482
140367830	rs17286877	1.77425e-10	-1.52634	-4.32225e-10	8.97611e-08	-1.71954	-4.32225e-10
140367911	rs144904425	2.64904e-10	-1.12552	-4.32225e-10	9.86374e-08	-1.62524	-4.32225e-10
140368859	rs3756325	4.83875e-09	1.3358	0.443722	1.87756e-08	-1.69935	-1.58479
140369118	rs114286041	1.72828e-10	-1.5526	-4.32225e-10	1.63868e-07	-1.11763	-4.32225e-10
140369318	rs31874	8.29513e-10	1.10182	-1.08587	4.16128e-08	-1.5332	-0.955085
140369390	rs3776110	4.0005e-11	-1.53281	-1.48308	4.33915e-08	-1.59005	-0.856371
140370011	rs3756324	5.42183e-09	1.38971	0.503593	1.86746e-08	-1.70406	-1.58547
140370028	rs149166530	1.68626e-10	-1.19271e-10	-1.57721	1.64969e-07	-1.19271e-10	-1.11094
140370339	rs3822343	4.29733e-11	-1.35409	-1.59022	2.77431e-08	-1.46879	-1.42491
140370568	rs3776109	4.29733e-11	-1.35409	-1.59022	2.77431e-08	-1.46879	-1.42491
140370768	rs3776108	4.33901e-11	-1.34444	-1.59022	2.79668e-08	-1.46076	-1.42491
140371570	rs114196704	2.72715e-10	-1.09646	-4.32225e-10	8.94366e-08	-1.72316	-4.32225e-10
140372001	rs3776107	3.82097e-11	-1.5902	-1.4716	4.21396e-08	-1.63735	-0.838356
140372222	rs31872	4.75024e-09	3.00196	-1.2409	2.81514e-08	-1.72261	-1.15648
140372284	rs149489820	2.02511e-10	-1.3941	-4.32225e-10	9.22626e-08	-1.69205	-4.32225e-10
140373834	rs17119346	4.26633e-09	1.24457	0.409053	1.88037e-08	-1.69471	-1.58792
140373888	rs13163241	3.73766e-11	-1.61521	-1.46864	4.16029e-08	-1.65727	-0.831245
140377482	rs13175095	3.79902e-11	-1.61795	-1.44961	4.38738e-08	-1.65942	-0.775948
140378023	rs114296649	1.71492e-10	-1.56035	-4.32225e-10	1.61489e-07	-1.13225	-4.32225e-10
140378341	rs78235138	7.36916e-10	-1.19271e-10	-0.102417	2.57986e-07	-1.19271e-10	-0.663786
140378983	rs17119351	3.87697e-11	-1.61521	-1.43204	4.57702e-08	-1.65727	-0.735782
140379773	rs182049578	1.50588e-10	-1.69035	-4.32225e-10	1.00754e-07	-1.60401	-4.32225e-10
140380123	rs31871	1.08632e-09	0.53757	-0.251908	2.25785e-08	-1.6942	-1.4055
140380873	rs147786395	1.95898e-10	-1.19271e-10	-1.42729	2.05176e-07	-1.19271e-10	-0.89282
140380899	rs34374778	4.27413e-11	-1.37302	-1.57671	2.85351e-08	-1.48448	-1.38107
140383336	rs3822342	4.28215e-11	-1.37302	-1.57483	2.86891e-08	-1.48448	-1.37569
140383631	rs79317939	7.83518e-10	-0.0410963	-4.32225e-10	1.07095e-07	-1.54297	-4.32225e-10
140384222	rs149340406	1.58328e-10	-1.64022	-4.32225e-10	1.37175e-07	-1.29543	-4.32225e-10
140384956	rs35698397	4.20589e-11	-1.38229	-1.58353	2.79512e-08	-1.49214	-1.39409
140385368	rs79683532	4.23407e-11	-1.38305	-1.57609	2.82374e-08	-1.49812	-1.37792
140385801	rs6897376	3.33835e-09	1.17369	0.234648	1.85016e-08	-1.69828	-1.60055
140386909	rs35241677	4.14208e-11	-1.38664	-1.59447	2.65498e-08	-1.49572	-1.44195
140387960	rs77600037	1.90867e-10	-1.45332	-4.32225e-10	9.31688e-08	-1.68228	-4.32225e-10
140388507	rs34518527	4.10243e-11	-1.40046	-1.59026	2.65362e-08	-1.50708	-1.4311
140389536	rs2303646	1.66161e-10	-1.19271e-10	-1.59193	1.03412e-07	-1.19271e-10	-1.57797
140390478	rs76323061	9.76959e-10	0.179554	-4.32225e-10	3.0225e-07	-0.505434	-4.32225e-10
140391475	rs7701616	8.88119e-11	-0.649513	-1.56886	4.97676e-08	-0.950084	-1.35924
140392707	rs79447296	1.54649e-10	-1.66374	-4.32225e-10	1.29806e-07	-1.35065	-4.32225e-10
140393881	rs79205053	2.18555e-09	0.98473	-4.32225e-10	1.89316e-07	-0.973272	-4.32225e-10
140394715	rs34515293	8.89132e-11	-0.658063	-1.55917	5.06526e-08	-0.957339	-1.33436
140395545	rs13167551	8.90743e-11	-0.658063	-1.55736	5.08787e-08	-0.957339	-1.32991
140395846	rs144052478	4.88946e-10	-0.512638	-4.32225e-10	1.02185e-07	-1.58991	-4.32225e-10
140396539	rs148682505	1.68008e-10	-1.19271e-10	-1.58088	1.64016e-07	-1.19271e-10	-1.11673
140396623	rs79412767	4.07683e-11	-1.5942	-1.40279	5.7987e-08	-1.27439	-0.88208
140396769	rs17208376	8.71404e-11	-0.685374	-1.552	5.03602e-08	-0.98048	-1.31701
140397401	rs139453947	1.6678e-10	-1.19271e-10	-1.58821	1.58044e-07	-1.19271e-10	-1.15382
140397639	rs75971876	6.37439e-11	-0.997664	-1.55235	3.78658e-08	-1.24434	-1.3383
140397673	rs114332262	1.53142e-10	-1.67352	-4.32225e-10	1.26631e-07	-1.37541	-4.32225e-10
140398992	rs146648730	1.66157e-10	-1.19271e-10	-1.59196	1.54624e-07	-1.19271e-10	-1.17569
140401305	rs113477692	1.50697e-10	-1.68962	-4.32225e-10	1.17861e-07	-1.44718	-4.32225e-10
140401537	rs76974953	5.58704e-10	-1.19271e-10	-0.379271	4.57094e-07	-1.19271e-10	-0.0918008
140401698	rs17119364	1.49309e-10	-1.69887	-4.32225e-10	1.14713e-07	-1.47426	-4.32225e-10
140403013	rs13181498	3.9679e-11	-1.43889	-1.58518	2.77604e-08	-1.47707	-1.41601
140403321	rs35066128	3.98929e-11	-1.43165	-1.58704	2.73965e-08	-1.47462	-1.43165
140403838	rs71583614	8.94285e-11	-0.677779	-1.53367	4.71152e-08	-1.03397	-1.33012
140403883	rs57510120	1.70511e-10	-1.56609	-4.32225e-10	9.07413e-08	-1.70868	-4.32225e-10
140405222	rs6887524	3.93779e-11	-1.43668	-1.59501	2.59235e-08	-1.51173	-1.44981
140405314	rs111903659	1.48113e-10	-1.70692	-4.32225e-10	1.11736e-07	-1.50055	-4.32225e-10
140405317	rs71583615	4.01178e-11	-1.41806	-1.59501	2.64417e-08	-1.49194	-1.44981
140405713	rs116173251	1.47551e-10	-1.71072	-4.32225e-10	1.10201e-07	-1.51438	-4.32225e-10
140406373	rs17119367	7.00625e-10	0.120914	-0.273832	1.84615e-08	-1.69829	-1.60271
140406900	rs62384515	3.14709e-10	-0.953241	-4.32225e-10	1.00704e-07	-1.60451	-4.32225e-10
140406994	rs6876364	8.01615e-11	-0.793701	-1.52715	3.66352e-08	-1.30784	-1.30784
140407143	rs73269837	1.4799e-10	-1.70775	-4.32225e-10	1.1141e-07	-1.50348	-4.32225e-10
140408173	rs246592	1.31183e-10	-1.33016	-0.498133	2.70818e-08	-1.38444	-1.53339
140408442	rs61578805	7.97768e-11	-0.785048	-1.54061	3.57979e-08	-1.30204	-1.33676
140408643	rs73269844	1.47785e-10	-1.70913	-4.32225e-10	1.10854e-07	-1.50848	-4.32225e-10
140408969	rs246590	7.4705e-10	-0.0887578	-4.32225e-10	1.30955e-07	-1.34184	-4.32225e-10
140408989	rs2162693	1.91247e-10	0.150032	-1.60136	2.46195e-07	0.426196	-1.13676
140409270	rs144469809	1.91192e-10	-1.19271e-10	-1.45161	1.11218e-07	-1.19271e-10	-1.50519
140409544	rs73269849	1.47646e-10	-1.71007	-4.32225e-10	1.1047e-07	-1.51195	-4.32225e-10
140409765	rs77927647	1.46668e-10	-1.71672	-4.32225e-10	9.44513e-08	-1.66861	-4.32225e-10
140409964	rs146128725	3.8396e-10	-0.754352	-4.32225e-10	3.18083e-07	-0.454376	-4.32225e-10
140410331	rs67682029	9.3086e-11	-0.628725	-1.54264	4.84332e-08	-0.99553	-1.34097
140410784	rs6888078	9.44538e-11	-0.610175	-1.5466	4.87646e-08	-0.980383	-1.3493
140411318	rs151082092	1.55194e-10	-1.66022	-4.32225e-10	1.01123e-07	-1.60035	-4.32225e-10
140411424	rs13176744	9.39974e-11	-0.618982	-1.54264	4.88199e-08	-0.987577	-1.34097
140411627	rs72802997	2.30003e-10	-1.2668	-4.32225e-10	9.10666e-08	-1.7051	-4.32225e-10
140412926	rs78816173	1.84892e-10	-1.48512	-4.32225e-10	9.15086e-08	-1.70026	-4.32225e-10
140414128	rs13178113	9.71896e-11	-0.582549	-1.54568	4.99776e-08	-0.957772	-1.34734
140414490	rs186722882	1.83843e-10	-1.49081	-4.32225e-10	8.99881e-08	-1.71701	-4.32225e-10
140415639	rs148590427	1.76454e-10	-1.53183	-4.32225e-10	8.94391e-08	-1.72313	-4.32225e-10
140415913	rs115722316	5.48761e-10	-0.397227	-4.32225e-10	1.61985e-07	-1.12919	-4.32225e-10
140416304	rs78390758	1.69911e-10	-1.19271e-10	-1.56962	1.09849e-07	-1.19271e-10	-1.51758
140417327	rs71583616	9.76202e-11	-0.582549	-1.54126	5.04418e-08	-0.957772	-1.3381
140417908	rs35123355	9.00065e-11	-0.652976	-1.55203	4.88969e-08	-0.966005	-1.36097
140418015	rs79602604	1.46305e-10	-1.7192	-4.32225e-10	1.06162e-07	-1.55172	-4.32225e-10
140419991	rs31746	1.07264e-10	-1.34903	-0.680561	2.89099e-08	-1.36647	-1.48604
140420224	rs31745	9.18492e-11	-0.65242	-1.53232	3.98514e-08	-1.21162	-1.31991
140421160	rs115897106	1.46083e-10	-1.72072	-4.32225e-10	1.05258e-07	-1.56028	-4.32225e-10
140422138	rs17119385	9.49602e-11	-0.610175	-1.54126	4.9314e-08	-0.980383	-1.3381
140423096	rs28580099	1.68314e-10	-1.19271e-10	-1.57906	1.49636e-07	-1.19271e-10	-1.20848
140423473	rs31743	1.10623e-10	-1.33016	-0.6686	2.82757e-08	-1.38444	-1.49025
140424183	rs115404250	2.38907e-10	-1.22882	-4.32225e-10	1.04231e-07	-1.57008	-4.32225e-10
140424882	rs71583617	9.58344e-11	-0.601333	-1.54094	4.9705e-08	-0.973153	-1.33743
140425462	rs246585	5.62099e-10	-0.373212	-4.32225e-10	1.67965e-07	-1.09293	-4.32225e-10
140426268	rs12523487	9.76864e-11	-0.868894	-1.25423	3.19249e-08	-1.18391	-1.56939
140427082	rs78389331	1.4687e-10	-1.71534	-4.32225e-10	9.17164e-08	-1.69799	-4.32225e-10
140427217	rs116168067	1.46193e-10	-1.71996	-4.32225e-10	1.0572e-07	-1.55589	-4.32225e-10
140427738	rs116730398	1.46488e-10	-1.71795	-4.32225e-10	1.06847e-07	-1.54529	-4.32225e-10
140427985	rs35790521	9.88434e-11	-0.573595	-1.53776	5.11804e-08	-0.950431	-1.3309
140429046	rs34907800	9.88434e-11	-0.573595	-1.53776	5.11804e-08	-0.950431	-1.3309
140429377	rs190625721	2.38371e-10	-1.23106	-4.32225e-10	2.01418e-07	-0.911309	-4.32225e-10
140429943	rs3776105	6.43527e-10	0.139874	-0.377801	1.84583e-08	-1.70053	-1.60065
140430357	rs115315895	1.4658e-10	-1.71732	-4.32225e-10	1.07172e-07	-1.54225	-4.32225e-10
140431103	rs2233590	1.75433e-10	-1.19271e-10	-1.53764	1.0121e-07	-1.19271e-10	-1.59949
140433038	rs2233594	1.46193e-10	-1.71996	-4.32225e-10	1.0572e-07	-1.55589	-4.32225e-10
140433211	rs2233595	2.85298e-10	-1.05136	-4.32225e-10	9.84271e-08	-1.62737	-4.32225e-10
140433389	rs246679	2.10342e-10	-1.35616	-4.32225e-10	9.6152e-08	-1.65076	-4.32225e-10
140434088	rs74732386	1.70752e-10	-1.19271e-10	-1.56468	1.00929e-07	-1.19271e-10	-1.60227
140434367	rs373871306	2.02238e-10	-1.19271e-10	-1.39545	1.20413e-07	-1.19271e-10	-1.42576
140434912	rs79698725	9.80716e-11	-0.582549	-1.53664	5.09216e-08	-0.957772	-1.32863
140435912	rs150628362	1.85504e-10	-1.19271e-10	-1.48182	1.37746e-07	-1.19271e-10	-1.29128
140436063	rs246584	9.32707e-11	-0.643122	-1.52626	4.05932e-08	-1.20518	-1.30791
140436444	rs62378058	1.11888e-10	-0.986223	-1.00117	1.86239e-08	-1.68941	-1.60284
140436889	rs7733387	3.36509e-10	-0.886266	-4.32225e-10	2.73335e-07	-0.605993	-4.32225e-10
140438175	rs73269873	1.46685e-10	-1.7166	-4.32225e-10	1.07535e-07	-1.53888	-4.32225e-10
140439175	rs111647823	1.68743e-10	-1.19271e-10	-1.57651	1.50065e-07	-1.19271e-10	-1.20562
140441276	rs114286123	5.70662e-10	-0.358093	-4.32225e-10	1.69687e-07	-1.08274	-4.32225e-10
140441986	rs13174636	8.90188e-11	-0.671065	-1.54498	4.88917e-08	-0.981215	-1.34587
140442209	rs702390	5.33159e-10	0.769925	-1.196	1.91005e-08	-1.72243	-1.54454
140442938	rs6580163	6.26566e-10	0.103534	-0.368171	1.8532e-08	-1.69614	-1.60105
140444886	rs185615074	1.45602e-10	-1.72401	-4.32225e-10	9.69747e-08	-1.64224	-4.32225e-10
140445324	rs143381653	1.46353e-10	-1.71887	-4.32225e-10	1.06349e-07	-1.54996	-4.32225e-10
140445541	rs117191363	1.71807e-10	-1.19271e-10	-1.55852	1.00942e-07	-1.19271e-10	-1.60215
140445636	rs61467176	1.46889e-10	-1.71522	-4.32225e-10	1.08207e-07	-1.53265	-4.32225e-10
140446012	rs79008776	1.68303e-10	-1.57912	-4.32225e-10	1.10707e-07	-1.5098	-4.32225e-10
140446417	rs78694363	1.46774e-10	-1.71599	-4.32225e-10	1.07834e-07	-1.53609	-4.32225e-10
140446666	rs149870405	1.67381e-10	-1.19271e-10	-1.58462	1.06162e-07	-1.19271e-10	-1.55173
140446991	rs246678	1.0253e-10	-0.810571	-1.26416	3.30548e-08	-1.15041	-1.56811
140446994	rs31811	4.30076e-11	-1.7066	-1.23692	1.90101e-08	-1.69539	-1.57634
140447933	rs13154851	9.77722e-11	-0.591466	-1.53078	5.11504e-08	-0.965077	-1.31684
140448260	rs35727422	9.53323e-11	-0.618982	-1.52854	5.02353e-08	-0.987577	-1.31239
140448283	rs185624326	1.47518e-10	-1.71094	-4.32225e-10	1.10108e-07	-1.51523	-4.32225e-10
140449056	rs147810125	3.29185e-10	-1.19271e-10	-0.908272	1.30354e-07	-1.19271e-10	-1.34644
140449699	rs31808	9.02368e-11	-0.682101	-1.52035	3.99717e-08	-1.23209	-1.29643
140449729	rs13164028	9.67371e-11	-0.610175	-1.52272	5.11778e-08	-0.980383	-1.301
140450284	rs111558950	1.01906e-10	-0.798052	-1.28279	3.3485e-08	-1.14047	-1.56512
140450382	rs187421	1.04325e-10	-0.774591	-1.28279	3.41157e-08	-1.12181	-1.56512
140450463	rs111959375	1.47057e-10	-1.71407	-4.32225e-10	1.08738e-07	-1.52775	-4.32225e-10
140452038	rs246677	9.80766e-11	-0.833196	-1.28595	3.26013e-08	-1.16831	-1.56402
140452072	rs31805	1.46311e-10	-1.71916	-4.32225e-10	9.54838e-08	-1.65773	-4.32225e-10
140452084	rs62378059	6.43359e-10	0.103534	-0.341721	1.85153e-08	-1.69614	-1.60196
140452494	rs810277	5.55733e-10	0.8212	-1.2058	1.9145e-08	-1.72391	-1.54074
140452509	rs42677	8.92442e-11	-0.694294	-1.51922	4.0161e-08	-1.22954	-1.29425
140452643	rs31802	8.9632e-11	-0.691226	-1.51795	3.99053e-08	-1.23836	-1.29182
140452753	rs43176	1.56821e-10	-1.64978	-4.32225e-10	2.30326e-07	-0.777193	-4.32225e-10
140453854	rs73269890	1.4787e-10	-1.70856	-4.32225e-10	1.11085e-07	-1.5064	-4.32225e-10
140453970	rs34678974	1.01037e-10	-0.563141	-1.52626	5.2822e-08	-0.941852	-1.30791
140454501	rs31801	2.47376e-10	-0.0398328	-1.15415	1.89665e-08	-1.71971	-1.55431
140456200	rs246675	9.99623e-11	-0.821324	-1.27877	3.2828e-08	-1.15893	-1.56648
140457052	rs12655668	1.82336e-10	-1.19271e-10	-1.49904	1.69247e-07	-1.19271e-10	-1.08533
140457479	rs31797	2.50269e-10	-0.0334956	-1.14886	1.8916e-08	-1.72065	-1.55603
140458654	rs367765997	3.56227e-10	-0.829322	-4.32225e-10	1.29214e-07	-1.35522	-4.32225e-10
140459119	rs78037172	1.87331e-10	-1.19271e-10	-1.47201	1.29584e-07	-1.19271e-10	-1.35236
140459580	rs246674	1.08467e-10	-0.749092	-1.26935	3.35059e-08	-1.13541	-1.56956
140459752	rs190555696	1.46984e-10	-1.71457	-4.32225e-10	1.08511e-07	-1.52984	-4.32225e-10
140461070	rs17684400	9.02914e-11	-0.671065	-1.53078	5.03316e-08	-0.981215	-1.31684
140461535	rs31796	1.08257e-10	-0.494121	-1.52626	5.89869e-08	-0.831463	-1.30791
140461682	rs11746036	5.89448e-10	-0.0026603	-0.323044	1.87093e-08	-1.68525	-1.60243
140462446	rs183676794	1.4693e-10	-1.71493	-4.32225e-10	1.08341e-07	-1.53141	-4.32225e-10
140462688	rs140730535	1.47518e-10	-1.71094	-4.32225e-10	1.10108e-07	-1.51523	-4.32225e-10
140463338	rs31792	1.06123e-10	-0.494121	-1.54617	6.12185e-08	-0.831463	-1.27078
140463866	rs13172888	8.95362e-11	-0.680522	-1.52973	5.00385e-08	-0.989156	-1.31474
140464318	rs143286732	6.63806e-10	-1.19271e-10	-0.2069	6.19645e-07	-1.19271e-10	0.212456
140464559	rs12521934	6.81091e-11	-1.34903	-1.13475	2.00872e-08	-1.61941	-1.59719
140464752	rs13179299	8.49147e-11	-0.680522	-1.58272	4.37782e-08	-0.989156	-1.4484
140464834	rs152131	1.10598e-10	-0.993953	-1.00504	4.89752e-08	-1.43329	-0.892084
140464916	rs13178507	8.57215e-11	-0.671065	-1.58272	4.41273e-08	-0.981215	-1.4484
140465442	rs114514533	2.70605e-10	-1.10423	-4.32225e-10	8.92638e-08	-1.72509	-4.32225e-10
140465452	rs246673	1.01683e-10	-0.503394	-1.57964	5.12775e-08	-0.839361	-1.44008
140465491	rs152132	9.89477e-10	0.192286	-4.32225e-10	1.12437e-06	0.808288	-4.32225e-10
140465588	rs31861	1.02958e-10	-0.490932	-1.57964	5.24826e-08	-0.816132	-1.44008
140465821	rs31860	1.04671e-10	-0.474427	-1.57964	5.25593e-08	-0.814671	-1.44008
140466050	rs31859	1.01683e-10	-0.503394	-1.57964	5.12775e-08	-0.839361	-1.44008
140466331	rs149458486	1.75781e-10	-1.53565	-4.32225e-10	8.9262e-08	-1.72511	-4.32225e-10
140466337	rs17628094	8.42507e-11	-0.688996	-1.5821	4.35427e-08	-0.996267	-1.44668
140466526	rs17628113	8.57215e-11	-0.671065	-1.58272	4.41273e-08	-0.981215	-1.4484
140466554	rs2059127	5.29266e-10	0.0326316	-0.46603	1.87681e-08	-1.69042	-1.59411
140467255	rs35110655	8.34906e-11	-0.697435	-1.58272	4.31616e-08	-1.00334	-1.4484
140467446	rs173500	9.68526e-11	-0.854061	-1.27764	3.1451e-08	-1.2014	-1.56686
140467544	rs13165546	8.49147e-11	-0.680522	-1.58272	4.37782e-08	-0.989156	-1.4484
140467887	rs28276	1.01556e-10	-0.503394	-1.58089	5.11075e-08	-0.839361	-1.4434
140467985	rs28275	1.01556e-10	-0.503394	-1.58089	5.11075e-08	-0.839361	-1.4434
140468081	rs31857	1.01556e-10	-0.503394	-1.58089	5.11075e-08	-0.839361	-1.4434
140469040	rs17628337	8.56688e-11	-0.671065	-1.58334	4.40521e-08	-0.981215	-1.4501
140469071	rs31856	9.76955e-11	-0.542149	-1.58089	4.94508e-08	-0.872315	-1.4434
140470376	rs34181037	8.19754e-11	-0.715134	-1.58334	4.24541e-08	-1.01816	-1.4501
140470720	rs11746543	5.33751e-10	0.0326316	-0.457593	1.87544e-08	-1.69042	-1.59484
140471318	rs34463556	8.42348e-11	-0.687946	-1.58334	4.34322e-08	-0.995386	-1.4501
140471430	rs181734908	1.67778e-10	-1.58225	-4.32225e-10	1.38888e-07	-1.28302	-4.32225e-10
140471807	rs62378862	5.11331e-10	0.0149418	-0.482814	1.88451e-08	-1.68788	-1.59256
140471964	rs35258324	8.49562e-11	-0.679418	-1.58334	4.37442e-08	-0.988229	-1.4501
140472271	rs4912598	5.33689e-10	0.0149418	-0.44002	1.87674e-08	-1.68788	-1.59669
140472386	rs34580312	8.491e-11	-0.679418	-1.58388	4.36774e-08	-0.988229	-1.45163
140472703	rs31854	2.88391e-10	0.0762142	-1.11679	1.88007e-08	-1.71717	-1.56562
140473663	rs71583624	8.36168e-11	-0.705832	-1.57281	4.39716e-08	-1.01038	-1.42277
140474756	rs31853	9.15647e-11	-0.606959	-1.58089	4.68095e-08	-0.927206	-1.4434
140476894	rs3776103	7.03359e-11	-0.916616	-1.53499	3.41247e-08	-1.32366	-1.36301
140476905	rs3776102	8.30367e-11	-0.714249	-1.57136	4.38173e-08	-1.01742	-1.41924
140476939	rs3776101	7.9771e-11	-0.749395	-1.57634	4.20297e-08	-1.04678	-1.43153
140477550	rs35312684	7.97147e-11	-0.749395	-1.57704	4.19542e-08	-1.04678	-1.43333
140477867	rs116397841	2.18853e-10	-1.31649	-4.32225e-10	1.27338e-07	-1.36984	-4.32225e-10
140477932	rs13178255	7.97147e-11	-0.749395	-1.57704	4.19542e-08	-1.04678	-1.43333
140478806	rs148190621	3.24998e-10	-1.19271e-10	-0.921073	1.12249e-07	-1.19271e-10	-1.49597
140479105	rs31851	2.34485e-10	-0.0772364	-1.17026	1.88808e-08	-1.72404	-1.5545
140479121	rs13183611	8.01135e-11	-0.749395	-1.57205	4.24784e-08	-1.04678	-1.42091
140479219	rs116021130	1.48566e-10	-1.70386	-4.32225e-10	1.12902e-07	-1.49017	-4.32225e-10
140479368	rs13163244	8.02316e-11	-0.749395	-1.57058	4.26294e-08	-1.04678	-1.41737
140479552	rs35492448	8.02886e-11	-0.749395	-1.56987	4.27017e-08	-1.04678	-1.41567
140479565	rs413325	9.62248e-11	-0.867791	-1.27041	3.05891e-08	-1.22683	-1.56922
140479622	rs31850	2.4166e-10	-0.0546137	-1.16274	1.88527e-08	-1.7217	-1.55834
140479638	rs78609508	1.73167e-10	-1.19271e-10	-1.55063	1.60055e-07	-1.19271e-10	-1.14117
140479645	rs2270124	9.04734e-11	-0.923211	-1.27662	2.93892e-08	-1.26886	-1.5672
140480107	rs1055411	7.96305e-11	-0.757626	-1.56987	4.24098e-08	-1.05364	-1.41567
140480179	rs1055410	7.90116e-11	-0.757626	-1.57767	4.16003e-08	-1.05364	-1.43494
140480355	rs31849	8.98172e-11	-0.634301	-1.57281	4.66953e-08	-0.950278	-1.42277
140480578	rs17844387	8.01825e-11	-0.741128	-1.57946	4.22816e-08	-1.03988	-1.43245
140480616	rs144865261	2.86531e-10	-1.19271e-10	-1.04704	1.12655e-07	-1.19271e-10	-1.49236
140480852	rs12515688	9.07646e-11	-0.923211	-1.27341	2.93583e-08	-1.26886	-1.56825
140481475	rs3733699	9.17587e-11	-0.912319	-1.27341	2.96008e-08	-1.26064	-1.56825
140481477	rs17844391	3.39761e-10	-1.19271e-10	-0.876649	1.04396e-07	-1.19271e-10	-1.5685
140482691	rs31847	9.01676e-11	-0.62555	-1.57767	4.64719e-08	-0.9429	-1.43494
140482871	rs7722330	4.8073e-10	-0.0566689	-0.472916	1.90428e-08	-1.67651	-1.59349
140483040	rs10463345	4.68545e-10	-0.073911	-0.481348	1.91151e-08	-1.67351	-1.5927
140483377	rs6887594	4.58587e-10	-0.102303	-0.474438	1.94797e-08	-1.65397	-1.59335
140483582	rs115027035	2.73735e-10	-1.09273	-4.32225e-10	2.14858e-07	-0.846714	-4.32225e-10
140484278	rs31845	2.08437e-10	-0.223363	-1.14189	1.87895e-08	-1.72515	-1.55824
140484319	rs31844	8.85209e-11	-0.643982	-1.57767	4.57556e-08	-0.958434	-1.43494
140484544	rs71583625	7.88562e-11	-0.757626	-1.57964	4.13873e-08	-1.05364	-1.44008
140485108	rs71583626	7.81416e-11	-0.766729	-1.57964	4.10747e-08	-1.06122	-1.44008
140485461	rs140208262	1.509e-10	-1.68827	-4.32225e-10	1.18302e-07	-1.44345	-4.32225e-10
140486836	rs34535102	7.81416e-11	-0.766729	-1.57964	4.10747e-08	-1.06122	-1.44008
140487690	rs35181536	7.93483e-11	-0.749395	-1.58165	4.14485e-08	-1.04678	-1.44546
140488426	rs114752126	1.51545e-10	-1.68401	-4.32225e-10	1.19676e-07	-1.4319	-4.32225e-10
140489646	rs13175658	7.88042e-11	-0.757626	-1.5803	4.13148e-08	-1.05364	-1.44183
140489724	rs117664900	1.94909e-10	-1.19271e-10	-1.43236	1.17862e-07	-1.19271e-10	-1.44717
140490186	rs146745003	7.86768e-11	-0.766729	-1.57281	4.17918e-08	-1.06122	-1.42277
140490283	rs12656251	2.05931e-10	-0.93934	-0.438008	2.07588e-08	-1.68076	-1.50297
140490510	rs146417838	1.78817e-10	-1.51853	-4.32225e-10	9.50832e-08	-1.66194	-4.32225e-10
140491235	rs71583627	7.809e-11	-0.766729	-1.5803	4.10028e-08	-1.06122	-1.44183
140492300	rs138498254	1.7476e-10	-1.19271e-10	-1.54148	1.01506e-07	-1.19271e-10	-1.59658
140493790	rs184790893	3.67875e-10	-0.797149	-4.32225e-10	9.15658e-08	-1.69963	-4.32225e-10
140494731	rs35214397	8.18738e-11	-0.726195	-1.57352	4.27439e-08	-1.03356	-1.42791
140494827	rs34088946	8.18738e-11	-0.726195	-1.57352	4.27439e-08	-1.03356	-1.42791
140494882	rs13161023	8.18738e-11	-0.726195	-1.57352	4.27439e-08	-1.03356	-1.42791
140496336	rs75436832	2.35471e-10	-1.19271e-10	-1.2433	1.43544e-07	-1.19271e-10	-1.25005
140496776	rs79808754	2.18038e-10	-1.19271e-10	-1.32022	1.33019e-07	-1.19271e-10	-1.32619
140498229	rs35476168	8.08917e-11	-0.735443	-1.57634	4.22628e-08	-1.04125	-1.43153
140498347	rs191953947	2.53832e-10	-1.19271e-10	-1.16822	1.33055e-07	-1.19271e-10	-1.32593
140498598	rs13171965	8.01677e-11	-0.743728	-1.57704	4.18975e-08	-1.04813	-1.43333
140498780	rs13171205	8.07839e-11	-0.735443	-1.57767	4.2119e-08	-1.04125	-1.43494
140499497	rs7448483	8.61959e-11	-0.667382	-1.58089	4.19704e-08	-1.03633	-1.4434
140499510	rs2216647	8.49488e-11	-0.684484	-1.57836	4.16729e-08	-1.05012	-1.43672
140501183	rs4151691	8.21123e-11	-0.717834	-1.57897	4.25967e-08	-1.0266	-1.43832
140502177	rs3776100	4.24309e-10	-0.214653	-0.439775	1.96371e-08	-1.643	-1.59627
140502252	rs61746592	1.81852e-10	-1.5017	-4.32225e-10	1.58936e-07	-1.14819	-4.32225e-10
140502343	rs3733698	1.05909e-10	-0.850073	-1.19224	3.13843e-08	-1.19787	-1.57251
140502344	rs3733697	1.0519e-10	-0.850073	-1.19905	3.14438e-08	-1.19787	-1.57062
140502733	rs17844411	2.36914e-10	-1.19271e-10	-1.23719	8.22939e-07	-1.19271e-10	0.496193
140502841	rs3776099	5.78143e-11	-1.07612	-1.57154	3.3371e-08	-1.28933	-1.41967
140503237	rs246669	4.8028e-11	-1.60212	-1.23098	1.96227e-08	-1.65046	-1.58955
140503531	rs17844417	5.81384e-11	-1.07612	-1.56595	3.24027e-08	-1.28933	-1.44912
140504310	rs3088331	3.68328e-10	-0.321479	-0.474438	2.01224e-08	-1.62151	-1.59335
140504432	rs3822339	4.54195e-11	-1.31045	-1.5785	3.29837e-08	-1.28359	-1.43708
140504841	rs34501263	5.81144e-11	-1.06874	-1.57373	3.33941e-08	-1.28329	-1.42502
140505486	rs246668	1.07968e-10	-0.850073	-1.17299	3.12964e-08	-1.19787	-1.57532
140506000	rs56282850	3.89121e-10	-0.741	-4.32225e-10	9.38761e-08	-1.67471	-4.32225e-10
140507514	rs17628786	1.81877e-10	-1.50156	-4.32225e-10	8.92728e-08	-1.72499	-4.32225e-10
140507783	rs13153224	4.79414e-11	-1.61177	-1.22314	1.93421e-08	-1.66638	-1.58802
140507872	rs74601574	5.6047e-11	-1.10786	-1.57084	3.25711e-08	-1.31527	-1.41799
140508298	rs113665057	4.21977e-10	-0.659941	-4.32225e-10	1.06184e-07	-1.55151	-4.32225e-10
140508725	rs35737105	5.68152e-11	-1.09425	-1.57084	3.29349e-08	-1.30417	-1.41799
140509905	rs55902608	3.98827e-10	-0.206493	-0.509871	1.96294e-08	-1.6499	-1.58976
140510301	rs141341201	3.05547e-10	-1.19271e-10	-0.982787	1.6781e-07	-1.19271e-10	-1.09386
140510520	rs150811289	2.86264e-10	-1.04798	-4.32225e-10	2.26463e-07	-0.794108	-4.32225e-10
140511192	rs10463259	2.74286e-10	-1.19271e-10	-1.09072	2.10338e-07	-1.19271e-10	-0.867974
140512202	rs78083835	4.50916e-11	-1.32035	-1.57585	2.42774e-08	-1.59685	-1.4303
140513312	rs76827296	1.45634e-10	-1.72379	-4.32225e-10	1.23448e-07	-1.40087	-4.32225e-10
140513871	rs74607884	1.89299e-10	-1.19271e-10	-1.46156	1.99166e-07	-1.19271e-10	-0.92255
140514483	rs117677024	1.87813e-10	-1.19271e-10	-1.46944	1.01095e-07	-1.19271e-10	-1.60063
140514646	rs150440607	1.59698e-10	-1.6316	-4.32225e-10	1.35211e-07	-1.30985	-4.32225e-10
140515483	rs17096901	5.44184e-11	-1.38999	-1.31819	3.31144e-08	-1.32368	-1.39304
140516396	rs71583629	1.04429e-09	0.246198	-4.32225e-10	5.70103e-07	0.129126	-4.32225e-10
140516407	rs17844422	1.77661e-10	-1.19271e-10	-1.52501	1.08644e-07	-1.19271e-10	-1.52862
140517034	rs139801121	1.46478e-10	-1.71801	-4.32225e-10	1.17345e-07	-1.45157	-4.32225e-10
140517111	rs139660958	5.26984e-10	-0.437721	-4.32225e-10	1.50365e-07	-1.20362	-4.32225e-10
140517174	rs400562	9.93355e-11	-0.967521	-1.13887	2.96899e-08	-1.24273	-1.58316
140517431	rs246725	4.79725e-11	-1.25261	-1.58165	2.48703e-08	-1.55756	-1.44546
140517690	rs79503440	4.49419e-11	-1.32035	-1.57917	2.40707e-08	-1.59685	-1.43885
140518226	rs114883580	1.59256e-10	-1.63438	-4.32225e-10	1.34421e-07	-1.31571	-4.32225e-10
140518288	rs2338528	8.38473e-10	1.27697	-1.25028	1.97814e-08	-1.63495	-1.597
140518677	rs56197059	3.60086e-10	-0.818549	-4.32225e-10	9.072e-08	-1.70891	-4.32225e-10
140519095	rs6864827	2.30386e-10	0.00160048	-1.26673	1.95789e-08	-1.71718	-1.52505
140519166	rs246723	9.06128e-10	1.38747	-1.28318	2.04394e-08	-1.60905	-1.59017
140519271	rs7730410	7.26543e-10	1.19428	-1.31087	2.03077e-08	-1.61864	-1.58705
140520588	rs56411773	9.23168e-10	0.446829	-0.323909	7.07341e-07	0.427696	-0.082874
140520814	rs246722	5.73419e-10	0.381999	-0.735273	1.96734e-08	-1.65596	-1.58146
140521242	rs142699810	1.51302e-10	-1.68562	-4.32225e-10	8.94824e-08	-1.72265	-4.32225e-10
140521394	rs246721	7.45352e-10	-1.28668	1.19565	1.37362e-07	-1.22109	-0.072973
140521410	rs62378868	6.79846e-11	-1.04925	-1.43636	5.23226e-08	-1.44715	-0.812113
140521421	rs144474046	3.8406e-09	1.54849	-4.32225e-10	1.85867e-06	1.31092	-4.32225e-10
140521567	rs246720	8.35853e-11	-1.54154	-0.737487	9.14938e-08	-1.44008	-0.260336
140521915	rs246719	7.46291e-09	2.21281	-4.32225e-10	3.52807e-06	1.95182	-4.32225e-10
140522425	rs246718	5.94497e-10	0.250717	-0.567891	1.96754e-08	-1.67373	-1.56359
140522829	rs246717	1.79307e-09	0.815251	-0.0284572	3.68086e-08	-1.12591	-1.48505
140522835	rs246716	6.10002e-10	0.259254	-0.550682	1.97999e-08	-1.67084	-1.56018
140523357	rs111562093	1.5624e-10	-1.6535	-4.32225e-10	1.10046e-07	-1.51579	-4.32225e-10
140523427	rs12656114	5.2337e-11	-1.61461	-1.13258	2.03911e-08	-1.59898	-1.60261
140523774	rs12654066	7.18518e-11	-1.02689	-1.4034	5.53367e-08	-1.4612	-0.742059
140523782	rs246715	6.81365e-09	2.12179	-4.32225e-10	3.23109e-06	1.86389	-4.32225e-10
140524549	rs62378869	7.4264e-11	-1.00417	-1.3931	5.57568e-08	-1.47488	-0.720815
140524864	rs55634432	7.36873e-11	-1.01557	-1.38949	5.65531e-08	-1.46808	-0.713429
140524923	rs246713	6.29308e-10	0.340017	-0.600287	1.98561e-08	-1.65847	-1.5697
140524984	rs35627549	7.36873e-11	-1.01557	-1.38949	5.65531e-08	-1.46808	-0.713429
140525324	rs34762107	7.39562e-11	-1.01557	-1.38585	5.69742e-08	-1.46808	-0.70601
140525342	rs140106398	4.04941e-11	-1.5174	-1.48634	2.08493e-08	-1.72181	-1.45756
140525531	rs246712	2.05665e-09	-1.03152	1.95547	3.06717e-07	-1.00555	0.514788
140526038	rs73271756	1.19582e-08	0.527866	2.15642	1.63046e-06	0.509485	0.670445
140526067	rs73271757	1.09536e-08	0.440117	2.15642	1.49403e-06	0.422099	0.670445
140526702	rs62378893	7.47724e-11	-1.03837	-1.35207	6.22011e-08	-1.44769	-0.638632
140526703	rs142156564	1.81164e-10	-1.50549	-4.32225e-10	8.94355e-08	-1.72317	-4.32225e-10
140527249	rs246711	6.0622e-10	0.359686	-0.657333	1.9879e-08	-1.64761	-1.57942
140527529	rs11744333	1.89116e-10	-1.46253	-4.32225e-10	9.36991e-08	-1.6766	-4.32225e-10
140527753	rs13355454	1.13542e-08	0.40448	2.22797	1.52457e-06	0.386611	0.726164
140528013	rs17629011	6.65343e-11	-1.16471	-1.34246	3.74846e-08	-1.66267	-0.930086
140528043	rs139713185	2.27838e-10	-1.19271e-10	-1.27626	1.03462e-07	-1.19271e-10	-1.57748
140528140	rs17096916	4.84301e-09	1.7804	-4.32225e-10	2.32412e-06	1.53441	-4.32225e-10
140528683	rs147831522	2.1605e-10	-1.32938	-4.32225e-10	9.0091e-08	-1.71587	-4.32225e-10
140528720	rs246710	6.32663e-10	0.39377	-0.648723	1.98919e-08	-1.64834	-1.57804
140528818	rs246709	5.9519e-10	0.301084	-0.617094	1.96645e-08	-1.66516	-1.57271
140528906	rs12653888	7.33892e-11	-1.00867	-1.40044	2.67982e-08	-1.47286	-1.45549
140529637	rs4151692	1.72406e-09	0.448942	0.298604	1.3723e-06	0.44315	0.564405
140529711	rs4151693	8.10354e-11	-0.913249	-1.39676	2.53641e-08	-1.52475	-1.45861
140529778	rs4151694	8.17272e-11	-0.901061	-1.40044	2.52913e-08	-1.53073	-1.45549
140530529	rs3776096	8.2428e-11	-0.888783	-1.40418	2.52238e-08	-1.53663	-1.45227
140530718	rs35620136	1.49865e-10	-1.69516	-4.32225e-10	1.6572e-07	-1.10639	-4.32225e-10
140530852	rs246708	3.13835e-10	-1.10618	0.150151	2.56536e-07	-1.07513	0.405712
140531099	rs115507686	2.61176e-10	-1.1397	-4.32225e-10	9.42325e-08	-1.67093	-4.32225e-10
140531272	rs139417417	1.6435e-10	-1.19271e-10	-1.60289	1.21188e-07	-1.19271e-10	-1.41935
140531374	rs17844437	1.95776e-10	0.0151074	-1.44303	1.16381e-07	-0.0171533	-1.44267
140531466	rs145057964	1.67011e-10	-1.58683	-4.32225e-10	9.22964e-08	-1.69169	-4.32225e-10
140531746	rs246703	1.59381e-09	0.818993	-0.150003	3.56691e-08	-1.12672	-1.51569
140531888	rs61740378	2.06824e-10	-1.37302	-4.32225e-10	1.01901e-07	-1.59269	-4.32225e-10
140531944	rs142488962	2.10485e-10	-1.35548	-4.32225e-10	1.03012e-07	-1.58184	-4.32225e-10
140532165	rs17844444	1.83846e-09	0.362726	0.449069	1.47821e-06	0.35705	0.724849
140532409	rs17629216	1.05201e-10	-1.47329	-0.57573	4.96928e-08	-1.6968	-0.614026
140532641	rs72804954	5.03712e-10	-0.482886	-4.32225e-10	8.95529e-08	-1.72186	-4.32225e-10
140532871	rs12658810	8.31586e-11	-0.876415	-1.40773	2.5219e-08	-1.54244	-1.44665
140533050	rs246702	6.89809e-10	0.439721	-0.608196	2.01848e-08	-1.63938	-1.57238
140533172	rs17096929	8.28607e-11	-0.876415	-1.41131	2.53009e-08	-1.54244	-1.44341
140533704	rs246701	6.84319e-10	0.439721	-0.616187	2.01568e-08	-1.63938	-1.57377
140534297	rs246700	6.70647e-10	0.467599	-0.664247	1.99439e-08	-1.64222	-1.58154
140534512	rs192195	4.12252e-09	1.61933	-4.32225e-10	2.02717e-06	1.39771	-4.32225e-10
140535226	rs62378894	8.16217e-11	-0.863958	-1.43884	2.58491e-08	-1.54816	-1.41626
140535462	rs115842114	2.14248e-10	-1.33775	-4.32225e-10	1.50946e-07	-1.19977	-4.32225e-10
140535570	rs246699	5.86829e-09	1.97243	-4.32225e-10	2.79714e-06	1.71966	-4.32225e-10
140536184	rs246698	3.08359e-09	1.32896	-4.32225e-10	1.57357e-06	1.14441	-4.32225e-10
140537004	rs246697	3.32446e-10	-1.09573	0.197319	2.67317e-07	-1.08443	0.456179
140537137	rs201741342	6.32272e-10	-0.25557	-4.32225e-10	1.64631e-07	-1.11299	-4.32225e-10
140537592	rs246695	4.15558e-09	1.62732	-4.32225e-10	2.04288e-06	1.40542	-4.32225e-10
140537885	rs151003300	3.94064e-10	-0.728376	-4.32225e-10	3.9353e-07	-0.241532	-4.32225e-10
140538152	rs61537192	1.81661e-09	0.353057	0.446778	1.44282e-06	0.335255	0.722408
140539110	rs171556	4.12252e-09	1.61933	-4.32225e-10	2.02717e-06	1.39771	-4.32225e-10
140539727	rs11748310	1.36504e-10	-0.343092	-1.44544	2.20485e-08	-1.71305	-1.41039
140539945	rs73271769	1.76198e-09	0.252399	0.516905	1.35291e-06	0.235033	0.758286
140541066	rs246692	6.60622e-09	2.09088	-4.32225e-10	3.13604e-06	1.83403	-4.32225e-10
140541747	rs4912600	1.36065e-10	-0.343092	-1.44867	2.2128e-08	-1.71305	-1.40679
140542610	rs56233997	1.35586e-10	-0.343092	-1.4522	2.22172e-08	-1.71305	-1.40277
140543233	rs145354	1.11443e-09	0.991983	-0.680779	2.41988e-08	-1.44691	-1.58348
140543611	rs62378896	6.22227e-10	-0.271586	-4.32225e-10	8.92439e-08	-1.72532	-4.32225e-10
140543699	rs62378897	1.3351e-10	-0.358515	-1.4522	2.22506e-08	-1.71155	-1.40277
140543712	rs73271773	1.80113e-09	0.268733	0.522549	1.43807e-06	0.251296	0.803068
140544197	rs58906794	1.80113e-09	0.268733	0.522549	1.43807e-06	0.251296	0.803068
140544353	rs57645129	1.80113e-09	0.268733	0.522549	1.43807e-06	0.251296	0.803068
140544829	rs246691	4.36443e-09	1.67635	-4.32225e-10	2.14202e-06	1.45281	-4.32225e-10
140544992	rs246690	3.22258e-09	1.56527	-0.192219	5.91681e-08	-0.607313	-1.52899
140545011	rs79952108	1.33437e-09	-1.19271e-10	0.491324	2.79702e-07	-1.19271e-10	-0.582964
140546029	rs140765432	1.94987e-10	-1.19271e-10	-1.43196	2.52556e-07	-1.19271e-10	-0.685057
140546031	rs246689	1.11443e-09	0.991983	-0.680779	2.41988e-08	-1.44691	-1.58348
140546194	rs246688	2.95979e-09	1.4802	-0.192219	5.63189e-08	-0.656665	-1.52899
140546205	rs246687	4.36443e-09	1.67635	-4.32225e-10	2.14202e-06	1.45281	-4.32225e-10
140546973	rs246686	1.0502e-09	0.963991	-0.712144	2.38805e-08	-1.45582	-1.58781
140547132	rs4912739	3.336e-10	-1.19271e-10	-0.894948	1.48535e-07	-1.19271e-10	-1.21587
140547172	rs246685	7.10317e-09	2.16341	-4.32225e-10	3.36362e-06	1.90408	-4.32225e-10
140547197	rs10477144	2.01629e-09	0.285133	0.618989	1.76624e-06	0.267624	0.992294
140547298	rs55805572	1.3267e-10	-0.358515	-1.45851	2.24163e-08	-1.71155	-1.39535
140547926	rs74646884	3.45597e-10	-0.859618	-4.32225e-10	2.17903e-07	-0.832642	-4.32225e-10
140548706	rs246684	8.22726e-09	2.31032	-4.32225e-10	3.87674e-06	2.04606	-4.32225e-10
140549575	rs246683	1.03566e-09	0.991983	-0.754081	2.41081e-08	-1.44691	-1.58723
140549641	rs246682	1.02727e-09	0.991983	-0.762212	2.41671e-08	-1.44691	-1.58479
140549675	rs246681	1.03566e-09	0.991983	-0.754081	2.41081e-08	-1.44691	-1.58723
140549715	rs246680	1.01551e-09	0.963991	-0.745732	2.39591e-08	-1.45582	-1.58452
140549846	rs147800681	2.91929e-10	-1.19271e-10	-1.02838	1.3345e-07	-1.19271e-10	-1.32296
140550412	rs6884127	1.00707e-09	0.963991	-0.754081	2.38942e-08	-1.45582	-1.58723
140551180	rs6869960	1.81182e-09	0.336389	0.460809	1.44043e-06	0.318658	0.737352
140551509	rs1528587	1.2167e-10	-0.43585	-1.46773	2.2878e-08	-1.70255	-1.38396
140552192	rs17096944	4.65239e-09	1.74025	-4.32225e-10	2.2785e-06	1.51458	-4.32225e-10
140552558	rs17096945	1.93536e-09	0.388274	0.474885	1.53971e-06	0.370321	0.752339
140552585	rs28470552	4.65239e-09	1.74025	-4.32225e-10	2.2785e-06	1.51458	-4.32225e-10
140552774	rs17286891	1.78378e-10	0.00227787	-1.52326	1.06759e-07	-0.0298632	-1.51625
140553581	rs2910313	2.58216e-09	1.41429	-0.262802	5.50364e-08	-0.66264	-1.54605
140553664	rs3733695	1.79036e-09	0.319786	0.465496	1.42391e-06	0.302127	0.742343
140553784	rs7702701	8.34147e-09	2.3241	-4.32225e-10	3.92875e-06	2.05939	-4.32225e-10
140553856	rs2907330	2.56266e-09	1.41576	-0.271848	5.75314e-08	-0.616452	-1.54791
140553917	rs17844455	1.68146e-09	0.336389	0.386139	1.47391e-06	0.318658	0.760328
140553919	rs17844456	1.63865e-09	0.319786	0.376954	1.4353e-06	0.302127	0.750315
140554006	rs2907329	2.56279e-09	1.52193	-0.377969	5.54457e-08	-0.640206	-1.56108
140554484	rs1811236	8.54663e-09	2.3484	-4.32225e-10	4.02213e-06	2.08288	-4.32225e-10
140554562	rs2910314	3.50375e-11	-1.61601	-1.53246	3.93992e-08	-0.988241	-1.5547
140554606	rs11741863	1.2701e-10	-0.401143	-1.45948	2.25775e-08	-1.70354	-1.39619
140554808	rs6892507	1.27466e-09	1.27053	-0.824982	2.58959e-08	-1.36374	-1.59887
140555135	rs75316758	6.76012e-10	-1.19271e-10	-0.18868	2.36347e-07	-1.19271e-10	-0.75139
140557337	rs2017124	5.00608e-09	1.81352	-4.32225e-10	2.44581e-06	1.58544	-4.32225e-10
140558212	rs2950845	3.31698e-11	-1.69595	-1.5073	3.06368e-08	-1.26093	-1.53356
140558528	rs3733694	2.14144e-09	0.493932	0.470411	1.70241e-06	0.475534	0.747576
140558580	rs7700833	1.22718e-08	2.71017	-4.32225e-10	5.70787e-06	2.43291	-4.32225e-10
140559596	rs2697541	3.31209e-11	-1.68236	-1.52236	3.26409e-08	-1.18483	-1.54629
140559679	rs17844507	2.06653e-09	0.475003	0.453732	1.64121e-06	0.456684	0.729815
140559849	rs17096961	1.91374e-09	0.405146	0.446778	1.51963e-06	0.387121	0.722408
140560381	rs2697540	1.1031e-09	1.06905	-0.768052	2.45578e-08	-1.42187	-1.59379
140560532	rs2204705	3.3069e-11	-1.68479	-1.5215	3.23813e-08	-1.19354	-1.54557
140560641	rs7730978	4.59522e-11	-1.38449	-1.4928	3.62618e-08	-1.28784	-1.33808
140561768	rs2740584	4.56473e-11	-1.37638	-1.50757	3.63086e-08	-1.29693	-1.32771
140561774	rs111392699	1.47447e-10	-1.71142	-4.32225e-10	9.81023e-08	-1.63068	-4.32225e-10
140561983	rs2204704	1.43759e-09	0.810072	-0.244239	4.18919e-08	-0.943902	-1.53769
140562073	rs4151695	8.77535e-10	-0.429186	0.501412	7.90266e-07	-0.324897	0.780577
140562739	rs61743469	5.7864e-10	-0.344209	-4.32225e-10	9.08557e-08	-1.70742	-4.32225e-10
140563173	rs28664170	9.1532e-10	-0.387029	0.501412	8.25655e-07	-0.28109	0.780577
140564214	rs61739446	9.51614e-10	-0.345601	0.49887	8.59624e-07	-0.238066	0.777871
140564263	rs17844666	1.17609e-10	-0.43585	-1.50168	2.32715e-08	-1.70255	-1.36691
140564594	rs10060104	9.10603e-10	-0.387029	0.496245	8.21127e-07	-0.28109	0.775078
140564661	rs10069559	9.0442e-10	-0.387029	0.489432	8.15194e-07	-0.28109	0.767826
140564672	rs73273626	9.07357e-10	-0.407417	0.513063	8.23096e-07	-0.296593	0.792975
140564912	rs142972432	6.47398e-10	-0.23193	-4.32225e-10	1.67168e-07	-1.09769	-4.32225e-10
140564941	rs146144214	3.09175e-10	-1.19271e-10	-0.970984	5.46649e-07	-1.19271e-10	0.0871174
140565046	rs2980409	1.05688e-09	1.19771	-0.939525	2.62288e-08	-1.36168	-1.58815
140565083	rs2950846	1.36861e-09	0.799386	-0.282728	4.13207e-08	-0.963336	-1.53199
140565110	rs2338529	8.99784e-10	-0.387029	0.484292	8.10746e-07	-0.28109	0.762355
140565168	rs2338530	3.34489e-11	-1.67986	-1.51501	3.31332e-08	-1.17606	-1.5401
140565704	rs115574102	1.72154e-10	-1.5565	-4.32225e-10	8.96271e-08	-1.72103	-4.32225e-10
140565876	rs117917973	1.93654e-10	-1.19271e-10	-1.43882	1.0698e-07	-1.19271e-10	-1.54404
140566244	rs6580182	1.40993e-09	0.773675	-0.227268	4.12051e-08	-0.977431	-1.5207
140566391	rs59617728	1.21161e-10	-0.426431	-1.48134	2.27009e-08	-1.70379	-1.3905
140566507	rs142259148	1.65416e-10	-1.19271e-10	-1.59643	1.00864e-07	-1.19271e-10	-1.60291
140566683	rs141152529	1.65955e-10	-1.19271e-10	-1.59317	1.15669e-07	-1.19271e-10	-1.46595
140566709	rs998794	1.01547e-09	-0.266079	0.484292	9.43367e-07	-0.129589	0.762355
140566952	rs998793	1.70706e-10	-1.56495	-4.32225e-10	1.21637e-07	-1.41565	-4.32225e-10
140567264	rs2740588	1.49225e-10	-0.227148	-1.47229	2.19665e-08	-1.72351	-1.40366
140567412	rs11167742	2.75179e-09	1.21512	-4.32225e-10	1.3723e-06	1.00755	-4.32225e-10
140567445	rs17844512	1.38887e-10	-0.293049	-1.47818	2.21335e-08	-1.72045	-1.39915
140567608	rs11167743	1.61385e-09	0.953014	-0.271528	4.52526e-08	-0.878733	-1.5257
140567973	rs17844514	5.57371e-10	-1.19271e-10	-0.381659	1.75934e-07	-1.19271e-10	-1.04658
140568026	rs2697531	1.41119e-10	-0.27711	-1.47818	2.2114e-08	-1.72134	-1.39915
140568114	rs10037554	3.11933e-09	1.34048	-4.32225e-10	1.54867e-06	1.12846	-4.32225e-10
140568131	rs10040383	2.84752e-10	-1.2655	0.212224	2.51034e-07	-1.16322	0.472118
140568167	rs2697530	1.13798e-09	-0.17148	0.503596	1.05554e-06	-0.0377785	0.782901
140568412	rs111971213	3.00253e-09	1.30232	-4.32225e-10	1.51517e-06	1.10659	-4.32225e-10
140568673	rs563397939	2.19045e-10	-1.19271e-10	-1.31562	2.28886e-07	-1.19271e-10	-0.783466
140569353	rs3733691	1.51674e-10	-0.210854	-1.4723	2.18929e-08	-1.72403	-1.4065
140569527	rs3733690	9.41197e-10	0.900458	-0.758196	2.5241e-08	-1.40328	-1.58494
140569911	rs2907326	1.67407e-09	0.98068	-0.262555	4.60634e-08	-0.863148	-1.52352
140570107	rs10069112	3.22485e-09	1.37375	-4.32225e-10	1.57093e-06	1.14273	-4.32225e-10
140570199	rs2910324	1.52056e-09	0.875381	-0.253435	4.35222e-08	-0.922129	-1.52129
140570223	rs2907325	1.47241e-09	0.850009	-0.260246	4.28424e-08	-0.936202	-1.52296
140570472	rs7735365	9.48189e-10	0.900458	-0.750795	2.52687e-08	-1.40328	-1.58384
140570973	rs12654953	4.82569e-09	2.4511	-0.674279	4.79912e-08	-0.774701	-1.57097
140570974	rs12657056	9.72627e-10	0.925906	-0.750795	2.54959e-08	-1.39433	-1.58384
140571178	rs12659392	4.55241e-11	-1.40338	-1.48327	5.38072e-08	-1.408	-0.823285
140571244	rs17096975	2.8438e-09	1.248	-4.32225e-10	1.41651e-06	1.03926	-4.32225e-10
140571379	rs4912741	9.72627e-10	0.925906	-0.750795	2.54959e-08	-1.39433	-1.58384
140571405	rs115711449	1.5673e-10	-1.65036	-4.32225e-10	8.92944e-08	-1.72475	-4.32225e-10
140571526	rs4912742	9.55262e-10	0.900458	-0.743363	2.52972e-08	-1.40328	-1.58271
140572236	rs17844551	1.65855e-10	-1.19271e-10	-1.59378	1.15935e-07	-1.19271e-10	-1.46366
140572538	rs61745622	3.96423e-10	-0.722408	-4.32225e-10	3.97795e-07	-0.230752	-4.32225e-10
140572668	rs597064	9.26834e-10	0.847648	-0.720764	2.48518e-08	-1.42311	-1.58065
140572763	rs2907323	3.14461e-11	-1.71766	-1.53896	2.66269e-08	-1.37492	-1.55984
140573709	rs17844577	3.39563e-09	1.42536	-4.32225e-10	1.22414e-06	0.893304	-4.32225e-10
140574860	rs75788551	5.093e-10	-1.19271e-10	-0.471854	1.75356e-07	-1.19271e-10	-1.04987
140575100	rs74957429	1.93272e-10	-1.44079	-4.32225e-10	1.03694e-07	-1.57525	-4.32225e-10
140575211	rs629168	1.6478e-09	0.901665	-0.199361	4.46264e-08	-0.906689	-1.51168
140575480	rs117392360	1.89913e-10	-1.19271e-10	-1.45832	1.02465e-07	-1.19271e-10	-1.58717
140575558	rs640835	1.63264e-09	0.901665	-0.208605	4.45218e-08	-0.906689	-1.51402
140576012	rs590042	1.55516e-10	-0.210854	-1.44729	2.13658e-08	-1.72403	-1.43087
140576241	rs643864	8.971e-10	0.760685	-0.666408	2.43603e-08	-1.45242	-1.57132
140576282	rs643918	1.55516e-10	-0.210854	-1.44729	2.13658e-08	-1.72403	-1.43087
140576399	rs79433674	2.27729e-09	1.02585	-4.32225e-10	6.55207e-07	0.268261	-4.32225e-10
140576582	rs9324844	3.51774e-09	1.46068	-4.32225e-10	1.70799e-06	1.22638	-4.32225e-10
140577647	rs73273650	1.0889e-09	-0.280347	0.568381	1.01637e-06	-0.144511	0.851815
140578500	rs17096981	4.28468e-09	-1.19271e-10	1.65791	3.72293e-07	-1.19271e-10	-0.297009
140578732	rs17096982	1.04155e-09	-0.358836	0.602407	9.76402e-07	-0.220802	0.887986
140579358	rs3756323	1.05344e-09	-0.308676	0.563601	9.8169e-07	-0.174148	0.846733
140579367	rs917535	3.62965e-09	1.492	-4.32225e-10	1.79256e-06	1.27471	-4.32225e-10
140579834	rs61743184	1.98403e-09	0.887995	-4.32225e-10	9.8526e-07	0.676216	-4.32225e-10
140579911	rs114149224	1.65648e-10	-1.19271e-10	-1.59503	1.16526e-07	-1.19271e-10	-1.45857
140580493	rs3733688	3.53238e-11	-1.54094	-1.59939	2.71109e-08	-1.54443	-1.37232
140580772	rs57636116	1.09432e-09	-0.294546	0.587546	1.022e-06	-0.159364	0.87219
140580931	rs799834	9.51311e-10	0.761623	-0.608673	2.49935e-08	-1.44017	-1.5579
140581363	rs61745619	1.65058e-10	-1.19271e-10	-1.59859	1.17022e-07	-1.19271e-10	-1.45433
140581870	rs116096255	3.29002e-10	-0.908827	-4.32225e-10	3.16162e-07	-0.460436	-4.32225e-10
140582155	rs592195	9.59472e-10	0.787628	-0.626136	2.47712e-08	-1.44344	-1.56357
140582746	rs112928015	1.02985e-09	-0.338125	0.570402	9.58801e-07	-0.204971	0.853964
140582993	rs73273660	1.01542e-09	-0.357012	0.575175	9.91096e-07	-0.176918	0.859039
140583197	rs9885539	1.09716e-09	-0.280347	0.575936	9.95333e-07	-0.144511	0.830898
140583559	rs2109039	1.03819e-09	-0.37118	0.61152	9.73215e-07	-0.233755	0.89767
140584103	rs28588919	1.03198e-08	2.53693	-4.32225e-10	4.82669e-06	2.26523	-4.32225e-10
140584216	rs13362425	1.03567e-09	-0.352042	0.58996	9.64784e-07	-0.219542	0.874756
140584278	rs672062	1.71733e-09	0.991787	-0.248153	4.7321e-08	-0.841622	-1.51811
140584381	rs2910007	3.02919e-11	-1.72146	-1.57255	2.56348e-08	-1.38643	-1.58631
140585201	rs676177	9.89227e-10	0.760617	-0.568584	2.48134e-08	-1.45396	-1.55134
140585514	rs643502	6.64532e-10	0.488279	-0.694085	2.23422e-08	-1.53234	-1.57787
140585812	rs74904591	1.54222e-10	-1.6665	-4.32225e-10	1.62251e-07	-1.12754	-4.32225e-10
140585882	rs62378913	4.15717e-10	-0.674885	-4.32225e-10	1.23274e-07	-1.40228	-4.32225e-10
140586991	rs597196	2.05015e-10	0.0571307	-1.43894	2.10867e-08	-1.71751	-1.45054
140587284	rs28634199	5.41128e-09	1.89135	-4.32225e-10	2.63708e-06	1.66074	-4.32225e-10
140587545	rs73273674	1.01856e-09	-0.36589	0.587147	9.48055e-07	-0.234045	0.871767
140588373	rs2910326	1.00662e-10	-1.50971	-0.58341	1.15651e-07	-0.89987	-0.566243
140589738	rs2910327	2.99047e-11	-1.72531	-1.58156	2.35551e-08	-1.48273	-1.57462
140590766	rs2910006	1.11665e-10	-1.46844	-0.520941	1.51983e-07	-0.802077	-0.390842
140591146	rs189871671	2.32245e-10	-1.19271e-10	-1.2571	1.025e-07	-1.19271e-10	-1.58682
140591263	rs189587453	1.72489e-10	-1.55455	-4.32225e-10	1.71026e-07	-1.07487	-4.32225e-10
140591376	rs72805002	1.92153e-10	-1.4466	-4.32225e-10	9.10504e-08	-1.70528	-4.32225e-10
140591553	rs12374500	5.41277e-09	1.89163	-4.32225e-10	2.65071e-06	1.66589	-4.32225e-10
140591702	rs652435	1.26109e-09	1.16104	-0.726196	2.75625e-08	-1.3854	-1.51483
140591948	rs2910328	4.03786e-11	-1.43621	-1.57038	1.87247e-08	-1.7228	-1.56404
140591990	rs651056	1.79313e-10	-0.108432	-1.40733	2.06837e-08	-1.72521	-1.46213
140592132	rs7702899	5.56138e-09	1.91871	-4.32225e-10	2.65583e-06	1.66782	-4.32225e-10
140592408	rs7707461	5.85033e-09	1.96936	-4.32225e-10	2.40614e-06	1.56909	-4.32225e-10
140593256	rs628301	1.80955e-09	0.904294	-0.10835	4.74655e-08	-0.888379	-1.46831
140594220	rs147380431	1.77852e-10	-1.52394	-4.32225e-10	1.81339e-07	-1.01632	-4.32225e-10
140595183	rs2910330	3.00114e-11	-1.72506	-1.57826	2.3792e-08	-1.47651	-1.57083
140595343	rs56309578	3.21127e-11	-1.68846	-1.54717	3.60596e-08	-1.03543	-1.59609
140595355	rs17844613	1.65299e-10	-1.19271e-10	-1.59713	1.04198e-07	-1.19271e-10	-1.5704
140595756	rs17844617	1.05188e-09	-0.275183	0.52863	1.00302e-06	-0.076351	0.77043
140595802	rs17844618	1.08882e-09	-0.245349	0.533308	1.04055e-06	-0.0445477	0.775366
140596162	rs2910332	3.00264e-11	-1.72318	-1.57963	2.45006e-08	-1.44559	-1.57241
140596704	rs2910333	1.09005e-10	-1.45536	-0.558131	1.49319e-07	-0.791051	-0.419555
140597411	rs188508748	1.46332e-10	-1.71901	-4.32225e-10	8.92548e-08	-1.72519	-4.32225e-10
140597538	rs115847234	1.96111e-10	-1.42621	-4.32225e-10	1.62635e-07	-1.12518	-4.32225e-10
140597741	rs10069889	5.99455e-09	1.99372	-4.32225e-10	2.85521e-06	1.74021	-4.32225e-10
140598006	rs141699684	6.34658e-10	-1.19271e-10	-0.251804	2.25085e-07	-1.19271e-10	-0.800211
140598543	rs702384	1.93348e-10	-0.0221437	-1.41826	2.09969e-08	-1.7234	-1.44891
140598554	rs79889076	1.54201e-10	-1.66664	-4.32225e-10	1.65193e-07	-1.10958	-4.32225e-10
140598604	rs59524721	6.14074e-09	2.01781	-4.32225e-10	2.51879e-06	1.61484	-4.32225e-10
140599020	rs73273694	1.04186e-09	-0.261013	0.504887	9.93088e-07	-0.0612436	0.745373
140599944	rs112296945	7.00091e-10	-0.15368	-4.32225e-10	1.25749e-07	-1.3824	-4.32225e-10
140601585	rs73273701	7.65235e-10	-0.598016	0.533308	7.30132e-07	-0.398831	0.775366
140601626	rs75643213	1.60728e-10	-1.62518	-4.32225e-10	1.02539e-07	-1.58645	-4.32225e-10
140601862	rs138949009	1.64417e-10	-1.19271e-10	-1.60248	1.93317e-07	-1.19271e-10	-0.952356
140602119	rs2910004	1.06174e-10	-1.47118	-0.568629	1.43347e-07	-0.82069	-0.430729
140602327	rs75586722	2.4675e-10	-1.19271e-10	-1.19651	3.42718e-07	-1.19271e-10	-0.379781
140603528	rs149483573	1.60528e-10	-1.62642	-4.32225e-10	8.95457e-08	-1.72194	-4.32225e-10
140604564	rs61997246	7.78305e-09	2.25481	-4.32225e-10	2.89441e-06	1.75385	-4.32225e-10
140605131	rs149493075	1.83547e-10	-1.19271e-10	-1.49242	6.81524e-07	-1.19271e-10	0.307641
140605132	rs3896535	1.82556e-10	-1.19271e-10	-1.49783	6.6622e-07	-1.19271e-10	0.28493
140605162	rs4080545	3.1264e-10	-0.959839	-4.32225e-10	1.8538e-07	-0.994282	-4.32225e-10
140605471	rs117598329	5.21474e-10	-1.19271e-10	-0.44823	4.32045e-07	-1.19271e-10	-0.14816
140605508	rs145769211	1.80489e-10	-1.50922	-4.32225e-10	1.81594e-07	-1.01492	-4.32225e-10
140605601	rs73275709	1.02508e-09	-0.311869	0.539499	9.69702e-07	-0.121599	0.781899
140606059	rs9784595	1.15153e-09	-0.245349	0.589304	1.10386e-06	-0.0445477	0.83443
140606114	rs2910002	1.05499e-10	-1.47118	-0.575011	1.42377e-07	-0.82069	-0.437523
140606170	rs2907321	4.52649e-11	-1.32121	-1.57115	1.90719e-08	-1.70568	-1.56279
140606446	rs72806804	4.52727e-10	-0.589601	-4.32225e-10	8.92681e-08	-1.72505	-4.32225e-10
140606696	rs80185276	2.01979e-10	-1.39672	-4.32225e-10	8.93954e-08	-1.72362	-4.32225e-10
140606765	rs73275711	1.14325e-09	-0.216659	0.553395	1.09583e-06	-0.0139826	0.796558
140606802	rs2907320	4.04732e-11	-1.4176	-1.58665	1.84406e-08	-1.72161	-1.58052
140606979	rs2907319	4.04503e-11	-1.4176	-1.58722	1.84284e-08	-1.72161	-1.58119
140607091	rs2907318	4.04732e-11	-1.4176	-1.58665	1.84406e-08	-1.72161	-1.58052
140607232	rs584204	1.71296e-09	0.965842	-0.224756	4.75408e-08	-0.853501	-1.5016
140607273	rs2907317	4.04503e-11	-1.4176	-1.58722	1.84284e-08	-1.72161	-1.58119
140607693	rs2910334	2.99882e-11	-1.72514	-1.57895	2.31037e-08	-1.50507	-1.57162
140608734	rs73275720	1.15068e-09	-0.216659	0.559879	1.10335e-06	-0.0139826	0.803397
140608819	rs72806805	1.87964e-10	-1.46864	-4.32225e-10	9.05438e-08	-1.71086	-4.32225e-10
140609914	rs75495080	1.64352e-10	-1.60288	-4.32225e-10	9.13092e-08	-1.70244	-4.32225e-10
140609969	rs73281217	1.17548e-09	-0.202213	0.566756	1.12861e-06	0.001401	0.810651
140610652	rs188271352	3.19217e-10	-0.939019	-4.32225e-10	1.09964e-07	-1.51654	-4.32225e-10
140610802	rs112090402	1.18557e-09	-0.186245	0.559333	1.13901e-06	0.0184007	0.802822
140610880	rs2907313	2.99882e-11	-1.72514	-1.57895	2.31037e-08	-1.50507	-1.57162
140611099	rs2907312	3.00956e-11	-1.72513	-1.57538	2.31904e-08	-1.50539	-1.56757
140611220	rs6873959	1.18197e-09	-0.149812	0.519855	1.12844e-06	0.0507342	0.76117
140612470	rs143889704	3.21436e-10	-1.19271e-10	-0.932091	2.46035e-07	-1.19271e-10	-0.711215
140612679	rs2907311	4.09901e-11	-1.40324	-1.58832	1.84362e-08	-1.71989	-1.58249
140612701	rs147275549	4.10339e-10	-0.687906	-4.32225e-10	9.80747e-08	-1.63096	-4.32225e-10
140613990	rs2907310	4.04058e-11	-1.4176	-1.58832	1.84044e-08	-1.72161	-1.58249
140614038	rs2907309	4.51248e-11	-1.32121	-1.57425	1.90055e-08	-1.70568	-1.56629
140614165	rs73281222	1.17348e-09	-0.214743	0.57758	1.12644e-06	-0.0119417	0.822067
140614203	rs2910001	4.09682e-11	-1.40324	-1.58885	1.84245e-08	-1.71989	-1.58312
140614364	rs145435798	4.25369e-10	-1.19271e-10	-0.651933	1.49063e-07	-1.19271e-10	-1.21232
140614830	rs2907308	4.20669e-11	-1.37429	-1.59134	1.84491e-08	-1.71559	-1.58609
140615221	rs2910000	4.56388e-11	-1.3049	-1.57923	1.89687e-08	-1.70196	-1.57194
140615269	rs2907307	4.20405e-11	-1.37429	-1.59196	1.8333e-08	-1.71559	-1.5924
140615413	rs3733683	1.19851e-09	-0.200414	0.584355	1.15196e-06	0.00331603	0.829211
140615609	rs2909999	4.54788e-11	-1.3048	-1.58284	1.88905e-08	-1.70193	-1.5761
140615668	rs189051682	2.24474e-10	-1.19271e-10	-1.29113	1.01819e-07	-1.19271e-10	-1.59349
140615733	rs2907306	4.22408e-11	-1.36667	-1.59484	1.83942e-08	-1.71429	-1.59037
140615841	rs182889312	1.6468e-10	-1.19271e-10	-1.60089	1.3353e-07	-1.19271e-10	-1.32236
140615997	rs2909997	2.15867e-10	-1.33023	-4.32225e-10	9.42689e-08	-1.67054	-4.32225e-10
140616383	rs1985582	1.50361e-10	-1.69185	-4.32225e-10	9.04245e-08	-1.71218	-4.32225e-10
140617260	rs79186605	1.48164e-10	-1.70657	-4.32225e-10	9.12412e-08	-1.70318	-4.32225e-10
140617347	rs2907305	4.33928e-11	-1.33614	-1.59846	1.84169e-08	-1.70842	-1.595
140617666	rs2907304	9.29617e-11	-1.50148	-0.671221	1.21251e-07	-0.878707	-0.540119
140617962	rs2909995	4.33568e-11	-1.33614	-1.59929	1.83964e-08	-1.70842	-1.59612
140618265	rs2909994	2.96271e-11	-1.7216	-1.5946	2.17395e-08	-1.54748	-1.59008
140618844	rs73281238	1.26722e-09	-0.164402	0.604096	1.21434e-06	0.0352409	0.850025
140618949	rs10213820	7.11339e-09	2.16484	-4.32225e-10	3.3683e-06	1.90547	-4.32225e-10
140619005	rs145788269	3.37236e-10	-0.884107	-4.32225e-10	1.22898e-07	-1.40533	-4.32225e-10
140619160	rs9324845	7.16388e-09	2.17192	-4.32225e-10	3.39139e-06	1.91231	-4.32225e-10
140619364	rs2909993	4.3591e-11	-1.32891	-1.60113	1.83765e-08	-1.70689	-1.59873
140619637	rs2907303	4.3591e-11	-1.32891	-1.60113	1.83765e-08	-1.70689	-1.59873
140619791	rs2910335	4.35828e-11	-1.32891	-1.60132	1.83712e-08	-1.70689	-1.59902
140619857	rs9687052	7.16388e-09	2.17192	-4.32225e-10	3.39139e-06	1.91231	-4.32225e-10
140620056	rs3797059	1.67642e-10	-1.19271e-10	-1.58306	1.18203e-07	-1.19271e-10	-1.44429
140620228	rs111514971	1.20477e-09	0.389152	-4.32225e-10	1.02008e-06	0.710942	-4.32225e-10
140620291	rs77176780	1.94318e-10	-1.43539	-4.32225e-10	8.92476e-08	-1.72528	-4.32225e-10
140620792	rs631696	2.36442e-10	0.233114	-1.4723	2.32969e-08	-1.70623	-1.36214
140621318	rs2109038	2.81925e-09	0.702964	0.53637	2.40013e-06	0.787992	0.778597
140621802	rs116483435	1.79659e-10	-1.51383	-4.32225e-10	2.20914e-07	-0.818915	-4.32225e-10
140621918	rs112499004	7.58138e-10	-0.0740254	-4.32225e-10	1.30585e-07	-1.34467	-4.32225e-10
140621948	rs2907302	1.09216e-10	-1.31489	-0.696671	1.50919e-07	-0.632633	-0.567312
140622042	rs6877134	2.93615e-09	0.720709	0.559256	2.50357e-06	0.806045	0.80274
140623606	rs2907301	4.85968e-11	-1.22095	-1.60038	1.89121e-08	-1.67925	-1.59764
140623793	rs587342	3.08291e-09	1.86311	-0.534368	6.83617e-08	-0.409993	-1.58188
140624133	rs660082	2.55261e-10	0.306453	-1.46906	2.33783e-08	-1.69838	-1.3665
140625207	rs35154204	1.51497e-10	-1.68432	-4.32225e-10	1.09627e-07	-1.51961	-4.32225e-10
140626627	rs618096	2.90295e-09	1.83374	-0.565147	6.68816e-08	-0.427749	-1.58602
140626724	rs3776091	3.22716e-09	0.793644	0.580824	2.65658e-06	0.842617	0.825488
140627020	rs77506821	7.65043e-09	2.23763	-4.32225e-10	3.6137e-06	1.9758	-4.32225e-10
140627276	rs140127772	1.58611e-10	-1.63844	-4.32225e-10	9.05697e-08	-1.71057	-4.32225e-10
140628556	rs1017091	3.31165e-09	0.799076	0.601234	2.77763e-06	0.865657	0.847008
140628764	rs112441813	1.67625e-10	-1.58316	-4.32225e-10	9.21292e-08	-1.6935	-4.32225e-10
140629690	rs10516156	2.86737e-10	0.422735	-1.46906	2.37273e-08	-1.68356	-1.3665
140630182	rs140630798	2.73288e-10	-1.19271e-10	-1.09436	2.60444e-07	-1.19271e-10	-0.654301
140630478	rs1363447	9.33701e-11	-1.27583	-0.892492	1.29089e-07	-0.578722	-0.777463
140630834	rs75874482	6.51548e-10	-0.225539	-4.32225e-10	1.6997e-07	-1.08107	-4.32225e-10
140631073	rs2910336	5.02578e-11	-1.18544	-1.60228	1.90223e-08	-1.6681	-1.60298
140631790	rs115128300	2.16499e-10	-1.3273	-4.32225e-10	3.27376e-07	-0.425579	-4.32225e-10
140631925	rs2910337	4.93833e-11	-1.20289	-1.60238	1.89182e-08	-1.67368	-1.60288
140633269	rs2910338	2.99294e-11	-1.70622	-1.59983	2.02514e-08	-1.60664	-1.60183
140634119	rs1895255	4.95059e-11	-1.20289	-1.5999	1.89373e-08	-1.67368	-1.60187
140634295	rs2910339	4.9059e-11	-1.21196	-1.5999	1.88839e-08	-1.67651	-1.60187
140634996	rs2910340	5.02138e-11	-1.18802	-1.60058	1.90482e-08	-1.66746	-1.60226
140636086	rs116515969	1.00812e-09	1.30114	-1.09018	1.69339e-07	0.514962	-1.59975
140636437	rs183118683	2.24763e-10	-1.19271e-10	-1.28985	1.02237e-07	-1.19271e-10	-1.58939
140636457	rs2910341	3.02369e-11	-1.69941	-1.59641	1.97984e-08	-1.63158	-1.59951
140636494	rs2909992	5.01798e-11	-1.18802	-1.60125	1.90415e-08	-1.66746	-1.60261
140636893	rs2907298	8.66922e-11	-1.29568	-0.94685	1.1916e-07	-0.600085	-0.836141
140636902	rs76289228	2.80784e-10	-1.19271e-10	-1.0673	1.18232e-07	-1.19271e-10	-1.44404
140637481	rs2907297	4.914e-11	-1.2116	-1.59862	1.84045e-08	-1.70304	-1.60105
140638149	rs1133436	3.01594e-11	-1.7024	-1.59599	2.12667e-08	-1.56035	-1.5992
140638585	rs11950683	4.76922e-11	-1.23973	-1.60039	1.82981e-08	-1.70773	-1.60216
140639582	rs1638537	1.69505e-09	1.74151	-1.01093	6.73512e-08	-0.421756	-1.58501
140640342	rs2910311	4.5966e-11	-1.28843	-1.58856	1.85795e-08	-1.70292	-1.59171
140640398	rs75032255	5.59506e-09	1.92475	-4.32225e-10	2.67135e-06	1.67365	-4.32225e-10
140640504	rs116145145	1.50166e-10	-1.69315	-4.32225e-10	9.04999e-08	-1.71134	-4.32225e-10
140642007	rs2910312	5.26804e-11	-1.1507	-1.58994	1.88108e-08	-1.68776	-1.5945
140642064	rs145755279	8.16021e-10	0.923235	-0.923685	2.89518e-07	0.737202	-1.28567
140642165	rs2907296	7.22471e-11	-1.36501	-1.05979	1.00346e-07	-0.6494	-0.958668
140642475	rs13190224	5.34369e-11	-1.13962	-1.58677	1.89836e-08	-1.68299	-1.59012
140642911	rs35559377	1.45418e-10	-1.72528	-4.32225e-10	1.23489e-07	-1.40054	-4.32225e-10
140643171	rs141955581	3.89542e-10	-1.19271e-10	-0.739919	2.20105e-07	-1.19271e-10	-0.822584
140643310	rs112240952	9.1359e-10	0.112492	-4.32225e-10	2.14889e-07	-0.84657	-4.32225e-10
140643335	rs7732379	4.71588e-11	-1.24839	-1.60298	1.82593e-08	-1.70935	-1.60267
140644196	rs62378919	3.9242e-10	-0.732558	-4.32225e-10	9.25298e-08	-1.68916	-4.32225e-10
140644318	rs75922734	3.56107e-10	-0.829659	-4.32225e-10	9.82195e-08	-1.62949	-4.32225e-10
140644484	rs13182561	3.26263e-11	-1.62021	-1.59957	2.00847e-08	-1.61975	-1.59698
140644558	rs76675101	3.95977e-09	1.57905	-4.32225e-10	1.91418e-06	1.34035	-4.32225e-10
140644957	rs643844	2.8689e-09	2.19279	-0.935994	9.03232e-08	-0.115857	-1.59744
140645133	rs640163	1.6055e-10	-0.0252034	-1.60108	5.08328e-08	-1.47193	-0.81622
140645971	rs73263904	5.34228e-10	-1.0919	0.667833	1.61719e-07	-1.36631	0.23548
140646284	rs80257135	4.22077e-10	0.902264	-1.56197	7.79439e-08	-0.464011	-1.39669
140646347	rs76671173	4.04199e-10	-1.25846	0.555478	1.72518e-07	-1.24892	0.182728
140646352	rs62378920	3.81546e-10	-0.76066	-4.32225e-10	1.18709e-07	-1.44001	-4.32225e-10
140646825	rs74732224	4.49744e-10	-0.343222	-0.25299	2.22733e-07	-0.266628	-0.544088
140646831	rs612006	3.65342e-11	-1.66201	-1.44463	1.43501e-07	0.352308	-1.60266
140647617	rs598227	3.75062e-11	-1.69148	-1.38891	2.03078e-07	-0.395536	-0.507565
140647699	rs3822329	2.03906e-10	-1.19271e-10	-1.38723	5.59633e-05	-1.19271e-10	4.71576
140648548	rs75180754	4.14968e-10	-0.363009	-0.313679	2.06846e-07	-0.286959	-0.597758
140648785	rs585621	2.97284e-11	-1.72389	-1.5889	2.3e-08	-1.67631	-1.40489
140649353	rs117735213	3.11438e-10	-1.19271e-10	-0.96369	1.42464e-07	-1.19271e-10	-1.2576
140649738	rs678800	6.89892e-11	-1.61745	-0.853486	4.46831e-08	-1.02191	-1.39518
140650198	rs676835	6.50859e-11	-1.62225	-0.906929	4.11967e-08	-1.02998	-1.46835
140650204	rs676832	2.9638e-11	-1.7253	-1.59054	2.2545e-08	-1.69	-1.41117
140650644	rs144479873	4.96152e-10	-1.19271e-10	-0.498008	2.74366e-07	-1.19271e-10	-0.602226
140650999	rs147855832	2.19242e-10	-1.31471	-4.32225e-10	9.41371e-08	-1.67194	-4.32225e-10
140651522	rs72806809	1.7653e-10	-1.5314	-4.32225e-10	9.04165e-08	-1.71226	-4.32225e-10
140652141	rs116708269	1.5175e-10	-1.68266	-4.32225e-10	9.31497e-08	-1.68248	-4.32225e-10
140652207	rs79463892	1.75086e-10	-1.53961	-4.32225e-10	2.42292e-07	-0.726547	-4.32225e-10
140652715	rs75859114	2.91248e-10	-1.19271e-10	-1.03072	1.01063e-07	-1.19271e-10	-1.60094
140653258	rs10044936	3.44833e-10	-0.539151	-0.32268	1.71206e-07	-0.468118	-0.605703
140654053	rs79915549	3.24361e-10	-1.19271e-10	-0.923032	2.87888e-07	-1.19271e-10	-0.554118
140654086	rs62378921	5.70841e-10	-0.35778	-4.32225e-10	1.48765e-07	-1.21432	-4.32225e-10
140654351	rs185775153	2.03348e-10	-1.38997	-4.32225e-10	1.01657e-07	-1.59509	-4.32225e-10
140654455	rs28600237	5.9141e-11	-1.63017	-0.994801	4.26624e-08	-0.9867	-1.47667
140655224	rs62378922	3.2884e-11	-1.69766	-1.51425	1.02611e-06	1.36212	-0.645288
140655360	rs182669215	1.46036e-10	-1.72104	-4.32225e-10	8.92703e-08	-1.72502	-4.32225e-10
140655628	rs141445508	1.4636e-10	-1.71882	-4.32225e-10	9.22303e-08	-1.6924	-4.32225e-10
140655651	rs182931630	1.53123e-10	-1.67365	-4.32225e-10	9.26841e-08	-1.68749	-4.32225e-10
140655921	rs72806811	1.52737e-10	-1.67617	-4.32225e-10	1.37694e-07	-1.29166	-4.32225e-10
140656398	rs62378923	3.34991e-11	-1.70541	-1.48796	6.11912e-07	1.31141	-1.11151
140656538	rs144868283	1.68678e-10	-1.19271e-10	-1.5769	5.61457e-07	-1.19271e-10	0.113845
140657755	rs77382142	1.93114e-10	-1.44161	-4.32225e-10	8.93907e-08	-1.72367	-4.32225e-10
140657864	rs1363453	3.32046e-11	-1.70872	-1.49348	5.93243e-07	1.26881	-1.09989
140658138	rs1363451	3.32145e-11	-1.70595	-1.49596	5.89155e-07	1.25654	-1.09454
140658363	rs1363450	3.31225e-11	-1.70872	-1.49596	5.96426e-07	1.26881	-1.09454
140659106	rs57396973	3.99036e-11	-1.70346	-1.31497	4.54263e-07	1.33497	-1.43298
140659244	rs75240822	3.32006e-10	-0.617738	-0.282	1.74861e-07	-0.482937	-0.569762
140659538	rs618578	5.80096e-11	-1.64839	-0.995888	4.50277e-08	-0.932245	-1.47717
140659960	rs66998469	3.97983e-11	-1.70541	-1.31566	4.43924e-07	1.31141	-1.43245
140660016	rs568034966	1.65941e-10	-1.19271e-10	-1.59326	1.06394e-07	-1.19271e-10	-1.54954
140660439	rs111994142	3.19074e-10	-0.62606	-0.313409	1.57832e-07	-0.55764	-0.597519
140660814	rs6868387	4.23918e-11	-1.70358	-1.25436	4.68512e-07	1.33357	-1.4007
140660926	rs117710837	4.02204e-10	-1.19271e-10	-0.70793	3.19481e-07	-1.19271e-10	-0.449993
140660962	rs61203679	4.5845e-11	-1.35769	-1.52194	6.28358e-08	-1.48599	-0.590171
140661932	rs10062604	3.92402e-11	-1.70171	-1.33348	4.70472e-07	1.35526	-1.41821
140662293	rs75662634	1.67427e-10	-1.19271e-10	-1.58434	1.0843e-07	-1.19271e-10	-1.53059
140662555	rs149195051	1.71916e-10	-1.19271e-10	-1.55788	5.7682e-07	-1.19271e-10	0.14084
140662912	rs12187725	3.76344e-11	-1.70362	-1.37335	5.84814e-07	1.29568	-1.14108
140663663	rs619268	3.18873e-11	-1.64079	-1.60189	1.83719e-08	-1.70477	-1.6011
140664160	rs12188255	3.91655e-11	-1.70536	-1.33173	4.49887e-07	1.31196	-1.41965
140664603	rs799841	5.76728e-11	-1.64216	-1.00795	4.39169e-08	-0.951766	-1.48263
140665268	rs605151	2.97182e-11	-1.72372	-1.58941	2.19805e-08	-1.70469	-1.42184
140666494	rs7703869	3.27305e-11	-1.70358	-1.51301	6.61975e-07	1.33357	-1.05504
140666816	rs6580183	2.78633e-10	-0.695376	-0.37962	1.38614e-07	-0.629115	-0.655882
140666845	rs111952494	2.93981e-10	-0.622686	-0.398689	1.46918e-07	-0.554163	-0.672651
140667080	rs80005413	1.45718e-10	-1.72322	-4.32225e-10	9.44565e-08	-1.66855	-4.32225e-10
140667303	rs59933130	3.26421e-11	-1.70358	-1.51571	6.66453e-07	1.33357	-1.04829
140667906	rs76422143	2.88656e-10	-0.629682	-0.409973	1.44424e-07	-0.561373	-0.682566
140668049	rs6878504	2.83022e-10	-0.658967	-0.4004	1.41312e-07	-0.591564	-0.674154
140668375	rs2879202	3.25244e-11	-1.70358	-1.51932	6.72642e-07	1.33357	-1.03905
140668718	rs4912745	3.25674e-11	-1.70358	-1.518	6.70349e-07	1.33357	-1.04247
140668914	rs113658480	2.84986e-10	-0.644376	-0.408075	1.4249e-07	-0.57652	-0.680898
140668925	rs113951537	2.76518e-10	-0.652068	-0.430546	1.38603e-07	-0.58445	-0.700625
140669021	rs7710691	2.90826e-10	-0.634107	-0.398059	1.45279e-07	-0.565934	-0.672097
140669422	rs76572944	2.91887e-10	-0.607842	-0.420683	1.46329e-07	-0.538866	-0.69197
140670330	rs2079695	2.97737e-11	-1.72501	-1.58626	2.23803e-08	-1.69776	-1.41076
140670488	rs11952480	2.78345e-10	-0.658967	-0.417063	1.39259e-07	-0.591564	-0.688791
140670491	rs78174798	1.77922e-10	0.00397486	-1.52752	3.88633e-08	-1.23071	-1.32593
140670835	rs62378365	1.66823e-10	-1.58795	-4.32225e-10	2.191e-07	-0.82716	-4.32225e-10
140672089	rs1422411	2.97732e-11	-1.72502	-1.58626	2.23836e-08	-1.6976	-1.41076
140672227	rs13175150	6.15347e-11	-1.61861	-0.966674	4.11031e-08	-1.03693	-1.46368
140672244	rs13175163	6.18589e-11	-1.61336	-0.966674	4.05673e-08	-1.05005	-1.46368
140673098	rs7731867	5.58853e-09	3.50592	-1.58234	9.40101e-07	2.19276	-1.56346
140673365	rs1017086	2.93012e-11	-1.72517	-1.60209	1.95299e-08	-1.69586	-1.54888
140673429	rs10067231	3.96711e-11	-1.70536	-1.3189	4.45288e-07	1.31196	-1.42993
140673969	rs4912746	4.04711e-11	-1.70536	-1.29894	4.42277e-07	1.31196	-1.43672
140674043	rs2098059	2.93135e-10	-0.55468	-0.469576	1.48081e-07	-0.484107	-0.734825
140674121	rs1017087	3.37541e-11	-1.68623	-1.49956	3.44045e-07	-0.351623	-0.0242959
140674425	rs62378367	1.0073e-10	-0.490604	-1.60184	2.78382e-08	-1.2942	-1.59608
140674609	rs1076361	3.89392e-11	-1.71186	-1.33103	5.05682e-07	1.1879	-1.17869
140674734	rs758346	3.33626e-11	-1.71042	-1.48704	5.80632e-07	1.24543	-1.09801
140675054	rs758347	3.69043e-11	-1.59777	-1.49879	2.95333e-08	-1.62744	-1.20373
140675264	rs2338532	3.35788e-11	-1.71042	-1.48058	5.73015e-07	1.24543	-1.11121
140675316	rs11740372	1.18363e-10	-1.2442	-0.686939	3.64521e-08	-1.29738	-1.32331
140675353	rs147382714	2.20699e-10	-1.19271e-10	-1.30809	1.01157e-07	-1.19271e-10	-1.60001
140675730	rs76229790	1.67872e-10	-1.19271e-10	-1.58169	1.08989e-07	-1.19271e-10	-1.52544
140675782	rs80311020	2.80292e-10	-0.584988	-0.484069	1.41722e-07	-0.515321	-0.747504
140676027	rs4912747	3.32473e-11	-1.71597	-1.48494	5.30009e-07	1.15855	-1.10234
140676273	rs6580184	8.16975e-11	-1.08266	-1.21921	7.78815e-08	-1.34048	-0.521018
140676524	rs6889723	3.21012e-11	-1.71706	-1.51893	8.29354e-07	1.10264	-0.598682
140677114	rs13187825	5.90212e-11	-1.6156	-1.01139	6.48425e-08	-1.40125	-0.643478
140677735	rs13362262	1.85056e-10	-1.19271e-10	-1.48423	1.26639e-07	-1.19271e-10	-1.37535
140678166	rs10040993	2.49309e-10	-0.709701	-0.476496	1.55754e-07	-0.703034	-0.465376
140678204	rs10074100	2.50686e-10	-0.69534	-0.48535	1.56615e-07	-0.688626	-0.474274
140678224	rs114437323	3.82842e-10	-0.515844	-0.241424	5.99461e-08	-1.30906	-0.814186
140678299	rs10051009	2.48983e-10	-0.702156	-0.48535	1.55548e-07	-0.695464	-0.474274
140678342	rs56756237	3.64248e-11	-1.70531	-1.40433	8.20888e-07	1.5679	-1.07421
140678474	rs10491308	2.48983e-10	-0.702156	-0.48535	1.55548e-07	-0.695464	-0.474274
140679023	rs10491309	3.58558e-10	-0.567602	-0.255199	5.75606e-08	-1.33919	-0.824663
140679146	rs7714977	2.51427e-10	-0.687741	-0.489996	1.57079e-07	-0.681002	-0.478942
140679164	rs62378369	3.11522e-11	-1.69963	-1.56637	1.74023e-06	1.63652	-0.391436
140679268	rs7702064	2.48983e-10	-0.702156	-0.48535	1.55548e-07	-0.695464	-0.474274
140679359	rs7735993	8.07634e-11	-1.51067	-0.8027	5.3387e-08	-0.636787	-1.60234
140679460	rs62378370	3.60912e-11	-1.72229	-1.39655	5.26338e-07	1.13596	-1.0867
140679464	rs7736152	2.9423e-11	-1.72496	-1.59815	2.16771e-08	-1.63424	-1.5062
140679726	rs76345233	2.86183e-10	-0.652068	-0.396191	1.54594e-07	-0.58445	-0.591435
140679741	rs74411043	4.50125e-10	-1.19271e-10	-0.595365	2.53473e-07	-1.19271e-10	-0.681435
140680211	rs62378371	3.12533e-11	-1.69963	-1.56313	1.7089e-06	1.63652	-0.409604
140680354	rs10042612	4.29039e-09	3.07166	-1.41242	1.70823e-06	2.53773	-1.31121
140680509	rs10080079	8.07627e-11	-1.49305	-0.82033	5.25884e-08	-0.683453	-1.57074
140681457	rs112995820	4.15972e-10	-0.343665	-0.330608	2.30321e-07	-0.2459	-0.531317
140681522	rs113037216	4.2686e-10	-0.317826	-0.330608	2.36561e-07	-0.219166	-0.531317
140681552	rs1833657	3.34283e-11	-1.66838	-1.5271	2.11856e-08	-1.61968	-1.54369
140681569	rs146558975	1.47904e-10	-1.70832	-4.32225e-10	1.25478e-07	-1.38456	-4.32225e-10
140681697	rs111292813	4.15972e-10	-0.343665	-0.330608	2.30321e-07	-0.2459	-0.531317
140681735	rs56976484	8.03793e-11	-1.47939	-0.838739	5.18673e-08	-0.701129	-1.56687
140681983	rs150973444	1.46968e-10	-1.71468	-4.32225e-10	1.26482e-07	-1.37659	-4.32225e-10
140682757	rs3749780	3.04933e-11	-1.71013	-1.57726	1.63022e-06	1.50216	-0.322373
140682891	rs3749779	1.85282e-10	-1.19271e-10	-1.48301	8.25151e-05	-1.19271e-10	5.10405
140682958	rs10075302	4.25025e-10	-0.335387	-0.317355	2.35146e-07	-0.237334	-0.519152
140683265	rs11952797	5.09468e-11	-1.397	-1.37711	1.15471e-07	-1.33266	-0.135009
140683527	rs77201699	4.16954e-10	-0.272955	-0.39896	2.32749e-07	-0.172761	-0.59397
140683555	rs111702937	4.11388e-10	-0.282363	-0.40299	2.29647e-07	-0.182488	-0.597659
140683652	rs7724001	3.04537e-11	-1.71072	-1.57796	2.14117e-08	-1.70679	-1.44596
140684778	rs7705024	1.73747e-10	-1.19271e-10	-1.54729	1.70089e-05	-1.19271e-10	3.5248
140685137	rs76570441	1.84781e-10	-0.274111	-1.21161	1.10621e-07	-0.192415	-1.31817
140685264	rs10875594	7.38182e-11	-1.10894	-1.29435	6.102e-06	-1.64596	4.14564
140685275	rs112843360	1.93958e-10	-0.206596	-1.23065	1.25171e-07	-0.0526336	-1.33438
140685499	rs6870500	4.24064e-11	-1.40522	-1.55238	1.83569e-07	-1.32032	0.316219
140685690	rs79908989	1.60019e-10	-1.6296	-4.32225e-10	9.02602e-08	-1.71399	-4.32225e-10
140685846	rs79111978	1.98045e-10	-0.154472	-1.26192	1.19119e-07	-0.0757318	-1.36083
140686937	rs111471688	1.49774e-10	-0.39128	-1.30449	8.81116e-08	-0.341611	-1.39648
140687092	rs78336881	1.91372e-10	-0.191494	-1.25918	1.1495e-07	-0.113676	-1.35852
140687257	rs80292530	1.97101e-10	-0.144653	-1.27652	1.18855e-07	-0.0656706	-1.37311
140687333	rs148962675	1.71727e-10	-1.19271e-10	-1.55898	1.14409e-07	-1.19271e-10	-1.47691
140687641	rs74941902	1.94788e-10	-0.144653	-1.28833	1.17686e-07	-0.0656706	-1.383
140687723	rs78925925	1.9448e-10	-0.144653	-1.28991	1.17531e-07	-0.0656706	-1.38432
140688358	rs72806826	3.03957e-11	-1.72525	-1.56534	4.52459e-08	-1.54366	-0.860921
140688410	rs141437903	1.98269e-10	-1.41527	-4.32225e-10	9.20485e-08	-1.69437	-4.32225e-10
140688728	rs6898211	3.0819e-11	-1.71621	-1.56055	5.01409e-08	-1.46172	-0.840134
140688934	rs6879035	5.40355e-11	-1.14782	-1.56743	1.83788e-07	-1.0202	0.0172895
140689072	rs78279347	1.85432e-10	-0.144653	-1.33755	1.12979e-07	-0.0656706	-1.42382
140689192	rs6862672	5.63674e-11	-1.10349	-1.56951	2.09982e-07	-0.9713	0.10163
140689206	rs72806829	3.05008e-11	-1.72418	-1.56296	4.69475e-08	-1.52129	-0.846373
140689616	rs58436122	1.02982e-10	-1.17402	-0.896311	2.54899e-07	-1.34545	0.669628
140689760	rs10491310	8.15882e-11	-0.766704	-1.5365	6.7575e-06	-0.0424616	2.64418
140690017	rs12523208	1.86449e-10	-1.19271e-10	-1.47673	0.000116771	-1.19271e-10	5.45128
140690018	rs72806831	3.04662e-11	-1.72449	-1.56378	4.657e-08	-1.52576	-0.849976
140691392	rs10214106	4.14535e-11	-1.72042	-1.25989	7.2164e-06	-1.54927	4.21669
140691506	rs17524297	3.32952e-11	-1.59726	-1.60222	1.01857e-05	2.73749	0.274556
140691706	rs6873682	5.3512e-11	-1.1644	-1.56058	1.88658e-07	-1.03853	0.0617809
140691910	rs12519400	4.14609e-11	-1.71696	-1.26318	7.58826e-06	-1.48548	4.20315
140691938	rs80313981	1.46016e-10	-1.72117	-4.32225e-10	1.09183e-07	-1.52366	-4.32225e-10
140692107	rs35542565	1.49109e-10	-1.70021	-4.32225e-10	1.42946e-07	-1.25422	-4.32225e-10
140692441	rs12517653	7.90469e-11	-0.795335	-1.53951	6.34918e-06	-0.0804664	2.61986
140692647	rs117197912	2.15512e-10	-1.19271e-10	-1.33187	1.75945e-07	-1.19271e-10	-1.04652
140693046	rs113266166	1.67323e-10	-1.58497	-4.32225e-10	9.02353e-08	-1.71427	-4.32225e-10
140693165	rs112015921	1.72447e-10	-0.164259	-1.39054	1.04767e-07	-0.0857614	-1.47919
140694072	rs150022404	1.6388e-10	-1.60576	-4.32225e-10	8.92543e-08	-1.7252	-4.32225e-10
140694268	rs115147665	2.32539e-10	-1.25583	-4.32225e-10	9.46993e-08	-1.66598	-4.32225e-10
140694484	rs77171222	3.16138e-10	-0.948713	-4.32225e-10	1.43336e-07	-1.2515	-4.32225e-10
140694702	rs72806833	3.0596e-11	-1.72515	-1.55887	4.69072e-08	-1.53957	-0.828954
140694707	rs10041885	7.73578e-11	-0.813853	-1.5426	6.03911e-06	-0.105125	2.59445
140695053	rs72806835	4.15981e-09	1.62833	-4.32225e-10	3.83969e-06	2.03646	-4.32225e-10
140695067	rs6877356	5.43167e-11	-1.13891	-1.57115	1.80897e-07	-1.01035	-0.0084095
140695285	rs140145995	1.72133e-10	-1.19271e-10	-1.55662	1.14865e-07	-1.19271e-10	-1.47294
140695562	rs17097144	5.28798e-11	-1.16456	-1.57231	1.74395e-07	-1.03871	-0.0166573
140695905	rs17097145	7.06315e-11	-0.851269	-1.59615	3.78233e-06	-0.155141	2.17655
140696065	rs17097147	8.17529e-11	-1.69438	-0.606806	3.35541e-08	-1.58091	-1.12262
140696317	rs62378374	7.11785e-11	-0.841752	-1.59795	3.66085e-06	-0.142393	2.13115
140696464	rs10039925	7.23547e-11	-0.823292	-1.60002	3.66702e-06	-0.0773121	2.06776
140696556	rs10042819	7.10313e-11	-0.841752	-1.60002	3.43597e-06	-0.142393	2.06776
140696794	rs7704217	5.26186e-11	-1.13891	-1.60291	1.32024e-07	-1.01035	-0.323352
140697870	rs17097152	7.1702e-11	-0.829762	-1.60261	2.94796e-06	-0.136205	1.90838
140698165	rs7730	4.89617e-11	-1.21116	-1.6027	1.11533e-07	-1.09724	-0.405126
140698400	rs10310	7.23733e-11	-0.820126	-1.60293	2.70088e-06	-0.123378	1.80802
140699057	rs2230133	3.12168e-11	-1.71119	-1.55274	5.32851e-08	-1.43711	-0.803921
140699679	rs17602721	4.43546e-10	-0.61009	-4.32225e-10	1.06774e-07	-1.54598	-4.32225e-10
140699759	rs149745811	1.80703e-10	-1.19271e-10	-1.50803	1.23879e-07	-1.19271e-10	-1.39738
140699840	rs11547633	3.62142e-11	-1.69438	-1.42106	2.11702e-08	-1.58091	-1.58319
140700309	rs140942166	1.87996e-10	-1.19271e-10	-1.46847	1.09423e-07	-1.19271e-10	-1.52147
140700378	rs113972975	1.32073e-10	-0.384628	-1.43691	7.93835e-08	-0.351336	-1.49106
140700489	rs10875595	3.05233e-11	-1.68852	-1.59788	5.7835e-06	2.05008	0.395999
140700828	rs72806837	2.99578e-11	-1.72353	-1.58157	4.07156e-08	-1.61253	-0.897554
140701730	rs13359820	4.95515e-11	-1.21116	-1.59072	1.36818e-07	-1.09724	-0.200794
140702402	rs7706206	3.6925e-11	-1.72208	-1.37392	4.35891e-06	-1.51812	3.6814
140702601	rs7727101	4.95515e-11	-1.21116	-1.59072	1.36818e-07	-1.09724	-0.200794
140702678	rs138885148	3.63588e-11	-1.69199	-1.41946	2.09202e-08	-1.58593	-1.59005
140702881	rs113533413	1.34984e-10	-0.37493	-1.42481	8.12697e-08	-0.32496	-1.49396
140703211	rs72806838	4.95777e-11	-1.21116	-1.59019	1.35754e-07	-1.09724	-0.208605
140703292	rs35137431	1.19916e-10	-0.816251	-1.10185	8.36699e-08	-0.700151	-1.08966
140703293	rs78818071	3.68672e-11	-1.66682	-1.43075	3.50618e-06	-1.44746	3.39305
140703301	rs2338652	1.17446e-10	-1.06651	-0.872396	3.00726e-07	-1.24292	0.732426
140703622	rs114951746	1.63696e-10	-1.60688	-4.32225e-10	8.97422e-08	-1.71975	-4.32225e-10
140703765	rs961967	4.91434e-11	-1.21943	-1.59072	1.35573e-07	-1.10639	-0.200794
140703949	rs11748736	4.63433e-10	-0.56623	-4.32225e-10	1.09311e-07	-1.52249	-4.32225e-10
140704136	rs58544903	3.71828e-11	-1.72315	-1.36589	4.09446e-06	-1.52744	3.62814
140704463	rs2472648	1.34987e-10	-0.23799	-1.56172	6.75118e-08	-0.426509	-1.57788
140704464	rs78355629	3.64481e-11	-1.68695	-1.42205	2.07026e-08	-1.5957	-1.59073
140705039	rs2069030	1.64702e-10	-1.19271e-10	-1.60075	7.33938e-07	-1.19271e-10	0.381734
140705347	rs116549350	1.46967e-10	-1.71468	-4.32225e-10	1.13221e-07	-1.48735	-4.32225e-10
140705739	rs78011949	6.28298e-10	-0.261875	-4.32225e-10	4.88495e-07	-0.02536	-4.32225e-10
140705925	rs17097180	3.64978e-11	-1.6843	-1.42334	2.05976e-08	-1.60045	-1.59106
140706089	rs118081138	1.6639e-10	-1.19271e-10	-1.59056	1.0961e-06	-1.19271e-10	0.782824
140706279	rs74814733	1.33355e-10	-0.37493	-1.43695	8.05053e-08	-0.32496	-1.50341
140706903	rs13356177	3.7334e-11	-1.72425	-1.36074	3.58523e-06	-1.53953	3.50742
140706970	rs72806840	3.16628e-11	-1.71339	-1.53636	5.15892e-08	-1.47292	-0.800454
140707798	rs62378402	1.51347e-10	-1.68532	-4.32225e-10	1.15579e-07	-1.46673	-4.32225e-10
140709340	rs116147394	1.82376e-10	-1.49882	-4.32225e-10	8.95802e-08	-1.72156	-4.32225e-10
140710461	rs72806843	2.36578e-09	1.06397	-4.32225e-10	3.75968e-06	2.0154	-4.32225e-10
140710705	rs2472647	1.2588e-09	2.01753	-1.5845	2.3577e-07	0.840824	-1.59466
140710810	rs76571170	1.37145e-10	-0.358476	-1.42537	8.2606e-08	-0.308205	-1.4944
140711853	rs17097187	1.52399e-10	-1.67839	-4.32225e-10	1.12287e-07	-1.49563	-4.32225e-10
140712586	rs11575968	7.02432e-10	-0.150341	-4.32225e-10	7.86941e-07	0.451463	-4.32225e-10
140713223	rs115724995	4.455e-10	-0.605694	-4.32225e-10	1.07543e-07	-1.5388	-4.32225e-10
140713497	rs17097189	4.51348e-11	-1.30442	-1.59082	1.15238e-07	-1.20081	-0.268883
140714026	rs12522664	4.0879e-11	-1.72524	-1.26903	5.61269e-06	-1.57348	3.98958
140714642	rs72790003	3.24086e-11	-1.6976	-1.52887	5.78608e-08	-1.3837	-0.774945
140715094	rs11954562	4.48657e-11	-1.31189	-1.58933	1.16029e-07	-1.20915	-0.253701
140715852	rs72790004	3.24935e-11	-1.70063	-1.52322	5.83119e-08	-1.39458	-0.756306
140716093	rs62378405	3.18434e-11	-1.69289	-1.55118	8.94024e-06	2.01984	0.861787
140716428	rs6896823	3.20095e-08	3.6689	-4.32225e-10	8.16283e-06	2.79066	-4.32225e-10
140717739	rs10491311	4.47638e-11	-1.31189	-1.5916	1.13334e-07	-1.20915	-0.277198
140719090	rs6861047	3.21736e-11	-1.68628	-1.54746	9.81355e-06	2.08782	0.887013
140719224	rs61749056	2.96791e-10	-1.01186	-4.32225e-10	1.38934e-07	-1.28269	-4.32225e-10
140720516	rs35592458	3.47141e-11	-1.57783	-1.57992	1.08986e-06	-0.518037	1.29515
140720954	rs66823521	1.47982e-10	-1.7078	-4.32225e-10	1.53077e-07	-1.18575	-4.32225e-10
140721446	rs3806839	3.85933e-11	-1.51752	-1.53429	5.1218e-06	0.580785	1.74379
140721589	rs3806838	4.24665e-11	-1.3744	-1.58178	1.11271e-07	-1.29616	-0.208564
140721939	rs79225545	1.71885e-10	-0.195368	-1.3627	1.00911e-07	-0.159904	-1.44255
140722126	rs7701092	1.79802e-10	-0.163626	-1.34941	9.95768e-08	-0.127798	-1.48796
140722130	rs6580185	3.98012e-11	-1.49072	-1.53027	2.00364e-07	-1.38614	0.469581
140722401	rs115689811	1.54177e-10	-1.66679	-4.32225e-10	8.9306e-08	-1.72462	-4.32225e-10
140722517	rs78668600	3.22466e-10	-0.928892	-4.32225e-10	1.55814e-07	-1.16802	-4.32225e-10
140723174	rs3806837	7.11442e-11	-0.877575	-1.56261	7.80391e-08	-0.258156	-1.60132
140723835	rs11575947	1.45989e-10	-1.72136	-4.32225e-10	1.90995e-07	-0.964443	-4.32225e-10
140724060	rs11575948	9.32672e-11	-0.649047	-1.52038	7.81632e-08	-0.256958	-1.60093
140724591	rs72790006	7.99628e-11	-0.727631	-1.5957	6.65933e-08	-0.494655	-1.52343
140726150	rs80028471	3.02249e-10	-1.19271e-10	-0.993639	1.07405e-07	-1.19271e-10	-1.54008
140727119	rs13357694	9.16771e-11	-0.668082	-1.51854	7.64663e-08	-0.279206	-1.60063
140727311	rs78776359	1.89988e-10	-1.45793	-4.32225e-10	1.25634e-07	-1.38331	-4.32225e-10
140727420	rs6863116	9.14252e-11	-0.668082	-1.52129	7.64325e-08	-0.279206	-1.60108
140727792	rs6877775	9.14252e-11	-0.668082	-1.52129	7.64325e-08	-0.279206	-1.60108
140728534	rs17097224	4.29783e-10	-0.641611	-4.32225e-10	8.98981e-07	0.584571	-4.32225e-10
140729037	rs78875108	4.95921e-09	1.80411	-4.32225e-10	2.06069e-06	1.41411	-4.32225e-10
140730384	rs62378414	2.98174e-10	-1.00721	-4.32225e-10	4.65261e-07	-0.0740911	-4.32225e-10
140731022	rs77250251	3.03833e-10	-0.988413	-4.32225e-10	4.78687e-07	-0.045644	-4.32225e-10
140731159	rs78745319	3.04996e-10	-0.984592	-4.32225e-10	2.1714e-07	-0.836147	-4.32225e-10
140731357	rs3749778	1.49757e-10	-0.0963894	-1.59949	1.33458e-07	0.216338	-1.53924
140731408	rs3749777	6.34784e-11	-1.03202	-1.52217	4.68538e-08	-0.76845	-1.60121
140731769	rs147767080	2.17713e-10	-1.32171	-4.32225e-10	1.63432e-07	-1.12029	-4.32225e-10
140732418	rs115443544	4.81213e-10	-0.52858	-4.32225e-10	1.18837e-07	-1.43893	-4.32225e-10
140732539	rs74528428	2.7367e-10	-1.09297	-4.32225e-10	1.06782e-07	-1.5459	-4.32225e-10
140732614	rs62378415	3.11529e-10	-0.963398	-4.32225e-10	4.97058e-07	-0.00798403	-4.32225e-10
140732624	rs72790007	8.17781e-11	-0.702538	-1.59834	6.78325e-08	-0.466802	-1.53285
140733202	rs116026217	4.40875e-09	1.68646	-4.32225e-10	1.84436e-06	1.3032	-4.32225e-10
140733243	rs116401360	3.74656e-10	-0.778882	-4.32225e-10	1.0178e-07	-1.59388	-4.32225e-10
140733878	rs10214288	6.1706e-11	-1.05499	-1.52752	4.55718e-08	-0.795473	-1.60193
140734479	rs3806836	3.85073e-10	-1.19271e-10	-0.751458	1.03524e-07	-1.19271e-10	-1.57688
140735215	rs11575949	6.29209e-11	-1.03202	-1.53099	4.68024e-08	-0.76845	-1.60231
140735617	rs142728816	2.05414e-10	-1.19271e-10	-1.37986	1.63339e-07	-1.19271e-10	-1.12086
140736474	rs17097226	6.23682e-11	-1.03998	-1.53185	4.63624e-08	-0.777813	-1.60239
140736689	rs4329068	1.17994e-10	-0.379026	-1.55523	9.9808e-08	-0.0934741	-1.51997
140736814	rs11575951	3.17418e-10	-0.94467	-4.32225e-10	2.26837e-07	-0.792459	-4.32225e-10
140737531	rs12386471	6.25515e-11	-1.03202	-1.53688	4.67806e-08	-0.76845	-1.60277
140737947	rs58934519	3.61365e-11	-1.55114	-1.56645	1.91789e-08	-1.66159	-1.60129
140737992	rs17097227	6.23482e-11	-1.03202	-1.54014	4.67734e-08	-0.76845	-1.60293
140738009	rs72790009	8.264e-11	-0.692053	-1.59834	6.86259e-08	-0.455174	-1.53285
140738017	rs62378416	3.08467e-10	-0.973277	-4.32225e-10	4.89732e-07	-0.0228316	-4.32225e-10
140738351	rs7722108	3.32322e-10	-0.898786	-4.32225e-10	2.3849e-07	-0.742361	-4.32225e-10
140738601	rs79372563	8.17936e-11	-0.702538	-1.59815	6.78822e-08	-0.466802	-1.53211
140739261	rs4912605	3.78856e-11	-1.49982	-1.5705	1.99276e-08	-1.62432	-1.60027
140739737	rs72790010	8.08948e-11	-0.713492	-1.59825	6.70376e-08	-0.478957	-1.53248
140739779	rs17097231	5.53777e-11	-1.09442	-1.59629	2.12303e-08	-1.59195	-1.56932
140739874	rs13171859	1.45517e-10	-1.7246	-4.32225e-10	1.76469e-07	-1.04355	-4.32225e-10
140740233	rs79500662	1.81978e-09	0.801582	-4.32225e-10	2.19931e-06	1.47921	-4.32225e-10
140740950	rs74488479	1.69552e-10	-1.19271e-10	-1.57173	1.24552e-07	-1.19271e-10	-1.39197
140741738	rs62378417	6.24543e-11	-1.05013	-1.52032	4.42107e-08	-0.826799	-1.60093
140741761	rs57735633	6.25296e-11	-1.03998	-1.52927	4.63745e-08	-0.777813	-1.60213
140742315	rs146059189	3.14858e-10	-1.19271e-10	-0.952768	2.64766e-07	-1.19271e-10	-0.637845
140742483	rs17097238	6.12799e-11	-1.03998	-1.54945	4.63391e-08	-0.777813	-1.60289
140742750	rs6890708	2.25093e-10	-1.28838	-4.32225e-10	9.70394e-08	-1.64157	-4.32225e-10
140744113	rs149041036	4.72287e-09	1.75528	-4.32225e-10	1.96796e-06	1.36806	-4.32225e-10
140744395	rs57308563	5.89292e-11	-1.07061	-1.55795	4.47321e-08	-0.813879	-1.60212
140745224	rs79266084	8.19553e-11	-0.697302	-1.60142	6.88487e-08	-0.460995	-1.52378
140745333	rs6882138	3.11421e-10	-0.963746	-4.32225e-10	2.22153e-07	-0.813322	-4.32225e-10
140745719	rs62378419	2.74002e-10	-1.09175	-4.32225e-10	4.53207e-07	-0.10034	-4.32225e-10
140747306	rs80205865	3.94132e-10	-0.728205	-4.32225e-10	1.03763e-07	-1.57458	-4.32225e-10
140747752	rs77366155	3.785e-09	1.53391	-4.32225e-10	1.59762e-06	1.15958	-4.32225e-10
140748019	rs75043959	8.80369e-10	0.0754501	-4.32225e-10	1.90368e-07	-0.967731	-4.32225e-10
140748146	rs28694549	6.91696e-11	-0.914444	-1.55389	6.58669e-08	-0.430242	-1.59881
140749140	rs12188189	4.08496e-10	-0.692407	-4.32225e-10	1.16018e-07	-1.46294	-4.32225e-10
140749326	rs6873480	7.32997e-11	-0.87756	-1.53277	7.18041e-08	-0.340202	-1.60255
140750517	rs78666647	1.50137e-10	-1.69334	-4.32225e-10	9.35289e-08	-1.67842	-4.32225e-10
140750597	rs62378420	3.83728e-10	-0.754957	-4.32225e-10	9.59047e-07	0.64925	-4.32225e-10
140751128	rs2240697	4.36848e-11	-1.57553	-1.35236	0.000224016	-0.675552	6.77833
140751389	rs3749776	8.04053e-11	-0.718689	-1.59912	6.81238e-08	-0.484725	-1.51064
140751696	rs62620756	3.76992e-10	-0.772668	-4.32225e-10	9.32798e-07	0.621499	-4.32225e-10
140752499	rs3806834	2.96982e-11	-1.71671	-1.5971	0.00012048	-1.27198	6.75453
140753245	rs4151698	7.21751e-11	-0.85064	-1.57515	7.4153e-08	-0.321833	-1.58873
140753842	rs3749775	3.79518e-11	-1.48557	-1.583	2.04395e-08	-1.61472	-1.58451
140754392	rs11575953	2.87259e-10	-1.04451	-4.32225e-10	2.02748e-07	-0.904724	-4.32225e-10
140755232	rs114223268	9.71523e-10	0.173974	-4.32225e-10	5.73656e-07	0.13534	-4.32225e-10
140755495	rs3749773	3.69873e-11	-1.51176	-1.58255	2.01442e-08	-1.62884	-1.58493
140755843	rs3749771	7.87825e-10	-1.19271e-10	-0.0356147	2.71813e-07	-1.19271e-10	-0.611577
140755901	rs11575955	1.56039e-10	-1.65478	-4.32225e-10	2.42918e-07	-0.723967	-4.32225e-10
140756050	rs139873493	5.63434e-10	-0.370839	-4.32225e-10	1.92541e-07	-0.956382	-4.32225e-10
140756624	rs72790015	3.79046e-11	-1.49096	-1.57885	2.02917e-08	-1.61837	-1.58811
140756668	rs6895700	3.53858e-11	-1.56274	-1.57584	1.93831e-08	-1.66197	-1.59032
140756897	rs72790016	7.61447e-11	-0.772509	-1.59975	6.39652e-08	-0.544554	-1.5138
140757036	rs6896353	6.83019e-11	-0.914444	-1.56651	6.61902e-08	-0.430242	-1.59392
140757117	rs149005442	1.85619e-10	-1.48119	-4.32225e-10	1.53328e-07	-1.18411	-4.32225e-10
140757301	rs17603019	1.58727e-10	-1.6377	-4.32225e-10	9.30838e-08	-1.68319	-4.32225e-10
140757325	rs10051438	6.88555e-11	-0.906372	-1.56651	6.68685e-08	-0.420046	-1.59392
140757906	rs62378424	3.83728e-10	-0.754957	-4.32225e-10	9.59047e-07	0.64925	-4.32225e-10
140757982	rs62378442	3.57845e-10	-0.82479	-4.32225e-10	8.59167e-07	0.539273	-4.32225e-10
140758070	rs141471013	7.6495e-11	-0.767428	-1.60024	6.41577e-08	-0.538899	-1.51645
140758076	rs60712207	5.47661e-11	-1.22819	-1.47363	0.126299	4.09897	8.3385
140758148	rs17524659	1.25002e-10	-0.274351	-1.60221	1.04044e-07	0.0215707	-1.59344
140758318	rs72790019	3.74465e-11	-1.50511	-1.57686	2.00702e-08	-1.62785	-1.5896
140759617	rs112095214	3.62428e-11	-1.53829	-1.57635	1.96945e-08	-1.64639	-1.58996
140759702	rs142315554	6.5731e-10	-1.19271e-10	-0.216734	2.35616e-07	-1.19271e-10	-0.754487
140761777	rs61675507	3.3621e-11	-1.60404	-1.5857	0.209331	1.66898	11.2738
140762136	rs72790022	3.6994e-11	-1.51881	-1.57532	1.98683e-08	-1.6369	-1.59067
140762283	rs11575956	1.54191e-10	-1.6667	-4.32225e-10	9.13646e-08	-1.70183	-4.32225e-10
140762493	rs118021618	1.8544e-10	-1.19271e-10	-1.48216	1.91362e-07	-1.19271e-10	-0.962522
140762763	rs7704696	3.38192e-11	-1.59162	-1.59224	1.95349e-08	-1.67166	-1.57283
140762993	rs72790024	3.51629e-11	-1.57446	-1.57044	1.93198e-08	-1.6692	-1.58635
140763029	rs2072315	4.24622e-11	-1.55781	-1.39847	0.000144231	-0.763614	6.4261
140763100	rs2240698	1.79251e-10	-1.19271e-10	-1.5161	1.19481e-07	-1.19271e-10	-1.43354
140763888	rs6883770	3.56313e-11	-1.55687	-1.5748	1.94412e-08	-1.65828	-1.59101
140764218	rs138410124	1.4829e-10	-1.70572	-4.32225e-10	1.4828e-07	-1.21759	-4.32225e-10
140764320	rs114533608	3.34809e-09	1.41126	-4.32225e-10	1.4236e-06	1.04425	-4.32225e-10
140765000	rs2024141	1.04173e-10	-0.50066	-1.55818	3.68566e-08	-1.11991	-1.48974
140765635	rs3806833	3.49165e-11	-1.55969	-1.59224	1.99465e-08	-1.65081	-1.57283
140765723	rs3806832	3.10711e-11	-1.67637	-1.59224	1.86557e-08	-1.71771	-1.57283
140765740	rs72790028	3.64691e-11	-1.53207	-1.57635	1.97121e-08	-1.64549	-1.58996
140766005	rs79313044	1.49347e-10	-1.69862	-4.32225e-10	1.00876e-07	-1.60279	-4.32225e-10
140766322	rs72790029	3.65363e-11	-1.52871	-1.57787	1.97765e-08	-1.64333	-1.58887
140766565	rs140459920	1.45433e-10	-1.72518	-4.32225e-10	9.12637e-08	-1.70294	-4.32225e-10
140767031	rs2240699	3.97262e-11	-1.62799	-1.39489	0.000204274	-0.437906	6.44843
140767066	rs57697403	3.51005e-11	-1.55351	-1.59317	2.00621e-08	-1.64664	-1.57122
140767902	rs67622091	3.46334e-11	-1.5803	-1.57977	1.9232e-08	-1.67274	-1.58737
140767989	rs68033444	3.465e-11	-1.5803	-1.57929	1.92245e-08	-1.67274	-1.58776
140767991	rs77505166	1.41423e-10	-0.15047	-1.60266	1.1834e-07	0.157251	-1.60038
140768941	rs192606668	3.88982e-10	-1.19271e-10	-0.741359	4.44516e-07	-1.19271e-10	-0.119703
140769293	rs150721796	2.87402e-10	-1.04401	-4.32225e-10	4.70284e-07	-0.0633538	-4.32225e-10
140771392	rs3806831	6.37468e-11	-0.987858	-1.56211	6.17788e-08	-0.497209	-1.59592
140771670	rs57898397	3.57903e-11	-1.54603	-1.58118	1.9612e-08	-1.65437	-1.58617
140771916	rs60903062	3.82034e-09	1.5432	-4.32225e-10	1.61165e-06	1.16832	-4.32225e-10
140772194	rs4151699	1.87439e-10	-1.47143	-4.32225e-10	1.13843e-07	-1.48187	-4.32225e-10
140772410	rs77141792	3.85581e-09	1.55245	-4.32225e-10	1.62572e-06	1.17702	-4.32225e-10
140772427	rs726684	3.17542e-11	-1.65306	-1.59381	0.230373	2.00495	11.0336
140772687	rs142751758	6.42764e-10	-0.239114	-4.32225e-10	2.13588e-07	-0.852642	-4.32225e-10
140772941	rs11575958	7.9549e-11	-0.738528	-1.58999	3.61231e-08	-1.17798	-1.45177
140773019	rs189963623	6.96842e-10	-0.158332	-4.32225e-10	2.27284e-07	-0.790491	-4.32225e-10
140773111	rs72790032	1.54993e-10	-1.66151	-4.32225e-10	1.60439e-07	-1.13877	-4.32225e-10
140773388	rs2240700	3.41497e-11	-1.67126	-1.50288	2.12417e-08	-1.71312	-1.4476
140773738	rs115102808	1.63487e-10	-1.60816	-4.32225e-10	1.70674e-07	-1.07694	-4.32225e-10
140773888	rs11575959	3.89167e-09	1.5617	-4.32225e-10	1.63995e-06	1.18573	-4.32225e-10
140774689	rs72790033	2.22988e-10	-1.29777	-4.32225e-10	1.46641e-07	-1.2287	-4.32225e-10
140774705	rs147992300	6.63638e-10	-1.19271e-10	-0.207154	2.37389e-07	-1.19271e-10	-0.746988
140775021	rs75588357	1.16703e-10	-0.342252	-1.603	9.60078e-08	-0.0530128	-1.59925
140775076	rs59251876	6.68342e-11	-0.945767	-1.55691	6.51545e-08	-0.443062	-1.59687
140775193	rs57582939	3.43921e-10	-0.864477	-4.32225e-10	8.0655e-07	0.476076	-4.32225e-10
140775364	rs56946131	6.92021e-11	-0.936671	-1.53119	6.65703e-08	-0.416056	-1.60238
140776200	rs115856391	2.79515e-10	-1.07184	-4.32225e-10	1.9675e-07	-0.934755	-4.32225e-10
140776223	rs6580187	3.29399e-11	-1.67092	-1.53928	2.02205e-08	-1.71603	-1.49396
140776257	rs62378447	6.86157e-11	-0.94518	-1.53119	6.5844e-08	-0.427026	-1.60238
140777409	rs7703108	3.35196e-11	-1.65499	-1.53778	2.01948e-08	-1.71927	-1.49199
140777577	rs10045443	3.92399e-11	-1.56178	-1.47342	3.96325e-08	-1.00534	-1.5317
140778256	rs6867460	3.32376e-11	-1.66511	-1.5361	2.0301e-08	-1.71621	-1.4898
140779354	rs111395890	1.41018e-10	-0.153411	-1.60259	1.17843e-07	0.154036	-1.60138
140779363	rs62621781	2.69669e-08	3.49747	-4.32225e-10	5.59647e-06	2.4132	-4.32225e-10
140779475	rs141997055	1.64191e-10	-1.60386	-4.32225e-10	9.0945e-08	-1.70644	-4.32225e-10
140780223	rs72790034	3.58392e-11	-1.52333	-1.60252	2.91885e-08	-1.31324	-1.52968
140780321	rs6880273	4.88833e-11	-1.33408	-1.48138	5.4956e-08	-0.683119	-1.52704
140780427	rs77207205	4.12368e-09	1.61961	-4.32225e-10	1.73182e-06	1.24024	-4.32225e-10
140780577	rs62378449	1.40913e-10	-0.244699	-1.51205	1.1839e-07	0.160227	-1.60293
140780822	rs56773894	1.26498e-10	-0.332551	-1.53212	1.15313e-07	0.133241	-1.60229
140781687	rs17097267	1.13016e-10	-0.421674	-1.55569	3.91294e-08	-1.06401	-1.4858
140782160	rs4151700	1.38768e-10	-0.169795	-1.60229	1.16661e-07	0.136118	-1.59353
140783285	rs77227638	1.42027e-09	0.55371	-4.32225e-10	1.14568e-06	0.827062	-4.32225e-10
140783596	rs1363448	4.78033e-11	-1.51379	-1.32401	0.000226645	-0.717961	6.83241
140784055	rs3749770	5.09532e-11	-1.2837	-1.49029	5.80095e-08	-0.622039	-1.53404
140784427	rs3749769	1.19145e-10	-0.371166	-1.55338	3.95401e-08	-1.05719	-1.48219
140784820	rs78501291	4.00263e-10	-0.712768	-4.32225e-10	1.02422e-06	0.714995	-4.32225e-10
140784895	rs4912606	4.36239e-10	-0.6267	-4.32225e-10	9.96944e-08	-1.61458	-4.32225e-10
140785189	rs191909737	1.4551e-10	-1.72465	-4.32225e-10	9.66831e-08	-1.64525	-4.32225e-10
140785353	rs72790035	3.81573e-11	-1.49982	-1.56336	2.00176e-08	-1.62432	-1.59576
140785522	rs116457023	1.55625e-10	-1.65744	-4.32225e-10	8.98982e-08	-1.71801	-4.32225e-10
140785855	rs72790038	3.81812e-11	-1.49982	-1.56273	2.00123e-08	-1.62432	-1.59602
140786099	rs58503510	7.74844e-11	-0.851689	-1.50313	7.42197e-08	-0.307187	-1.60247
140786444	rs4912750	1.57173e-10	-1.64754	-4.32225e-10	4.1408e-07	-0.190631	-4.32225e-10
140786614	rs75652968	4.36731e-09	1.67701	-4.32225e-10	1.82803e-06	1.2943	-4.32225e-10
140787101	rs72790039	7.95735e-11	-0.725277	-1.60293	6.58792e-08	-0.49204	-1.53683
140787850	rs62378453	7.77223e-11	-0.851689	-1.50006	7.42379e-08	-0.307187	-1.60223
140788264	rs58047392	3.2582e-11	-1.65785	-1.56329	1.96291e-08	-1.7184	-1.52128
140789158	rs72790040	7.9568e-11	-0.725277	-1.603	6.56281e-08	-0.49204	-1.54065
140789819	rs3749768	1.40981e-10	-0.153411	-1.60286	1.18272e-07	0.154036	-1.59774
140789933	rs3749767	3.89667e-11	-1.54919	-1.49299	4.05768e-08	-0.981315	-1.53218
140789971	rs79498912	2.44547e-10	-1.20548	-4.32225e-10	1.70147e-07	-1.08003	-4.32225e-10
140791748	rs75744979	1.37444e-10	-0.178859	-1.60282	1.15053e-07	0.126201	-1.5975
140793007	rs4912751	4.57499e-11	-1.54995	-1.33176	0.000236323	-0.651831	6.8081
140794814	rs181239359	1.66094e-10	-1.19271e-10	-1.59233	1.09861e-07	-1.19271e-10	-1.51748
140795128	rs11575963	1.47312e-10	-1.71234	-4.32225e-10	8.92458e-08	-1.7253	-4.32225e-10
140795726	rs116406525	2.42125e-10	-1.21544	-4.32225e-10	1.39324e-07	-1.27989	-4.32225e-10
140796099	rs3806830	1.35107e-10	-0.196004	-1.60282	1.12914e-07	0.107436	-1.5975
140797339	rs2240701	3.72634e-11	-1.58508	-1.5018	3.7784e-08	-1.04112	-1.54368
140797630	rs2015825	4.47698e-11	-1.56967	-1.33369	0.000234884	-0.596404	6.74656
140798639	rs17208397	3.52909e-11	-1.5411	-1.60017	9.82996e-06	0.703485	2.27302
140798936	rs532216579	2.16236e-10	-1.19271e-10	-1.32852	1.11292e-07	-1.19271e-10	-1.50453
140799812	rs72790042	3.76047e-11	-1.52698	-1.55079	1.95815e-08	-1.64221	-1.5999
140800210	rs145459829	2.29291e-10	-1.2699	-4.32225e-10	9.54573e-08	-1.65801	-4.32225e-10
140800645	rs11575964	3.14228e-10	-0.954772	-4.32225e-10	7.66636e-07	0.425322	-4.32225e-10
140800708	rs7732160	1.15921e-10	-0.348989	-1.603	9.13466e-08	-0.102395	-1.59963
140801104	rs11167744	1.17502e-10	-0.381279	-1.55716	3.93478e-08	-1.03515	-1.5091
140801298	rs73792198	1.22305e-10	-0.340101	-1.55827	3.92786e-08	-1.03531	-1.5107
140802456	rs62378455	3.01494e-10	-0.996142	-4.32225e-10	7.15167e-07	0.355826	-4.32225e-10
140802564	rs114907564	1.51027e-10	-1.68743	-4.32225e-10	1.59044e-07	-1.14751	-4.32225e-10
140802677	rs62621243	1.45464e-10	-1.72496	-4.32225e-10	9.45731e-08	-1.66732	-4.32225e-10
140802723	rs62378456	3.14228e-10	-0.954772	-4.32225e-10	7.66636e-07	0.425322	-4.32225e-10
140803241	rs57195665	1.19152e-10	-0.371336	-1.55316	4.04212e-08	-1.02802	-1.48931
140803404	rs73792199	1.79765e-10	-1.19271e-10	-1.51324	1.16874e-07	-1.19271e-10	-1.45559
140803492	rs17097293	3.74113e-11	-1.59171	-1.49121	3.65205e-08	-1.0718	-1.54702
140804531	rs62378457	6.40921e-11	-1.04247	-1.5021	6.00741e-08	-0.518715	-1.6024
140804570	rs75915888	2.28943e-10	-1.27142	-4.32225e-10	1.58056e-07	-1.15374	-4.32225e-10
140804856	rs17208404	3.86221e-11	-1.47626	-1.57481	0.137981	1.09208	11.4339
140805486	rs11167745	3.79616e-11	-1.58151	-1.48681	3.74626e-08	-1.04945	-1.5439
140805771	rs10046053	1.09875e-10	-0.451817	-1.55373	3.76014e-08	-1.08543	-1.50422
140806260	rs62378458	3.36237e-10	-0.887073	-4.32225e-10	8.57617e-07	0.537468	-4.32225e-10
140806300	rs62378459	3.1705e-10	-0.945832	-4.32225e-10	7.78159e-07	0.440241	-4.32225e-10
140806619	rs79280874	1.59992e-10	-1.62976	-4.32225e-10	9.30482e-08	-1.68357	-4.32225e-10
140807021	rs62379160	3.1705e-10	-0.945832	-4.32225e-10	7.78159e-07	0.440241	-4.32225e-10
140807036	rs116302471	1.45671e-10	-1.72354	-4.32225e-10	9.45694e-08	-1.66736	-4.32225e-10
140807256	rs3749765	3.25457e-11	-1.66732	-1.55492	1.94667e-08	-1.71714	-1.53085
140807343	rs3828681	1.1782e-10	-0.332758	-1.60297	9.29373e-08	-0.0847749	-1.59999
140808722	rs115622025	4.45064e-09	1.69591	-4.32225e-10	1.86087e-06	1.31211	-4.32225e-10
140809218	rs62379161	3.32509e-10	-0.898223	-4.32225e-10	8.42029e-07	0.519124	-4.32225e-10
140809667	rs6874907	2.23795e-10	-1.29416	-4.32225e-10	1.54067e-07	-1.1793	-4.32225e-10
140810773	rs17097300	3.01458e-11	-1.72244	-1.57641	0.000167626	-1.44775	7.26055
140812002	rs78612001	4.58393e-09	1.72542	-4.32225e-10	1.91335e-06	1.33992	-4.32225e-10
140813416	rs116534867	2.61152e-10	-1.13979	-4.32225e-10	1.81445e-07	-1.01574	-4.32225e-10
140814100	rs6862159	3.68784e-11	-1.5023	-1.59497	7.12955e-06	0.503836	2.15148
140814335	rs6580188	4.8555e-11	-1.54977	-1.27242	0.000289209	-0.705448	7.06366
140814397	rs7703679	4.19745e-11	-1.59998	-1.36785	3.8668e-08	-1.07745	-1.48423
140814782	rs4912753	4.81393e-11	-1.56274	-1.26805	0.000278606	-0.679976	7.00084
140814942	rs80179854	3.71696e-10	-0.786813	-4.32225e-10	1.00935e-06	0.700374	-4.32225e-10
140815077	rs72790047	3.59438e-11	-1.56484	-1.55809	1.91088e-08	-1.66876	-1.59777
140815310	rs3805699	1.20574e-10	-0.371166	-1.54146	3.95018e-08	-1.05719	-1.48316
140815348	rs3828680	4.87596e-11	-1.56336	-1.25463	0.000309506	-0.620436	7.04648
140815778	rs12108692	2.59056e-10	-1.14785	-4.32225e-10	1.80927e-07	-1.01859	-4.32225e-10
140816161	rs79477223	1.65108e-10	-0.237992	-1.3603	1.17943e-07	0.0614433	-1.50793
140816732	rs62379162	3.31997e-10	-0.899764	-4.32225e-10	8.39894e-07	0.516585	-4.32225e-10
140817231	rs10035418	4.71984e-11	-1.58656	-1.26397	4.15513e-08	-1.06343	-1.42633
140817235	rs72790049	6.69616e-11	-0.965551	-1.53522	6.5019e-08	-0.440075	-1.60193
140817497	rs142381129	1.99516e-10	-1.409	-4.32225e-10	1.03052e-07	-1.58146	-4.32225e-10
140818439	rs13178044	1.24847e-10	-0.340285	-1.53752	4.18177e-08	-1.00569	-1.47768
140818958	rs880080	1.27194e-10	-0.490919	-1.36826	8.8845e-08	-0.216908	-1.51289
140819022	rs62379163	3.65389e-10	-0.803929	-4.32225e-10	9.8191e-07	0.67281	-4.32225e-10
140819234	rs149776177	2.09245e-10	-1.36138	-4.32225e-10	1.03172e-07	-1.5803	-4.32225e-10
140819508	rs145740484	2.09245e-10	-1.36138	-4.32225e-10	1.03172e-07	-1.5803	-4.32225e-10
140820846	rs3792898	1.18547e-10	-0.391026	-1.53855	3.93439e-08	-1.07111	-1.47323
140820876	rs3792897	1.2347e-10	-0.350339	-1.53855	4.1701e-08	-1.01293	-1.47323
140821121	rs3805698	1.19728e-10	-0.381114	-1.53855	3.96182e-08	-1.06417	-1.47323
140821329	rs3805697	3.04847e-11	-1.68731	-1.60036	0.103469	1.98382	10.2543
140821428	rs3805696	1.28721e-10	-0.308693	-1.53855	4.16942e-08	-1.01309	-1.47323
140822364	rs140116155	2.67561e-10	-1.11554	-4.32225e-10	1.12521e-07	-1.49355	-4.32225e-10
140822497	rs77210959	4.24126e-09	1.64772	-4.32225e-10	1.77829e-06	1.26672	-4.32225e-10
140822568	rs144018757	1.64713e-10	-1.19271e-10	-1.60069	1.71597e-07	-1.19271e-10	-1.07154
140822723	rs1059029	4.61662e-11	-1.5977	-1.27495	4.02681e-08	-1.09212	-1.42901
140822959	rs151260637	1.77349e-10	-1.52677	-4.32225e-10	9.67226e-08	-1.64484	-4.32225e-10
140823234	rs62379164	3.34884e-10	-0.891105	-4.32225e-10	7.59676e-07	0.416202	-4.32225e-10
140823300	rs7723254	1.26331e-10	-0.330007	-1.53598	4.03924e-08	-1.02818	-1.48986
140823872	rs62379165	3.88108e-09	1.55898	-4.32225e-10	9.46638e-06	2.93881	-4.32225e-10
140824289	rs72790051	1.03675e-10	-0.461458	-1.60217	9.07605e-08	-0.182584	-1.52588
140825789	rs74509878	2.47345e-09	1.10848	-4.32225e-10	1.16542e-06	0.844151	-4.32225e-10
140825923	rs73280911	4.11744e-09	1.6181	-4.32225e-10	1.01568e-05	3.00921	-4.32225e-10
140826730	rs11167747	8.39518e-10	0.0279374	-4.32225e-10	1.84611e-07	-0.998437	-4.32225e-10
140826852	rs143024915	2.52246e-09	1.1281	-4.32225e-10	1.18741e-06	0.862837	-4.32225e-10
140827198	rs59518107	1.96522e-10	0.118189	-1.5423	5.78407e-08	-0.665752	-1.49325
140827225	rs114314834	4.5594e-10	-0.582529	-4.32225e-10	9.3038e-08	-1.68368	-4.32225e-10
140827568	rs143950707	2.52246e-09	1.1281	-4.32225e-10	1.18741e-06	0.862837	-4.32225e-10
140827682	rs62379166	3.83158e-10	-0.756444	-4.32225e-10	9.39753e-07	0.628927	-4.32225e-10
140828278	rs62379167	3.01712e-11	-1.69889	-1.59911	0.11487	2.10963	10.233
140828723	rs4432943	4.55486e-11	-1.62152	-1.26459	0.000350186	-0.406907	6.95644
140828727	rs6867451	2.29003e-10	-1.27116	-4.32225e-10	1.58102e-07	-1.15345	-4.32225e-10
140828769	rs77980623	2.47345e-09	1.10848	-4.32225e-10	1.16542e-06	0.844151	-4.32225e-10
140829240	rs7725811	2.49652e-09	1.11776	-4.32225e-10	1.17578e-06	0.852993	-4.32225e-10
140829415	rs7713034	4.15556e-11	-1.66218	-1.31568	3.48561e-08	-1.22578	-1.43968
140829647	rs140080701	2.97084e-11	-1.72518	-1.58828	3.95731e-05	-1.3746	5.74381
140830021	rs144071286	1.83015e-10	-1.49532	-4.32225e-10	9.89537e-08	-1.62204	-4.32225e-10
140830249	rs112841569	3.60578e-10	-0.817181	-4.32225e-10	9.46158e-07	0.635719	-4.32225e-10
140830350	rs2879228	3.00397e-11	-1.70234	-1.60003	0.0739127	2.02333	9.87837
140830650	rs192869194	1.00223e-09	-1.19271e-10	0.205088	3.08308e-07	-1.19271e-10	-0.485591
140831373	rs145650418	4.12368e-09	1.61961	-4.32225e-10	1.73182e-06	1.24024	-4.32225e-10
140831502	rs148815534	1.6866e-10	-1.19271e-10	-1.57701	1.13802e-07	-1.19271e-10	-1.48223
140832455	rs62379168	4.09299e-09	1.61214	-4.32225e-10	9.75587e-06	2.96893	-4.32225e-10
140832504	rs146748846	2.05182e-10	-1.19271e-10	-1.38099	1.07431e-07	-1.19271e-10	-1.53985
140833077	rs11958830	8.5023e-11	-0.830266	-1.4317	3.14739e-08	-1.25831	-1.50922
140833198	rs114710858	1.45766e-10	-1.72289	-4.32225e-10	1.31263e-07	-1.33949	-4.32225e-10
140833346	rs138335951	2.96333e-10	-1.01341	-4.32225e-10	1.20016e-07	-1.42906	-4.32225e-10
```
