## Supplementary material for "Characterization of shared and ancestry-specific signals driving complex traits using multi-ancestry fine-mapping": susiex_nc3.cs80.summary

```
# chr5:139833952-140833952
CS_ID	CS_LENGTH	CS_PURITY	MAX_PIP_SNP	BP	REF_ALLELE	ALT_ALLELE	REF_FRQ	BETA	SE	-LOG10P	MAX_PIP	POST-HOC_PROB_POP1	POST-HOC_PROB_POP2
1	89	0.927447	rs10069930	140163328	A,A	T,T	0.466203,0.486111	-0.0203585,-0.0294757	0.00396336,0.00855265	6.55341,3.24555	0.0366468	0.999959	0.990638
2	5	0.743675	rs726684	140772427	G,G	T,T	0.809145,0.868056	-0.0112634,-0.0601511	0.00503123,0.0126309	1.59902,5.71788	0.230373	0.858485	0.998339
```
