## Supplementary material for "Characterization of shared and ancestry-specific signals driving complex traits using multi-ancestry fine-mapping": orig_s1_snps

```
rs7713100
rs29848
rs58240603
rs6579917
rs17804556
rs42390
rs68163569
rs159494
rs17742422
rs58269055
rs3909855
rs3909856
rs72802288
rs17742440
rs159583
rs17662569
rs10515655
rs61322394
rs113569768
rs159584
rs77495856
rs159585
rs154698
rs154697
rs159587
rs159588
rs159589
rs10515654
rs116673259
rs154696
rs160037
rs160036
rs154695
rs154694
rs177439
rs787124
rs141428559
rs693104
rs29849
rs29850
rs29851
rs43166
rs29852
rs56079504
rs39805
rs149569
rs151085912
rs72802298
rs29853
rs29854
rs159822
rs159495
rs11956862
rs29855
rs39806
rs79839982
rs160040
rs159821
rs159820
rs39580
rs149570
rs116102537
rs159819
rs160041
rs159802
rs29856
rs150508
rs300670
rs153537
rs7730910
rs153538
rs1662208
5:151471339_C_T
rs300669
rs9324718
rs1508767
rs10477008
rs499767
rs534607
rs303989
rs79330318
rs303990
rs303991
rs518297
rs891164
rs695205
rs532857
rs166197
rs10477009
rs482564
rs1650908
rs149167248
rs485313
rs487470
rs253730
rs72802301
rs253729
rs511292
rs489145
rs253728
rs253727
rs66860936
rs513050
rs514032
rs515833
rs516675
rs147140525
rs185252
rs2584914
rs253726
rs253725
rs2584913
rs1662207
rs1650909
rs253723
rs1662206
rs2584912
rs72804303
rs497988
rs440768
rs577045
rs75365643
rs190155616
rs526435
rs388795
rs527312
rs1896778
rs528346
rs529108
rs471407
rs494362
rs553933
rs556591
rs557546
rs501708
rs523609
rs524587
rs524656
rs2584910
rs80072737
rs2562388
rs804966
rs475253
rs34268622
rs167221
rs154108
rs154107
rs17112702
rs297454
rs17443089
rs297453
rs6878804
rs154106
rs154105
rs256151
rs154104
rs154103
rs10075826
rs297450
rs154102
rs159576
rs154101
rs297449
rs10515656
rs256150
rs256149
rs256148
rs9790850
rs9791102
rs256147
rs112846992
rs256146
rs256145
rs256144
rs1650910
rs12153340
rs787118
rs116098322
rs534419
rs72804311
rs72804313
rs9791157
rs9790972
rs154100
rs34406344
rs434926
rs410723
rs12657471
rs142839897
rs113291000
rs365773
rs115419742
rs256142
rs72804314
rs256141
rs4958294
rs154095
rs149918044
rs56073409
rs76403488
rs153531
rs154687
rs74901911
rs72804319
rs29845
rs29844
rs4958513
rs6886964
rs1035871
rs12186851
rs72804321
rs40812
rs12187636
rs186641262
rs147318079
rs79331450
rs29843
rs10053232
rs79940111
rs29842
rs29841
rs10454988
rs438345
rs390073
rs40559
rs29840
rs29839
rs11951033
rs43165
rs78297585
rs4958295
rs13353990
rs10515653
rs29838
rs29837
rs12652437
rs28378200
rs29836
rs12657138
rs73274922
rs1551161
rs29835
rs29834
rs29833
rs74923033
rs29831
rs29830
rs74401987
rs72804324
rs40266
rs29829
rs29828
rs29827
rs29826
rs39804
rs29824
rs112888550
rs4958514
rs29823
rs29822
rs39803
rs39802
rs72804325
rs6888953
rs256156
rs12187670
rs1428163
rs1428164
rs256157
rs78619915
rs17662766
rs12657451
rs153530
rs11167571
rs72804329
rs145181412
rs12188765
rs17804712
rs154690
rs77786099
rs154689
rs17742580
rs115264300
rs154688
rs6579919
rs13188666
rs253731
rs6874463
rs115408672
rs6579920
rs76268123
rs114522971
rs4403170
rs3846715
rs3857428
rs59349033
rs17112817
rs11167572
rs3911204
rs3911203
rs56018329
rs17662854
rs68004240
rs71588038
rs79193447
rs3843498
rs62396573
rs78377798
rs111632764
rs139719457
rs167193
rs139997917
rs159229
rs59072205
rs1644490
rs142141542
rs7718912
rs294951
rs294950
rs294949
rs294948
rs57731027
rs116273052
rs115419879
rs159388
rs114380852
rs76537809
rs294947
rs7729873
rs10223081
rs59753013
rs17662872
rs295894
rs62396574
rs12519288
rs192696
rs12516909
rs17112824
rs1376642
rs295893
rs295892
rs746259
rs746607
rs72804333
rs1451575
rs17742645
rs17112847
rs75987718
rs116551616
rs1946486
rs294957
rs294956
rs76468984
rs294955
rs294954
rs294953
rs77128239
rs294952
rs72804334
rs79738462
rs17735620
rs11747825
rs55830685
rs74935185
rs787751
rs72804337
rs72804338
rs295910
rs62396575
rs294968
rs294966
rs114061600
rs294965
rs10515652
rs294964
rs294963
rs294962
rs148040944
rs294961
rs294960
rs294959
rs80038877
rs211496
rs17112859
rs71588039
rs294958
rs11740733
rs17112860
rs10072147
rs77973100
rs294945
rs1366608
rs73798042
rs79641452
rs10063522
rs2434975
rs78791831
rs73798046
rs1035959
rs1035960
rs12717855
rs181433586
rs1156008
rs17663013
rs11950895
rs167169
rs11951697
rs17742766
rs190903
rs11745308
rs2081998
rs73798047
rs2434976
rs1820802
rs6870899
rs73798049
rs294946
rs169819
rs707173
rs17663037
rs1422929
rs184153
rs1864198
rs4639211
rs10062828
rs34477303
rs145235104
rs11744335
rs34111949
rs116051015
rs35315506
rs144987702
rs787747
rs79191821
rs1363691
rs12522523
rs76035814
rs114111755
rs787746
rs186110
rs72804343
rs1376640
rs1376641
rs59283799
rs115931518
rs10055017
rs159230
rs62396588
rs12659680
rs10064138
rs4145597
rs13164653
rs2034583
rs13165008
rs116802631
rs294969
rs6878435
rs114171984
rs150521501
rs7724185
rs76196342
rs77957662
rs6579922
rs79589886
rs12110208
rs72804347
rs28649615
rs77722405
rs192664684
rs17735797
rs10065797
rs1946487
rs17663169
rs7712864
rs10065021
rs13174082
rs7722799
rs11958294
rs17805030
rs294970
rs112949661
rs77457911
rs17112911
rs77363331
rs10035750
rs116303714
rs34353295
rs17112916
rs34789586
rs17805060
rs10071469
rs13172327
rs111298210
rs77056211
rs78195626
rs4958296
rs1579309
rs6888771
rs7719313
rs10072987
rs1922676
rs7705529
rs72804349
rs34708143
rs12654341
rs1422927
rs13356620
rs2112693
rs10068083
rs17742951
rs114977894
rs6873119
rs114708174
rs62396592
rs145962663
rs12658298
rs1833761
rs17112920
rs35418692
rs9885403
rs11167574
rs9885447
rs9885450
rs17112939
rs17663259
rs7712145
rs17805126
rs13163589
rs1833760
rs4958297
rs4958298
rs17805132
rs144336367
rs12515695
rs13174282
rs34490233
rs13174724
rs10043946
rs149125027
rs11959020
rs1922675
rs1922674
rs140526044
rs7717039
rs17112953
rs1344004
rs35189589
rs1895316
rs7443947
rs12657019
rs11953334
rs4958521
rs17663295
rs28478867
rs12515700
rs11951585
5:151636405_G_A
rs10515651
rs10515650
rs10069511
rs80003141
rs17453493
rs2112695
rs80000316
rs80198789
rs4958522
rs4958523
rs1316849
rs75257498
rs6888966
rs34888579
rs62396629
rs13356053
rs4958524
rs17112975
rs1895315
rs111468793
rs1922672
rs72804356
rs17743052
rs7721482
rs114257009
rs1317661
rs11750592
rs17743064
rs10055652
rs11951018
rs17743076
rs7721350
rs74928845
rs79384386
rs28785291
rs2112694
rs12518800
rs11955735
rs6890166
rs6890315
rs78858132
rs72804360
rs12519134
rs11167575
rs4443412
rs72804361
rs148648555
rs72804362
rs67302910
rs6579924
rs7717785
rs62396630
rs72804364
rs6867177
rs10077784
rs114484980
rs56044017
rs1997520
rs1997519
rs115546942
rs9324721
rs4569858
rs2204899
rs142657888
rs17112995
rs1922670
rs1922669
rs1895323
rs1922668
rs17443704
rs6876527
rs72804371
rs1862393
rs1862394
rs10037446
rs6882001
rs2112696
rs4958525
rs2161400
rs6888214
rs72804375
rs11743409
rs10078065
rs4034959
rs62394461
rs2103409
rs2103408
rs10052110
rs13176984
rs7706659
rs6579925
rs6579926
rs6579927
rs6579928
rs6870223
rs6870407
rs6870567
rs10054288
rs1895328
rs1895327
rs7716404
rs7716658
rs12187029
rs12187019
rs12187043
rs12187221
rs13172915
rs13155261
rs13173220
rs1862397
rs1862396
rs1862395
rs10214018
rs10214020
rs2216644
rs2216643
rs2194143
rs4034960
rs4034961
rs4034962
rs4034963
rs13154974
5:151678534_G_A
rs11741839
rs11741840
rs1922671
rs139959813
rs1805288
rs1895324
rs5009945
rs5009946
rs17445199
rs7729379
rs13180768
rs7709816
rs7709990
rs7709598
rs7709605
rs4034965
rs4034966
rs79287137
rs1833649
rs146413236
rs1833652
rs7715389
rs11950281
rs11167576
rs72806351
rs1922667
rs1922666
rs6579929
rs2020191
rs2020189
rs4958299
rs1422358
rs1422359
rs1422360
rs62394463
rs62394464
rs149091197
rs61312249
rs60277528
rs61460223
rs60730573
rs17445892
rs60664974
rs1363424
rs10064093
rs56237127
rs17113066
rs10064171
rs79651516
rs72806361
rs72806362
rs62394469
rs59408150
rs60040053
rs60666977
rs67686803
rs1422361
rs55664233
rs72806363
rs72806364
rs146078418
rs62394475
rs1862285
rs73279044
rs62394476
rs62394477
rs62394478
rs11167578
rs73279045
rs4958527
rs116804638
rs72806368
rs62394479
rs80091187
rs67575700
rs73279051
rs723427
rs13357566
rs1363419
rs2348646
rs113994241
rs17113078
rs17446143
rs66579862
rs72806373
rs56301012
rs17543304
rs7722129
rs1363418
rs2881985
rs1946226
rs142704867
rs55826009
rs17543421
rs72806376
rs72806378
rs28625684
rs72806379
rs72806381
rs67427655
rs7704938
rs72806384
rs72806385
rs7726438
rs57756164
rs62394492
rs72806389
rs191675609
rs62394493
rs56019388
rs72806394
rs7737302
rs72806396
rs7704063
rs1035401
rs1035400
rs115202010
rs77750953
rs2112538
rs72806400
rs17113105
rs72806402
rs17113106
rs147921093
rs2348647
rs2348648
rs17543712
rs1422350
rs4958300
rs1363415
rs1363414
rs73280928
rs68155174
rs73280931
rs72808303
rs73280933
rs11959224
rs6876461
rs60161211
rs185953579
rs4958529
rs56656211
rs61522636
rs72808307
rs766895
rs73280941
rs73280942
rs7703937
rs62394495
rs17446807
rs114133296
rs72808310
rs17446828
rs56741013
rs17113138
rs17113141
rs59086178
rs56221251
rs62394496
rs17113145
rs142089930
rs1010254
rs6870097
rs6870816
rs6896780
rs143268025
rs62394497
rs60548470
rs80053178
rs10043555
rs1002798
rs55696736
rs17447016
rs148436043
rs10223089
rs10223090
rs2161291
rs10223235
rs2016865
rs1006969
rs2112537
rs9324725
rs4552577
rs4552578
rs144453792
rs12110035
rs114626875
rs55920366
rs72808320
rs62394500
rs918462
rs918461
rs918460
rs72808322
rs72808323
rs72808324
rs10059148
rs62394501
rs62394502
rs72808326
rs114309942
rs55655970
rs61254880
rs61579841
rs11950114
rs10477015
rs10477016
rs1592895
rs79617533
rs1592896
rs62394506
rs145104317
rs72808328
rs62394507
rs72808330
rs11954622
rs991637
rs991636
rs991635
rs991634
rs115672114
rs145571675
rs34598240
rs56093149
rs56261934
rs55693068
rs4958530
rs7713838
rs17544364
rs17447280
rs1422354
rs1422352
rs6579934
rs115786190
rs1363417
rs1363416
rs76857681
rs994615
rs59339342
rs1422349
rs1422348
rs1363413
rs72808338
rs6860799
rs73280996
rs4958301
rs6866637
rs55917590
rs55726523
rs6866565
rs55689355
rs17544525
rs56091570
rs2194085
rs957211
rs1363411
rs61414607
rs10515658
rs72808345
rs2348421
rs2348422
rs56035552
rs888878
rs2348423
rs888877
rs72808347
rs62394514
rs111302028
rs72808348
rs56245652
rs111899413
rs141463741
rs149568676
rs56125782
rs56382127
rs112747766
rs12652853
rs55761989
rs10042796
rs10045708
rs72791404
rs72791406
rs72791407
rs72791408
rs72791409
rs72791410
rs72791411
rs55715312
rs10515660
rs113717230
rs10515661
rs72791413
rs72791415
rs2348424
rs1156932
rs1156933
rs1156934
rs2348425
rs1319549
rs4392608
rs2348426
rs79071151
rs1541651
rs1541652
rs1541653
rs1422356
rs72791419
rs10515662
rs982418
rs982419
rs1363420
rs1363421
rs10515663
rs10476783
rs72791420
rs72791421
rs72791422
rs72791423
rs7721132
rs72791424
rs72791425
rs55911705
rs56074869
rs982714
rs982715
rs982716
rs4958303
rs4958531
rs4958532
rs61735377
rs35771607
rs1895245
rs1422357
rs17545297
rs3792906
rs3792907
rs17545332
rs17545367
rs17448276
rs72791429
rs3828683
rs3828684
rs72791431
rs72791432
rs4958533
rs3828685
rs72791434
rs72791435
rs17448379
rs17448407
rs4958534
rs17545590
rs4958535
rs3763130
rs17448511
rs62394517
rs111939424
rs113309975
rs72791440
rs17545665
rs72791441
rs79593753
rs72791442
rs10476784
rs72791443
rs716257
rs958955
rs1363423
rs716256
rs41290593
rs10434724
rs72791445
rs10515664
rs72791446
rs72791447
rs72791449
rs7341041
rs4958304
rs72791451
rs72791452
rs10515665
rs72791454
rs17448739
rs72791456
rs17545881
rs10515667
rs72791458
rs73282718
rs12658265
rs3749787
rs4958536
rs4958537
rs72791461
rs72791463
rs11954677
rs72791464
rs112977446
rs116813055
rs142910474
rs73282722
rs73282726
rs11953436
rs6875501
rs10040373
rs34482736
rs55687380
rs17448815
rs72791468
rs9686172
rs9687964
rs9688095
rs72791470
rs2098636
rs1422369
rs1422370
rs1422371
rs72791475
rs13355544
rs1363427
rs59081446
rs2080933
rs72791477
rs2216618
rs111274157
rs115149549
rs56171615
rs2194086
rs112729802
rs9324728
rs34215887
rs17546111
rs60386518
rs17546132
rs10515668
rs72791481
rs142816355
rs147755704
rs1422337
rs1946224
rs115840728
rs72791484
rs1422338
rs13188352
rs10051177
rs1363406
rs11739168
rs11745796
rs17113231
rs72791485
rs145436966
rs17546335
rs35646221
rs13171889
rs17546405
rs72791486
rs72791488
rs1946225
rs72791490
rs77804196
rs72791492
rs72791494
rs72791495
rs55893124
rs4958541
rs4958542
rs72791498
rs2042202
rs72791499
rs143225702
rs2080929
rs2080930
rs2080931
rs13167416
rs4958543
rs17113236
rs10063682
rs1549196
rs114440413
rs113559777
rs2194084
rs78657352
rs10515669
rs1422339
rs72793405
rs1820039
rs56330314
rs12189223
rs72793406
rs78482886
rs75030755
rs72793407
rs72793408
rs10515670
rs12188805
rs72793409
rs185622889
rs1549194
rs72793410
rs140691984
rs72793411
rs60638595
rs72793413
rs12656839
rs72793414
rs72793415
rs115332387
rs76572344
rs60626649
rs72793416
rs72793417
rs10038465
rs35089436
rs62394523
rs34506975
rs72793420
rs62394524
rs55873826
rs59422719
rs28812797
rs116694426
rs58397562
rs59413242
rs57792782
rs55786903
rs62394531
rs36118613
rs56317910
rs61251036
rs114562201
rs55646219
rs62394536
rs55951926
rs72793427
rs7709256
rs1019475
rs72793429
rs12652627
rs72793431
rs74456455
rs72793433
rs2059088
rs2059087
rs2161292
rs2059086
rs4404667
rs4339340
rs4418086
rs62394547
rs11740288
rs4532354
rs1862289
rs146284930
rs1862288
rs56035517
rs1862287
rs72793437
rs72793438
rs6879741
rs1862286
rs72793439
rs6861042
rs6880091
rs11957713
rs72793442
rs116810497
rs72793443
rs80031069
rs72793444
rs2112540
rs2112539
rs72793447
rs75193480
rs62393517
rs2348642
rs2348643
rs59598651
rs59893645
rs72793449
rs10056372
rs57092036
rs10042880
rs60079070
rs62393522
rs61640731
rs55657913
rs55638905
rs58985741
rs56211663
rs55724355
rs4602615
rs1422368
rs72793455
rs1422367
rs2080932
rs1422366
rs4958305
rs4958306
rs61131643
rs4958544
rs888883
rs75950068
rs59306112
rs7716081
rs7716395
rs888882
rs4400117
rs72793460
rs7700695
rs36115811
rs72793462
rs144854323
rs72793463
rs12658063
rs12655878
rs12660058
rs62393528
rs62393529
rs62393530
rs6865721
rs56358018
rs62393532
rs62393533
rs9324729
rs9324730
rs10515671
rs62393534
rs62393535
rs72793466
rs62393536
rs62393537
rs6872336
rs1422365
rs1422364
rs72793468
rs1422363
rs72793469
rs4958545
rs60121312
rs59365202
rs115202425
rs17450419
rs13361745
rs55696776
rs56275648
rs55846431
rs11743236
rs10072743
rs10065026
rs4958546
rs4958547
rs4958548
rs4958307
rs4958308
rs72793472
rs10069107
rs67894165
rs7356769
rs1422340
rs1422341
rs1422342
rs72793476
rs75684842
rs34623862
rs34528250
rs888879
rs731117
rs1363407
rs1363408
rs1363409
rs6886963
rs10213914
rs17113252
rs62393539
rs11959548
rs72793480
rs72793481
rs11959584
rs28374977
rs17113267
rs17548153
rs28639501
rs72793485
rs28495602
rs539358649
rs6897802
rs72793487
rs17113268
rs72793488
rs11750622
rs114559927
rs1422343
rs1422344
rs6884899
rs6864518
rs6864702
rs56392306
rs76633800
rs1019476
rs3864272
rs4317310
rs151183601
rs62393540
rs149955104
rs62393543
rs10037486
rs10078881
rs35396120
rs4958549
rs10038929
rs149260949
rs191766106
rs144767835
rs10055105
rs144613492
rs111567154
rs1035396
rs147656417
rs7719209
rs28655323
rs28548215
rs1035397
rs13356461
rs13157628
rs10039253
rs35096741
rs34580661
rs17548209
rs113263475
rs72793497
rs4958311
rs4958312
rs4958313
rs62393545
rs4958314
rs17113269
rs13189527
rs4493664
rs74662610
rs62393547
rs61637365
rs55874732
rs13161387
rs62393548
rs1422345
rs10071155
rs75933825
rs61291139
rs147982172
rs11747981
rs56399799
rs12656429
rs10067604
rs10515672
rs62393549
rs7731937
rs72795306
rs55909942
rs10434713
rs7717092
rs7737243
rs7717150
rs7717550
rs11746610
rs2216617
rs1345666
rs17548369
rs1035398
rs17451282
rs17451303
rs17113291
rs7705865
rs2961771
rs6579943
rs139252336
rs13161499
rs62393550
rs2961772
rs56165873
rs145792314
rs55954611
rs72795315
rs1035399
rs55677109
rs111898793
rs190411254
rs2961737
rs6579945
rs72795319
rs72795320
rs1422347
rs2961738
rs2909949
rs2961739
rs2909950
rs2112536
rs2909951
rs72795325
rs2348645
rs76487875
rs17451455
rs7725174
rs78038401
rs11748577
rs2909952
rs77490601
rs4958550
rs56050684
rs55696164
rs79807378
rs2909954
rs2961740
rs2909955
rs4958551
rs765676
rs765674
rs75743396
rs7714408
rs4585434
rs4362934
rs17113313
rs4075630
rs4075629
rs10515673
rs4361504
rs60032902
rs10052442
rs73798679
rs60822868
rs4391147
rs4613693
rs78039541
rs73798680
rs56097272
rs10058413
rs12654017
rs12654099
rs73798681
rs150973759
rs17548854
rs17451810
rs13436634
rs6875911
rs4958553
rs10463245
rs4958554
rs4958555
rs72795336
rs200596600
rs13190288
rs73798682
rs35513945
rs72795339
rs72795340
rs13158091
rs62393553
rs12659160
rs34299746
rs79901840
rs116492045
rs4246030
rs4246031
rs72795344
rs4958556
rs111674808
rs74935598
rs4464677
rs76013536
rs4958557
rs79105866
rs79585182
rs4342320
rs28663290
rs28450108
rs28687145
rs6885840
rs72795349
rs72795350
rs6868942
rs10053527
rs111904822
rs72795351
rs72795352
rs79974301
rs79046743
rs72795354
rs72795356
rs4407620
rs4475248
rs4569857
rs55748286
rs55858427
rs140578258
rs17452090
rs10053277
rs10061873
rs17549307
rs79241281
rs56012817
rs78081010
rs4958559
rs2961747
rs4246032
rs56346646
rs17549376
rs56028813
rs145457213
rs2961746
rs28578355
rs12654265
rs55802718
rs2964249
rs2964248
rs2961745
rs78108762
rs17549488
rs75747904
rs72795364
rs2961741
rs10036750
rs10045463
rs17113380
rs76933343
rs2964243
rs73284867
rs2964242
rs2961762
rs2964240
rs72795371
rs4262091
rs10067084
rs74834589
rs2964237
rs4958315
rs7711928
rs73284889
rs60835300
rs186476411
rs6876403
rs6876723
rs4958560
rs2964231
rs4958561
rs2961764
rs72795376
rs2961765
rs2961766
rs72795379
rs2964230
rs71588051
rs150708279
rs115768938
rs74781266
rs2961756
rs12188564
rs2961757
rs4478308
rs72795384
rs3923209
rs73286717
rs10155517
rs2964225
rs62395562
rs17113389
rs6891898
rs2964224
rs17452991
rs6874865
rs2961759
rs17113394
rs2961760
rs4580766
rs57336534
rs146221758
rs7721306
rs2964223
rs17550287
rs4958316
rs72795386
rs4958317
rs4958318
rs7703981
rs78258242
rs72795389
rs17113408
rs17550343
5:151945469_A_T
rs6869771
rs6870096
rs6869968
rs6875259
rs2964221
rs11956179
rs58664268
rs79789534
rs17113421
rs6871986
rs6872346
rs6891765
rs57358310
rs55970355
rs72795394
rs17453481
rs17453530
rs112564513
rs28639521
rs6867859
rs6868331
rs6890103
rs35124713
rs6872796
rs4605775
rs55648940
rs7701534
rs113486305
rs112223343
rs150595860
rs72797203
rs117693768
rs113759615
rs11951715
rs11738783
rs113031421
rs4304072
rs2961761
rs4537047
rs56091795
rs2964219
rs73286762
rs35460029
rs55869831
rs60436228
rs2964218
rs61608756
rs2964217
rs62395569
rs2961769
rs62395570
rs72797211
rs59214890
rs79448923
rs72797213
rs11953465
rs72797215
rs12515463
rs56828861
rs10046082
rs72797217
rs148900357
rs4958319
rs141987120
rs62395573
rs4360032
rs4557395
rs4612055
rs2964215
rs115818338
rs4958320
rs10056525
rs4958562
rs4074300
rs61070048
rs60230149
rs151194847
rs60025184
rs2961768
rs17113468
rs58475180
rs60647622
rs147515472
rs12188263
rs191207127
rs114482009
rs141074839
rs11746948
rs61641357
rs58558205
rs62395583
rs111868324
rs150724965
rs111229011
rs57278503
rs58429828
rs4309960
rs56656916
rs114200070
rs4444957
rs12657267
rs4473761
rs12188715
rs10476785
rs11958345
rs72797227
rs114852555
rs116047451
rs17453740
rs17453775
rs114238609
rs17113482
rs62395589
rs114205523
rs17453880
rs62395590
rs17113485
rs7702312
rs72797231
rs4958563
rs12188451
rs57670604
rs17113489
rs17113492
rs11948856
rs12654855
rs11960155
rs77989528
rs7735160
rs148730207
rs78489830
rs77011286
rs140779416
rs80148650
rs56115245
rs11959980
rs79021723
rs4621548
rs77840325
rs36077352
rs144335406
rs76053319
rs72797233
rs36044888
rs79212538
rs114025627
rs6872479
rs6897983
rs61294052
rs4326129
rs76758465
rs34322043
rs35458863
rs72797237
rs115409453
rs75229703
rs59054470
rs72797239
rs12655008
rs12054984
rs12055147
rs72797241
rs34106489
rs72797243
rs59126622
rs62395600
rs73801718
rs12522538
rs188247728
rs62395602
rs2964263
rs7703966
rs34962096
rs11167584
rs12153605
rs76055328
rs148137220
rs11955130
rs12658941
rs4958564
rs4958565
rs13359939
rs13361438
rs34504277
rs4487479
rs55648729
rs60862272
rs4246033
rs2964260
rs35706568
rs10515674
rs72797251
rs138006630
rs7733725
rs6873744
rs142764009
rs11956651
rs67979431
rs72797254
rs10043260
rs9324734
rs138312634
5:152013077_A_C
rs6884556
rs10515675
rs10515676
rs4958566
rs6871699
rs35269344
rs17454420
rs115705879
rs6895969
rs4958567
rs4958568
rs4958569
rs4406125
rs4484412
rs17113527
rs141085859
rs72797261
rs17454604
rs17454632
rs72797262
rs4398624
rs114711118
rs34839589
rs2961753
rs115191274
rs4413521
rs4610448
rs2964258
rs71588055
rs147881221
rs4958321
rs4958322
rs2961750
rs17564660
rs4958323
rs79946733
rs17454953
rs4958570
rs4958324
rs6887284
rs10054152
rs10056328
rs6579952
rs2961752
rs139920998
rs4391148
rs75545392
rs6863717
rs6885111
rs6885419
rs6869129
rs56014830
rs6868896
rs6869035
rs7730088
rs10477025
rs7730407
rs35974504
rs4618416
rs11167585
rs12518097
rs13171648
rs4958571
rs34274502
rs4958572
rs34790040
rs6886482
rs72797284
rs6868043
rs116773172
rs61494452
rs7731459
rs11953908
rs11960369
rs55725723
rs77359932
rs138286844
rs12515178
rs192659519
rs4457062
rs10037655
rs72797289
rs10041396
rs10041415
rs7725525
rs7707955
rs10039266
rs56397939
rs114512328
rs6877248
rs72797293
rs72797295
rs72797296
rs61031397
rs62398677
rs12717857
rs115192402
rs4318765
rs72797301
rs4385197
rs55641807
rs56214789
rs7715495
rs7733573
rs72797302
rs28842566
rs28749810
rs72799105
rs10071370
rs6859908
rs6860209
rs4958325
rs2974548
rs74601361
rs4309962
rs2974549
rs2964255
rs114021158
rs72799107
rs72799108
rs7443558
rs17565170
rs12517065
rs12517092
rs2974552
rs12522261
rs12522239
rs62398709
rs113498436
rs17113588
rs72799111
rs72799113
rs17113590
rs11750746
rs17565365
rs17455625
rs7701379
rs141781048
rs77267841
rs2974553
rs2974554
rs144772663
rs12657990
rs7720912
rs58616307
rs116827945
rs2964254
rs62398711
rs145386583
rs4301224
rs72799116
rs12659834
rs12656222
rs4629587
rs72799118
rs17565470
rs17565505
rs17113605
rs4473762
rs34814004
rs17455800
rs2964253
rs111628206
rs80188215
rs2964252
rs2964251
rs77365752
rs7719628
rs17565693
rs113356263
rs72799123
rs12655993
rs2964245
rs2964244
rs34941181
rs114515112
rs2964233
rs113799727
rs112237043
rs6579956
rs77257050
rs185065456
rs17565727
rs3890802
rs2964264
rs17565839
rs17456094
rs56047721
rs4326130
rs2964262
rs72799126
rs115937409
rs4133347
rs147093127
rs79293546
rs12659678
rs17566118
rs13172785
rs17566146
rs10044269
rs113470159
rs141660555
rs145538389
rs12515053
rs4958573
rs4958574
rs78895063
rs36034026
rs11950313
rs4958575
rs72799135
rs72799137
rs72799138
rs7349809
rs55737372
rs4574531
rs72799139
rs11167589
rs4364377
rs72799142
rs72799143
rs72799146
rs147254607
rs10066200
rs78871210
rs7713595
rs72799148
rs72799149
rs6579959
rs35963184
rs116397156
rs72799150
rs72799151
rs62398720
rs72799152
rs72799153
rs75484819
rs11746937
rs11167591
rs72799157
rs13178231
rs62398722
rs142291059
rs190724856
rs4958328
rs4323223
rs113655983
rs13159374
rs72799160
rs56125403
rs72799161
rs6878700
rs6879032
rs4473763
rs116800235
rs4544812
rs10059308
rs10043921
rs10059266
rs4478309
rs72799163
rs72799164
rs113051436
rs62398750
rs143035365
rs72799165
rs137981989
rs146938195
rs62398751
rs4958577
rs7702336
rs4958578
rs56208248
rs55752615
rs55752608
rs35835162
rs11739795
rs72799168
rs113598885
rs115511635
rs10060947
rs187445253
rs187462368
rs4302573
rs72799172
rs11167595
rs72799173
rs4587070
rs56286804
rs11949473
rs62400564
rs55916564
rs6882062
rs6579966
rs72799176
rs11167596
rs35663252
rs11167597
rs143340675
rs72799178
rs72799179
rs4610449
rs11738908
rs115475337
rs147147216
rs7735312
rs55826179
rs75655945
rs4437360
rs36014761
rs76782542
rs6579967
rs4631168
rs72799180
rs74912687
rs139369339
rs10050613
rs55880278
rs140633169
rs144915112
rs115871595
rs13079120
rs112108171
rs191030716
rs146688464
rs56357581
rs4413522
rs4616882
rs150854221
rs150041646
rs11743482
rs72799183
rs34137256
rs6860413
rs6860836
rs113897692
rs62400574
rs11959761
rs62400575
rs28882707
rs111294930
rs11745807
rs10070675
rs115923847
rs35040751
rs146383476
rs141616551
rs58283812
rs34719342
rs116368477
rs72799185
rs4629584
rs72799186
rs13167390
rs13167622
rs72799187
rs4460127
rs4314388
rs11952081
rs13178327
rs4958579
rs11740092
rs62400576
rs34578343
rs72799188
rs72799189
rs4596371
rs72799190
rs4958580
rs4958581
rs55918828
rs55830548
rs11737900
rs72799193
rs62400577
rs4583879
rs55829928
rs190097430
rs148475046
rs72799196
rs36063192
rs72799198
rs6877746
rs72799200
rs72799201
rs116100338
rs72799202
5:152193132_A_T
rs34107686
rs56269251
rs35239101
rs72801004
rs59650592
rs4077752
rs4077753
rs6579969
rs6879208
rs148478832
rs72801007
rs6885876
rs75858060
rs6866034
rs11738913
rs13178650
rs79852899
rs141944573
rs11167599
rs7445606
rs7356780
rs62400581
rs11740828
rs114788873
rs12188079
rs4318767
rs114304830
rs115345909
rs10077641
rs72801022
rs72801024
rs72801026
rs67988891
rs4246036
rs79237519
rs72802841
rs11958854
rs34623986
rs72802843
rs11956180
rs55967446
rs6579971
rs78975809
rs79781491
rs13183376
rs12517563
rs13170178
rs72802845
rs10066607
rs78122663
rs12652096
rs4498242
rs4501333
rs4512127
rs114106349
rs10155618
rs10056079
rs115166783
rs13154038
rs12188960
rs12186623
rs114387789
rs11743031
rs72802850
rs72802852
rs6873509
rs116322756
rs62400583
rs71588061
rs72802853
rs11747599
rs115759456
rs72802856
rs72802857
rs4623205
rs115283145
rs147854942
rs4260724
rs138803798
rs149891760
rs4958583
rs4645376
rs114206736
rs34110017
rs12515909
rs4260728
rs10080005
rs62400584
rs10065286
rs10050518
rs35713085
rs4438927
rs147973080
rs140431347
rs12514794
rs4448055
rs34564743
rs4958331
rs72802861
rs34608916
rs4360090
rs6579974
rs12518989
rs7722574
rs72802864
rs13161486
rs4533946
rs116766638
rs114055436
rs140674525
rs10039836
rs4075508
rs72802868
rs149452372
rs7706159
rs17113719
rs115077474
rs116711420
rs4437425
rs4634406
rs34819856
rs12654450
rs72802873
rs17113727
rs139663951
rs4145744
rs72802874
rs17113732
rs4263546
rs6898262
rs72802877
rs111770575
rs61602419
rs72802879
rs113635099
rs72802882
rs17488609
rs17488630
rs2069118
rs2069117
rs72802883
rs12153328
rs12153071
rs72802886
rs4958586
rs4246037
rs72802887
rs114889281
rs78536766
rs115897191
rs144867094
rs4958587
rs7444191
rs4130910
rs4130911
rs4404733
rs7714032
rs12520319
rs7734850
rs115438639
rs55992747
rs79950764
rs114540145
rs4559049
rs72802889
rs72802890
rs72802891
rs72802892
rs72802893
rs114130908
rs4509081
rs12657097
rs11746423
rs11746399
rs11740655
rs137975586
rs6898936
rs143168886
rs59505587
rs72804758
rs150627708
rs72804763
rs4533947
rs4304124
rs4524565
rs11742188
rs75261725
rs4394168
rs4958591
rs113790150
rs72804766
rs13188558
rs78999211
rs12659802
rs76474491
rs17488910
rs4145743
rs115692271
rs11745863
rs13160798
rs10053762
rs12519844
rs75303290
rs6885316
rs17113771
rs7713322
rs9285647
rs9324737
rs7702551
rs67023410
rs188224526
rs11745666
rs11167603
rs11167604
rs151274074
rs7702105
rs13158749
rs111432819
rs4310018
rs10056647
rs13187261
rs4958592
rs4262150
rs4262151
rs4463219
rs17113789
rs78512663
rs4285285
rs74484696
rs60586701
rs78371907
rs17113791
rs4478368
rs78120592
rs13153283
rs55660904
rs147465171
rs140025389
rs74437095
rs184262955
rs142665254
rs139581696
rs149205384
rs140068361
rs187126244
rs111765224
rs112611903
rs4958594
rs116138977
rs113568682
rs12653854
rs17567533
rs4246039
rs3924315
rs3924314
rs78224929
rs4958595
rs72804775
rs139243182
rs72804776
rs4128367
rs17567622
rs56313315
rs12516528
rs4298301
rs73799163
rs112782399
rs72804778
rs7736377
rs12659715
rs4501386
rs10515677
rs4314462
rs150424797
rs78415158
rs17489682
rs72804780
rs11746770
rs72804781
rs75247249
rs79445508
rs12652844
rs79890214
rs116618941
rs114272627
rs77035204
rs4145742
rs186977560
rs189303920
rs113844564
rs114110542
rs72804786
rs17113811
rs79785224
rs76918765
rs17489826
rs72804789
rs10515678
rs78259272
rs17489917
rs17489938
rs7379700
rs10037537
rs75980710
rs114019085
rs4958596
rs114731526
rs10041133
rs56117655
rs116482283
rs72804798
rs6579993
rs66786682
rs13182323
rs76597916
rs72804800
rs78434231
rs72804801
rs182107586
rs13154813
rs75668976
rs73282447
rs34698853
rs72806703
rs189310898
rs71588066
rs111617189
rs72806705
rs6863497
rs7724826
rs76538644
rs144868620
rs4958598
rs4958599
rs72806708
rs72806709
rs72806710
rs72806711
rs11167606
rs72806712
rs113290800
rs72806713
rs72806714
rs115027493
rs7725791
rs62400619
rs7730082
rs17113831
rs17113833
rs4490634
rs72806715
rs72806775
rs72806776
rs150902972
rs6864972
rs77986890
rs6884140
rs55978039
rs79780900
rs72806780
rs72806781
rs76127571
rs72806782
rs114155170
rs149484423
rs115097311
rs72806784
rs62400620
rs72806785
rs4484483
rs1010100
rs72806788
rs78145985
rs72806790
rs116506582
rs34081660
rs72806792
rs76553475
rs74626937
rs72806793
rs72806794
rs72806795
rs113147549
rs72806798
rs60402008
rs17568427
rs9968702
rs1438932
rs35739758
rs61048524
rs1438934
rs11958802
rs34486666
rs6579996
rs17490390
rs7700487
rs1371060
rs142962448
rs112569910
rs58347081
rs76533750
rs56395246
rs56369204
rs78237407
rs34033163
rs17490495
rs1123202
rs201927643
rs1438935
rs74688658
rs17490523
rs1438937
rs17490621
rs78455917
rs17490669
rs75380573
rs1438938
rs1154938
rs79210417
rs1438939
rs1438940
rs10515679
rs2118788
rs6877355
rs2882067
rs4958332
rs2349021
rs75703928
rs17113869
rs17491087
rs77065065
rs1347830
rs113013679
rs1816688
rs17491108
rs1438942
rs73284204
rs2349022
rs2349023
rs2118789
rs13158154
rs76078877
rs115860779
rs145669590
rs79536628
rs79398071
rs7716928
rs34646589
rs7737370
rs73284207
rs79032943
rs79191575
rs4958333
rs969644
rs2118790
rs79037338
rs77412431
rs78735348
rs112895793
rs72808708
rs76740663
rs78040934
rs1866419
rs1866420
rs1866421
rs78988005
rs77222743
rs17113875
rs1561416
rs79883111
rs61153555
rs141239786
rs79872771
rs17113884
rs35145596
rs77811307
rs77315776
rs80244784
rs73284223
rs74803865
rs11167608
rs141561696
rs59900286
rs115143232
rs77847067
rs77059269
rs56994551
rs13155184
rs79149946
rs76155311
rs76768621
rs111911908
rs4610512
rs138502343
rs1595585
rs184383941
rs1595586
rs13158059
rs1595587
rs1595588
rs74294758
rs144435953
rs73284241
rs146609688
rs33997492
rs112669240
rs9716679
rs9716680
rs146416996
rs75632583
rs6888537
rs966088
rs725482
rs60221066
rs59374654
rs76483517
rs35165123
rs1371059
rs79228075
rs76480317
rs114440438
rs12717867
rs73284261
rs114444289
rs1438930
rs73284269
rs965561
rs75173757
rs75554210
rs73284276
rs144155258
rs17113912
rs10075167
rs17491606
rs34004416
rs73284282
rs6887677
rs6887416
rs144941882
rs4958603
rs188739208
rs2196776
rs4958605
rs183358881
rs111678204
rs113356988
rs111685453
rs76469915
rs145583213
rs67942753
rs10515680
rs79623226
rs75515828
rs35042667
rs73284294
rs989587
rs73284298
rs1583692
rs149584745
rs146717151
rs56760618
rs61419327
rs57884840
rs10477042
rs78188846
rs17491791
rs62398784
rs80314334
rs78810642
rs17113927
rs78933846
rs76867950
rs1438953
rs145177688
rs17569941
rs78748990
rs76702269
rs10075608
rs57627853
rs17113931
rs4034666
rs73798901
rs17576481
rs142473588
rs1561417
rs1023756
rs13190655
rs78366436
rs73798902
rs72808718
rs7707939
rs73802005
rs7732468
rs77431456
rs56303068
rs73802006
rs79451299
rs17492192
rs2882068
rs17492248
rs74782008
rs61329931
rs112901231
rs74682334
rs73286227
rs78189511
rs75649428
rs80203545
rs35214998
rs143078931
rs60262177
rs17576736
rs17576757
rs77101935
rs17492381
rs4958606
rs139724319
rs7737372
rs114005610
rs141365426
rs75040818
rs73802031
rs78988440
rs12658477
rs2349026
rs73802032
rs6886088
rs62398794
rs114384685
rs146303744
rs930398
rs962356
rs1992239
rs72808724
rs76683033
rs77439996
rs75819000
rs79980907
rs11744443
rs138235321
rs79707375
rs11749978
rs11740459
rs11750192
rs73286240
5:152468445_A_C
rs72808728
rs149690290
rs12186592
rs12187452
rs56337922
rs79694366
rs17493016
rs17114001
rs17493121
rs183360423
rs72808729
rs138492686
rs10515681
rs73802034
rs12153107
rs17493227
rs4958334
rs75552869
rs73802035
rs11744633
rs13173470
rs10515682
rs116277705
rs11743198
rs147681601
rs75543718
rs17114010
rs59672393
rs4958608
rs17493476
rs76091702
rs80183999
rs59174362
rs114628874
rs1595589
rs77374972
rs12658628
rs76623980
rs7731686
rs75528404
rs11743148
rs114582032
rs58190715
rs74489140
rs7709887
rs62398809
rs11746889
rs17578068
rs114452608
rs145177388
rs143447223
rs2349025
rs59767754
rs6886124
rs6867434
rs17578145
rs6892121
rs72791516
rs142882206
rs11743800
rs998275
rs6579997
rs6579998
rs74208492
rs6888974
rs80286074
rs75526615
rs6868545
rs987369
rs74376027
rs61056587
rs1036604
rs1036605
rs1036606
rs1898739
rs1898740
rs77304558
rs6881504
rs1438951
rs1371063
rs73798703
rs78908115
rs2043847
rs59630076
rs59033823
rs17494099
rs79632279
rs1371064
rs4509080
rs4461689
rs4333366
rs17578717
rs75188257
rs62398815
rs17114062
rs13175049
rs114755463
rs11167610
rs11167611
rs9324741
rs57917647
rs13184465
rs6895535
rs1438949
rs1438948
rs1438947
rs140851538
rs113732400
rs1126220
rs80024140
rs11167612
rs2028278
rs13173299
rs17114070
rs7709012
rs1438946
rs62398816
rs34021572
rs144972747
rs2118793
rs2118792
rs6898369
rs1438945
rs2196778
rs2196777
rs2349027
rs112767164
rs148357661
rs34605934
rs4958609
rs10044958
rs13359871
rs71588074
rs1438943
rs72791545
rs13171924
rs77305357
rs973184
rs2216626
rs1363508
rs971050
rs2579040
rs10044436
rs10044974
rs35708928
rs138886812
rs753768
rs10075961
rs294708
rs17501123
rs10042383
rs294707
rs294706
rs294705
rs294704
rs294703
rs1422563
rs294701
rs294700
rs4958610
rs294699
rs4958611
rs117407807
rs2579041
rs2546336
rs12518081
rs13154170
rs137916909
rs7443245
rs2910022
rs2962806
rs10070003
rs2910023
rs145483546
rs10036998
rs11740987
rs2962807
rs2962808
rs2962809
rs77680415
rs34244108
rs2910024
rs2962810
rs71588075
rs116497824
rs2962812
rs62398834
rs2910026
rs115392659
rs2962813
rs2962814
rs2962815
rs12108896
rs12108897
rs2910027
rs2962816
rs75515047
rs6580002
rs6580003
rs149815219
rs145823224
rs2973157
rs12516389
rs7705359
rs144607120
rs148209814
rs2962817
rs2973156
rs2910028
rs35029802
rs34316705
rs12517903
rs2973147
rs2910029
rs10073138
rs10065344
rs71588077
rs2910030
rs2910031
rs10055618
rs17579441
rs1363500
rs2973146
rs4958616
rs150608567
rs2962819
rs75695914
rs80197494
rs4958617
rs2973145
rs2910032
rs2973144
rs1422552
rs2910033
rs17501548
rs2910034
rs2974108
rs2974109
rs1363504
rs4583935
rs2973142
rs2962820
rs1422561
rs115734577
rs2962821
rs2962822
rs74722328
rs144340038
rs10477046
rs112551564
rs2973141
rs2962823
rs2910035
rs13156645
rs13157119
rs13157574
rs62398837
rs56141337
rs2973140
rs1363503
rs1363502
rs2910036
rs34611901
rs13176510
rs2973139
rs10515685
rs10061698
rs10515686
rs13181606
rs2962824
rs1422560
rs1422559
rs1422558
rs2962825
rs2973138
rs12518199
rs2962826
rs1820064
rs34403108
rs34692597
rs1155182
rs1155181
rs1155180
rs10070616
rs73288094
rs2973136
rs150523618
rs2973135
rs4958619
rs55827458
rs1582492
rs6866071
rs148940556
rs112568625
rs7707621
rs115156868
rs3095940
rs62398852
rs10079569
rs7717923
rs2546329
rs4510624
rs13190158
rs10477047
rs11748398
rs12522365
rs13185862
rs10040503
rs62398853
rs80094630
rs62398854
rs62398855
rs17501895
rs17580090
rs2615166
rs1870861
rs4958622
rs4958623
rs4958624
rs4958625
rs13168691
rs3112536
rs12152961
rs11743140
rs151086694
rs13355325
rs1363505
rs1820065
rs11167615
rs6860042
rs6864273
rs149587206
5:152569885_C_T
rs1895269
rs1895270
rs1895271
rs77760770
rs296190
rs71588079
rs2080950
rs116069046
rs296191
rs1363507
rs11747958
rs4958627
rs184160
rs2042223
rs2546331
rs6892717
rs6873816
rs10070587
rs10077451
rs2615165
rs296173
rs296174
rs1862317
rs1862318
rs1862319
rs13156828
rs1030192
rs72791582
rs72791583
rs10074705
rs10059900
rs72791586
rs76579560
rs296185
rs17502681
rs1559112
rs296184
rs1862323
rs1862322
rs182414
rs1862321
rs211895
rs188436
rs296183
rs4958336
rs172451
rs140197905
rs1023615
rs34165048
rs77362025
rs74864822
rs1363501
rs71588081
rs62401270
rs17503043
rs148468494
rs61451966
rs2615164
rs1422556
rs150231359
rs1422555
rs1422554
rs2615163
rs17503085
rs2216625
rs2194103
rs2194102
rs62401274
rs9968677
rs9968737
rs9968739
rs9968678
rs9968680
rs28775574
rs2615162
rs2973161
rs62401276
rs17503275
rs1462120
rs1462119
rs1462118
rs4329070
rs2615161
rs4257818
rs13168705
rs6898851
rs4623206
rs2615160
rs62401278
rs2045735
rs2045734
rs56733622
rs2927177
rs62401280
rs62401281
rs2615159
rs73272253
rs17581550
rs17503470
rs4958628
rs6871189
rs6871196
rs17581704
rs296177
rs296178
rs17114189
rs296179
rs296180
rs296181
rs296182
rs10069588
rs10062550
rs55727014
rs186118
rs172452
rs12171513
rs296187
rs111374317
rs56376647
rs2447292
rs55933127
rs55674988
rs11167616
rs10039295
rs296188
rs4958629
rs17503711
rs17503738
rs296172
rs296171
rs2546333
rs1841685
rs1363497
rs1363498
rs72793628
rs1363499
rs62401293
rs72793631
rs3112532
rs62401294
rs60970806
rs111582573
rs148008797
rs62401295
rs11167618
rs7447368
rs727809
rs177001
rs56118692
rs72793634
rs727643
rs114267792
rs114639805
rs147823935
rs72793635
rs296175
rs148624592
rs2927175
rs2546327
rs74658082
rs1363496
rs1381541
rs992713
rs992714
rs2546328
rs17114209
rs2615153
rs2244977
rs56054019
rs993227
rs3101484
rs3101483
rs3101131
rs3112531
rs113329288
rs2926290
rs10477051
rs115086200
rs72793644
rs112070403
rs35060520
rs75839430
rs13436485
rs35381189
rs58539629
rs116299047
rs72793645
rs72793646
rs72793647
rs74893077
rs59074180
rs57695081
rs28796964
rs2974110
rs79247851
rs72793654
rs2168966
rs76527501
rs2061636
rs78275267
rs6580008
rs72793656
rs149774323
rs2061637
rs10515687
rs2926289
rs2349576
rs2061638
rs1462126
rs2061639
rs140053818
rs3101485
rs3101130
rs3112530
rs56009305
rs56123509
rs1993772
rs3101481
rs3112529
rs145491565
rs3111205
rs3101482
rs139834272
rs149828140
rs11747697
rs116692556
rs1947632
rs2926288
rs2973148
rs72793664
rs72793665
rs1350900
rs982494
rs2927172
rs2973149
rs73274195
rs2964817
rs2973150
rs2926287
rs1381540
rs2964813
rs1824311
rs2926286
rs116473216
rs72793672
rs56309724
rs2964812
rs2974111
rs2927173
rs2964811
rs2927174
rs2199123
rs11745332
rs1462108
rs1462109
rs72793675
rs1462110
rs2125515
rs2964821
rs2926285
rs17504608
rs17504622
rs17114289
rs17114293
rs1824
rs2973151
rs1903639
rs2973152
rs1462121
rs1462122
rs1462123
rs1462124
rs11747146
rs931012
rs2964816
rs35058195
rs116151746
rs12110038
rs149944506
rs11748893
rs185128906
rs72799209
rs116411503
rs138294810
5:152663018_C_A
rs62401302
rs10463328
rs13176930
rs2882195
rs10053693
rs1084070
rs1084071
rs4958634
rs112685341
rs72799214
rs114507267
rs60879540
rs2609658
rs6862332
rs2609659
rs2560253
rs10039156
rs36152933
rs12187536
rs7444329
rs62401303
rs62401304
rs6866689
rs149033799
rs7731358
rs11743038
rs11747293
rs11750267
rs188311889
rs2560227
rs151011228
5:152677014_T_A
rs113980258
rs13169047
rs114264103
rs2609665
rs2560229
rs2560230
rs9647580
rs1462111
rs74544128
rs2560231
rs55755012
rs140805448
rs7711396
rs2609666
rs150031753
rs146450130
rs11747428
rs308266
rs2615150
rs2560235
rs308267
rs11748375
rs308268
rs308269
rs10060758
rs75944467
rs308270
rs115196736
rs308271
rs217771
rs58361474
rs308272
rs7703714
rs2560239
rs80138595
rs72799217
rs2560240
rs7709157
rs7727282
rs7709602
rs72799219
rs143225164
rs12655112
rs79202918
rs1462113
rs1462114
rs1462115
rs4958636
rs72799220
rs962514
rs144424091
rs2615152
rs11740453
rs6580013
rs6580014
rs56012425
rs2560241
rs2560242
rs1026615
rs2615178
rs10477057
rs2609671
rs116374335
rs2615177
rs2615176
rs2560243
rs2615175
rs6896256
rs300329
rs300328
rs7724578
rs300327
rs113133034
rs300326
rs11742937
rs150247547
rs113594146
rs300325
rs145734882
rs36187124
rs150745158
rs12655396
rs4958637
rs2615173
rs2609661
rs2260878
rs1975932
rs2609667
rs2262710
rs2262711
rs2262712
rs111860601
rs113857605
rs115620544
rs2617267
rs2964819
rs2927584
rs2913310
rs2964820
rs10073797
rs2560245
rs2615172
rs2615171
rs2560246
rs2615170
rs2615169
rs2617268
rs2446429
rs10477077
rs2560247
rs2609673
rs2560248
rs13161711
rs2615168
rs2560249
rs170027
rs167357
rs72799240
rs304856
rs304857
rs304858
rs304859
rs113773089
rs138094981
rs170028
rs2560252
rs304860
rs172569
rs172570
rs11746142
rs304861
rs77896162
rs170029
rs304862
rs35407853
rs304863
rs11167629
rs304864
rs17583883
rs304865
rs62399001
rs192027498
rs188597
rs300330
rs214122
rs11741001
rs300331
rs300332
rs300333
rs300334
rs72799249
rs186183
rs300335
rs72799252
rs72799253
rs300336
rs149239
rs159759
rs72799254
rs160163
rs159974
rs11742907
rs159760
rs159975
rs159976
rs160066
rs150618
rs149095
rs159977
rs10037511
rs11167630
rs302738
rs10045698
rs32007
rs11738200
rs13354091
rs159969
rs10036163
rs113499804
rs159970
rs159971
rs159972
rs34913136
rs17114459
rs159973
rs72799261
rs17114463
rs17114466
rs11749295
rs17114473
rs75168316
rs72799264
rs160172
rs159978
rs76939150
rs79805545
rs159979
rs112491330
rs11739127
rs72799267
rs111656972
rs72799269
rs75122639
rs114135963
rs300339
rs300340
rs71588087
rs304883
rs12521322
rs7722746
rs304884
rs143096390
rs304885
rs72799272
rs7732145
rs304886
rs304887
rs66466051
rs304888
rs304890
rs72799274
rs304850
rs79358439
rs11960462
rs11957080
rs304851
rs304852
rs34082276
rs17114489
rs160173
rs72799276
rs160174
rs71588089
rs74512874
rs304853
rs71588090
rs304854
rs304855
rs160152
rs11167631
rs9324747
rs160153
rs62399034
rs6881458
rs13176201
rs160154
rs2162715
rs186979931
rs71588091
rs160156
rs138074201
rs147026739
rs160157
rs160158
rs160161
rs143309674
rs304849
rs59590739
rs177521
rs72799282
rs35438870
rs149408814
rs304843
rs13178643
rs10035974
rs304844
rs76884791
rs186242
rs304845
rs304846
rs113745515
rs75221276
rs160063
rs160064
rs186297
rs160151
rs114920358
rs2617272
rs2609680
rs112435373
rs13185914
rs78500888
rs184240
rs922426
rs11167632
rs6877008
rs6882589
rs183385032
rs304841
rs62400960
rs13189392
rs72799286
rs304842
rs765275
rs11167633
rs77442856
rs1423466
rs74689408
rs115376373
rs1019738
rs146904046
rs72799288
rs116798378
rs17585622
rs72799289
rs2927585
rs4958644
rs79709244
rs4958645
rs7703007
rs1871164
rs116182433
rs10076894
rs10050987
rs13159257
rs143077005
rs76262184
rs115836356
rs76513047
rs12522297
rs12522290
rs13361457
rs2913309
rs1478364
rs62400961
rs1019507
rs13186377
rs55731755
rs75181861
rs77307999
rs78862375
rs13158974
rs116741758
rs76001601
rs1600146
rs1031845
rs13169527
rs76199127
rs146697834
rs10043888
rs17114541
rs62400962
rs11167635
rs79584878
rs1600145
rs13190209
rs4958340
rs13172447
rs77621090
rs76992644
rs1600144
rs72799296
rs78455058
rs1904137
rs13168647
rs72799299
rs4246042
rs4632855
rs151224097
rs11743215
rs2061764
rs75365900
rs78199988
rs34023196
rs116836887
rs17513975
rs7721208
rs17585983
rs13155623
rs4958650
rs4246043
rs72799302
rs6883921
rs1600143
rs141473673
rs10463247
rs4958341
rs4958651
rs183439080
rs4958652
rs4958654
rs10463333
rs4958342
rs4958655
rs7730730
rs17114556
rs55748671
rs7731120
rs185975568
rs10064224
rs62382795
rs17114562
rs4958343
rs17114564
rs4958656
rs73280309
rs2115486
rs2162980
rs77701081
rs17114566
rs73280315
rs55726194
rs182302120
rs144495097
rs142422059
rs58371778
rs56691914
rs59323472
rs145728407
rs147799498
rs183720327
rs148861924
rs191084319
rs6865266
rs6888737
rs6869523
rs147328970
rs6889252
rs6889267
rs77351030
rs114838506
rs17114570
rs13185672
rs13190147
rs17114571
rs17114573
rs11738005
rs512938
rs2195451
rs530376
rs473625
rs563607
rs78882906
rs577665
rs551059
rs546396
rs522610
rs17586726
rs498660
rs79289130
rs55784325
rs11747073
rs115136095
rs519968
rs512885
rs113911581
rs4958658
rs148661074
rs568014
rs506622
rs2914621
rs78939928
rs75220098
rs558939
rs555274
rs79094130
rs526154
rs519257
rs577755
rs516633
rs512971
rs570616
rs13163464
rs937212
rs2934131
rs779015
rs12518669
rs13174618
rs509593
rs479649
rs568018
rs2162979
rs1366609
rs472603
rs518277
rs7724083
rs66925399
rs500324
rs472477
rs545957
rs541544
rs17515039
rs520730
rs75372797
rs72800718
rs6882575
rs513046
rs560151
rs11742573
rs475379
rs561961
rs930101
rs76951638
rs66962502
rs116124557
rs531648
rs576969
rs525208
rs1541832
rs497956
rs115969732
rs578772
rs35621169
rs548294
rs3792766
rs874179
rs2195450
rs472792
rs7356588
rs3828595
rs3811983
rs3811984
rs524610
rs17515380
rs72800723
rs4145160
rs115047302
rs59281297
rs10515688
rs509555
rs138491803
rs35035880
rs1428920
rs147327605
rs13164993
rs542161
rs13190414
rs540375
rs515808
rs17515563
rs17515584
rs10515689
rs114428655
rs524905
rs498858
rs7707530
rs490922
rs35574907
rs17515709
rs12652927
rs1864205
rs518370
rs17114677
rs17515793
rs17114681
rs34029119
rs72800726
rs7737585
rs34708615
rs548916
rs76372068
rs72800727
rs17114692
rs13174063
rs7727515
rs515887
rs573496
rs512983
rs512193
rs55935294
rs502887
rs67431205
rs10060095
rs35333154
rs35830203
rs521210
rs78115154
rs503525
rs13170232
rs111926371
rs492014
rs115324829
rs574071
rs56095536
rs74413693
rs17588123
rs17114703
rs72800734
rs514336
rs72800735
rs509757
rs572798
rs9324749
rs2452801
rs545098
rs545006
rs475583
rs541518
rs517589
rs77286766
rs515709
rs495703
rs480726
rs576710
rs479946
rs479767
rs478962
rs73800069
rs566577
rs566474
rs564700
rs571940
rs549100
rs113816755
rs547166
rs547047
rs559294
rs62382825
rs10071989
rs79215447
rs517931
rs514381
rs493844
rs489572
rs488443
rs487362
rs115666662
rs4958659
rs4958660
rs1493396
rs1493395
rs4958661
rs59656704
rs726877
rs10477081
rs726876
rs12518721
rs1463748
rs1463747
rs1463746
rs1908100
rs76654752
rs72800748
rs112387297
rs74393115
rs11744176
rs77716838
rs1353090
rs1353089
rs17114771
rs10037684
rs9324750
rs10041179
rs10463334
rs11748184
rs1389286
rs11741791
rs35272297
rs10463248
rs10463335
rs72800754
rs10463249
rs1353086
rs4365885
rs74456587
rs17517444
rs10036589
rs1493393
rs10036623
rs9324751
rs72800756
rs62382828
rs6898704
rs139258000
rs28421461
rs6580017
rs6881762
rs6580018
rs143168510
rs62382829
rs1908099
rs17589518
rs80112756
rs11742547
rs72800758
rs80222637
rs11749744
rs6893720
rs2220779
rs116346448
rs1353084
rs6858939
rs35997851
rs6859491
rs1353082
rs1353081
rs1873906
rs1552838
rs55792640
rs4958344
rs1389289
rs148658824
rs77002777
rs9324752
rs72800766
rs1353091
rs62382831
rs1552834
rs1552833
rs72800768
rs10515690
rs62382832
rs6897621
rs79282813
rs6580019
rs2220781
rs2201280
rs2220780
rs11745937
rs11745911
rs34511642
rs17590185
rs17518278
rs11746811
rs62384365
rs17518292
rs62384366
rs12521029
rs35686288
rs6879645
rs6861065
rs6880024
rs6580022
rs6580023
rs59469179
rs7707039
rs7724886
rs5005059
rs5005058
rs5005057
rs12521769
rs4260727
rs1873905
rs1389288
rs79636908
rs72800777
rs6891253
rs62384367
rs10515691
rs10515692
rs10515693
rs7731586
rs7731734
rs7713717
rs7735696
rs6580024
rs4958662
rs4958663
rs4958345
rs59894478
rs13164049
rs34981000
rs72800783
rs68009309
rs72800784
rs72800788
rs34442949
rs716517
rs58437787
rs10065813
rs716518
rs754594
rs754595
rs754596
rs754597
rs12656103
rs867674
rs114480948
rs867673
rs72800792
rs35984965
rs12522802
rs35414667
rs13164918
rs12520252
rs12522937
rs12520266
rs74474458
rs77725044
rs115523442
rs72800795
rs72800796
rs55654300
rs72800798
rs72800799
rs35073762
rs72800800
rs76055831
rs10038377
rs72800802
rs17518607
rs17114798
rs11739617
rs1493391
rs12522329
rs12522373
rs12523009
rs140660437
rs35071937
rs115319529
rs2035947
rs72802604
rs12153765
rs12153489
rs12153490
rs12153497
rs12152942
rs6898976
rs12153502
rs937210
rs1493392
rs115994601
rs11749088
rs12153160
rs17518831
rs13189836
rs72802612
rs17114805
rs60597774
rs59796503
rs17114806
rs17114807
rs1077279
rs1077278
rs1077277
rs12514755
rs56217746
rs17114830
rs62384370
rs17519054
rs17114831
rs12515561
rs12515563
rs12515520
rs17114836
rs12515594
rs12520732
rs12520758
rs12515622
rs149536225
rs78771277
rs60470543
rs17519306
rs17114838
rs10058930
rs2055083
rs2055082
rs2055081
rs2055080
rs72802622
rs116604068
rs113628507
rs35815197
rs11750700
rs35226757
rs34511192
rs34714217
rs34049703
rs33998489
rs34487335
rs35595140
rs4958347
rs72802627
rs114864027
rs35097496
rs35540964
rs11738507
rs17519383
rs17519418
rs17519446
rs13180804
rs72802628
rs17591414
rs1552837
rs1552836
rs1552835
rs2131564
rs17519558
rs72802629
rs4958667
rs17519656
rs17591636
rs17591692
rs72802631
rs72802633
rs72802635
rs72802636
rs72802637
rs17519775
rs72802638
rs112123039
rs111270294
rs112594697
rs111637383
rs1973372
rs72802643
rs72802644
rs34777842
rs724000
rs149898662
rs72802645
rs116716989
rs112529713
rs114552583
rs1586937
rs114412581
rs28701828
rs17519810
rs34603108
rs77976523
rs193042960
rs116789782
rs62384382
5:152965296_G_A
rs114033695
rs114450896
rs7709924
rs10515694
rs1493389
rs778815
rs17096210
rs17519935
rs778816
rs1493388
rs143336124
rs778817
rs778819
rs17114847
rs62384383
rs12521489
rs10051060
rs778820
rs778821
rs79177865
rs12520178
rs55946739
rs778822
rs10057063
rs115208295
rs72802653
rs114191810
rs778825
rs985998
rs778826
rs116571489
rs66731359
rs778827
rs12658202
rs147890220
rs150466846
rs80160190
rs76290378
rs373706148
rs79431546
rs812389
rs12513963
rs58315664
rs11742223
rs11738883
rs11746037
rs41373946
rs76846259
rs1493387
rs1493386
rs1493385
rs115576876
rs6863948
rs1994862
rs778829
rs1994861
rs36016760
rs1994860
rs147176651
rs17520467
rs76432256
rs114069240
rs17114874
rs77492896
rs1493383
rs7703304
rs6866738
rs778830
rs142082435
rs28695255
rs6886847
rs6891885
rs2910268
rs116026552
rs1493405
rs9784658
rs75053155
rs80193910
rs79663791
rs778831
rs77413365
rs77441833
rs17114876
rs12187326
rs1493404
rs1493403
rs1493402
rs12189130
rs778832
rs71588096
rs10515695
rs17592741
rs1873910
rs1873909
rs1873908
rs1873907
rs1493400
rs1493399
rs4958668
rs76239041
rs75849876
rs77841625
rs1083562
rs10515696
rs1559157
rs11747659
rs17592909
rs76134513
rs11748500
rs11748478
rs116103147
rs76538467
rs115617551
rs1422883
rs76309268
rs11746196
rs140493196
rs11746246
rs74680387
rs11747180
rs11747288
rs113674749
rs78056779
rs75158767
rs17521172
rs142431743
rs78613534
rs75052125
rs75274261
rs58880393
rs1422884
rs11748119
rs78726546
rs7727464
rs7727479
rs10515697
rs1422885
rs1422886
rs1422887
rs1422888
rs60372915
rs79784956
rs1862409
rs7737904
rs7737906
rs74569903
rs75299574
rs79440012
rs918523
rs1540383
rs12513984
rs137874393
rs2910266
rs2910265
rs78768686
rs11740548
rs11744124
rs11741455
rs11741456
rs1422889
rs79384849
rs76998334
rs2910263
rs1422892
rs17593426
rs74454198
rs111839397
rs77518904
rs72802659
rs2910261
rs2216649
rs2910260
rs1422893
rs1422894
rs115812938
rs1363672
rs17114887
rs1422895
rs75656467
rs76855501
rs11955628
rs1363673
rs62384391
rs149800467
rs17521666
rs1422897
rs79828381
rs74318284
rs77687707
rs2963954
rs2963953
rs76093993
rs75367250
rs729329
rs78478407
rs17593685
rs889060
rs889061
rs889062
rs11741942
rs2963952
rs2963950
rs55981636
rs707176
rs77185297
rs2963949
rs2910258
rs2963948
rs2963947
rs2963946
rs72802661
rs1363674
rs1363675
rs1363676
rs1422898
rs115589542
rs78917897
rs12520128
rs79428808
rs918524
rs2963945
rs1363677
rs76343216
rs41290595
rs2963944
rs113832286
rs970077
rs78974410
rs970078
rs141227699
rs982945
rs76859227
rs77721085
rs2963943
rs2963942
rs78546986
rs41436549
rs2910269
rs4958670
rs2910267
rs2963941
rs115024208
rs2963940
rs2963939
rs1363678
rs2042257
```
