## Supplementary material for "Characterization of shared and ancestry-specific signals driving complex traits using multi-ancestry fine-mapping": s1.afreq

```
#CHROM	ID	REF	ALT	ALT_FREQS	OBS_CT
5	rs29848	T	G	0.601392	1006
5	rs58240603	T	C	0.203777	1006
5	rs6579917	T	G	0.16998	1006
5	rs17804556	A	G	0.203777	1006
5	rs42390	A	G	0.805169	1006
5	rs68163569	C	T	0.167992	1006
5	rs159494	T	C	0.805169	1006
5	rs17742422	A	G	0.203777	1006
5	rs58269055	C	T	0.16998	1006
5	rs3909856	C	A	0.373757	1006
5	rs72802288	A	G	0.203777	1006
5	rs17742440	C	T	0.198807	1006
5	rs159583	C	T	0.803181	1006
5	rs17662569	A	G	0.367793	1006
5	rs10515655	T	C	0.200795	1006
5	rs61322394	T	C	0.167992	1006
5	rs113569768	G	C	0.027833	1006
5	rs159584	T	C	0.82008	1006
5	rs77495856	C	T	0.110338	1006
5	rs159585	A	G	0.822068	1006
5	rs154698	T	C	0.822068	1006
5	rs154697	A	C	0.822068	1006
5	rs159587	T	G	0.822068	1006
5	rs159588	C	G	0.822068	1006
5	rs159589	T	G	0.822068	1006
5	rs10515654	A	C	0.122266	1006
5	rs116673259	T	G	0.00994036	1006
5	rs154696	A	C	0.822068	1006
5	rs160037	C	T	0.627237	1006
5	rs160036	C	G	0.627237	1006
5	rs154695	G	T	0.822068	1006
5	rs154694	T	C	0.627237	1006
5	rs177439	G	A	0.627237	1006
5	rs787124	G	C	0.822068	1006
5	rs141428559	C	T	0.0218688	1006
5	rs693104	G	A	0.194831	1006
5	rs29849	T	G	0.626243	1006
5	rs29850	T	C	0.822068	1006
5	rs29851	T	C	0.455268	1006
5	rs43166	G	A	0.822068	1006
5	rs29852	A	G	0.455268	1006
5	rs56079504	G	A	0.0407555	1006
5	rs39805	G	A	0.822068	1006
5	rs149569	C	T	0.194831	1006
5	rs151085912	G	A	0.0168986	1006
5	rs72802298	A	C	0.167992	1006
5	rs29853	G	C	0.822068	1006
5	rs29854	T	C	0.230616	1006
5	rs159822	G	A	0.194831	1006
5	rs159495	C	T	0.194831	1006
5	rs11956862	G	A	0.171968	1006
5	rs29855	C	T	0.627237	1006
5	rs39806	C	G	0.627237	1006
5	rs79839982	T	G	0.167992	1006
5	rs160040	G	A	0.194831	1006
5	rs159821	G	A	0.194831	1006
5	rs159820	A	G	0.194831	1006
5	rs39580	A	G	0.821074	1006
5	rs149570	C	T	0.194831	1006
5	rs116102537	C	T	0.00994036	1006
5	rs159819	A	G	0.194831	1006
5	rs160041	C	T	0.194831	1006
5	rs29856	G	T	0.454274	1006
5	rs150508	G	A	0.194831	1006
5	rs300670	A	G	0.194831	1006
5	rs153537	A	G	0.821074	1006
5	rs7730910	C	G	0.171968	1006
5	rs153538	T	G	0.821074	1006
5	rs1662208	A	G	0.196819	1006
5	rs300669	C	T	0.230616	1006
5	rs9324718	G	A	0.138171	1006
5	rs1508767	T	C	0.230616	1006
5	rs10477008	C	A	0.138171	1006
5	rs499767	G	A	0.230616	1006
5	rs534607	C	T	0.230616	1006
5	rs303989	T	G	0.230616	1006
5	rs79330318	C	T	0.027833	1006
5	rs303990	A	G	0.230616	1006
5	rs303991	T	C	0.230616	1006
5	rs518297	G	A	0.821074	1006
5	rs891164	A	G	0.23161	1006
5	rs695205	T	C	0.230616	1006
5	rs532857	G	C	0.230616	1006
5	rs166197	C	T	0.590457	1006
5	rs10477009	G	C	0.138171	1006
5	rs482564	A	G	0.230616	1006
5	rs1650908	A	C	0.230616	1006
5	rs149167248	T	A	0.0149105	1006
5	rs485313	G	A	0.230616	1006
5	rs487470	T	C	0.230616	1006
5	rs253730	A	T	0.821074	1006
5	rs72802301	C	A	0.134195	1006
5	rs253729	T	C	0.821074	1006
5	rs511292	T	C	0.230616	1006
5	rs253728	A	G	0.821074	1006
5	rs253727	A	G	0.822068	1006
5	rs66860936	T	C	0.138171	1006
5	rs513050	A	G	0.230616	1006
5	rs514032	C	A	0.230616	1006
5	rs515833	A	G	0.230616	1006
5	rs516675	G	A	0.230616	1006
5	rs147140525	T	C	0.223658	1006
5	rs185252	G	A	0.590457	1006
5	rs2584914	A	G	0.230616	1006
5	rs253726	G	T	0.590457	1006
5	rs253725	A	G	0.821074	1006
5	rs2584913	C	A	0.230616	1006
5	rs1662207	A	T	0.230616	1006
5	rs1650909	C	T	0.230616	1006
5	rs253723	G	A	0.454274	1006
5	rs1662206	A	G	0.230616	1006
5	rs2584912	A	G	0.230616	1006
5	rs72804303	C	T	0.132207	1006
5	rs440768	T	C	0.454274	1006
5	rs577045	T	C	0.230616	1006
5	rs190155616	A	T	0.00894632	1006
5	rs526435	A	G	0.230616	1006
5	rs388795	T	A	0.821074	1006
5	rs527312	C	T	0.230616	1006
5	rs1896778	A	C	0.821074	1006
5	rs528346	A	T	0.230616	1006
5	rs529108	T	C	0.230616	1006
5	rs471407	G	A	0.230616	1006
5	rs494362	C	A	0.230616	1006
5	rs553933	T	C	0.230616	1006
5	rs556591	A	G	0.230616	1006
5	rs557546	A	T	0.230616	1006
5	rs501708	G	T	0.230616	1006
5	rs523609	G	A	0.230616	1006
5	rs524587	C	A	0.230616	1006
5	rs524656	T	G	0.590457	1006
5	rs2584910	G	A	0.821074	1006
5	rs80072737	G	A	0.230616	1006
5	rs2562388	C	T	0.230616	1006
5	rs804966	C	T	0.230616	1006
5	rs475253	T	A	0.229622	1006
5	rs34268622	A	G	0.137177	1006
5	rs167221	G	A	0.229622	1006
5	rs154108	T	G	0.454274	1006
5	rs154107	T	G	0.82008	1006
5	rs17112702	G	C	0.223658	1006
5	rs297454	T	C	0.229622	1006
5	rs17443089	A	C	0.0357853	1006
5	rs297453	C	T	0.230616	1006
5	rs6878804	G	A	0.136183	1006
5	rs154106	G	A	0.817097	1006
5	rs154105	A	G	0.220676	1006
5	rs256151	G	A	0.340954	1006
5	rs154104	A	G	0.218688	1006
5	rs154103	T	C	0.666004	1006
5	rs10075826	A	G	0.192843	1006
5	rs297450	G	A	0.257455	1006
5	rs154102	A	G	0.408549	1006
5	rs159576	G	A	0.258449	1006
5	rs154101	A	C	0.213718	1006
5	rs297449	A	C	0.406561	1006
5	rs10515656	C	T	0.0775348	1006
5	rs256150	C	T	0.749503	1006
5	rs256149	G	A	0.749503	1006
5	rs256148	T	A	0.749503	1006
5	rs9790850	A	G	0.270378	1006
5	rs9791102	T	G	0.270378	1006
5	rs256147	C	A	0.749503	1006
5	rs112846992	C	T	0.027833	1006
5	rs256146	T	C	0.480119	1006
5	rs256145	T	C	0.749503	1006
5	rs256144	C	T	0.479125	1006
5	rs1650910	G	A	0.270378	1006
5	rs12153340	C	T	0.145129	1006
5	rs787118	G	A	0.749503	1006
5	rs116098322	C	T	0.0397614	1006
5	rs534419	C	G	0.635189	1006
5	rs72804311	G	A	0.11332	1006
5	rs72804313	T	C	0.112326	1006
5	rs9791157	A	C	0.265408	1006
5	rs9790972	G	A	0.280318	1006
5	rs154100	G	C	0.22167	1006
5	rs34406344	G	A	0.0387674	1006
5	rs434926	A	G	0.222664	1006
5	rs410723	G	A	0.82505	1006
5	rs12657471	C	G	0.258449	1006
5	rs142839897	G	A	0.0437376	1006
5	rs113291000	G	A	0.0397614	1006
5	rs365773	A	G	0.5	1006
5	rs115419742	T	C	0.0168986	1006
5	rs256142	C	T	0.758449	1006
5	rs72804314	C	T	0.114314	1006
5	rs256141	A	T	0.5	1006
5	rs4958294	C	T	0.258449	1006
5	rs154095	G	T	0.758449	1006
5	rs149918044	G	A	0.114314	1006
5	rs56073409	G	A	0.163022	1006
5	rs153531	A	G	0.5	1006
5	rs154687	G	A	0.223658	1006
5	rs74901911	C	T	0.258449	1006
5	rs72804319	A	G	0.114314	1006
5	rs29845	C	T	0.5	1006
5	rs29844	C	T	0.222664	1006
5	rs4958513	C	T	0.0675944	1006
5	rs6886964	G	A	0.10835	1006
5	rs1035871	C	T	0.163022	1006
5	rs12186851	T	G	0.259443	1006
5	rs72804321	T	C	0.163022	1006
5	rs40812	C	T	0.827038	1006
5	rs12187636	A	G	0.257455	1006
5	rs186641262	A	G	0.00397614	1006
5	rs147318079	G	A	0.0188867	1006
5	rs79331450	G	A	0.0407555	1006
5	rs29843	T	A	0.616302	1006
5	rs10053232	G	A	0.21173	1006
5	rs79940111	C	A	0.143141	1006
5	rs29842	T	C	0.616302	1006
5	rs29841	T	C	0.223658	1006
5	rs10454988	G	A	0.277336	1006
5	rs438345	A	G	0.616302	1006
5	rs390073	A	C	0.616302	1006
5	rs40559	T	G	0.223658	1006
5	rs29840	C	T	0.222664	1006
5	rs29839	G	A	0.223658	1006
5	rs11951033	C	T	0.348907	1006
5	rs43165	G	A	0.318091	1006
5	rs78297585	C	T	0.282306	1006
5	rs4958295	T	C	0.282306	1006
5	rs13353990	G	A	0.0656064	1006
5	rs10515653	C	T	0.164016	1006
5	rs29838	G	A	0.83002	1006
5	rs29837	G	A	0.600398	1006
5	rs28378200	G	A	0.0666004	1006
5	rs29836	T	G	0.601392	1006
5	rs12657138	A	T	0.282306	1006
5	rs73274922	A	G	0.0666004	1006
5	rs1551161	A	G	0.282306	1006
5	rs29835	G	T	0.831014	1006
5	rs29834	A	G	0.949304	1006
5	rs29833	T	C	0.600398	1006
5	rs74923033	C	T	0.164016	1006
5	rs29831	T	C	0.600398	1006
5	rs29830	A	C	0.951292	1006
5	rs74401987	A	G	0.164016	1006
5	rs72804324	T	G	0.282306	1006
5	rs40266	A	G	0.22167	1006
5	rs29829	G	C	0.22167	1006
5	rs29828	A	T	0.600398	1006
5	rs29827	G	A	0.831014	1006
5	rs29826	T	G	0.600398	1006
5	rs39804	T	C	0.600398	1006
5	rs29824	T	C	0.713718	1006
5	rs112888550	A	G	0.0387674	1006
5	rs4958514	C	G	0.187873	1006
5	rs29822	T	C	0.792247	1006
5	rs39803	A	G	0.792247	1006
5	rs39802	C	G	0.792247	1006
5	rs72804325	G	A	0.109344	1006
5	rs6888953	G	A	0.109344	1006
5	rs256156	G	A	0.713718	1006
5	rs12187670	C	T	0.347913	1006
5	rs1428163	C	T	0.0795229	1006
5	rs1428164	G	A	0.426441	1006
5	rs256157	G	T	0.256461	1006
5	rs78619915	C	T	0.0198807	1006
5	rs17662766	G	T	0.164016	1006
5	rs12657451	C	T	0.272366	1006
5	rs153530	T	C	0.713718	1006
5	rs11167571	T	C	0.272366	1006
5	rs72804329	G	A	0.0984095	1006
5	rs145181412	T	G	0.0159046	1006
5	rs12188765	C	G	0.272366	1006
5	rs17804712	C	T	0.272366	1006
5	rs154690	T	C	0.714712	1006
5	rs77786099	C	A	0.166998	1006
5	rs154689	A	G	0.472167	1006
5	rs17742580	A	G	0.0666004	1006
5	rs115264300	C	T	0.0129225	1006
5	rs154688	A	G	0.463221	1006
5	rs6579919	A	T	0.263419	1006
5	rs13188666	A	G	0.263419	1006
5	rs253731	A	G	0.199801	1006
5	rs6874463	C	T	0.251491	1006
5	rs115408672	A	G	0.00695825	1006
5	rs6579920	C	T	0.513917	1006
5	rs76268123	C	T	0.167992	1006
5	rs114522971	T	A	0.0208748	1006
5	rs4403170	G	A	0.262425	1006
5	rs3846715	C	T	0.949304	1006
5	rs3857428	G	T	0.713718	1006
5	rs59349033	T	C	0.431412	1006
5	rs17112817	T	C	0.0994036	1006
5	rs11167572	A	G	0.198807	1006
5	rs3911204	G	C	0.631213	1006
5	rs3911203	T	C	0.515905	1006
5	rs56018329	C	G	0.0258449	1006
5	rs17662854	C	G	0.0238569	1006
5	rs68004240	C	T	0.431412	1006
5	rs71588038	A	T	0.426441	1006
5	rs79193447	G	A	0.0258449	1006
5	rs3843498	T	C	0.199801	1006
5	rs62396573	A	G	0.0516899	1006
5	rs78377798	T	A	0.084493	1006
5	rs111632764	T	A	0.0596421	1006
5	rs139719457	G	A	0.00994036	1006
5	rs167193	C	T	0.813121	1006
5	rs139997917	G	A	0.198807	1006
5	rs159229	C	T	0.813121	1006
5	rs59072205	T	G	0.0974155	1006
5	rs1644490	C	G	0.631213	1006
5	rs142141542	C	T	0.0467197	1006
5	rs7718912	C	T	0.084493	1006
5	rs294951	G	A	0.4334	1006
5	rs294950	T	C	0.432406	1006
5	rs294949	G	A	0.516899	1006
5	rs294948	C	T	0.431412	1006
5	rs57731027	C	T	0.084493	1006
5	rs116273052	G	A	0.0974155	1006
5	rs115419879	A	C	0.0198807	1006
5	rs159388	T	C	0.7167	1006
5	rs114380852	T	A	0.0467197	1006
5	rs76537809	G	A	0.0666004	1006
5	rs294947	T	C	0.814115	1006
5	rs7729873	A	G	0.084493	1006
5	rs10223081	T	C	0.084493	1006
5	rs59753013	T	C	0.0974155	1006
5	rs17662872	G	A	0.0377734	1006
5	rs295894	T	C	0.270378	1006
5	rs62396574	T	C	0.298211	1006
5	rs12519288	A	G	0.199801	1006
5	rs192696	C	T	0.270378	1006
5	rs12516909	T	G	0.0725646	1006
5	rs17112824	G	A	0.0974155	1006
5	rs1376642	A	G	0.0974155	1006
5	rs295893	T	C	0.185885	1006
5	rs295892	G	T	0.270378	1006
5	rs746259	A	G	0.0258449	1006
5	rs746607	A	T	0.199801	1006
5	rs72804333	T	C	0.0984095	1006
5	rs1451575	A	G	0.199801	1006
5	rs17742645	G	T	0.0666004	1006
5	rs17112847	G	A	0.0974155	1006
5	rs75987718	T	C	0.0656064	1006
5	rs116551616	G	A	0.0149105	1006
5	rs1946486	G	C	0.199801	1006
5	rs294957	G	T	0.271372	1006
5	rs294956	C	T	0.600398	1006
5	rs76468984	C	T	0.0407555	1006
5	rs294955	G	A	0.186879	1006
5	rs294954	G	A	0.186879	1006
5	rs294953	A	G	0.274354	1006
5	rs77128239	C	T	0.0149105	1006
5	rs294952	G	A	0.570577	1006
5	rs72804334	G	A	0.0974155	1006
5	rs79738462	G	A	0.0656064	1006
5	rs17735620	A	G	0.199801	1006
5	rs11747825	T	C	0.199801	1006
5	rs74935185	T	G	0.0188867	1006
5	rs787751	G	A	0.27336	1006
5	rs72804337	G	A	0.0974155	1006
5	rs72804338	G	A	0.0974155	1006
5	rs295910	A	C	0.472167	1006
5	rs62396575	C	G	0.198807	1006
5	rs294968	G	A	0.472167	1006
5	rs294966	C	T	0.475149	1006
5	rs114061600	T	G	0.00695825	1006
5	rs294965	A	G	0.274354	1006
5	rs10515652	C	T	0.0974155	1006
5	rs294964	T	C	0.570577	1006
5	rs294963	C	T	0.959245	1006
5	rs294962	G	A	0.272366	1006
5	rs148040944	G	A	0.0149105	1006
5	rs294961	G	T	0.272366	1006
5	rs294960	C	T	0.549702	1006
5	rs294959	A	G	0.318091	1006
5	rs80038877	C	A	0.00695825	1006
5	rs211496	C	T	0.540755	1006
5	rs17112859	C	T	0.0159046	1006
5	rs71588039	A	G	0.0129225	1006
5	rs294958	A	G	0.542744	1006
5	rs11740733	A	T	0.00695825	1006
5	rs17112860	C	T	0.00695825	1006
5	rs10072147	G	A	0.17495	1006
5	rs77973100	T	G	0.026839	1006
5	rs294945	C	A	0.542744	1006
5	rs1366608	T	G	0.315109	1006
5	rs73798042	A	G	0.0705765	1006
5	rs79641452	A	T	0.0606362	1006
5	rs10063522	A	G	0.0805169	1006
5	rs2434975	T	C	0.543738	1006
5	rs78791831	T	G	0.00695825	1006
5	rs1035959	G	A	0.0506958	1006
5	rs1035960	C	T	0.00695825	1006
5	rs12717855	C	T	0.32505	1006
5	rs181433586	C	T	0.00795229	1006
5	rs1156008	T	C	0.542744	1006
5	rs17663013	A	G	0.0536779	1006
5	rs11950895	C	T	0.139165	1006
5	rs167169	T	C	0.543738	1006
5	rs11951697	G	A	0.139165	1006
5	rs17742766	C	T	0.0636183	1006
5	rs190903	G	A	0.228628	1006
5	rs11745308	A	G	0.175944	1006
5	rs2081998	T	C	0.175944	1006
5	rs73798047	C	A	0.0805169	1006
5	rs2434976	G	A	0.542744	1006
5	rs1820802	A	T	0.0705765	1006
5	rs6870899	A	G	0.315109	1006
5	rs73798049	A	G	0.0805169	1006
5	rs294946	T	A	0.228628	1006
5	rs169819	A	T	0.542744	1006
5	rs707173	C	T	0.67992	1006
5	rs17663037	A	G	0.139165	1006
5	rs1422929	T	C	0.534791	1006
5	rs184153	G	C	0.67992	1006
5	rs1864198	A	G	0.32008	1006
5	rs4639211	A	G	0.196819	1006
5	rs10062828	C	T	0.321074	1006
5	rs34477303	C	T	0.176938	1006
5	rs145235104	G	A	0.0149105	1006
5	rs11744335	G	A	0.176938	1006
5	rs34111949	A	C	0.0119284	1006
5	rs116051015	T	G	0.0198807	1006
5	rs35315506	G	A	0.205765	1006
5	rs144987702	C	T	0.0129225	1006
5	rs79191821	C	T	0.00695825	1006
5	rs1363691	T	C	0.528827	1006
5	rs12522523	T	G	0.176938	1006
5	rs76035814	G	A	0.0347913	1006
5	rs114111755	G	C	0.0168986	1006
5	rs186110	G	A	0.0506958	1006
5	rs72804343	G	A	0.0387674	1006
5	rs1376640	T	C	0.317097	1006
5	rs1376641	A	G	0.00994036	1006
5	rs59283799	G	T	0.194831	1006
5	rs115931518	C	T	0.0516899	1006
5	rs10055017	T	C	0.00695825	1006
5	rs159230	T	C	0.67495	1006
5	rs62396588	C	G	0.175944	1006
5	rs12659680	G	A	0.194831	1006
5	rs10064138	A	G	0.00695825	1006
5	rs4145597	G	T	0.205765	1006
5	rs13164653	G	C	0.132207	1006
5	rs2034583	T	C	0.00695825	1006
5	rs13165008	G	T	0.195825	1006
5	rs116802631	C	T	0.0467197	1006
5	rs294969	A	G	0.67495	1006
5	rs6878435	C	T	0.316103	1006
5	rs114171984	T	C	0.0149105	1006
5	rs150521501	T	G	0.0139165	1006
5	rs7724185	C	T	0.140159	1006
5	rs76196342	T	C	0.00695825	1006
5	rs77957662	G	T	0.0377734	1006
5	rs6579922	T	C	0.317097	1006
5	rs79589886	C	T	0.0198807	1006
5	rs12110208	G	C	0.202783	1006
5	rs28649615	C	T	0.00695825	1006
5	rs77722405	A	C	0.0377734	1006
5	rs192664684	A	G	0.0139165	1006
5	rs17735797	G	A	0.0198807	1006
5	rs10065797	A	G	0.202783	1006
5	rs1946487	T	C	0.00695825	1006
5	rs17663169	A	G	0.140159	1006
5	rs7712864	C	A	0.528827	1006
5	rs10065021	T	C	0.00695825	1006
5	rs13174082	G	T	0.140159	1006
5	rs7722799	G	C	0.317097	1006
5	rs11958294	A	G	0.528827	1006
5	rs17805030	A	G	0.0636183	1006
5	rs294970	G	T	0.67495	1006
5	rs112949661	T	C	0.0168986	1006
5	rs77457911	A	G	0.00695825	1006
5	rs17112911	A	G	0.176938	1006
5	rs77363331	A	C	0.00695825	1006
5	rs10035750	C	A	0.00695825	1006
5	rs116303714	A	G	0.0208748	1006
5	rs34353295	G	A	0.194831	1006
5	rs17112916	A	T	0.00695825	1006
5	rs34789586	T	G	0.315109	1006
5	rs17805060	A	G	0.194831	1006
5	rs10071469	A	G	0.0168986	1006
5	rs13172327	A	G	0.140159	1006
5	rs111298210	G	A	0.526839	1006
5	rs77056211	T	C	0.0168986	1006
5	rs78195626	G	T	0.0457256	1006
5	rs4958296	A	G	0.201789	1006
5	rs6888771	G	A	0.175944	1006
5	rs7719313	T	G	0.766402	1006
5	rs10072987	T	A	0.00695825	1006
5	rs1922676	T	C	0.140159	1006
5	rs7705529	A	G	0.00695825	1006
5	rs72804349	C	T	0.0387674	1006
5	rs34708143	C	T	0.194831	1006
5	rs12654341	C	A	0.194831	1006
5	rs1422927	C	T	0.00695825	1006
5	rs13356620	G	C	0.00695825	1006
5	rs2112693	C	T	0.148111	1006
5	rs10068083	T	G	0.00695825	1006
5	rs17742951	A	T	0.201789	1006
5	rs114708174	G	A	0.0139165	1006
5	rs62396592	G	C	0.0506958	1006
5	rs145962663	G	A	0.00695825	1006
5	rs12658298	T	C	0.194831	1006
5	rs1833761	T	C	0.526839	1006
5	rs17112920	A	G	0.00695825	1006
5	rs35418692	C	A	0.193837	1006
5	rs9885403	C	T	0.525845	1006
5	rs11167574	G	T	0.315109	1006
5	rs9885447	C	T	0.00695825	1006
5	rs9885450	C	T	0.00695825	1006
5	rs17112939	A	G	0.00695825	1006
5	rs17663259	G	A	0.139165	1006
5	rs7712145	T	G	0.316103	1006
5	rs17805126	C	T	0.148111	1006
5	rs13163589	A	G	0.140159	1006
5	rs1833760	C	T	0.00695825	1006
5	rs4958297	G	C	0.194831	1006
5	rs4958298	G	T	0.194831	1006
5	rs17805132	G	A	0.149105	1006
5	rs144336367	T	G	0.0308151	1006
5	rs12515695	A	G	0.176938	1006
5	rs13174282	C	G	0.193837	1006
5	rs34490233	C	T	0.0139165	1006
5	rs13174724	C	T	0.193837	1006
5	rs10043946	G	A	0.00695825	1006
5	rs149125027	A	T	0.0149105	1006
5	rs11959020	C	T	0.175944	1006
5	rs1922675	G	A	0.149105	1006
5	rs1922674	T	A	0.00695825	1006
5	rs140526044	C	T	0.0159046	1006
5	rs7717039	T	C	0.139165	1006
5	rs17112953	A	G	0.0168986	1006
5	rs1344004	A	T	0.17495	1006
5	rs35189589	C	T	0.0139165	1006
5	rs1895316	T	G	0.667992	1006
5	rs7443947	G	C	0.00695825	1006
5	rs12657019	A	C	0.193837	1006
5	rs11953334	T	A	0.316103	1006
5	rs4958521	T	C	0.203777	1006
5	rs17663295	C	T	0.0487078	1006
5	rs28478867	A	T	0.00695825	1006
5	rs12515700	C	A	0.315109	1006
5	rs11951585	G	C	0.525845	1006
5	rs10515651	T	C	0.0168986	1006
5	rs10515650	C	G	0.0168986	1006
5	rs10069511	G	A	0.00695825	1006
5	rs80003141	T	G	0.0129225	1006
5	rs17453493	C	T	0.0119284	1006
5	rs80000316	G	A	0.00695825	1006
5	rs80198789	C	T	0.00695825	1006
5	rs4958522	A	G	0.525845	1006
5	rs4958523	C	A	0.193837	1006
5	rs1316849	G	A	0.0487078	1006
5	rs75257498	C	T	0.101392	1006
5	rs6888966	C	T	0.314115	1006
5	rs34888579	G	A	0.193837	1006
5	rs62396629	G	A	0.0178926	1006
5	rs13356053	T	A	0.00695825	1006
5	rs4958524	T	C	0.525845	1006
5	rs17112975	T	C	0.00695825	1006
5	rs1895315	T	C	0.525845	1006
5	rs111468793	C	T	0.00596421	1006
5	rs1922672	C	G	0.524851	1006
5	rs72804356	A	G	0.0228628	1006
5	rs17743052	G	C	0.0506958	1006
5	rs7721482	G	A	0.507952	1006
5	rs114257009	A	T	0.0159046	1006
5	rs1317661	A	G	0.524851	1006
5	rs11750592	C	T	0.167992	1006
5	rs17743064	C	A	0.134195	1006
5	rs10055652	G	T	0.00695825	1006
5	rs11951018	C	T	0.139165	1006
5	rs7721350	G	T	0.507952	1006
5	rs74928845	A	G	0.00695825	1006
5	rs79384386	A	G	0.00695825	1006
5	rs28785291	C	T	0.0159046	1006
5	rs2112694	A	G	0.139165	1006
5	rs12518800	C	T	0.175944	1006
5	rs6890315	T	C	0.0934394	1006
5	rs78858132	A	G	0.0218688	1006
5	rs72804360	A	G	0.183897	1006
5	rs12519134	T	A	0.400596	1006
5	rs11167575	T	C	0.54175	1006
5	rs72804361	C	T	0.0805169	1006
5	rs148648555	A	T	0.00596421	1006
5	rs72804362	C	T	0.148111	1006
5	rs67302910	G	A	0.16501	1006
5	rs6579924	C	T	0.906561	1006
5	rs7717785	T	C	0.945328	1006
5	rs62396630	G	A	0.17992	1006
5	rs72804364	G	A	0.184891	1006
5	rs10077784	T	C	0.906561	1006
5	rs114484980	C	T	0.00994036	1006
5	rs56044017	C	T	0.183897	1006
5	rs1997520	A	G	0.545726	1006
5	rs1997519	C	T	0.545726	1006
5	rs115546942	A	G	0.0149105	1006
5	rs9324721	G	A	0.545726	1006
5	rs4569858	T	C	0.545726	1006
5	rs2204899	G	A	0.545726	1006
5	rs142657888	C	G	0.00795229	1006
5	rs17112995	C	A	0.176938	1006
5	rs1922670	T	C	0.906561	1006
5	rs1922669	T	C	0.54175	1006
5	rs1895323	G	A	0.54175	1006
5	rs1922668	T	C	0.54175	1006
5	rs17443704	G	A	0.183897	1006
5	rs6876527	G	A	0.54175	1006
5	rs72804371	A	T	0.183897	1006
5	rs1862393	G	T	0.538767	1006
5	rs1862394	G	A	0.538767	1006
5	rs10037446	A	G	0.54672	1006
5	rs6882001	A	G	0.54672	1006
5	rs2112696	G	A	0.906561	1006
5	rs4958525	G	A	0.182903	1006
5	rs2161400	G	C	0.54672	1006
5	rs6888214	C	A	0.54672	1006
5	rs72804375	T	C	0.182903	1006
5	rs11743409	A	G	0.542744	1006
5	rs10078065	G	A	0.542744	1006
5	rs4034959	C	T	0.542744	1006
5	rs62394461	T	C	0.176938	1006
5	rs2103409	G	C	0.54672	1006
5	rs2103408	T	C	0.54672	1006
5	rs10052110	G	A	0.54672	1006
5	rs13176984	T	C	0.163022	1006
5	rs7706659	G	T	0.54672	1006
5	rs6579925	G	A	0.54672	1006
5	rs6579926	G	A	0.906561	1006
5	rs6579927	C	T	0.54672	1006
5	rs6579928	T	C	0.54672	1006
5	rs6870223	C	T	0.54672	1006
5	rs6870407	A	T	0.54672	1006
5	rs6870567	A	G	0.54672	1006
5	rs10054288	G	A	0.54672	1006
5	rs1895328	T	A	0.54672	1006
5	rs1895327	G	A	0.906561	1006
5	rs7716404	A	C	0.548708	1006
5	rs7716658	C	T	0.547714	1006
5	rs12187029	G	C	0.54672	1006
5	rs12187019	C	T	0.54672	1006
5	rs12187043	G	A	0.54672	1006
5	rs12187221	G	A	0.54672	1006
5	rs13172915	C	T	0.54672	1006
5	rs13155261	T	A	0.54672	1006
5	rs13173220	C	A	0.54672	1006
5	rs1862396	A	G	0.54672	1006
5	rs1862395	C	G	0.54672	1006
5	rs10214018	A	T	0.54672	1006
5	rs10214020	A	G	0.54672	1006
5	rs2216644	G	T	0.54672	1006
5	rs2216643	A	C	0.54672	1006
5	rs2194143	A	G	0.54672	1006
5	rs4034960	A	G	0.54672	1006
5	rs4034961	T	A	0.54672	1006
5	rs4034962	A	G	0.54672	1006
5	rs4034963	C	T	0.914513	1006
5	rs13154974	A	G	0.548708	1006
5	rs11741839	T	C	0.54672	1006
5	rs11741840	T	C	0.54672	1006
5	rs1922671	G	A	0.547714	1006
5	rs139959813	C	T	0.0238569	1006
5	rs1805288	T	C	0.54672	1006
5	rs1895324	A	G	0.545726	1006
5	rs5009945	G	T	0.545726	1006
5	rs5009946	A	T	0.545726	1006
5	rs17445199	T	C	0.0168986	1006
5	rs7729379	T	C	0.547714	1006
5	rs13180768	T	C	0.547714	1006
5	rs7709816	G	A	0.547714	1006
5	rs7709598	A	G	0.545726	1006
5	rs7709605	A	G	0.545726	1006
5	rs4034965	G	A	0.54672	1006
5	rs4034966	G	A	0.915507	1006
5	rs1833649	G	A	0.545726	1006
5	rs146413236	C	T	0.00994036	1006
5	rs7715389	G	A	0.915507	1006
5	rs11950281	C	T	0.178926	1006
5	rs11167576	T	C	0.736581	1006
5	rs72806351	A	T	0.190855	1006
5	rs1922667	G	A	0.545726	1006
5	rs1922666	T	C	0.915507	1006
5	rs6579929	C	A	0.545726	1006
5	rs2020191	C	T	0.545726	1006
5	rs2020189	A	G	0.545726	1006
5	rs4958299	C	A	0.454274	1006
5	rs1422358	C	T	0.454274	1006
5	rs1422359	A	G	0.454274	1006
5	rs1422360	G	A	0.454274	1006
5	rs62394463	C	T	0.456262	1006
5	rs62394464	G	A	0.456262	1006
5	rs149091197	C	T	0.00994036	1006
5	rs61312249	T	A	0.45825	1006
5	rs60277528	G	T	0.45825	1006
5	rs61460223	T	G	0.45825	1006
5	rs60730573	A	G	0.0874751	1006
5	rs17445892	T	C	0.456262	1006
5	rs60664974	T	G	0.0874751	1006
5	rs1363424	G	A	0.456262	1006
5	rs10064093	G	A	0.456262	1006
5	rs56237127	A	G	0.178926	1006
5	rs17113066	C	T	0.0874751	1006
5	rs10064171	C	G	0.456262	1006
5	rs79651516	C	T	0.0149105	1006
5	rs72806361	C	T	0.189861	1006
5	rs72806362	C	T	0.153082	1006
5	rs62394469	G	A	0.173956	1006
5	rs59408150	T	C	0.0874751	1006
5	rs60040053	G	A	0.0874751	1006
5	rs60666977	G	C	0.0874751	1006
5	rs67686803	A	G	0.16501	1006
5	rs1422361	G	A	0.266402	1006
5	rs55664233	C	T	0.178926	1006
5	rs72806363	C	G	0.189861	1006
5	rs72806364	C	T	0.189861	1006
5	rs146078418	T	A	0.189861	1006
5	rs62394475	T	C	0.456262	1006
5	rs1862285	A	T	0.456262	1006
5	rs73279044	C	T	0.0874751	1006
5	rs62394476	G	A	0.178926	1006
5	rs62394477	C	A	0.266402	1006
5	rs62394478	C	T	0.178926	1006
5	rs11167578	G	A	0.0874751	1006
5	rs73279045	C	T	0.0874751	1006
5	rs4958527	G	C	0.178926	1006
5	rs116804638	C	G	0.00994036	1006
5	rs72806368	A	G	0.189861	1006
5	rs62394479	T	C	0.178926	1006
5	rs80091187	T	C	0.189861	1006
5	rs67575700	G	A	0.27833	1006
5	rs73279051	G	A	0.0884692	1006
5	rs723427	G	A	0.192843	1006
5	rs13357566	A	G	0.27833	1006
5	rs1363419	A	G	0.189861	1006
5	rs2348646	A	C	0.27833	1006
5	rs113994241	A	G	0.00894632	1006
5	rs17113078	G	A	0.0884692	1006
5	rs17446143	C	T	0.189861	1006
5	rs66579862	G	T	0.27833	1006
5	rs72806373	C	T	0.189861	1006
5	rs56301012	G	A	0.17992	1006
5	rs17543304	G	A	0.178926	1006
5	rs7722129	G	C	0.27833	1006
5	rs1363418	T	G	0.189861	1006
5	rs2881985	G	C	0.190855	1006
5	rs1946226	C	T	0.0884692	1006
5	rs142704867	T	C	0.0357853	1006
5	rs55826009	C	T	0.189861	1006
5	rs17543421	T	C	0.189861	1006
5	rs72806376	C	T	0.189861	1006
5	rs72806378	A	G	0.189861	1006
5	rs28625684	T	C	0.27833	1006
5	rs72806379	C	T	0.189861	1006
5	rs72806381	T	A	0.178926	1006
5	rs67427655	T	A	0.27833	1006
5	rs7704938	C	T	0.457256	1006
5	rs72806384	A	G	0.191849	1006
5	rs72806385	G	A	0.190855	1006
5	rs7726438	T	C	0.460239	1006
5	rs57756164	T	C	0.0894632	1006
5	rs62394492	T	G	0.180915	1006
5	rs72806389	T	C	0.190855	1006
5	rs191675609	C	T	0.0178926	1006
5	rs62394493	C	A	0.17992	1006
5	rs56019388	T	G	0.189861	1006
5	rs7737302	C	T	0.27833	1006
5	rs72806396	G	A	0.189861	1006
5	rs7704063	A	C	0.27833	1006
5	rs1035401	T	C	0.189861	1006
5	rs1035400	A	G	0.27833	1006
5	rs115202010	T	C	0.0725646	1006
5	rs2112538	G	T	0.189861	1006
5	rs72806400	C	T	0.189861	1006
5	rs17113105	A	G	0.190855	1006
5	rs72806402	C	A	0.189861	1006
5	rs17113106	A	G	0.0477137	1006
5	rs147921093	A	G	0.0129225	1006
5	rs2348647	C	A	0.280318	1006
5	rs2348648	C	T	0.191849	1006
5	rs17543712	C	G	0.191849	1006
5	rs1422350	C	T	0.0894632	1006
5	rs4958300	A	G	0.280318	1006
5	rs1363415	C	T	0.0894632	1006
5	rs1363414	A	G	0.0894632	1006
5	rs73280928	C	A	0.0894632	1006
5	rs68155174	A	G	0.281312	1006
5	rs73280931	T	G	0.0894632	1006
5	rs72808303	C	T	0.190855	1006
5	rs73280933	C	T	0.0894632	1006
5	rs11959224	A	G	0.281312	1006
5	rs6876461	T	C	0.281312	1006
5	rs60161211	G	A	0.0894632	1006
5	rs185953579	A	G	0.00397614	1006
5	rs4958529	T	C	0.281312	1006
5	rs56656211	C	T	0.0894632	1006
5	rs61522636	A	G	0.0894632	1006
5	rs72808307	G	A	0.190855	1006
5	rs766895	G	A	0.190855	1006
5	rs73280942	T	G	0.0894632	1006
5	rs7703937	T	C	0.279324	1006
5	rs62394495	T	C	0.182903	1006
5	rs17446807	T	C	0.175944	1006
5	rs114133296	G	A	0.189861	1006
5	rs72808310	T	C	0.189861	1006
5	rs17446828	A	G	0.280318	1006
5	rs56741013	C	A	0.0894632	1006
5	rs17113138	G	T	0.279324	1006
5	rs17113141	A	G	0.0894632	1006
5	rs59086178	C	T	0.0894632	1006
5	rs56221251	A	C	0.27833	1006
5	rs62394496	C	A	0.182903	1006
5	rs17113145	C	T	0.279324	1006
5	rs142089930	A	G	0.0168986	1006
5	rs1010254	C	T	0.279324	1006
5	rs6870097	A	T	0.279324	1006
5	rs6870816	G	T	0.280318	1006
5	rs6896780	T	C	0.279324	1006
5	rs143268025	G	T	0.0129225	1006
5	rs62394497	G	A	0.175944	1006
5	rs60548470	A	G	0.0894632	1006
5	rs80053178	A	G	0.0129225	1006
5	rs10043555	A	G	0.0894632	1006
5	rs1002798	A	G	0.0894632	1006
5	rs55696736	A	G	0.182903	1006
5	rs17447016	A	C	0.189861	1006
5	rs10223089	A	G	0.462227	1006
5	rs10223090	A	G	0.0894632	1006
5	rs2161291	G	A	0.463221	1006
5	rs10223235	G	C	0.274354	1006
5	rs2016865	G	A	0.462227	1006
5	rs1006969	A	G	0.464215	1006
5	rs2112537	T	A	0.0894632	1006
5	rs9324725	G	A	0.27336	1006
5	rs4552577	T	C	0.463221	1006
5	rs4552578	T	C	0.463221	1006
5	rs144453792	C	T	0.00894632	1006
5	rs12110035	G	C	0.463221	1006
5	rs114626875	G	A	0.189861	1006
5	rs55920366	G	A	0.189861	1006
5	rs72808320	G	C	0.189861	1006
5	rs62394500	A	T	0.27336	1006
5	rs918462	A	G	0.27336	1006
5	rs918461	G	A	0.463221	1006
5	rs918460	G	A	0.463221	1006
5	rs72808322	G	A	0.189861	1006
5	rs72808323	G	T	0.0228628	1006
5	rs72808324	T	C	0.190855	1006
5	rs10059148	T	A	0.463221	1006
5	rs62394501	C	T	0.183897	1006
5	rs62394502	G	T	0.463221	1006
5	rs72808326	G	A	0.189861	1006
5	rs114309942	G	A	0.189861	1006
5	rs55655970	T	C	0.463221	1006
5	rs61254880	G	A	0.464215	1006
5	rs61579841	T	C	0.463221	1006
5	rs11950114	G	T	0.183897	1006
5	rs10477015	T	G	0.27336	1006
5	rs10477016	C	T	0.27336	1006
5	rs1592895	A	G	0.464215	1006
5	rs79617533	T	C	0.0894632	1006
5	rs1592896	G	T	0.189861	1006
5	rs62394506	G	C	0.183897	1006
5	rs145104317	C	A	0.0159046	1006
5	rs72808328	G	A	0.189861	1006
5	rs62394507	G	A	0.463221	1006
5	rs72808330	A	G	0.189861	1006
5	rs11954622	T	C	0.463221	1006
5	rs991637	C	A	0.189861	1006
5	rs991636	A	G	0.464215	1006
5	rs991635	A	G	0.189861	1006
5	rs991634	A	T	0.463221	1006
5	rs115672114	G	T	0.189861	1006
5	rs145571675	A	G	0.189861	1006
5	rs34598240	G	A	0.463221	1006
5	rs56093149	G	A	0.185885	1006
5	rs56261934	C	A	0.189861	1006
5	rs55693068	T	A	0.189861	1006
5	rs4958530	A	G	0.463221	1006
5	rs7713838	C	A	0.27336	1006
5	rs17544364	G	A	0.0119284	1006
5	rs17447280	T	C	0.183897	1006
5	rs1422354	C	T	0.463221	1006
5	rs1422352	T	C	0.463221	1006
5	rs6579934	C	T	0.27336	1006
5	rs115786190	A	G	0.0328032	1006
5	rs1363417	A	G	0.466203	1006
5	rs1363416	C	A	0.466203	1006
5	rs76857681	C	A	0.0129225	1006
5	rs994615	C	T	0.463221	1006
5	rs59339342	A	G	0.0894632	1006
5	rs1422349	C	T	0.463221	1006
5	rs1422348	A	G	0.643141	1006
5	rs1363413	C	T	0.189861	1006
5	rs72808338	C	T	0.189861	1006
5	rs6860799	A	G	0.464215	1006
5	rs73280996	C	T	0.0596421	1006
5	rs4958301	G	T	0.488072	1006
5	rs6866637	G	C	0.483101	1006
5	rs55917590	G	T	0.199801	1006
5	rs55726523	C	T	0.199801	1006
5	rs6866565	A	G	0.481113	1006
5	rs55689355	C	G	0.206759	1006
5	rs17544525	A	C	0.208748	1006
5	rs56091570	A	G	0.196819	1006
5	rs2194085	C	G	0.189861	1006
5	rs957211	T	A	0.202783	1006
5	rs1363411	G	A	0.482107	1006
5	rs61414607	A	G	0.0984095	1006
5	rs10515658	C	T	0.202783	1006
5	rs72808345	G	A	0.202783	1006
5	rs2348421	T	C	0.203777	1006
5	rs2348422	G	A	0.203777	1006
5	rs56035552	T	C	0.202783	1006
5	rs888878	C	T	0.202783	1006
5	rs2348423	A	G	0.496024	1006
5	rs888877	C	T	0.202783	1006
5	rs72808347	G	C	0.202783	1006
5	rs62394514	A	G	0.0576541	1006
5	rs111302028	C	T	0.202783	1006
5	rs72808348	G	A	0.204771	1006
5	rs56245652	A	G	0.203777	1006
5	rs111899413	G	A	0.203777	1006
5	rs141463741	G	A	0.203777	1006
5	rs149568676	T	G	0.203777	1006
5	rs56125782	A	G	0.203777	1006
5	rs56382127	C	T	0.203777	1006
5	rs112747766	G	A	0.0337972	1006
5	rs55761989	G	A	0.203777	1006
5	rs10042796	C	A	0.0974155	1006
5	rs10045708	T	G	0.0974155	1006
5	rs72791404	C	T	0.203777	1006
5	rs72791406	A	G	0.203777	1006
5	rs72791407	A	T	0.203777	1006
5	rs72791408	T	C	0.203777	1006
5	rs72791409	A	C	0.203777	1006
5	rs72791410	T	C	0.203777	1006
5	rs72791411	T	A	0.203777	1006
5	rs55715312	G	A	0.203777	1006
5	rs10515660	G	T	0.203777	1006
5	rs113717230	A	G	0.00198807	1006
5	rs10515661	G	C	0.203777	1006
5	rs72791413	T	C	0.204771	1006
5	rs72791415	C	A	0.204771	1006
5	rs2348424	A	G	0.496024	1006
5	rs1156932	C	T	0.203777	1006
5	rs1156933	C	T	0.203777	1006
5	rs1156934	G	A	0.496024	1006
5	rs2348425	C	G	0.201789	1006
5	rs1319549	C	T	0.201789	1006
5	rs4392608	G	A	0.203777	1006
5	rs2348426	A	G	0.203777	1006
5	rs79071151	C	T	0.203777	1006
5	rs1541651	T	G	0.203777	1006
5	rs1541652	A	G	0.203777	1006
5	rs1541653	T	C	0.203777	1006
5	rs1422356	G	C	0.203777	1006
5	rs72791419	A	G	0.203777	1006
5	rs10515662	T	C	0.203777	1006
5	rs982418	T	C	0.203777	1006
5	rs982419	G	C	0.496024	1006
5	rs1363420	C	T	0.203777	1006
5	rs1363421	C	T	0.203777	1006
5	rs10515663	C	T	0.203777	1006
5	rs10476783	G	A	0.492048	1006
5	rs72791420	A	G	0.203777	1006
5	rs72791421	G	T	0.203777	1006
5	rs72791422	T	C	0.203777	1006
5	rs72791423	T	C	0.203777	1006
5	rs7721132	G	A	0.026839	1006
5	rs72791424	A	C	0.203777	1006
5	rs72791425	A	G	0.203777	1006
5	rs55911705	G	A	0.203777	1006
5	rs56074869	T	A	0.203777	1006
5	rs982714	C	T	0.203777	1006
5	rs982715	A	C	0.203777	1006
5	rs982716	C	T	0.203777	1006
5	rs4958303	A	T	0.203777	1006
5	rs4958531	T	C	0.203777	1006
5	rs4958532	G	A	0.203777	1006
5	rs61735377	C	T	0.0198807	1006
5	rs35771607	G	T	0.0109344	1006
5	rs1895245	G	T	0.203777	1006
5	rs1422357	C	A	0.203777	1006
5	rs17545297	A	G	0.203777	1006
5	rs3792906	T	C	0.496024	1006
5	rs3792907	C	T	0.203777	1006
5	rs17545332	T	C	0.203777	1006
5	rs17545367	A	T	0.203777	1006
5	rs17448276	A	G	0.203777	1006
5	rs72791429	A	C	0.203777	1006
5	rs3828683	C	T	0.496024	1006
5	rs3828684	G	A	0.203777	1006
5	rs72791431	C	T	0.0188867	1006
5	rs72791432	T	C	0.203777	1006
5	rs4958533	T	C	0.962227	1006
5	rs3828685	G	A	0.643141	1006
5	rs72791434	C	A	0.203777	1006
5	rs72791435	G	A	0.203777	1006
5	rs17448379	A	G	0.203777	1006
5	rs17448407	T	G	0.203777	1006
5	rs4958534	A	G	0.203777	1006
5	rs17545590	C	T	0.203777	1006
5	rs4958535	C	G	0.203777	1006
5	rs3763130	G	T	0.203777	1006
5	rs17448511	A	G	0.203777	1006
5	rs62394517	C	T	0.0377734	1006
5	rs111939424	C	T	0.203777	1006
5	rs113309975	C	T	0.203777	1006
5	rs72791440	G	A	0.0218688	1006
5	rs17545665	C	T	0.203777	1006
5	rs72791441	A	G	0.203777	1006
5	rs79593753	C	T	0.0228628	1006
5	rs72791442	A	G	0.203777	1006
5	rs10476784	T	C	0.203777	1006
5	rs72791443	T	C	0.203777	1006
5	rs716257	A	G	0.203777	1006
5	rs958955	G	A	0.203777	1006
5	rs1363423	C	T	0.203777	1006
5	rs716256	G	A	0.203777	1006
5	rs41290593	C	A	0.203777	1006
5	rs10434724	T	C	0.194831	1006
5	rs72791445	A	G	0.203777	1006
5	rs10515664	A	G	0.203777	1006
5	rs72791446	T	G	0.203777	1006
5	rs72791447	A	G	0.203777	1006
5	rs72791449	A	G	0.203777	1006
5	rs7341041	A	G	0.194831	1006
5	rs4958304	A	C	0.203777	1006
5	rs72791451	A	G	0.203777	1006
5	rs72791452	T	C	0.203777	1006
5	rs10515665	T	A	0.204771	1006
5	rs72791454	A	T	0.203777	1006
5	rs17448739	C	A	0.203777	1006
5	rs72791456	G	A	0.203777	1006
5	rs17545881	T	A	0.203777	1006
5	rs10515667	G	A	0.203777	1006
5	rs72791458	A	G	0.203777	1006
5	rs73282718	A	T	0.0626243	1006
5	rs12658265	A	T	0.194831	1006
5	rs3749787	G	A	0.194831	1006
5	rs4958536	A	G	0.203777	1006
5	rs4958537	G	A	0.203777	1006
5	rs72791461	T	C	0.203777	1006
5	rs72791463	C	T	0.203777	1006
5	rs11954677	G	A	0.194831	1006
5	rs72791464	C	T	0.203777	1006
5	rs112977446	A	G	0.203777	1006
5	rs116813055	G	T	0.203777	1006
5	rs142910474	G	A	0.314115	1006
5	rs73282722	T	G	0.314115	1006
5	rs73282726	G	A	0.0974155	1006
5	rs11953436	G	A	0.301193	1006
5	rs10040373	C	T	0.0974155	1006
5	rs34482736	A	T	0.110338	1006
5	rs55687380	G	C	0.203777	1006
5	rs17448815	T	C	0.204771	1006
5	rs72791468	C	T	0.204771	1006
5	rs9686172	A	G	0.315109	1006
5	rs9687964	T	G	0.314115	1006
5	rs9688095	T	C	0.314115	1006
5	rs72791470	A	G	0.203777	1006
5	rs2098636	T	A	0.314115	1006
5	rs1422369	A	T	0.314115	1006
5	rs1422370	A	G	0.314115	1006
5	rs1422371	C	G	0.203777	1006
5	rs72791475	G	A	0.203777	1006
5	rs13355544	A	T	0.110338	1006
5	rs1363427	A	G	0.314115	1006
5	rs59081446	A	G	0.110338	1006
5	rs2080933	A	G	0.194831	1006
5	rs72791477	G	A	0.203777	1006
5	rs2216618	A	G	0.110338	1006
5	rs111274157	C	T	0.110338	1006
5	rs115149549	T	C	0.0298211	1006
5	rs56171615	A	T	0.203777	1006
5	rs2194086	G	A	0.110338	1006
5	rs112729802	C	T	0.203777	1006
5	rs9324728	T	A	0.111332	1006
5	rs34215887	A	G	0.0467197	1006
5	rs17546111	G	A	0.203777	1006
5	rs60386518	T	C	0.142147	1006
5	rs17546132	G	A	0.203777	1006
5	rs10515668	G	A	0.203777	1006
5	rs72791481	T	C	0.203777	1006
5	rs142816355	C	G	0.0149105	1006
5	rs147755704	G	T	0.0149105	1006
5	rs1422337	G	A	0.193837	1006
5	rs1946224	C	T	0.203777	1006
5	rs115840728	G	T	0.0337972	1006
5	rs72791484	C	A	0.11829	1006
5	rs1422338	A	G	0.111332	1006
5	rs13188352	A	G	0.111332	1006
5	rs10051177	G	A	0.111332	1006
5	rs1363406	A	G	0.144135	1006
5	rs11739168	C	T	0.149105	1006
5	rs11745796	A	G	0.127237	1006
5	rs17113231	G	C	0.193837	1006
5	rs72791485	A	G	0.203777	1006
5	rs145436966	A	G	0.0178926	1006
5	rs17546335	C	G	0.203777	1006
5	rs35646221	A	T	0.144135	1006
5	rs13171889	G	A	0.111332	1006
5	rs17546405	A	G	0.203777	1006
5	rs72791486	C	A	0.203777	1006
5	rs72791488	G	T	0.203777	1006
5	rs1946225	T	G	0.203777	1006
5	rs72791490	G	A	0.203777	1006
5	rs77804196	T	A	0.0526839	1006
5	rs72791492	A	G	0.203777	1006
5	rs72791494	G	T	0.203777	1006
5	rs72791495	G	T	0.203777	1006
5	rs55893124	C	T	0.203777	1006
5	rs4958541	A	G	0.203777	1006
5	rs4958542	T	C	0.508946	1006
5	rs72791498	G	A	0.203777	1006
5	rs2042202	C	T	0.508946	1006
5	rs72791499	G	A	0.203777	1006
5	rs143225702	A	G	0.0139165	1006
5	rs2080929	T	C	0.203777	1006
5	rs2080930	A	C	0.203777	1006
5	rs2080931	A	C	0.508946	1006
5	rs13167416	T	C	0.111332	1006
5	rs4958543	A	G	0.203777	1006
5	rs17113236	T	A	0.193837	1006
5	rs10063682	C	G	0.111332	1006
5	rs1549196	A	C	0.508946	1006
5	rs114440413	C	T	0.00894632	1006
5	rs113559777	T	C	0.203777	1006
5	rs2194084	T	C	0.203777	1006
5	rs78657352	T	C	0.0168986	1006
5	rs1422339	T	A	0.508946	1006
5	rs72793405	C	T	0.203777	1006
5	rs1820039	A	C	0.193837	1006
5	rs56330314	A	G	0.0606362	1006
5	rs12189223	T	C	0.111332	1006
5	rs72793406	G	A	0.203777	1006
5	rs78482886	A	T	0.0656064	1006
5	rs75030755	C	T	0.0646123	1006
5	rs72793407	T	A	0.203777	1006
5	rs72793408	G	C	0.203777	1006
5	rs10515670	C	A	0.203777	1006
5	rs12188805	G	A	0.111332	1006
5	rs185622889	C	T	0.00795229	1006
5	rs1549194	G	C	0.508946	1006
5	rs72793410	C	T	0.197813	1006
5	rs140691984	G	A	0.0178926	1006
5	rs72793411	T	G	0.203777	1006
5	rs60638595	G	A	0.0646123	1006
5	rs72793413	A	G	0.203777	1006
5	rs12656839	G	C	0.508946	1006
5	rs72793414	G	A	0.203777	1006
5	rs72793415	T	C	0.203777	1006
5	rs115332387	A	G	0.028827	1006
5	rs76572344	T	G	0.203777	1006
5	rs72793416	G	A	0.203777	1006
5	rs72793417	G	T	0.203777	1006
5	rs10038465	A	G	0.112326	1006
5	rs35089436	A	G	0.508946	1006
5	rs62394523	T	C	0.39662	1006
5	rs34506975	G	C	0.112326	1006
5	rs72793420	G	A	0.203777	1006
5	rs62394524	G	C	0.192843	1006
5	rs55873826	A	G	0.192843	1006
5	rs59422719	A	G	0.192843	1006
5	rs28812797	C	T	0.112326	1006
5	rs116694426	G	C	0.0337972	1006
5	rs58397562	G	A	0.39662	1006
5	rs59413242	C	T	0.193837	1006
5	rs57792782	G	C	0.193837	1006
5	rs55786903	A	C	0.39662	1006
5	rs62394531	A	G	0.39662	1006
5	rs36118613	G	A	0.239563	1006
5	rs56317910	T	C	0.397614	1006
5	rs61251036	G	A	0.397614	1006
5	rs114562201	C	T	0.0188867	1006
5	rs55646219	T	G	0.192843	1006
5	rs62394536	T	G	0.192843	1006
5	rs55951926	T	C	0.203777	1006
5	rs72793427	C	T	0.203777	1006
5	rs7709256	G	A	0.508946	1006
5	rs1019475	G	T	0.39662	1006
5	rs72793429	C	A	0.203777	1006
5	rs12652627	G	T	0.39662	1006
5	rs72793431	C	A	0.203777	1006
5	rs74456455	A	G	0.0397614	1006
5	rs72793433	C	T	0.203777	1006
5	rs2059088	T	C	0.39662	1006
5	rs2059087	G	A	0.39662	1006
5	rs2161292	T	G	0.192843	1006
5	rs2059086	C	T	0.39662	1006
5	rs4404667	T	C	0.397614	1006
5	rs4339340	G	A	0.193837	1006
5	rs4418086	G	A	0.397614	1006
5	rs62394547	G	A	0.193837	1006
5	rs11740288	G	T	0.150099	1006
5	rs4532354	A	G	0.39662	1006
5	rs1862289	T	A	0.0397614	1006
5	rs146284930	G	C	0.0119284	1006
5	rs1862288	T	C	0.39662	1006
5	rs56035517	T	A	0.203777	1006
5	rs1862287	C	T	0.192843	1006
5	rs72793437	T	C	0.203777	1006
5	rs72793438	A	T	0.203777	1006
5	rs6879741	A	G	0.191849	1006
5	rs1862286	A	G	0.395626	1006
5	rs72793439	T	C	0.203777	1006
5	rs6861042	T	C	0.191849	1006
5	rs6880091	A	G	0.395626	1006
5	rs11957713	A	G	0.39662	1006
5	rs72793442	G	T	0.203777	1006
5	rs116810497	C	T	0.026839	1006
5	rs72793443	T	C	0.203777	1006
5	rs80031069	G	A	0.026839	1006
5	rs72793444	T	C	0.204771	1006
5	rs2112540	C	T	0.192843	1006
5	rs2112539	C	T	0.192843	1006
5	rs72793447	T	C	0.203777	1006
5	rs75193480	T	G	0.0705765	1006
5	rs62393517	A	T	0.39662	1006
5	rs2348642	C	T	0.39662	1006
5	rs2348643	G	A	0.39662	1006
5	rs59598651	C	T	0.192843	1006
5	rs59893645	T	C	0.39662	1006
5	rs72793449	G	A	0.203777	1006
5	rs57092036	G	T	0.39662	1006
5	rs10042880	A	G	0.11332	1006
5	rs60079070	G	C	0.39662	1006
5	rs62393522	G	A	0.39662	1006
5	rs61640731	C	T	0.192843	1006
5	rs55657913	A	G	0.192843	1006
5	rs55638905	C	T	0.192843	1006
5	rs58985741	T	C	0.39662	1006
5	rs56211663	G	A	0.203777	1006
5	rs55724355	G	A	0.203777	1006
5	rs4602615	A	G	0.192843	1006
5	rs1422368	T	C	0.39662	1006
5	rs72793455	C	A	0.203777	1006
5	rs1422367	G	A	0.192843	1006
5	rs2080932	T	C	0.192843	1006
5	rs1422366	G	A	0.191849	1006
5	rs4958305	A	G	0.203777	1006
5	rs4958306	T	C	0.203777	1006
5	rs61131643	T	A	0.112326	1006
5	rs4958544	G	T	0.203777	1006
5	rs888883	C	T	0.192843	1006
5	rs75950068	T	C	0.203777	1006
5	rs59306112	A	T	0.39662	1006
5	rs7716081	T	C	0.39662	1006
5	rs7716395	T	A	0.192843	1006
5	rs888882	A	T	0.39662	1006
5	rs4400117	G	C	0.39662	1006
5	rs72793460	T	C	0.203777	1006
5	rs7700695	C	T	0.192843	1006
5	rs36115811	C	T	0.00994036	1006
5	rs72793462	G	A	0.203777	1006
5	rs144854323	G	C	0.0119284	1006
5	rs72793463	C	T	0.203777	1006
5	rs12658063	T	C	0.39662	1006
5	rs12655878	C	T	0.39662	1006
5	rs12660058	A	G	0.191849	1006
5	rs62393528	T	A	0.191849	1006
5	rs62393529	C	T	0.39662	1006
5	rs62393530	A	G	0.39662	1006
5	rs6865721	C	T	0.39662	1006
5	rs56358018	G	A	0.39662	1006
5	rs62393532	T	G	0.39662	1006
5	rs62393533	A	C	0.39662	1006
5	rs9324729	G	A	0.112326	1006
5	rs9324730	A	C	0.112326	1006
5	rs10515671	A	G	0.204771	1006
5	rs62393534	G	C	0.397614	1006
5	rs62393535	C	A	0.39662	1006
5	rs72793466	A	G	0.204771	1006
5	rs62393536	C	T	0.39662	1006
5	rs62393537	C	G	0.39662	1006
5	rs6872336	G	A	0.508946	1006
5	rs1422365	A	G	0.39662	1006
5	rs1422364	A	C	0.39662	1006
5	rs72793468	A	G	0.204771	1006
5	rs1422363	C	T	0.39662	1006
5	rs72793469	G	A	0.204771	1006
5	rs4958545	T	C	0.397614	1006
5	rs60121312	T	C	0.202783	1006
5	rs59365202	G	A	0.202783	1006
5	rs115202425	T	C	0.0188867	1006
5	rs17450419	C	G	0.117296	1006
5	rs13361745	A	G	0.203777	1006
5	rs55696776	C	T	0.199801	1006
5	rs56275648	G	A	0.199801	1006
5	rs55846431	G	A	0.199801	1006
5	rs11743236	C	G	0.133201	1006
5	rs10072743	T	C	0.202783	1006
5	rs10065026	G	A	0.202783	1006
5	rs4958546	G	A	0.202783	1006
5	rs4958547	A	G	0.202783	1006
5	rs4958548	T	C	0.202783	1006
5	rs4958307	C	T	0.202783	1006
5	rs72793472	C	G	0.202783	1006
5	rs10069107	C	T	0.202783	1006
5	rs7356769	T	A	0.202783	1006
5	rs1422340	T	C	0.202783	1006
5	rs1422341	G	A	0.202783	1006
5	rs1422342	T	C	0.202783	1006
5	rs72793476	A	G	0.202783	1006
5	rs75684842	C	G	0.135189	1006
5	rs34623862	A	G	0.112326	1006
5	rs34528250	T	A	0.110338	1006
5	rs888879	C	T	0.202783	1006
5	rs731117	T	C	0.202783	1006
5	rs1363407	T	C	0.202783	1006
5	rs1363408	A	G	0.202783	1006
5	rs1363409	A	G	0.202783	1006
5	rs6886963	A	C	0.202783	1006
5	rs10213914	A	C	0.202783	1006
5	rs17113252	C	T	0.186879	1006
5	rs62393539	G	A	0.186879	1006
5	rs11959548	C	T	0.187873	1006
5	rs72793480	G	A	0.202783	1006
5	rs72793481	C	G	0.202783	1006
5	rs11959584	C	T	0.5	1006
5	rs28374977	T	G	0.202783	1006
5	rs17113267	G	A	0.185885	1006
5	rs17548153	C	T	0.202783	1006
5	rs28639501	T	C	0.202783	1006
5	rs72793485	T	A	0.202783	1006
5	rs28495602	A	G	0.202783	1006
5	rs539358649	C	T	0.00397614	1006
5	rs6897802	C	T	0.5	1006
5	rs72793487	T	C	0.202783	1006
5	rs17113268	C	T	0.110338	1006
5	rs72793488	G	A	0.202783	1006
5	rs11750622	G	A	0.15507	1006
5	rs114559927	C	T	0.0149105	1006
5	rs1422343	C	T	0.202783	1006
5	rs1422344	T	A	0.202783	1006
5	rs6884899	T	C	0.202783	1006
5	rs6864518	G	A	0.202783	1006
5	rs6864702	G	A	0.202783	1006
5	rs56392306	C	T	0.202783	1006
5	rs76633800	C	G	0.0188867	1006
5	rs1019476	G	A	0.202783	1006
5	rs3864272	A	G	0.202783	1006
5	rs4317310	T	A	0.187873	1006
5	rs151183601	C	A	0.00795229	1006
5	rs149955104	G	A	0.0139165	1006
5	rs62393543	T	A	0.186879	1006
5	rs10037486	T	G	0.202783	1006
5	rs10078881	C	T	0.201789	1006
5	rs35396120	C	G	0.111332	1006
5	rs4958549	C	A	0.201789	1006
5	rs10038929	T	C	0.202783	1006
5	rs149260949	C	G	0.202783	1006
5	rs191766106	C	T	0.0119284	1006
5	rs144767835	A	G	0.202783	1006
5	rs10055105	G	A	0.202783	1006
5	rs144613492	T	A	0.202783	1006
5	rs111567154	C	T	0.213718	1006
5	rs1035396	T	A	0.202783	1006
5	rs7719209	G	A	0.5	1006
5	rs28655323	A	G	0.202783	1006
5	rs28548215	G	A	0.202783	1006
5	rs1035397	C	G	0.500994	1006
5	rs13356461	G	A	0.202783	1006
5	rs13157628	T	C	0.111332	1006
5	rs10039253	C	T	0.202783	1006
5	rs35096741	A	T	0.111332	1006
5	rs34580661	C	T	0.111332	1006
5	rs17548209	T	C	0.202783	1006
5	rs113263475	G	A	0.0616302	1006
5	rs72793497	C	T	0.202783	1006
5	rs4958311	T	A	0.202783	1006
5	rs4958312	T	C	0.202783	1006
5	rs4958313	C	T	0.202783	1006
5	rs4958314	G	A	0.202783	1006
5	rs17113269	C	T	0.111332	1006
5	rs13189527	T	C	0.0129225	1006
5	rs4493664	C	A	0.202783	1006
5	rs74662610	T	C	0.202783	1006
5	rs62393547	C	T	0.185885	1006
5	rs61637365	G	C	0.202783	1006
5	rs55874732	G	A	0.202783	1006
5	rs13161387	T	C	0.111332	1006
5	rs62393548	G	A	0.185885	1006
5	rs10071155	T	C	0.202783	1006
5	rs75933825	T	G	0.027833	1006
5	rs61291139	G	A	0.265408	1006
5	rs147982172	T	A	0.0208748	1006
5	rs11747981	T	A	0.822068	1006
5	rs56399799	T	C	0.223658	1006
5	rs12656429	C	T	0.164016	1006
5	rs10067604	C	G	0.342942	1006
5	rs10515672	A	G	0.22167	1006
5	rs62393549	C	T	0.120278	1006
5	rs7731937	T	C	0.511928	1006
5	rs72795306	A	C	0.028827	1006
5	rs55909942	T	G	0.223658	1006
5	rs10434713	T	C	0.432406	1006
5	rs7717092	G	A	0.854871	1006
5	rs7737243	T	A	0.432406	1006
5	rs7717150	A	T	0.854871	1006
5	rs7717550	G	A	0.853877	1006
5	rs11746610	T	A	0.198807	1006
5	rs2216617	T	G	0.432406	1006
5	rs1345666	G	C	0.432406	1006
5	rs17548369	T	C	0.0934394	1006
5	rs1035398	C	T	0.224652	1006
5	rs17451282	A	G	0.223658	1006
5	rs17451303	A	G	0.223658	1006
5	rs17113291	T	C	0.223658	1006
5	rs7705865	G	A	0.431412	1006
5	rs2961771	C	T	0.198807	1006
5	rs6579943	A	T	0.431412	1006
5	rs139252336	G	A	0.0149105	1006
5	rs13161499	A	G	0.431412	1006
5	rs62393550	T	C	0.05666	1006
5	rs2961772	G	A	0.629225	1006
5	rs56165873	C	T	0.224652	1006
5	rs145792314	C	G	0.0188867	1006
5	rs55954611	C	A	0.223658	1006
5	rs72795315	G	T	0.223658	1006
5	rs1035399	C	T	0.853877	1006
5	rs55677109	T	C	0.224652	1006
5	rs111898793	T	C	0.223658	1006
5	rs190411254	G	A	0.0318091	1006
5	rs2961737	G	A	0.630219	1006
5	rs6579945	A	T	0.65507	1006
5	rs72795319	C	A	0.223658	1006
5	rs72795320	G	T	0.223658	1006
5	rs1422347	C	T	0.94831	1006
5	rs2961738	T	C	0.631213	1006
5	rs2909949	C	G	0.213718	1006
5	rs2909950	G	A	0.423459	1006
5	rs2112536	C	T	0.641153	1006
5	rs2909951	A	G	0.949304	1006
5	rs72795325	C	T	0.275348	1006
5	rs2348645	A	T	0.673956	1006
5	rs76487875	C	T	0.0198807	1006
5	rs17451455	C	T	0.275348	1006
5	rs7725174	G	T	0.15507	1006
5	rs78038401	G	T	0.0675944	1006
5	rs11748577	C	T	0.153082	1006
5	rs2909952	G	C	0.949304	1006
5	rs77490601	C	T	0.0477137	1006
5	rs4958550	G	A	0.275348	1006
5	rs56050684	C	A	0.275348	1006
5	rs55696164	G	A	0.275348	1006
5	rs79807378	A	G	0.0695825	1006
5	rs2909954	G	A	0.879722	1006
5	rs2961740	T	A	0.601392	1006
5	rs2909955	C	G	0.581511	1006
5	rs4958551	G	A	0.277336	1006
5	rs765676	G	A	0.581511	1006
5	rs765674	T	G	0.858847	1006
5	rs75743396	T	A	0.0666004	1006
5	rs7714408	G	A	0.131213	1006
5	rs4585434	T	C	0.717694	1006
5	rs4362934	A	C	0.730616	1006
5	rs17113313	C	G	0.0705765	1006
5	rs4075630	T	C	0.270378	1006
5	rs4075629	T	C	0.547714	1006
5	rs10515673	G	A	0.139165	1006
5	rs4361504	A	G	0.547714	1006
5	rs60032902	T	G	0.131213	1006
5	rs10052442	G	A	0.270378	1006
5	rs73798679	C	A	0.0705765	1006
5	rs60822868	G	T	0.131213	1006
5	rs4613693	G	T	0.277336	1006
5	rs78039541	T	C	0.139165	1006
5	rs73798680	G	A	0.139165	1006
5	rs56097272	G	A	0.277336	1006
5	rs10058413	C	T	0.271372	1006
5	rs12654017	C	T	0.131213	1006
5	rs12654099	G	T	0.131213	1006
5	rs73798681	G	T	0.270378	1006
5	rs150973759	A	G	0.0178926	1006
5	rs17548854	C	A	0.277336	1006
5	rs17451810	C	G	0.277336	1006
5	rs13436634	T	C	0.547714	1006
5	rs6875911	T	C	0.267396	1006
5	rs4958553	A	C	0.547714	1006
5	rs10463245	A	G	0.270378	1006
5	rs4958554	T	G	0.277336	1006
5	rs4958555	G	A	0.277336	1006
5	rs72795336	G	A	0.277336	1006
5	rs200596600	C	T	0.0168986	1006
5	rs13190288	C	T	0.270378	1006
5	rs73798682	A	G	0.139165	1006
5	rs35513945	T	C	0.547714	1006
5	rs72795339	A	C	0.277336	1006
5	rs72795340	G	C	0.276342	1006
5	rs13158091	A	G	0.271372	1006
5	rs62393553	A	C	0.0347913	1006
5	rs12659160	T	C	0.547714	1006
5	rs34299746	G	T	0.408549	1006
5	rs79901840	G	A	0.0705765	1006
5	rs116492045	C	T	0.0188867	1006
5	rs4246030	C	T	0.276342	1006
5	rs4246031	G	T	0.0685885	1006
5	rs72795344	T	A	0.276342	1006
5	rs4958556	G	A	0.0685885	1006
5	rs111674808	A	T	0.00397614	1006
5	rs74935598	A	C	0.0685885	1006
5	rs4464677	C	G	0.0715706	1006
5	rs76013536	T	C	0.0685885	1006
5	rs4958557	A	G	0.34493	1006
5	rs79105866	C	A	0.0685885	1006
5	rs79585182	C	T	0.0685885	1006
5	rs4342320	T	A	0.276342	1006
5	rs28663290	T	G	0.34493	1006
5	rs28450108	C	T	0.0685885	1006
5	rs28687145	A	G	0.34493	1006
5	rs6885840	T	A	0.0685885	1006
5	rs72795349	T	C	0.276342	1006
5	rs72795350	G	A	0.276342	1006
5	rs6868942	A	G	0.34493	1006
5	rs10053527	A	G	0.168986	1006
5	rs111904822	A	G	0.027833	1006
5	rs72795351	G	A	0.281312	1006
5	rs72795352	G	A	0.276342	1006
5	rs79974301	G	A	0.0685885	1006
5	rs79046743	C	T	0.0685885	1006
5	rs72795354	G	T	0.343936	1006
5	rs72795356	G	A	0.111332	1006
5	rs4407620	T	C	0.34493	1006
5	rs4475248	C	A	0.34493	1006
5	rs4569857	A	G	0.34493	1006
5	rs55748286	G	A	0.34493	1006
5	rs55858427	T	C	0.34493	1006
5	rs140578258	G	A	0.0168986	1006
5	rs17452090	A	G	0.34493	1006
5	rs10053277	T	C	0.34493	1006
5	rs17549307	T	C	0.276342	1006
5	rs79241281	G	A	0.0685885	1006
5	rs56012817	G	A	0.34493	1006
5	rs78081010	C	A	0.0685885	1006
5	rs4958559	T	G	0.34493	1006
5	rs2961747	T	C	0.345924	1006
5	rs4246032	C	T	0.34493	1006
5	rs56346646	G	A	0.276342	1006
5	rs17549376	T	C	0.34493	1006
5	rs56028813	G	A	0.276342	1006
5	rs145457213	C	T	0.028827	1006
5	rs2961746	C	T	0.514911	1006
5	rs28578355	G	A	0.168986	1006
5	rs12654265	T	C	0.346918	1006
5	rs55802718	G	A	0.277336	1006
5	rs2964249	G	T	0.277336	1006
5	rs2964248	G	A	0.277336	1006
5	rs2961745	C	T	0.277336	1006
5	rs78108762	T	G	0.0685885	1006
5	rs17549488	C	A	0.275348	1006
5	rs75747904	T	C	0.0487078	1006
5	rs72795364	G	A	0.275348	1006
5	rs2961741	T	C	0.276342	1006
5	rs10036750	T	C	0.275348	1006
5	rs10045463	C	T	0.275348	1006
5	rs17113380	G	A	0.0705765	1006
5	rs76933343	A	C	0.0666004	1006
5	rs2964243	G	A	0.435388	1006
5	rs73284867	T	C	0.0666004	1006
5	rs2964242	T	C	0.470179	1006
5	rs2961762	G	T	0.470179	1006
5	rs2964240	T	C	0.403579	1006
5	rs72795371	G	A	0.276342	1006
5	rs4262091	G	A	0.402584	1006
5	rs10067084	A	T	0.403579	1006
5	rs74834589	A	G	0.0666004	1006
5	rs2964237	T	C	0.403579	1006
5	rs4958315	A	C	0.492048	1006
5	rs7711928	G	A	0.402584	1006
5	rs73284889	G	A	0.402584	1006
5	rs60835300	A	G	0.403579	1006
5	rs186476411	G	T	0.0218688	1006
5	rs6876403	A	G	0.276342	1006
5	rs6876723	C	T	0.27336	1006
5	rs4958560	T	C	0.277336	1006
5	rs2964231	C	T	0.280318	1006
5	rs4958561	A	G	0.277336	1006
5	rs2961764	G	C	0.481113	1006
5	rs72795376	T	C	0.277336	1006
5	rs2961765	C	T	0.280318	1006
5	rs2961766	G	A	0.277336	1006
5	rs72795379	A	G	0.277336	1006
5	rs2964230	A	T	0.277336	1006
5	rs71588051	A	G	0.134195	1006
5	rs150708279	C	T	0.0188867	1006
5	rs115768938	A	G	0.0675944	1006
5	rs74781266	G	A	0.028827	1006
5	rs2961756	T	A	0.280318	1006
5	rs12188564	G	A	0.277336	1006
5	rs2961757	G	T	0.594433	1006
5	rs4478308	A	G	0.277336	1006
5	rs72795384	G	A	0.028827	1006
5	rs3923209	A	T	0.277336	1006
5	rs73286717	C	T	0.0675944	1006
5	rs10155517	G	T	0.277336	1006
5	rs2964225	C	T	0.347913	1006
5	rs62395562	C	G	0.134195	1006
5	rs17113389	T	C	0.134195	1006
5	rs6891898	T	G	0.0685885	1006
5	rs2964224	G	A	0.347913	1006
5	rs17452991	G	C	0.27833	1006
5	rs6874865	A	G	0.0675944	1006
5	rs2961759	T	C	0.482107	1006
5	rs17113394	A	G	0.0675944	1006
5	rs2961760	T	C	0.281312	1006
5	rs4580766	A	G	0.277336	1006
5	rs57336534	T	A	0.0675944	1006
5	rs146221758	G	A	0.0188867	1006
5	rs7721306	C	T	0.134195	1006
5	rs2964223	C	T	0.308151	1006
5	rs17550287	T	G	0.0397614	1006
5	rs4958316	C	A	0.281312	1006
5	rs72795386	A	G	0.0149105	1006
5	rs4958317	G	A	0.280318	1006
5	rs4958318	C	T	0.27833	1006
5	rs7703981	A	G	0.0636183	1006
5	rs78258242	A	G	0.026839	1006
5	rs72795389	C	T	0.262425	1006
5	rs17113408	A	T	0.0636183	1006
5	rs17550343	C	G	0.262425	1006
5	rs6869771	A	G	0.0646123	1006
5	rs6870096	C	G	0.699801	1006
5	rs6869968	A	G	0.329026	1006
5	rs6875259	G	T	0.0636183	1006
5	rs2964221	G	A	0.698807	1006
5	rs11956179	T	G	0.33002	1006
5	rs58664268	G	A	0.0636183	1006
5	rs79789534	A	G	0.0377734	1006
5	rs17113421	T	C	0.0636183	1006
5	rs6871986	T	C	0.326044	1006
5	rs6872346	T	C	0.0646123	1006
5	rs6891765	G	A	0.0636183	1006
5	rs57358310	A	T	0.326044	1006
5	rs55970355	A	G	0.0636183	1006
5	rs72795394	G	T	0.262425	1006
5	rs17453481	A	C	0.262425	1006
5	rs112564513	C	T	0.262425	1006
5	rs6867859	G	T	0.0636183	1006
5	rs6868331	A	G	0.326044	1006
5	rs6890103	T	C	0.33499	1006
5	rs35124713	G	A	0.262425	1006
5	rs4605775	C	T	0.0795229	1006
5	rs55648940	C	T	0.261431	1006
5	rs7701534	T	G	0.340954	1006
5	rs113486305	C	G	0.00497018	1006
5	rs112223343	G	A	0.261431	1006
5	rs150595860	G	A	0.0178926	1006
5	rs72797203	C	T	0.261431	1006
5	rs117693768	A	C	0.0387674	1006
5	rs113759615	G	A	0.261431	1006
5	rs11951715	A	G	0.340954	1006
5	rs11738783	T	G	0.0765408	1006
5	rs113031421	C	A	0.261431	1006
5	rs4304072	G	C	0.340954	1006
5	rs2961761	A	G	0.459245	1006
5	rs4537047	A	G	0.340954	1006
5	rs2964219	T	G	0.956262	1006
5	rs73286762	T	C	0.0795229	1006
5	rs35460029	G	A	0.248509	1006
5	rs55869831	A	C	0.340954	1006
5	rs60436228	T	C	0.0795229	1006
5	rs2964218	A	C	0.45825	1006
5	rs61608756	G	C	0.0675944	1006
5	rs2964217	A	G	0.708748	1006
5	rs62395569	G	A	0.0675944	1006
5	rs62395570	A	G	0.0795229	1006
5	rs72797211	T	A	0.261431	1006
5	rs59214890	T	C	0.0675944	1006
5	rs79448923	C	T	0.0795229	1006
5	rs72797213	A	T	0.261431	1006
5	rs11953465	A	G	0.340954	1006
5	rs72797215	C	G	0.261431	1006
5	rs12515463	T	G	0.0318091	1006
5	rs56828861	T	C	0.0675944	1006
5	rs10046082	G	A	0.261431	1006
5	rs72797217	C	T	0.261431	1006
5	rs148900357	T	C	0.0208748	1006
5	rs4958319	T	A	0.340954	1006
5	rs141987120	C	G	0.0149105	1006
5	rs62395573	G	C	0.0675944	1006
5	rs4360032	T	C	0.261431	1006
5	rs4557395	G	T	0.261431	1006
5	rs4612055	T	C	0.340954	1006
5	rs2964215	A	C	0.707753	1006
5	rs115818338	G	A	0.0367793	1006
5	rs4958320	G	A	0.261431	1006
5	rs10056525	C	T	0.248509	1006
5	rs4958562	C	T	0.261431	1006
5	rs4074300	C	T	0.0675944	1006
5	rs61070048	A	C	0.340954	1006
5	rs60230149	G	A	0.340954	1006
5	rs151194847	T	A	0.00695825	1006
5	rs60025184	G	A	0.340954	1006
5	rs2961768	G	A	0.114314	1006
5	rs17113468	A	G	0.0675944	1006
5	rs58475180	T	C	0.340954	1006
5	rs60647622	A	G	0.0675944	1006
5	rs147515472	G	A	0.028827	1006
5	rs12188263	A	T	0.261431	1006
5	rs191207127	G	T	0.0149105	1006
5	rs141074839	G	A	0.0248509	1006
5	rs11746948	A	C	0.114314	1006
5	rs61641357	G	A	0.0675944	1006
5	rs58558205	C	A	0.0675944	1006
5	rs62395583	G	C	0.0586481	1006
5	rs111868324	G	A	0.291252	1006
5	rs150724965	A	T	0.261431	1006
5	rs111229011	C	T	0.0168986	1006
5	rs57278503	C	A	0.0795229	1006
5	rs58429828	C	G	0.0675944	1006
5	rs4309960	A	G	0.340954	1006
5	rs56656916	C	T	0.0675944	1006
5	rs114200070	T	A	0.0298211	1006
5	rs12657267	T	C	0.0387674	1006
5	rs4473761	C	G	0.261431	1006
5	rs12188715	T	A	0.261431	1006
5	rs10476785	A	G	0.340954	1006
5	rs11958345	T	A	0.0675944	1006
5	rs72797227	T	C	0.0447316	1006
5	rs114852555	T	C	0.0377734	1006
5	rs116047451	C	A	0.0377734	1006
5	rs17453740	A	G	0.261431	1006
5	rs17453775	C	T	0.261431	1006
5	rs114238609	C	G	0.0119284	1006
5	rs17113482	T	C	0.0675944	1006
5	rs62395589	C	G	0.0675944	1006
5	rs114205523	A	C	0.0347913	1006
5	rs17453880	G	A	0.33002	1006
5	rs62395590	C	T	0.0675944	1006
5	rs17113485	A	G	0.340954	1006
5	rs7702312	A	T	0.0675944	1006
5	rs72797231	C	T	0.0447316	1006
5	rs4958563	A	G	0.340954	1006
5	rs12188451	G	A	0.247515	1006
5	rs57670604	C	T	0.0675944	1006
5	rs17113489	C	T	0.0675944	1006
5	rs17113492	A	C	0.0675944	1006
5	rs11948856	T	G	0.343936	1006
5	rs12654855	A	G	0.0377734	1006
5	rs11960155	G	A	0.0675944	1006
5	rs77989528	A	G	0.0218688	1006
5	rs7735160	C	T	0.0795229	1006
5	rs148730207	C	T	0.00497018	1006
5	rs78489830	G	C	0.0377734	1006
5	rs77011286	C	T	0.0109344	1006
5	rs140779416	G	T	0.0218688	1006
5	rs80148650	A	T	0.0377734	1006
5	rs56115245	G	T	0.0675944	1006
5	rs11959980	G	A	0.0675944	1006
5	rs79021723	G	A	0.0298211	1006
5	rs4621548	C	T	0.114314	1006
5	rs77840325	A	G	0.026839	1006
5	rs36077352	C	T	0.0675944	1006
5	rs144335406	T	C	0.026839	1006
5	rs76053319	C	T	0.0437376	1006
5	rs72797233	A	G	0.261431	1006
5	rs36044888	C	T	0.247515	1006
5	rs79212538	G	T	0.0357853	1006
5	rs114025627	C	T	0.0377734	1006
5	rs6872479	G	T	0.882704	1006
5	rs6897983	T	C	0.340954	1006
5	rs61294052	A	G	0.0675944	1006
5	rs4326129	A	T	0.293241	1006
5	rs76758465	T	G	0.0457256	1006
5	rs34322043	C	T	0.173956	1006
5	rs35458863	T	G	0.248509	1006
5	rs72797237	A	C	0.261431	1006
5	rs115409453	G	C	0.0427435	1006
5	rs75229703	C	T	0.0149105	1006
5	rs59054470	C	T	0.0675944	1006
5	rs72797239	C	G	0.0238569	1006
5	rs12655008	T	C	0.54175	1006
5	rs12054984	T	A	0.294235	1006
5	rs12055147	A	C	0.294235	1006
5	rs72797241	G	A	0.261431	1006
5	rs34106489	A	G	0.294235	1006
5	rs72797243	G	A	0.261431	1006
5	rs59126622	G	T	0.340954	1006
5	rs62395600	A	G	0.0675944	1006
5	rs73801718	T	G	0.0675944	1006
5	rs12522538	A	G	0.340954	1006
5	rs188247728	T	C	0.0159046	1006
5	rs62395602	C	T	0.05666	1006
5	rs2964263	C	G	0.290258	1006
5	rs7703966	C	T	0.0675944	1006
5	rs34962096	A	T	0.249503	1006
5	rs11167584	A	C	0.272366	1006
5	rs12153605	T	A	0.249503	1006
5	rs148137220	T	G	0.0188867	1006
5	rs11955130	G	A	0.0675944	1006
5	rs12658941	T	G	0.117296	1006
5	rs4958564	T	C	0.261431	1006
5	rs4958565	T	C	0.261431	1006
5	rs13359939	G	A	0.261431	1006
5	rs13361438	A	C	0.27336	1006
5	rs4487479	C	G	0.343936	1006
5	rs55648729	G	T	0.261431	1006
5	rs60862272	A	G	0.343936	1006
5	rs4246033	T	C	0.261431	1006
5	rs2964260	T	C	0.539761	1006
5	rs35706568	T	G	0.144135	1006
5	rs10515674	G	A	0.11829	1006
5	rs72797251	G	A	0.261431	1006
5	rs138006630	T	C	0.027833	1006
5	rs7733725	T	G	0.295229	1006
5	rs6873744	G	T	0.11829	1006
5	rs142764009	G	C	0.00397614	1006
5	rs11956651	G	A	0.27336	1006
5	rs67979431	G	T	0.271372	1006
5	rs72797254	T	C	0.260437	1006
5	rs10043260	G	C	0.860835	1006
5	rs9324734	G	A	0.272366	1006
5	rs138312634	G	A	0.00994036	1006
5	rs6884556	G	C	0.272366	1006
5	rs10515675	G	C	0.272366	1006
5	rs10515676	G	A	0.272366	1006
5	rs4958566	C	T	0.272366	1006
5	rs6871699	T	C	0.27336	1006
5	rs35269344	G	A	0.0109344	1006
5	rs17454420	G	A	0.261431	1006
5	rs115705879	C	T	0.0427435	1006
5	rs6895969	G	A	0.27336	1006
5	rs4958567	T	G	0.27336	1006
5	rs4958568	G	A	0.274354	1006
5	rs4958569	A	G	0.27336	1006
5	rs4406125	G	A	0.272366	1006
5	rs17113527	A	T	0.0616302	1006
5	rs141085859	C	G	0.0298211	1006
5	rs72797261	G	A	0.0805169	1006
5	rs17454604	C	T	0.144135	1006
5	rs17454632	G	T	0.250497	1006
5	rs72797262	C	A	0.261431	1006
5	rs4398624	T	C	0.27336	1006
5	rs114711118	C	T	0.0149105	1006
5	rs34839589	G	A	0.250497	1006
5	rs2961753	A	G	0.293241	1006
5	rs115191274	T	G	0.0159046	1006
5	rs4413521	T	G	0.251491	1006
5	rs4610448	A	T	0.335984	1006
5	rs2964258	G	T	0.878728	1006
5	rs71588055	G	T	0.251491	1006
5	rs147881221	C	T	0.0377734	1006
5	rs4958321	G	T	0.33499	1006
5	rs4958322	A	G	0.33499	1006
5	rs2961750	T	C	0.628231	1006
5	rs17564660	C	T	0.11829	1006
5	rs4958323	A	G	0.261431	1006
5	rs79946733	C	T	0.00894632	1006
5	rs17454953	G	A	0.0377734	1006
5	rs4958570	C	G	0.33499	1006
5	rs4958324	T	C	0.33499	1006
5	rs6887284	T	C	0.119284	1006
5	rs10056328	C	G	0.33499	1006
5	rs6579952	T	C	0.628231	1006
5	rs2961752	G	A	0.292247	1006
5	rs139920998	G	A	0.00497018	1006
5	rs4391148	T	C	0.33499	1006
5	rs75545392	A	G	0.0218688	1006
5	rs6863717	G	C	0.33499	1006
5	rs6885111	T	C	0.33499	1006
5	rs6885419	T	C	0.33499	1006
5	rs6869129	G	A	0.33499	1006
5	rs56014830	T	A	0.261431	1006
5	rs6868896	A	G	0.0745527	1006
5	rs6869035	C	T	0.336978	1006
5	rs7730088	T	G	0.33499	1006
5	rs10477025	C	A	0.292247	1006
5	rs7730407	T	C	0.0616302	1006
5	rs35974504	A	G	0.251491	1006
5	rs4618416	G	A	0.33499	1006
5	rs11167585	A	C	0.33499	1006
5	rs12518097	T	C	0.333996	1006
5	rs13171648	C	G	0.250497	1006
5	rs4958571	G	T	0.333002	1006
5	rs34274502	A	G	0.250497	1006
5	rs4958572	C	T	0.333996	1006
5	rs34790040	T	G	0.293241	1006
5	rs6886482	G	C	0.333996	1006
5	rs72797284	A	G	0.260437	1006
5	rs6868043	T	C	0.333996	1006
5	rs61494452	T	C	0.0616302	1006
5	rs7731459	C	T	0.333996	1006
5	rs11953908	G	A	0.0616302	1006
5	rs11960369	A	G	0.0735586	1006
5	rs55725723	A	T	0.0735586	1006
5	rs77359932	C	G	0.293241	1006
5	rs138286844	A	G	0.0178926	1006
5	rs12515178	G	A	0.333996	1006
5	rs192659519	G	A	0.0139165	1006
5	rs4457062	G	C	0.28827	1006
5	rs10037655	C	T	0.333996	1006
5	rs72797289	C	G	0.026839	1006
5	rs10041396	T	C	0.333996	1006
5	rs10041415	T	C	0.333996	1006
5	rs7725525	C	G	0.333002	1006
5	rs7707955	T	G	0.333002	1006
5	rs10039266	G	A	0.333002	1006
5	rs114512328	G	A	0.0238569	1006
5	rs6877248	T	C	0.0616302	1006
5	rs72797293	C	T	0.119284	1006
5	rs72797295	A	G	0.119284	1006
5	rs72797296	G	A	0.258449	1006
5	rs61031397	A	G	0.0735586	1006
5	rs62398677	T	C	0.0616302	1006
5	rs12717857	A	G	0.291252	1006
5	rs115192402	C	T	0.0387674	1006
5	rs4318765	G	C	0.622266	1006
5	rs72797301	C	G	0.0805169	1006
5	rs4385197	G	A	0.332008	1006
5	rs55641807	G	A	0.0616302	1006
5	rs56214789	G	A	0.0616302	1006
5	rs7715495	T	G	0.332008	1006
5	rs7733573	C	T	0.332008	1006
5	rs72797302	G	A	0.0805169	1006
5	rs28842566	A	G	0.333002	1006
5	rs28749810	C	A	0.333002	1006
5	rs72799105	A	G	0.259443	1006
5	rs10071370	T	G	0.333002	1006
5	rs6859908	G	A	0.333002	1006
5	rs6860209	A	G	0.333002	1006
5	rs4958325	G	A	0.258449	1006
5	rs2974548	C	G	0.0437376	1006
5	rs74601361	A	G	0.0208748	1006
5	rs4309962	C	T	0.0526839	1006
5	rs2974549	C	A	0.289264	1006
5	rs2964255	G	A	0.289264	1006
5	rs114021158	G	A	0.0178926	1006
5	rs72799107	C	T	0.259443	1006
5	rs7443558	T	A	0.0805169	1006
5	rs17565170	C	T	0.253479	1006
5	rs12517065	A	T	0.333996	1006
5	rs12517092	A	C	0.33499	1006
5	rs2974552	T	C	0.0457256	1006
5	rs12522261	G	A	0.333996	1006
5	rs12522239	C	G	0.33499	1006
5	rs62398709	A	T	0.338966	1006
5	rs113498436	A	G	0.00497018	1006
5	rs17113588	G	A	0.083499	1006
5	rs72799111	C	A	0.0149105	1006
5	rs72799113	G	T	0.264414	1006
5	rs17113590	C	T	0.0725646	1006
5	rs11750746	C	T	0.177932	1006
5	rs17565365	C	T	0.264414	1006
5	rs17455625	T	C	0.0387674	1006
5	rs7701379	A	T	0.0735586	1006
5	rs141781048	C	T	0.0318091	1006
5	rs77267841	A	C	0.0238569	1006
5	rs2974553	G	A	0.0427435	1006
5	rs2974554	T	C	0.879722	1006
5	rs144772663	G	T	0.0178926	1006
5	rs12657990	C	G	0.0387674	1006
5	rs7720912	C	T	0.117296	1006
5	rs58616307	G	A	0.0735586	1006
5	rs2964254	C	T	0.223658	1006
5	rs62398711	A	G	0.0725646	1006
5	rs145386583	C	G	0.00695825	1006
5	rs4301224	A	G	0.264414	1006
5	rs72799116	C	A	0.0427435	1006
5	rs12659834	G	A	0.117296	1006
5	rs12656222	A	G	0.0397614	1006
5	rs4629587	A	T	0.319085	1006
5	rs72799118	T	A	0.0328032	1006
5	rs17565470	A	G	0.263419	1006
5	rs17565505	C	T	0.262425	1006
5	rs17113605	G	A	0.0666004	1006
5	rs4473762	T	C	0.33002	1006
5	rs34814004	C	T	0.324056	1006
5	rs17455800	T	A	0.262425	1006
5	rs2964253	C	T	0.224652	1006
5	rs111628206	A	T	0.00596421	1006
5	rs80188215	A	G	0.16998	1006
5	rs2964252	G	A	0.290258	1006
5	rs2964251	C	A	0.22167	1006
5	rs77365752	C	G	0.167992	1006
5	rs17565693	C	T	0.269384	1006
5	rs113356263	C	T	0.269384	1006
5	rs72799123	C	A	0.0318091	1006
5	rs12655993	G	A	0.111332	1006
5	rs2964245	T	C	0.229622	1006
5	rs2964244	T	G	0.229622	1006
5	rs34941181	G	A	0.380716	1006
5	rs114515112	G	A	0.00894632	1006
5	rs2964233	T	A	0.234592	1006
5	rs112237043	G	A	0.269384	1006
5	rs6579956	G	T	0.49006	1006
5	rs77257050	G	C	0.0377734	1006
5	rs185065456	G	C	0.109344	1006
5	rs17565727	G	A	0.269384	1006
5	rs3890802	G	A	0.269384	1006
5	rs2964264	C	T	0.0437376	1006
5	rs17565839	C	T	0.269384	1006
5	rs17456094	A	T	0.109344	1006
5	rs56047721	A	T	0.269384	1006
5	rs2964262	G	T	0.23161	1006
5	rs72799126	T	C	0.27336	1006
5	rs115937409	A	T	0.00894632	1006
5	rs4133347	A	C	0.0397614	1006
5	rs147093127	G	A	0.0149105	1006
5	rs79293546	A	G	0.147117	1006
5	rs12659678	T	A	0.0407555	1006
5	rs17566118	C	T	0.270378	1006
5	rs13172785	G	A	0.365805	1006
5	rs17566146	C	G	0.271372	1006
5	rs10044269	C	G	0.233598	1006
5	rs113470159	C	T	0.270378	1006
5	rs141660555	C	T	0.00695825	1006
5	rs145538389	G	A	0.0437376	1006
5	rs12515053	T	C	0.235586	1006
5	rs4958573	G	A	0.270378	1006
5	rs4958574	C	T	0.270378	1006
5	rs78895063	T	G	0.0864811	1006
5	rs36034026	C	T	0.379722	1006
5	rs11950313	C	T	0.764414	1006
5	rs4958575	C	G	0.764414	1006
5	rs72799135	G	A	0.0715706	1006
5	rs72799137	G	A	0.110338	1006
5	rs72799138	G	T	0.270378	1006
5	rs7349809	C	T	0.379722	1006
5	rs55737372	T	C	0.28827	1006
5	rs4574531	C	T	0.735586	1006
5	rs72799139	G	A	0.0705765	1006
5	rs11167589	C	G	0.285288	1006
5	rs4364377	C	T	0.740557	1006
5	rs72799142	A	C	0.2833	1006
5	rs72799143	A	G	0.2833	1006
5	rs72799146	C	T	0.0328032	1006
5	rs147254607	G	A	0.0109344	1006
5	rs10066200	C	T	0.740557	1006
5	rs78871210	G	A	0.0218688	1006
5	rs7713595	G	A	0.740557	1006
5	rs72799148	A	G	0.285288	1006
5	rs72799149	C	T	0.0666004	1006
5	rs6579959	C	T	0.284294	1006
5	rs35963184	T	C	0.38171	1006
5	rs116397156	G	A	0.0337972	1006
5	rs72799150	G	A	0.2833	1006
5	rs72799151	C	A	0.2833	1006
5	rs62398720	G	A	0.382704	1006
5	rs72799152	G	T	0.0666004	1006
5	rs72799153	A	T	0.284294	1006
5	rs75484819	A	G	0.0497018	1006
5	rs11746937	C	T	0.742545	1006
5	rs11167591	T	A	0.986083	1006
5	rs72799157	C	A	0.2833	1006
5	rs13178231	G	C	0.380716	1006
5	rs62398722	G	C	0.383698	1006
5	rs142291059	C	T	0.0228628	1006
5	rs190724856	G	A	0.0238569	1006
5	rs4958328	C	A	0.284294	1006
5	rs4323223	T	C	0.748509	1006
5	rs113655983	T	C	0.287276	1006
5	rs13159374	C	T	0.382704	1006
5	rs72799160	C	T	0.284294	1006
5	rs56125403	G	A	0.382704	1006
5	rs72799161	T	C	0.284294	1006
5	rs6878700	A	G	0.0666004	1006
5	rs6879032	C	T	0.742545	1006
5	rs4473763	T	C	0.744533	1006
5	rs116800235	G	A	0.0387674	1006
5	rs4544812	A	G	0.744533	1006
5	rs10059308	G	A	0.744533	1006
5	rs10043921	A	C	0.744533	1006
5	rs10059266	C	T	0.744533	1006
5	rs4478309	T	C	0.746521	1006
5	rs72799163	T	C	0.286282	1006
5	rs72799164	C	G	0.284294	1006
5	rs113051436	G	A	0.383698	1006
5	rs62398750	G	A	0.0328032	1006
5	rs143035365	C	T	0.0298211	1006
5	rs72799165	C	A	0.2833	1006
5	rs137981989	C	T	0.00894632	1006
5	rs146938195	G	T	0.2833	1006
5	rs62398751	A	G	0.382704	1006
5	rs4958577	C	T	0.282306	1006
5	rs7702336	A	C	0.743539	1006
5	rs4958578	A	C	0.384692	1006
5	rs56208248	A	G	0.282306	1006
5	rs55752615	C	T	0.282306	1006
5	rs55752608	T	A	0.2833	1006
5	rs35835162	C	T	0.384692	1006
5	rs11739795	G	A	0.742545	1006
5	rs72799168	T	A	0.284294	1006
5	rs113598885	C	T	0.284294	1006
5	rs115511635	C	T	0.00795229	1006
5	rs10060947	G	A	0.744533	1006
5	rs187445253	C	A	0.0129225	1006
5	rs187462368	C	T	0.0168986	1006
5	rs4302573	G	C	0.738569	1006
5	rs72799172	A	G	0.286282	1006
5	rs11167595	C	T	0.743539	1006
5	rs72799173	A	G	0.285288	1006
5	rs4587070	C	T	0.745527	1006
5	rs56286804	G	A	0.284294	1006
5	rs11949473	A	C	0.286282	1006
5	rs62400564	C	T	0.384692	1006
5	rs55916564	G	T	0.284294	1006
5	rs6882062	G	A	0.450298	1006
5	rs6579966	A	G	0.746521	1006
5	rs72799176	T	C	0.286282	1006
5	rs11167596	C	T	0.745527	1006
5	rs35663252	G	A	0.383698	1006
5	rs11167597	T	A	0.285288	1006
5	rs143340675	C	T	0.0109344	1006
5	rs72799178	A	G	0.282306	1006
5	rs72799179	A	C	0.0477137	1006
5	rs4610449	T	G	0.955268	1006
5	rs11738908	T	C	0.0666004	1006
5	rs115475337	A	G	0.0119284	1006
5	rs147147216	A	T	0.00894632	1006
5	rs7735312	G	A	0.744533	1006
5	rs55826179	G	A	0.281312	1006
5	rs75655945	G	A	0.0258449	1006
5	rs4437360	C	T	0.742545	1006
5	rs36014761	G	C	0.395626	1006
5	rs76782542	G	C	0.0308151	1006
5	rs6579967	A	G	0.0666004	1006
5	rs4631168	G	A	0.208748	1006
5	rs72799180	G	A	0.0666004	1006
5	rs74912687	G	A	0.0666004	1006
5	rs139369339	G	A	0.0397614	1006
5	rs55880278	G	A	0.281312	1006
5	rs140633169	C	T	0.0168986	1006
5	rs144915112	G	A	0.0357853	1006
5	rs115871595	G	A	0.173956	1006
5	rs13079120	C	A	0.282306	1006
5	rs112108171	C	T	0.0666004	1006
5	rs191030716	T	G	0.0258449	1006
5	rs146688464	T	G	0.0666004	1006
5	rs56357581	T	G	0.0188867	1006
5	rs4413522	T	A	0.744533	1006
5	rs4616882	A	G	0.955268	1006
5	rs150854221	A	G	0.00596421	1006
5	rs150041646	G	A	0.0198807	1006
5	rs11743482	C	T	0.0477137	1006
5	rs72799183	G	A	0.282306	1006
5	rs34137256	C	G	0.257455	1006
5	rs6860413	A	C	0.257455	1006
5	rs6860836	G	A	0.255467	1006
5	rs113897692	A	G	0.281312	1006
5	rs62400574	T	A	0.195825	1006
5	rs11959761	T	C	0.198807	1006
5	rs62400575	C	G	0.196819	1006
5	rs28882707	G	C	0.215706	1006
5	rs111294930	A	G	0.281312	1006
5	rs11745807	T	C	0.373757	1006
5	rs10070675	T	C	0.214712	1006
5	rs115923847	G	A	0.0318091	1006
5	rs35040751	C	G	0.212724	1006
5	rs141616551	G	A	0.0397614	1006
5	rs58283812	A	G	0.289264	1006
5	rs34719342	C	T	0.208748	1006
5	rs116368477	T	A	0.0119284	1006
5	rs72799185	C	A	0.28827	1006
5	rs4629584	A	C	0.369781	1006
5	rs72799186	G	T	0.28827	1006
5	rs13167390	G	A	0.368787	1006
5	rs13167622	C	A	0.66004	1006
5	rs72799187	C	T	0.0646123	1006
5	rs4460127	G	A	0.369781	1006
5	rs4314388	T	C	0.212724	1006
5	rs11952081	A	G	0.66004	1006
5	rs13178327	A	T	0.21173	1006
5	rs4958579	G	C	0.289264	1006
5	rs11740092	T	A	0.370775	1006
5	rs62400576	G	A	0.369781	1006
5	rs34578343	A	T	0.370775	1006
5	rs72799188	A	T	0.28827	1006
5	rs72799189	T	C	0.28827	1006
5	rs4596371	C	T	0.210736	1006
5	rs72799190	T	G	0.28827	1006
5	rs4958580	A	T	0.340954	1006
5	rs4958581	T	C	0.33996	1006
5	rs55918828	C	T	0.27833	1006
5	rs55830548	C	T	0.27833	1006
5	rs11737900	T	A	0.337972	1006
5	rs72799193	C	T	0.205765	1006
5	rs62400577	G	A	0.138171	1006
5	rs4583879	G	A	0.341948	1006
5	rs55829928	T	G	0.27833	1006
5	rs190097430	G	A	0.0178926	1006
5	rs148475046	A	G	0.27833	1006
5	rs72799196	C	T	0.27833	1006
5	rs36063192	G	C	0.620278	1006
5	rs72799198	A	G	0.27833	1006
5	rs6877746	T	C	0.2167	1006
5	rs72799200	A	T	0.27833	1006
5	rs72799201	C	T	0.27833	1006
5	rs116100338	G	A	0.0188867	1006
5	rs72799202	A	C	0.27833	1006
5	rs34107686	C	T	0.121272	1006
5	rs56269251	A	G	0.27833	1006
5	rs35239101	G	C	0.343936	1006
5	rs59650592	G	A	0.21173	1006
5	rs4077752	T	C	0.345924	1006
5	rs4077753	A	G	0.343936	1006
5	rs6579969	A	G	0.0675944	1006
5	rs6879208	C	A	0.12326	1006
5	rs148478832	G	A	0.0198807	1006
5	rs72801007	C	G	0.27833	1006
5	rs6885876	G	T	0.055666	1006
5	rs75858060	C	T	0.0417495	1006
5	rs6866034	G	A	0.62326	1006
5	rs11738913	G	T	0.342942	1006
5	rs13178650	T	G	0.0168986	1006
5	rs79852899	T	G	0.0417495	1006
5	rs141944573	C	T	0.0139165	1006
5	rs11167599	A	C	0.625249	1006
5	rs7445606	C	A	0.39662	1006
5	rs7356780	T	C	0.281312	1006
5	rs62400581	A	C	0.137177	1006
5	rs11740828	G	A	0.0457256	1006
5	rs114788873	A	G	0.0417495	1006
5	rs12188079	T	C	0.279324	1006
5	rs4318767	A	T	0.055666	1006
5	rs114304830	G	A	0.0437376	1006
5	rs115345909	A	T	0.0417495	1006
5	rs10077641	A	G	0.280318	1006
5	rs72801022	G	A	0.145129	1006
5	rs72801024	A	G	0.055666	1006
5	rs72801026	C	T	0.279324	1006
5	rs67988891	C	G	0.322068	1006
5	rs4246036	C	T	0.720676	1006
5	rs79237519	C	T	0.0974155	1006
5	rs72802841	C	G	0.279324	1006
5	rs11958854	T	C	0.719682	1006
5	rs34623986	T	A	0.340954	1006
5	rs72802843	G	T	0.055666	1006
5	rs11956180	G	A	0.719682	1006
5	rs55967446	G	T	0.279324	1006
5	rs6579971	A	G	0.7167	1006
5	rs78975809	A	C	0.0447316	1006
5	rs79781491	C	A	0.0516899	1006
5	rs13183376	G	A	0.341948	1006
5	rs12517563	C	T	0.394632	1006
5	rs13170178	T	C	0.345924	1006
5	rs72802845	T	C	0.0596421	1006
5	rs10066607	G	A	0.281312	1006
5	rs78122663	G	A	0.0447316	1006
5	rs12652096	A	G	0.282306	1006
5	rs4498242	T	A	0.27833	1006
5	rs4501333	C	T	0.0526839	1006
5	rs4512127	G	A	0.346918	1006
5	rs114106349	T	G	0.0417495	1006
5	rs10155618	G	A	0.27833	1006
5	rs10056079	A	C	0.27833	1006
5	rs115166783	A	G	0.0427435	1006
5	rs13154038	T	C	0.0168986	1006
5	rs12188960	C	G	0.280318	1006
5	rs12186623	T	C	0.280318	1006
5	rs114387789	T	A	0.0417495	1006
5	rs11743031	A	G	0.341948	1006
5	rs72802850	C	A	0.0188867	1006
5	rs72802852	G	T	0.280318	1006
5	rs6873509	C	A	0.341948	1006
5	rs116322756	G	A	0.0417495	1006
5	rs62400583	G	A	0.0397614	1006
5	rs71588061	G	A	0.0168986	1006
5	rs72802853	C	T	0.281312	1006
5	rs11747599	G	T	0.27833	1006
5	rs115759456	C	T	0.0337972	1006
5	rs72802856	G	A	0.280318	1006
5	rs72802857	A	C	0.0944334	1006
5	rs4623205	C	T	0.277336	1006
5	rs115283145	T	G	0.0397614	1006
5	rs147854942	T	C	0.0149105	1006
5	rs4260724	C	T	0.0526839	1006
5	rs138803798	A	C	0.0168986	1006
5	rs149891760	A	G	0.0188867	1006
5	rs4958583	C	T	0.280318	1006
5	rs4645376	C	T	0.083499	1006
5	rs114206736	A	G	0.0407555	1006
5	rs34110017	A	G	0.341948	1006
5	rs12515909	G	C	0.055666	1006
5	rs4260728	C	A	0.280318	1006
5	rs10080005	G	A	0.277336	1006
5	rs62400584	C	T	0.0347913	1006
5	rs10065286	A	G	0.557654	1006
5	rs10050518	C	A	0.276342	1006
5	rs35713085	A	G	0.0437376	1006
5	rs4438927	T	C	0.347913	1006
5	rs147973080	T	C	0.0407555	1006
5	rs140431347	T	C	0.0407555	1006
5	rs12514794	G	A	0.0337972	1006
5	rs4448055	T	G	0.343936	1006
5	rs34564743	T	C	0.34493	1006
5	rs4958331	T	C	0.34493	1006
5	rs72802861	C	T	0.281312	1006
5	rs34608916	G	A	0.34493	1006
5	rs4360090	T	A	0.279324	1006
5	rs6579974	C	T	0.0944334	1006
5	rs7722574	C	T	0.34493	1006
5	rs72802864	C	T	0.0536779	1006
5	rs4533946	C	G	0.340954	1006
5	rs114055436	A	G	0.0407555	1006
5	rs140674525	C	G	0.0218688	1006
5	rs10039836	C	T	0.27833	1006
5	rs4075508	G	T	0.340954	1006
5	rs72802868	G	T	0.282306	1006
5	rs149452372	C	T	0.0228628	1006
5	rs7706159	A	G	0.282306	1006
5	rs17113719	T	C	0.0536779	1006
5	rs115077474	G	A	0.0119284	1006
5	rs116711420	G	A	0.0407555	1006
5	rs4437425	G	A	0.282306	1006
5	rs4634406	A	C	0.345924	1006
5	rs34819856	G	A	0.0934394	1006
5	rs12654450	T	C	0.282306	1006
5	rs72802873	G	C	0.027833	1006
5	rs17113727	T	C	0.345924	1006
5	rs139663951	G	A	0.0407555	1006
5	rs4145744	C	G	0.0536779	1006
5	rs72802874	C	T	0.282306	1006
5	rs17113732	C	T	0.0536779	1006
5	rs4263546	G	A	0.717694	1006
5	rs6898262	T	C	0.281312	1006
5	rs72802877	A	G	0.282306	1006
5	rs111770575	C	T	0.282306	1006
5	rs61602419	C	T	0.0904573	1006
5	rs72802879	G	A	0.0497018	1006
5	rs113635099	C	G	0.282306	1006
5	rs72802882	C	T	0.282306	1006
5	rs17488609	A	T	0.0636183	1006
5	rs17488630	C	T	0.282306	1006
5	rs2069118	A	C	0.0904573	1006
5	rs2069117	A	C	0.627237	1006
5	rs72802883	A	C	0.282306	1006
5	rs12153328	T	C	0.282306	1006
5	rs12153071	C	A	0.282306	1006
5	rs72802886	C	T	0.0298211	1006
5	rs4958586	G	A	0.627237	1006
5	rs4246037	C	T	0.628231	1006
5	rs72802887	A	G	0.282306	1006
5	rs114889281	T	C	0.0387674	1006
5	rs78536766	A	C	0.0407555	1006
5	rs115897191	T	C	0.0407555	1006
5	rs144867094	A	G	0.00894632	1006
5	rs4958587	T	C	0.282306	1006
5	rs7444191	G	A	0.627237	1006
5	rs4130910	T	C	0.627237	1006
5	rs4130911	A	G	0.627237	1006
5	rs4404733	T	G	0.629225	1006
5	rs7714032	A	G	0.0904573	1006
5	rs12520319	C	T	0.0497018	1006
5	rs7734850	T	G	0.0904573	1006
5	rs115438639	C	T	0.0109344	1006
5	rs55992747	C	T	0.282306	1006
5	rs79950764	T	C	0.0407555	1006
5	rs114540145	T	A	0.0407555	1006
5	rs4559049	C	A	0.0904573	1006
5	rs72802889	T	C	0.282306	1006
5	rs72802890	G	T	0.282306	1006
5	rs72802891	C	G	0.282306	1006
5	rs72802892	C	G	0.0904573	1006
5	rs72802893	A	G	0.282306	1006
5	rs114130908	A	T	0.026839	1006
5	rs4509081	A	G	0.626243	1006
5	rs12657097	G	A	0.282306	1006
5	rs11746423	G	T	0.627237	1006
5	rs11746399	C	T	0.627237	1006
5	rs11740655	A	G	0.627237	1006
5	rs137975586	G	A	0.0328032	1006
5	rs6898936	T	C	0.909543	1006
5	rs143168886	C	T	0.026839	1006
5	rs59505587	A	C	0.0497018	1006
5	rs72804758	C	T	0.282306	1006
5	rs150627708	G	A	0.00894632	1006
5	rs72804763	T	C	0.0337972	1006
5	rs4533947	G	A	0.627237	1006
5	rs4524565	A	G	0.343936	1006
5	rs11742188	T	C	0.345924	1006
5	rs75261725	A	G	0.0407555	1006
5	rs4394168	T	C	0.282306	1006
5	rs4958591	A	G	0.912525	1006
5	rs113790150	T	C	0.282306	1006
5	rs72804766	C	T	0.282306	1006
5	rs13188558	G	A	0.632207	1006
5	rs78999211	A	T	0.0218688	1006
5	rs12659802	A	G	0.282306	1006
5	rs76474491	G	T	0.0864811	1006
5	rs4145743	G	T	0.633201	1006
5	rs115692271	C	T	0.00795229	1006
5	rs11745863	G	A	0.0328032	1006
5	rs13160798	A	G	0.636183	1006
5	rs10053762	A	C	0.636183	1006
5	rs12519844	C	T	0.0447316	1006
5	rs75303290	A	G	0.0328032	1006
5	rs6885316	A	G	0.918489	1006
5	rs17113771	C	T	0.2833	1006
5	rs7713322	T	C	0.676938	1006
5	rs9285647	A	G	0.632207	1006
5	rs9324737	C	G	0.676938	1006
5	rs7702551	A	C	0.676938	1006
5	rs67023410	T	G	0.0447316	1006
5	rs188224526	A	G	0.0397614	1006
5	rs11745666	C	A	0.054672	1006
5	rs11167603	T	C	0.635189	1006
5	rs11167604	A	C	0.676938	1006
5	rs151274074	A	G	0.0228628	1006
5	rs13158749	T	G	0.0178926	1006
5	rs111432819	G	C	0.0208748	1006
5	rs4310018	C	T	0.675944	1006
5	rs10056647	T	G	0.675944	1006
5	rs13187261	G	A	0.675944	1006
5	rs4958592	A	G	0.675944	1006
5	rs4262150	T	G	0.675944	1006
5	rs4262151	T	C	0.675944	1006
5	rs4463219	G	T	0.675944	1006
5	rs17113789	G	C	0.0417495	1006
5	rs78512663	G	A	0.0357853	1006
5	rs4285285	G	A	0.675944	1006
5	rs74484696	T	C	0.0397614	1006
5	rs60586701	T	C	0.0397614	1006
5	rs78371907	T	A	0.026839	1006
5	rs17113791	T	C	0.0427435	1006
5	rs4478368	G	A	0.672962	1006
5	rs13153283	C	T	0.0944334	1006
5	rs55660904	C	A	0.284294	1006
5	rs147465171	G	T	0.656064	1006
5	rs140025389	A	T	0.0387674	1006
5	rs74437095	C	T	0.183897	1006
5	rs184262955	G	T	0.0417495	1006
5	rs142665254	T	C	0.0397614	1006
5	rs139581696	C	T	0.208748	1006
5	rs149205384	G	C	0.284294	1006
5	rs140068361	G	T	0.0447316	1006
5	rs187126244	G	A	0.0318091	1006
5	rs112611903	C	G	0.67495	1006
5	rs4958594	C	T	0.629225	1006
5	rs116138977	G	A	0.0596421	1006
5	rs113568682	A	T	0.284294	1006
5	rs17567533	G	A	0.026839	1006
5	rs4246039	G	A	0.631213	1006
5	rs3924315	T	A	0.631213	1006
5	rs3924314	C	A	0.631213	1006
5	rs78224929	C	T	0.0596421	1006
5	rs72804775	C	T	0.284294	1006
5	rs139243182	C	G	0.0188867	1006
5	rs72804776	T	C	0.0328032	1006
5	rs4128367	A	G	0.0159046	1006
5	rs17567622	G	A	0.0387674	1006
5	rs56313315	C	T	0.284294	1006
5	rs12516528	C	T	0.0417495	1006
5	rs4298301	G	C	0.0447316	1006
5	rs73799163	C	T	0.05666	1006
5	rs112782399	C	T	0.0407555	1006
5	rs72804778	G	A	0.284294	1006
5	rs7736377	G	A	0.675944	1006
5	rs12659715	A	G	0.284294	1006
5	rs4501386	G	T	0.631213	1006
5	rs10515677	T	C	0.0387674	1006
5	rs4314462	G	A	0.960239	1006
5	rs150424797	A	G	0.0218688	1006
5	rs78415158	T	A	0.0397614	1006
5	rs17489682	T	G	0.284294	1006
5	rs72804780	C	T	0.0328032	1006
5	rs11746770	C	T	0.632207	1006
5	rs72804781	T	C	0.2833	1006
5	rs75247249	T	G	0.0407555	1006
5	rs79445508	A	G	0.0397614	1006
5	rs12652844	T	C	0.284294	1006
5	rs79890214	C	G	0.0397614	1006
5	rs116618941	T	A	0.0387674	1006
5	rs114272627	G	A	0.0119284	1006
5	rs77035204	C	A	0.0397614	1006
5	rs4145742	C	T	0.0417495	1006
5	rs186977560	T	A	0.0367793	1006
5	rs189303920	T	A	0.0367793	1006
5	rs113844564	G	A	0.284294	1006
5	rs114110542	C	G	0.0447316	1006
5	rs72804786	G	A	0.284294	1006
5	rs17113811	C	T	0.0417495	1006
5	rs79785224	C	T	0.0397614	1006
5	rs76918765	G	A	0.0725646	1006
5	rs17489826	T	C	0.193837	1006
5	rs72804789	C	T	0.2833	1006
5	rs10515678	C	T	0.2833	1006
5	rs78259272	C	G	0.0397614	1006
5	rs17489917	T	C	0.0387674	1006
5	rs7379700	C	T	0.631213	1006
5	rs10037537	G	A	0.715706	1006
5	rs75980710	T	C	0.0397614	1006
5	rs114019085	C	T	0.0208748	1006
5	rs4958596	A	G	0.755467	1006
5	rs114731526	G	T	0.0387674	1006
5	rs10041133	A	G	0.717694	1006
5	rs56117655	A	G	0.244533	1006
5	rs116482283	A	C	0.0198807	1006
5	rs72804798	G	T	0.245527	1006
5	rs6579993	A	G	0.2833	1006
5	rs66786682	C	T	0.0427435	1006
5	rs13182323	T	C	0.718688	1006
5	rs76597916	A	G	0.0427435	1006
5	rs72804800	C	T	0.234592	1006
5	rs78434231	A	C	0.0397614	1006
5	rs72804801	C	A	0.240557	1006
5	rs182107586	T	C	0.0109344	1006
5	rs13154813	T	A	0.390656	1006
5	rs75668976	A	C	0.0407555	1006
5	rs73282447	T	C	0.0357853	1006
5	rs34698853	T	C	0.903579	1006
5	rs72806703	A	T	0.240557	1006
5	rs189310898	G	T	0.0119284	1006
5	rs71588066	G	A	0.0934394	1006
5	rs111617189	A	G	0.240557	1006
5	rs72806705	C	T	0.240557	1006
5	rs6863497	A	G	0.240557	1006
5	rs7724826	T	G	0.0357853	1006
5	rs76538644	T	C	0.0357853	1006
5	rs144868620	A	G	0.0357853	1006
5	rs4958598	T	C	0.240557	1006
5	rs4958599	A	G	0.242545	1006
5	rs72806708	G	C	0.240557	1006
5	rs72806709	T	C	0.241551	1006
5	rs72806710	A	G	0.241551	1006
5	rs72806711	A	T	0.219682	1006
5	rs11167606	G	A	0.0626243	1006
5	rs72806712	T	C	0.220676	1006
5	rs113290800	T	A	0.0198807	1006
5	rs72806713	C	T	0.220676	1006
5	rs72806714	G	C	0.220676	1006
5	rs115027493	C	T	0.0218688	1006
5	rs7725791	A	G	0.204771	1006
5	rs62400619	C	T	0.681909	1006
5	rs7730082	C	T	0.204771	1006
5	rs17113831	C	A	0.0785288	1006
5	rs17113833	A	T	0.204771	1006
5	rs4490634	A	G	0.0347913	1006
5	rs72806715	G	T	0.172962	1006
5	rs72806775	C	T	0.204771	1006
5	rs72806776	T	C	0.204771	1006
5	rs150902972	C	G	0.0129225	1006
5	rs6864972	T	C	0.204771	1006
5	rs77986890	A	T	0.00894632	1006
5	rs6884140	C	A	0.204771	1006
5	rs55978039	A	T	0.204771	1006
5	rs79780900	G	A	0.0377734	1006
5	rs72806780	C	T	0.204771	1006
5	rs72806781	A	T	0.027833	1006
5	rs76127571	A	T	0.0347913	1006
5	rs72806782	T	C	0.204771	1006
5	rs114155170	C	T	0.0298211	1006
5	rs149484423	C	A	0.0159046	1006
5	rs115097311	A	G	0.0308151	1006
5	rs72806784	G	C	0.204771	1006
5	rs62400620	A	G	0.242545	1006
5	rs72806785	A	G	0.204771	1006
5	rs4484483	G	A	0.12326	1006
5	rs1010100	T	C	0.637177	1006
5	rs72806788	T	C	0.204771	1006
5	rs78145985	C	T	0.0397614	1006
5	rs72806790	T	C	0.204771	1006
5	rs116506582	T	A	0.0357853	1006
5	rs34081660	G	A	0.212724	1006
5	rs72806792	C	A	0.0536779	1006
5	rs76553475	G	C	0.0357853	1006
5	rs74626937	A	G	0.0536779	1006
5	rs72806793	G	A	0.204771	1006
5	rs72806794	C	T	0.026839	1006
5	rs72806795	C	A	0.204771	1006
5	rs113147549	G	A	0.204771	1006
5	rs72806798	T	C	0.204771	1006
5	rs60402008	T	C	0.204771	1006
5	rs17568427	G	A	0.204771	1006
5	rs9968702	C	G	0.204771	1006
5	rs1438932	T	C	0.633201	1006
5	rs35739758	C	T	0.633201	1006
5	rs61048524	T	A	0.0337972	1006
5	rs1438934	C	T	0.204771	1006
5	rs11958802	C	T	0.0337972	1006
5	rs34486666	G	T	0.141153	1006
5	rs6579996	G	A	0.836978	1006
5	rs17490390	G	A	0.11829	1006
5	rs7700487	C	T	0.544732	1006
5	rs1371060	C	T	0.420477	1006
5	rs142962448	T	A	0.0119284	1006
5	rs112569910	G	A	0.0178926	1006
5	rs56395246	A	T	0.2167	1006
5	rs56369204	A	G	0.2167	1006
5	rs78237407	A	G	0.0228628	1006
5	rs34033163	C	T	0.166004	1006
5	rs17490495	G	C	0.163022	1006
5	rs1123202	C	G	0.163022	1006
5	rs1438935	G	T	0.163022	1006
5	rs74688658	G	T	0.163022	1006
5	rs17490523	T	C	0.163022	1006
5	rs1438937	G	T	0.405567	1006
5	rs17490621	C	T	0.163022	1006
5	rs78455917	C	T	0.163022	1006
5	rs17490669	C	T	0.163022	1006
5	rs75380573	G	A	0.0228628	1006
5	rs1438938	C	T	0.217694	1006
5	rs1154938	A	C	0.407555	1006
5	rs79210417	T	C	0.0228628	1006
5	rs1438939	G	A	0.407555	1006
5	rs1438940	T	C	0.723658	1006
5	rs10515679	C	T	0.219682	1006
5	rs2118788	G	C	0.407555	1006
5	rs6877355	T	C	0.218688	1006
5	rs2882067	A	G	0.218688	1006
5	rs4958332	G	A	0.163022	1006
5	rs2349021	A	G	0.164016	1006
5	rs75703928	G	A	0.0228628	1006
5	rs17113869	A	G	0.217694	1006
5	rs17491087	C	T	0.163022	1006
5	rs77065065	G	A	0.0318091	1006
5	rs1347830	C	T	0.215706	1006
5	rs113013679	G	A	0.0228628	1006
5	rs1816688	C	G	0.405567	1006
5	rs17491108	A	G	0.218688	1006
5	rs1438942	C	G	0.163022	1006
5	rs73284204	C	T	0.163022	1006
5	rs2349022	T	C	0.407555	1006
5	rs2349023	A	G	0.163022	1006
5	rs2118789	G	C	0.163022	1006
5	rs13158154	C	T	0.215706	1006
5	rs76078877	G	A	0.154076	1006
5	rs115860779	G	A	0.163022	1006
5	rs145669590	A	T	0.0159046	1006
5	rs79536628	A	G	0.163022	1006
5	rs79398071	G	T	0.163022	1006
5	rs7716928	C	T	0.405567	1006
5	rs34646589	C	A	0.133201	1006
5	rs7737370	T	C	0.38171	1006
5	rs73284207	T	C	0.163022	1006
5	rs79032943	G	A	0.163022	1006
5	rs79191575	A	C	0.163022	1006
5	rs4958333	C	G	0.407555	1006
5	rs969644	A	G	0.407555	1006
5	rs2118790	A	G	0.218688	1006
5	rs79037338	C	A	0.0417495	1006
5	rs77412431	A	C	0.15507	1006
5	rs78735348	G	A	0.163022	1006
5	rs112895793	T	C	0.0228628	1006
5	rs72808708	C	T	0.0328032	1006
5	rs76740663	G	T	0.163022	1006
5	rs78040934	G	A	0.0228628	1006
5	rs1866419	C	T	0.215706	1006
5	rs1866420	G	C	0.215706	1006
5	rs1866421	T	A	0.2167	1006
5	rs78988005	T	C	0.0228628	1006
5	rs77222743	T	C	0.163022	1006
5	rs17113875	G	A	0.217694	1006
5	rs1561416	T	C	0.407555	1006
5	rs79883111	G	A	0.0417495	1006
5	rs61153555	G	C	0.163022	1006
5	rs141239786	T	C	0.163022	1006
5	rs79872771	T	A	0.0228628	1006
5	rs35145596	C	A	0.135189	1006
5	rs77811307	A	G	0.114314	1006
5	rs77315776	T	C	0.162028	1006
5	rs80244784	G	A	0.163022	1006
5	rs74803865	T	C	0.164016	1006
5	rs11167608	A	G	0.22167	1006
5	rs141561696	T	C	0.0228628	1006
5	rs59900286	A	G	0.0228628	1006
5	rs115143232	C	T	0.0228628	1006
5	rs77847067	C	T	0.0228628	1006
5	rs77059269	A	T	0.163022	1006
5	rs56994551	T	A	0.0228628	1006
5	rs13155184	A	G	0.215706	1006
5	rs79149946	C	A	0.163022	1006
5	rs76155311	C	A	0.163022	1006
5	rs76768621	C	A	0.0228628	1006
5	rs111911908	C	T	0.0258449	1006
5	rs4610512	G	A	0.163022	1006
5	rs138502343	T	A	0.0328032	1006
5	rs1595585	A	G	0.405567	1006
5	rs184383941	C	A	0.00596421	1006
5	rs1595586	G	A	0.2167	1006
5	rs13158059	T	C	0.0208748	1006
5	rs74294758	T	A	0.163022	1006
5	rs144435953	A	G	0.163022	1006
5	rs33997492	C	G	0.407555	1006
5	rs112669240	T	C	0.0258449	1006
5	rs146416996	C	T	0.163022	1006
5	rs75632583	A	C	0.166004	1006
5	rs6888537	A	C	0.408549	1006
5	rs966088	T	C	0.218688	1006
5	rs725482	A	C	0.408549	1006
5	rs60221066	T	C	0.163022	1006
5	rs59374654	G	A	0.0258449	1006
5	rs76483517	C	T	0.0228628	1006
5	rs35165123	C	T	0.138171	1006
5	rs1371059	C	G	0.407555	1006
5	rs79228075	C	T	0.0228628	1006
5	rs76480317	T	C	0.163022	1006
5	rs114440438	C	T	0.0228628	1006
5	rs12717867	A	G	0.407555	1006
5	rs73284261	A	G	0.163022	1006
5	rs114444289	G	A	0.0198807	1006
5	rs1438930	T	A	0.217694	1006
5	rs73284269	A	T	0.163022	1006
5	rs965561	A	G	0.405567	1006
5	rs75173757	T	G	0.0228628	1006
5	rs75554210	G	C	0.163022	1006
5	rs73284276	A	G	0.163022	1006
5	rs144155258	G	A	0.0198807	1006
5	rs17113912	A	G	0.188867	1006
5	rs10075167	C	G	0.407555	1006
5	rs17491606	G	A	0.0417495	1006
5	rs34004416	C	A	0.215706	1006
5	rs73284282	A	G	0.163022	1006
5	rs6887677	G	A	0.405567	1006
5	rs6887416	A	G	0.163022	1006
5	rs144941882	A	G	0.0168986	1006
5	rs4958603	G	A	0.163022	1006
5	rs188739208	C	A	0.0178926	1006
5	rs2196776	C	T	0.405567	1006
5	rs4958605	A	G	0.163022	1006
5	rs183358881	G	A	0.0238569	1006
5	rs111678204	G	A	0.163022	1006
5	rs113356988	C	A	0.0228628	1006
5	rs111685453	G	A	0.0228628	1006
5	rs76469915	A	G	0.163022	1006
5	rs145583213	A	G	0.0168986	1006
5	rs67942753	A	T	0.163022	1006
5	rs10515680	T	C	0.163022	1006
5	rs79623226	C	A	0.154076	1006
5	rs75515828	A	G	0.0228628	1006
5	rs35042667	G	A	0.173956	1006
5	rs989587	T	C	0.405567	1006
5	rs73284298	T	A	0.162028	1006
5	rs1583692	G	A	0.141153	1006
5	rs149584745	T	A	0.163022	1006
5	rs146717151	A	C	0.0228628	1006
5	rs56760618	G	A	0.0228628	1006
5	rs61419327	A	G	0.0228628	1006
5	rs57884840	C	T	0.0228628	1006
5	rs10477042	C	A	0.2167	1006
5	rs78188846	G	T	0.0228628	1006
5	rs62398784	C	T	0.0318091	1006
5	rs80314334	A	G	0.0228628	1006
5	rs78810642	T	A	0.0924453	1006
5	rs17113927	G	A	0.2167	1006
5	rs78933846	C	T	0.163022	1006
5	rs76867950	C	T	0.164016	1006
5	rs1438953	T	C	0.407555	1006
5	rs145177688	C	T	0.0159046	1006
5	rs17569941	A	C	0.163022	1006
5	rs78748990	T	C	0.0228628	1006
5	rs76702269	G	C	0.163022	1006
5	rs10075608	T	A	0.407555	1006
5	rs57627853	A	G	0.0258449	1006
5	rs17113931	C	T	0.407555	1006
5	rs4034666	T	C	0.407555	1006
5	rs73798901	A	G	0.0228628	1006
5	rs17576481	G	A	0.163022	1006
5	rs142473588	C	T	0.0168986	1006
5	rs1561417	C	A	0.218688	1006
5	rs1023756	G	T	0.188867	1006
5	rs13190655	C	T	0.0596421	1006
5	rs78366436	G	T	0.0308151	1006
5	rs73798902	C	T	0.0228628	1006
5	rs72808718	T	C	0.0248509	1006
5	rs7707939	A	G	0.407555	1006
5	rs73802005	T	C	0.0228628	1006
5	rs7732468	T	C	0.218688	1006
5	rs77431456	A	C	0.163022	1006
5	rs56303068	T	A	0.135189	1006
5	rs73802006	A	T	0.0228628	1006
5	rs79451299	G	A	0.0228628	1006
5	rs17492192	A	G	0.164016	1006
5	rs2882068	A	G	0.406561	1006
5	rs17492248	C	T	0.163022	1006
5	rs74782008	C	T	0.163022	1006
5	rs61329931	G	T	0.197813	1006
5	rs112901231	G	T	0.0258449	1006
5	rs74682334	C	T	0.163022	1006
5	rs73286227	A	G	0.0248509	1006
5	rs78189511	T	C	0.0616302	1006
5	rs75649428	C	T	0.161034	1006
5	rs80203545	G	T	0.161034	1006
5	rs35214998	G	A	0.0188867	1006
5	rs143078931	A	C	0.00795229	1006
5	rs60262177	G	A	0.0208748	1006
5	rs17576736	G	C	0.151093	1006
5	rs17576757	T	C	0.120278	1006
5	rs77101935	C	T	0.117296	1006
5	rs17492381	C	T	0.120278	1006
5	rs4958606	C	T	0.425447	1006
5	rs139724319	C	A	0.0168986	1006
5	rs7737372	C	T	0.447316	1006
5	rs114005610	T	C	0.00994036	1006
5	rs141365426	C	T	0.026839	1006
5	rs75040818	A	G	0.0208748	1006
5	rs73802031	C	T	0.0208748	1006
5	rs78988440	T	A	0.151093	1006
5	rs12658477	C	T	0.0208748	1006
5	rs73802032	G	A	0.0208748	1006
5	rs6886088	C	T	0.151093	1006
5	rs62398794	T	C	0.0318091	1006
5	rs114384685	C	T	0.0238569	1006
5	rs146303744	G	A	0.0168986	1006
5	rs930398	G	T	0.444334	1006
5	rs962356	C	G	0.462227	1006
5	rs72808724	A	G	0.152087	1006
5	rs76683033	T	C	0.148111	1006
5	rs77439996	G	A	0.148111	1006
5	rs75819000	T	C	0.148111	1006
5	rs79980907	C	A	0.148111	1006
5	rs11744443	T	C	0.473161	1006
5	rs138235321	G	A	0.00596421	1006
5	rs79707375	C	T	0.148111	1006
5	rs11749978	C	A	0.285288	1006
5	rs11740459	T	C	0.285288	1006
5	rs11750192	G	A	0.0904573	1006
5	rs73286240	A	C	0.0218688	1006
5	rs72808728	A	C	0.0397614	1006
5	rs149690290	G	C	0.0149105	1006
5	rs12186592	C	T	0.435388	1006
5	rs12187452	T	C	0.287276	1006
5	rs56337922	G	A	0.0218688	1006
5	rs79694366	T	G	0.147117	1006
5	rs17493016	T	C	0.147117	1006
5	rs17114001	C	A	0.27336	1006
5	rs17493121	C	T	0.147117	1006
5	rs183360423	A	T	0.0159046	1006
5	rs72808729	G	A	0.0258449	1006
5	rs138492686	G	A	0.0149105	1006
5	rs10515681	G	A	0.27336	1006
5	rs73802034	A	G	0.0208748	1006
5	rs12153107	C	T	0.27336	1006
5	rs17493227	A	C	0.242545	1006
5	rs4958334	C	T	0.150099	1006
5	rs75552869	G	A	0.05666	1006
5	rs73802035	A	G	0.0208748	1006
5	rs11744633	G	A	0.026839	1006
5	rs13173470	T	A	0.0328032	1006
5	rs10515682	C	A	0.149105	1006
5	rs116277705	T	C	0.0139165	1006
5	rs11743198	C	T	0.0258449	1006
5	rs147681601	G	A	0.0198807	1006
5	rs75543718	C	T	0.0258449	1006
5	rs17114010	T	C	0.444334	1006
5	rs59672393	G	A	0.0149105	1006
5	rs4958608	G	A	0.149105	1006
5	rs17493476	T	G	0.150099	1006
5	rs76091702	C	T	0.0477137	1006
5	rs80183999	C	T	0.026839	1006
5	rs59174362	C	G	0.27336	1006
5	rs114628874	A	G	0.0119284	1006
5	rs1595589	G	C	0.444334	1006
5	rs77374972	C	T	0.149105	1006
5	rs12658628	C	A	0.0149105	1006
5	rs76623980	G	A	0.149105	1006
5	rs7731686	A	T	0.295229	1006
5	rs75528404	G	A	0.149105	1006
5	rs11743148	A	T	0.295229	1006
5	rs114582032	C	T	0.149105	1006
5	rs58190715	G	A	0.294235	1006
5	rs74489140	T	C	0.149105	1006
5	rs7709887	C	G	0.294235	1006
5	rs62398809	A	G	0.444334	1006
5	rs11746889	G	T	0.294235	1006
5	rs17578068	T	A	0.149105	1006
5	rs114452608	G	A	0.102386	1006
5	rs145177388	T	C	0.0208748	1006
5	rs143447223	T	C	0.0129225	1006
5	rs2349025	A	G	0.295229	1006
5	rs59767754	G	A	0.27336	1006
5	rs6886124	C	T	0.294235	1006
5	rs6867434	T	G	0.444334	1006
5	rs17578145	A	G	0.121272	1006
5	rs6892121	C	A	0.294235	1006
5	rs72791516	A	G	0.0407555	1006
5	rs142882206	C	T	0.0248509	1006
5	rs11743800	A	T	0.026839	1006
5	rs998275	G	A	0.149105	1006
5	rs6579997	A	C	0.295229	1006
5	rs6579998	C	T	0.294235	1006
5	rs74208492	A	T	0.149105	1006
5	rs6888974	T	C	0.294235	1006
5	rs80286074	C	T	0.149105	1006
5	rs75526615	A	G	0.149105	1006
5	rs6868545	A	C	0.0477137	1006
5	rs987369	G	A	0.152087	1006
5	rs74376027	T	A	0.149105	1006
5	rs61056587	G	T	0.0208748	1006
5	rs1036604	G	C	0.295229	1006
5	rs1036605	A	G	0.294235	1006
5	rs1036606	G	T	0.294235	1006
5	rs1898739	A	G	0.444334	1006
5	rs1898740	A	G	0.445328	1006
5	rs77304558	T	C	0.0129225	1006
5	rs6881504	T	C	0.295229	1006
5	rs1438951	T	C	0.294235	1006
5	rs1371063	T	C	0.444334	1006
5	rs73798703	T	C	0.0208748	1006
5	rs78908115	C	T	0.0248509	1006
5	rs2043847	G	C	0.459245	1006
5	rs59630076	T	C	0.444334	1006
5	rs59033823	T	G	0.295229	1006
5	rs17494099	A	G	0.149105	1006
5	rs79632279	G	A	0.0735586	1006
5	rs1371064	A	G	0.294235	1006
5	rs4509080	T	G	0.444334	1006
5	rs4461689	C	G	0.444334	1006
5	rs4333366	G	A	0.294235	1006
5	rs17578717	T	G	0.149105	1006
5	rs75188257	C	T	0.149105	1006
5	rs62398815	G	A	0.287276	1006
5	rs17114062	A	G	0.442346	1006
5	rs13175049	C	G	0.0248509	1006
5	rs114755463	G	A	0.150099	1006
5	rs11167610	C	T	0.291252	1006
5	rs11167611	A	C	0.292247	1006
5	rs57917647	C	T	0.028827	1006
5	rs13184465	C	T	0.145129	1006
5	rs6895535	G	A	0.706759	1006
5	rs1438949	A	G	0.9334	1006
5	rs1438948	G	A	0.151093	1006
5	rs1438947	T	A	0.555666	1006
5	rs140851538	G	C	0.0178926	1006
5	rs113732400	A	T	0.0805169	1006
5	rs1126220	C	T	0.196819	1006
5	rs80024140	A	G	0.00994036	1006
5	rs11167612	A	G	0.9334	1006
5	rs2028278	C	T	0.555666	1006
5	rs13173299	C	T	0.206759	1006
5	rs17114070	A	T	0.129225	1006
5	rs7709012	T	C	0.152087	1006
5	rs1438946	T	C	0.555666	1006
5	rs62398816	A	G	0.377734	1006
5	rs34021572	T	G	0.348907	1006
5	rs144972747	C	T	0.0178926	1006
5	rs2118793	C	A	0.576541	1006
5	rs2118792	G	A	0.937376	1006
5	rs6898369	A	C	0.545726	1006
5	rs1438945	T	A	0.730616	1006
5	rs2196778	A	C	0.937376	1006
5	rs2196777	G	C	0.397614	1006
5	rs2349027	T	C	0.40159	1006
5	rs112767164	A	G	0.0397614	1006
5	rs148357661	T	C	0.05666	1006
5	rs34605934	C	A	0.198807	1006
5	rs4958609	C	T	0.147117	1006
5	rs10044958	T	C	0.40159	1006
5	rs13359871	C	T	0.40159	1006
5	rs71588074	C	A	0.198807	1006
5	rs1438943	G	C	0.149105	1006
5	rs72791545	G	A	0.0397614	1006
5	rs2216626	A	G	0.336978	1006
5	rs1363508	G	A	0.336978	1006
5	rs971050	C	G	0.399602	1006
5	rs2579040	T	A	0.738569	1006
5	rs10044436	G	A	0.399602	1006
5	rs10044974	G	A	0.40159	1006
5	rs35708928	C	T	0.198807	1006
5	rs138886812	A	C	0.0248509	1006
5	rs753768	T	A	0.40159	1006
5	rs10075961	T	C	0.403579	1006
5	rs294708	G	A	0.937376	1006
5	rs17501123	A	G	0.0377734	1006
5	rs10042383	C	T	0.403579	1006
5	rs294706	C	A	0.33499	1006
5	rs294705	C	A	0.33499	1006
5	rs294704	G	T	0.738569	1006
5	rs294703	T	A	0.335984	1006
5	rs1422563	A	C	0.403579	1006
5	rs294701	T	C	0.33499	1006
5	rs294700	T	C	0.738569	1006
5	rs4958610	A	G	0.403579	1006
5	rs294699	T	A	0.937376	1006
5	rs4958611	G	A	0.402584	1006
5	rs117407807	T	C	0.0159046	1006
5	rs2579041	A	C	0.337972	1006
5	rs2546336	C	A	0.335984	1006
5	rs12518081	A	G	0.198807	1006
5	rs13154170	G	A	0.198807	1006
5	rs137916909	C	G	0.0159046	1006
5	rs7443245	C	A	0.198807	1006
5	rs2910022	G	A	0.738569	1006
5	rs2962806	A	G	0.335984	1006
5	rs10070003	A	C	0.402584	1006
5	rs2910023	T	C	0.187873	1006
5	rs145483546	A	G	0.0178926	1006
5	rs10036998	C	T	0.398608	1006
5	rs11740987	C	T	0.402584	1006
5	rs2962807	G	T	0.187873	1006
5	rs2962808	A	G	0.738569	1006
5	rs2962809	A	G	0.956262	1006
5	rs77680415	C	T	0.0397614	1006
5	rs34244108	A	G	0.198807	1006
5	rs2910024	A	T	0.924453	1006
5	rs2962810	A	G	0.937376	1006
5	rs116497824	A	G	0.00994036	1006
5	rs2962812	A	G	0.338966	1006
5	rs62398834	C	T	0.28827	1006
5	rs2910026	C	T	0.739563	1006
5	rs115392659	A	G	0.0109344	1006
5	rs2962813	A	G	0.338966	1006
5	rs2962814	G	A	0.338966	1006
5	rs2962815	C	G	0.338966	1006
5	rs12108896	C	T	0.147117	1006
5	rs12108897	C	T	0.147117	1006
5	rs2910027	C	T	0.338966	1006
5	rs2962816	A	G	0.936382	1006
5	rs75515047	C	G	0.0218688	1006
5	rs6580002	A	G	0.738569	1006
5	rs6580003	T	C	0.338966	1006
5	rs149815219	G	A	0.0188867	1006
5	rs145823224	C	A	0.0298211	1006
5	rs2973157	G	A	0.739563	1006
5	rs12516389	G	A	0.197813	1006
5	rs7705359	T	G	0.400596	1006
5	rs144607120	T	A	0.0178926	1006
5	rs148209814	C	T	0.0178926	1006
5	rs2962817	T	A	0.338966	1006
5	rs2973156	G	A	0.739563	1006
5	rs2910028	A	C	0.338966	1006
5	rs35029802	G	T	0.197813	1006
5	rs34316705	C	A	0.197813	1006
5	rs12517903	G	A	0.197813	1006
5	rs2973147	G	C	0.338966	1006
5	rs2910029	C	G	0.738569	1006
5	rs10073138	T	C	0.399602	1006
5	rs10065344	C	T	0.399602	1006
5	rs71588077	C	G	0.198807	1006
5	rs2910030	A	G	0.937376	1006
5	rs2910031	C	T	0.149105	1006
5	rs10055618	T	A	0.399602	1006
5	rs17579441	C	T	0.399602	1006
5	rs1363500	C	T	0.338966	1006
5	rs2973146	G	A	0.937376	1006
5	rs4958616	T	C	0.287276	1006
5	rs150608567	G	A	0.00894632	1006
5	rs2962819	T	G	0.937376	1006
5	rs75695914	G	C	0.0159046	1006
5	rs80197494	C	T	0.198807	1006
5	rs4958617	T	G	0.399602	1006
5	rs2973145	C	T	0.738569	1006
5	rs2910032	C	T	0.537773	1006
5	rs2973144	G	A	0.146123	1006
5	rs1422552	A	G	0.338966	1006
5	rs17501548	T	C	0.17992	1006
5	rs2910034	G	C	0.338966	1006
5	rs2974108	T	A	0.739563	1006
5	rs2974109	C	T	0.338966	1006
5	rs1363504	T	C	0.338966	1006
5	rs4583935	A	C	0.0636183	1006
5	rs2973142	T	C	0.739563	1006
5	rs2962820	C	T	0.338966	1006
5	rs1422561	G	T	0.147117	1006
5	rs115734577	G	A	0.0248509	1006
5	rs2962821	T	C	0.739563	1006
5	rs2962822	A	G	0.187873	1006
5	rs74722328	G	A	0.0238569	1006
5	rs144340038	G	A	0.0208748	1006
5	rs10477046	C	T	0.400596	1006
5	rs112551564	T	G	0.0208748	1006
5	rs2973141	T	G	0.187873	1006
5	rs2962823	T	C	0.937376	1006
5	rs2910035	G	A	0.739563	1006
5	rs13156645	C	T	0.197813	1006
5	rs13157119	C	T	0.197813	1006
5	rs13157574	G	A	0.197813	1006
5	rs62398837	C	A	0.399602	1006
5	rs56141337	G	A	0.399602	1006
5	rs1363503	T	G	0.399602	1006
5	rs1363502	T	G	0.33996	1006
5	rs2910036	G	C	0.147117	1006
5	rs34611901	C	G	0.197813	1006
5	rs13176510	A	T	0.197813	1006
5	rs2973139	C	T	0.790258	1006
5	rs10515685	T	C	0.0387674	1006
5	rs10061698	C	T	0.399602	1006
5	rs10515686	G	T	0.399602	1006
5	rs13181606	C	T	0.0149105	1006
5	rs2962824	A	G	0.33996	1006
5	rs1422560	T	G	0.33996	1006
5	rs1422558	A	G	0.188867	1006
5	rs2962825	C	A	0.141153	1006
5	rs2973138	T	C	0.954274	1006
5	rs12518199	G	T	0.197813	1006
5	rs2962826	A	C	0.937376	1006
5	rs1820064	G	A	0.597416	1006
5	rs34403108	C	G	0.597416	1006
5	rs34692597	A	C	0.597416	1006
5	rs1155182	G	C	0.188867	1006
5	rs1155181	G	C	0.597416	1006
5	rs1155180	G	T	0.399602	1006
5	rs10070616	C	T	0.399602	1006
5	rs73288094	C	G	0.0626243	1006
5	rs2973136	A	T	0.188867	1006
5	rs2973135	T	A	0.858847	1006
5	rs4958619	G	A	0.597416	1006
5	rs55827458	C	T	0.0626243	1006
5	rs1582492	A	G	0.399602	1006
5	rs6866071	C	T	0.597416	1006
5	rs148940556	A	G	0.0178926	1006
5	rs112568625	A	G	0.0218688	1006
5	rs7707621	G	T	0.0626243	1006
5	rs115156868	C	T	0.0178926	1006
5	rs3095940	A	C	0.192843	1006
5	rs62398852	A	T	0.399602	1006
5	rs10079569	T	C	0.399602	1006
5	rs7717923	C	A	0.399602	1006
5	rs2546329	C	A	0.0626243	1006
5	rs4510624	T	C	0.597416	1006
5	rs10477047	G	A	0.597416	1006
5	rs11748398	G	A	0.399602	1006
5	rs12522365	G	A	0.200795	1006
5	rs13185862	A	G	0.163022	1006
5	rs10040503	A	C	0.597416	1006
5	rs62398853	G	A	0.399602	1006
5	rs80094630	C	A	0.197813	1006
5	rs62398854	G	A	0.399602	1006
5	rs62398855	C	A	0.597416	1006
5	rs17501895	T	C	0.597416	1006
5	rs17580090	G	A	0.597416	1006
5	rs2615166	A	C	0.0626243	1006
5	rs1870861	T	G	0.197813	1006
5	rs4958622	A	G	0.597416	1006
5	rs4958623	T	C	0.399602	1006
5	rs4958624	C	A	0.399602	1006
5	rs4958625	G	T	0.399602	1006
5	rs13168691	G	C	0.197813	1006
5	rs3112536	A	G	0.858847	1006
5	rs12152961	G	A	0.197813	1006
5	rs11743140	A	G	0.399602	1006
5	rs151086694	T	C	0.0248509	1006
5	rs13355325	T	A	0.59841	1006
5	rs1363505	A	C	0.597416	1006
5	rs1820065	G	A	0.597416	1006
5	rs11167615	T	C	0.597416	1006
5	rs6864273	A	G	0.399602	1006
5	rs149587206	C	G	0.0178926	1006
5	rs1895270	A	G	0.597416	1006
5	rs1895271	A	G	0.597416	1006
5	rs77760770	C	T	0.0129225	1006
5	rs71588079	G	A	0.197813	1006
5	rs2080950	G	A	0.597416	1006
5	rs116069046	C	A	0.197813	1006
5	rs296191	A	C	0.188867	1006
5	rs1363507	C	T	0.597416	1006
5	rs11747958	A	G	0.0198807	1006
5	rs4958627	A	T	0.400596	1006
5	rs184160	T	C	0.0447316	1006
5	rs2042223	G	T	0.597416	1006
5	rs2546331	T	C	0.0447316	1006
5	rs6892717	C	G	0.597416	1006
5	rs6873816	T	C	0.597416	1006
5	rs10070587	T	C	0.399602	1006
5	rs10077451	A	T	0.399602	1006
5	rs2615165	G	T	0.188867	1006
5	rs296173	A	T	0.0447316	1006
5	rs296174	C	T	0.188867	1006
5	rs1862317	A	C	0.597416	1006
5	rs1862318	A	C	0.399602	1006
5	rs1862319	A	C	0.597416	1006
5	rs13156828	A	G	0.197813	1006
5	rs1030192	A	C	0.399602	1006
5	rs72791582	G	C	0.0397614	1006
5	rs72791583	T	A	0.0447316	1006
5	rs10074705	A	G	0.597416	1006
5	rs10059900	C	T	0.597416	1006
5	rs72791586	T	C	0.0397614	1006
5	rs76579560	A	C	0.00894632	1006
5	rs296185	G	C	0.188867	1006
5	rs17502681	A	C	0.597416	1006
5	rs1559112	G	T	0.197813	1006
5	rs296184	C	A	0.0447316	1006
5	rs1862323	A	G	0.597416	1006
5	rs1862322	T	A	0.597416	1006
5	rs182414	G	C	0.0447316	1006
5	rs1862321	G	A	0.0178926	1006
5	rs211895	C	T	0.0447316	1006
5	rs188436	A	C	0.188867	1006
5	rs296183	T	C	0.0447316	1006
5	rs4958336	A	T	0.399602	1006
5	rs172451	A	G	0.192843	1006
5	rs140197905	G	T	0.0178926	1006
5	rs1023615	G	A	0.597416	1006
5	rs34165048	T	A	0.198807	1006
5	rs77362025	T	G	0.0159046	1006
5	rs74864822	G	A	0.28827	1006
5	rs1363501	G	A	0.601392	1006
5	rs71588081	C	G	0.197813	1006
5	rs62401270	T	C	0.0308151	1006
5	rs17503043	T	C	0.399602	1006
5	rs148468494	G	A	0.0258449	1006
5	rs61451966	G	A	0.39662	1006
5	rs2615164	G	T	0.577535	1006
5	rs1422556	A	C	0.394632	1006
5	rs150231359	G	T	0.0258449	1006
5	rs1422555	T	G	0.394632	1006
5	rs1422554	G	C	0.394632	1006
5	rs2615163	T	C	0.0666004	1006
5	rs17503085	T	G	0.394632	1006
5	rs2216625	C	T	0.394632	1006
5	rs2194103	A	T	0.394632	1006
5	rs2194102	T	G	0.394632	1006
5	rs62401274	T	C	0.394632	1006
5	rs9968677	C	T	0.394632	1006
5	rs9968737	T	C	0.394632	1006
5	rs9968739	T	C	0.394632	1006
5	rs9968678	C	T	0.394632	1006
5	rs9968680	C	T	0.394632	1006
5	rs28775574	T	C	0.394632	1006
5	rs2615162	C	T	0.0666004	1006
5	rs2973161	A	C	0.648111	1006
5	rs62401276	T	C	0.394632	1006
5	rs17503275	T	C	0.394632	1006
5	rs1462120	C	T	0.0447316	1006
5	rs1462119	C	T	0.394632	1006
5	rs1462118	T	C	0.394632	1006
5	rs4329070	G	A	0.394632	1006
5	rs2615161	T	C	0.0666004	1006
5	rs4257818	C	A	0.39662	1006
5	rs13168705	A	G	0.312127	1006
5	rs6898851	T	C	0.0218688	1006
5	rs4623206	A	T	0.394632	1006
5	rs2615160	T	C	0.0666004	1006
5	rs62401278	G	C	0.394632	1006
5	rs2045735	A	G	0.394632	1006
5	rs2045734	T	C	0.394632	1006
5	rs56733622	C	G	0.394632	1006
5	rs2927177	C	T	0.647117	1006
5	rs62401280	T	C	0.394632	1006
5	rs62401281	G	A	0.394632	1006
5	rs2615159	T	C	0.575547	1006
5	rs73272253	C	T	0.0357853	1006
5	rs17581550	A	G	0.394632	1006
5	rs17503470	C	T	0.394632	1006
5	rs6871189	T	G	0.0218688	1006
5	rs6871196	T	C	0.0218688	1006
5	rs17581704	G	A	0.394632	1006
5	rs296177	T	A	0.0666004	1006
5	rs296178	A	G	0.180915	1006
5	rs17114189	A	C	0.0218688	1006
5	rs296179	G	A	0.180915	1006
5	rs296180	G	C	0.180915	1006
5	rs296181	T	C	0.594433	1006
5	rs296182	C	A	0.0447316	1006
5	rs10069588	A	C	0.394632	1006
5	rs10062550	T	C	0.394632	1006
5	rs55727014	A	G	0.394632	1006
5	rs186118	C	G	0.177932	1006
5	rs172452	G	A	0.0666004	1006
5	rs12171513	A	T	0.394632	1006
5	rs296187	C	G	0.180915	1006
5	rs111374317	C	A	0.647117	1006
5	rs56376647	G	C	0.393638	1006
5	rs2447292	C	A	0.575547	1006
5	rs55933127	C	G	0.395626	1006
5	rs55674988	C	T	0.395626	1006
5	rs11167616	C	T	0.394632	1006
5	rs10039295	T	C	0.394632	1006
5	rs296188	T	C	0.0666004	1006
5	rs4958629	G	A	0.394632	1006
5	rs17503711	A	G	0.394632	1006
5	rs17503738	C	T	0.395626	1006
5	rs296172	C	G	0.177932	1006
5	rs296171	G	A	0.196819	1006
5	rs2546333	G	A	0.199801	1006
5	rs1841685	G	A	0.199801	1006
5	rs1363497	C	T	0.200795	1006
5	rs1363498	A	G	0.199801	1006
5	rs72793628	G	A	0.130219	1006
5	rs1363499	G	A	0.0695825	1006
5	rs62401293	G	A	0.415507	1006
5	rs72793631	G	A	0.111332	1006
5	rs3112532	A	G	0.647117	1006
5	rs60970806	C	A	0.130219	1006
5	rs111582573	A	G	0.130219	1006
5	rs148008797	T	C	0.0198807	1006
5	rs62401295	C	T	0.0318091	1006
5	rs11167618	A	T	0.0228628	1006
5	rs7447368	G	A	0.308151	1006
5	rs727809	A	C	0.415507	1006
5	rs177001	A	G	0.486083	1006
5	rs56118692	C	T	0.129225	1006
5	rs72793634	C	T	0.054672	1006
5	rs727643	C	A	0.355865	1006
5	rs114267792	G	A	0.0407555	1006
5	rs114639805	G	T	0.0208748	1006
5	rs147823935	T	G	0.0159046	1006
5	rs72793635	G	A	0.130219	1006
5	rs296175	G	A	0.0675944	1006
5	rs148624592	G	T	0.00795229	1006
5	rs2927175	T	C	0.359841	1006
5	rs2546327	G	A	0.156064	1006
5	rs74658082	G	A	0.0318091	1006
5	rs1363496	A	G	0.135189	1006
5	rs1381541	G	C	0.177932	1006
5	rs992713	G	A	0.177932	1006
5	rs992714	A	T	0.177932	1006
5	rs2546328	T	G	0.0795229	1006
5	rs17114209	A	C	0.0337972	1006
5	rs2615153	G	A	0.0795229	1006
5	rs56054019	G	A	0.0964215	1006
5	rs993227	A	T	0.313121	1006
5	rs3101484	A	T	0.313121	1006
5	rs3101483	A	G	0.178926	1006
5	rs3101131	G	A	0.0795229	1006
5	rs3112531	A	G	0.177932	1006
5	rs113329288	A	G	0.0954274	1006
5	rs2926290	A	G	0.178926	1006
5	rs10477051	G	C	0.135189	1006
5	rs115086200	T	C	0.0129225	1006
5	rs72793644	T	G	0.0954274	1006
5	rs112070403	T	G	0.0168986	1006
5	rs35060520	G	T	0.0417495	1006
5	rs75839430	T	A	0.0954274	1006
5	rs13436485	A	C	0.101392	1006
5	rs35381189	C	A	0.0954274	1006
5	rs58539629	G	A	0.0337972	1006
5	rs116299047	A	G	0.0308151	1006
5	rs72793645	T	A	0.0954274	1006
5	rs72793646	T	C	0.0954274	1006
5	rs72793647	C	T	0.0954274	1006
5	rs74893077	T	C	0.0437376	1006
5	rs59074180	G	T	0.0954274	1006
5	rs57695081	G	T	0.0964215	1006
5	rs28796964	A	G	0.0994036	1006
5	rs2974110	A	G	0.0795229	1006
5	rs79247851	G	A	0.0149105	1006
5	rs72793654	C	T	0.0964215	1006
5	rs2168966	T	C	0.326044	1006
5	rs76527501	G	C	0.105368	1006
5	rs2061636	T	C	0.0964215	1006
5	rs78275267	C	T	0.0198807	1006
5	rs6580008	A	T	0.0994036	1006
5	rs72793656	G	A	0.0974155	1006
5	rs149774323	T	C	0.00795229	1006
5	rs2061637	C	A	0.0964215	1006
5	rs10515687	C	T	0.0964215	1006
5	rs2926289	T	C	0.646123	1006
5	rs2349576	C	A	0.082505	1006
5	rs2061638	T	C	0.082505	1006
5	rs1462126	C	T	0.082505	1006
5	rs2061639	G	A	0.178926	1006
5	rs140053818	G	C	0.0149105	1006
5	rs3101485	T	C	0.917495	1006
5	rs3101130	G	C	0.920477	1006
5	rs3112530	A	G	0.917495	1006
5	rs56009305	A	G	0.0964215	1006
5	rs56123509	A	T	0.0964215	1006
5	rs1993772	A	G	0.821074	1006
5	rs3101481	G	T	0.821074	1006
5	rs3112529	T	A	0.821074	1006
5	rs145491565	C	A	0.026839	1006
5	rs3111205	A	C	0.917495	1006
5	rs3101482	G	A	0.917495	1006
5	rs139834272	A	C	0.026839	1006
5	rs149828140	T	C	0.026839	1006
5	rs11747697	A	G	0.0964215	1006
5	rs116692556	T	C	0.0168986	1006
5	rs1947632	A	G	0.0129225	1006
5	rs2926288	G	T	0.917495	1006
5	rs2973148	T	C	0.920477	1006
5	rs72793664	C	T	0.0964215	1006
5	rs72793665	G	T	0.0964215	1006
5	rs1350900	T	C	0.0964215	1006
5	rs982494	T	C	0.917495	1006
5	rs2973149	G	A	0.917495	1006
5	rs73274195	G	A	0.0337972	1006
5	rs2964817	C	T	0.917495	1006
5	rs2926287	G	A	0.917495	1006
5	rs1381540	A	G	0.917495	1006
5	rs2964813	C	T	0.917495	1006
5	rs1824311	A	C	0.920477	1006
5	rs2926286	T	C	0.920477	1006
5	rs116473216	G	C	0.0337972	1006
5	rs72793672	T	C	0.0964215	1006
5	rs56309724	T	C	0.0964215	1006
5	rs2964812	G	A	0.917495	1006
5	rs2974111	A	T	0.821074	1006
5	rs2927173	G	A	0.821074	1006
5	rs2964811	T	A	0.821074	1006
5	rs2927174	C	T	0.917495	1006
5	rs2199123	A	G	0.917495	1006
5	rs11745332	C	T	0.0964215	1006
5	rs1462108	C	A	0.917495	1006
5	rs1462109	G	A	0.917495	1006
5	rs72793675	C	T	0.0964215	1006
5	rs2125515	A	T	0.917495	1006
5	rs2926285	T	G	0.821074	1006
5	rs17504608	C	T	0.0308151	1006
5	rs17504622	C	T	0.0337972	1006
5	rs17114289	A	G	0.0964215	1006
5	rs17114293	A	G	0.0964215	1006
5	rs1824	A	G	0.135189	1006
5	rs2973151	T	C	0.920477	1006
5	rs1903639	G	A	0.0974155	1006
5	rs2973152	T	G	0.917495	1006
5	rs1462121	T	G	0.954274	1006
5	rs1462122	C	T	0.920477	1006
5	rs1462123	T	C	0.920477	1006
5	rs1462124	C	T	0.821074	1006
5	rs11747146	C	G	0.0964215	1006
5	rs931012	T	C	0.0994036	1006
5	rs2964816	G	T	0.920477	1006
5	rs35058195	T	A	0.0994036	1006
5	rs116151746	C	T	0.0337972	1006
5	rs12110038	C	T	0.0994036	1006
5	rs149944506	C	A	0.0308151	1006
5	rs11748893	G	T	0.0964215	1006
5	rs185128906	G	A	0.00795229	1006
5	rs72799209	C	T	0.0964215	1006
5	rs116411503	G	A	0.00795229	1006
5	rs138294810	T	C	0.0109344	1006
5	rs62401302	A	T	0.333002	1006
5	rs10463328	G	A	0.920477	1006
5	rs13176930	T	A	0.355865	1006
5	rs2882195	T	G	0.0994036	1006
5	rs10053693	C	T	0.0994036	1006
5	rs1084070	C	T	0.821074	1006
5	rs1084071	A	T	0.821074	1006
5	rs4958634	T	C	0.920477	1006
5	rs112685341	G	C	0.150099	1006
5	rs72799214	C	A	0.0964215	1006
5	rs114507267	C	A	0.0168986	1006
5	rs60879540	G	C	0.0964215	1006
5	rs2609658	C	G	0.954274	1006
5	rs6862332	C	T	0.100398	1006
5	rs2560253	C	T	0.954274	1006
5	rs10039156	T	G	0.920477	1006
5	rs36152933	A	G	0.0964215	1006
5	rs12187536	T	C	0.686879	1006
5	rs7444329	C	T	0.821074	1006
5	rs62401303	T	C	0.821074	1006
5	rs62401304	T	C	0.821074	1006
5	rs6866689	T	C	0.0994036	1006
5	rs149033799	G	C	0.0457256	1006
5	rs7731358	C	T	0.0994036	1006
5	rs11747293	T	C	0.0964215	1006
5	rs11750267	A	G	0.100398	1006
5	rs188311889	G	T	0.0159046	1006
5	rs2560227	G	A	0.127237	1006
5	rs151011228	T	C	0.920477	1006
5	rs113980258	C	T	0.0994036	1006
5	rs13169047	C	T	0.307157	1006
5	rs114264103	A	G	0.114314	1006
5	rs2609665	G	T	0.920477	1006
5	rs2560229	A	T	0.920477	1006
5	rs2560230	C	T	0.821074	1006
5	rs9647580	T	C	0.0377734	1006
5	rs1462111	T	C	0.821074	1006
5	rs74544128	G	C	0.0109344	1006
5	rs2560231	C	T	0.920477	1006
5	rs55755012	A	G	0.0397614	1006
5	rs140805448	C	T	0.0258449	1006
5	rs7711396	T	C	0.0994036	1006
5	rs2609666	A	G	0.821074	1006
5	rs150031753	G	A	0.0994036	1006
5	rs146450130	T	G	0.0218688	1006
5	rs11747428	G	A	0.0944334	1006
5	rs308266	C	T	0.210736	1006
5	rs2615150	T	C	0.913519	1006
5	rs2560235	G	A	0.209742	1006
5	rs308267	C	T	0.920477	1006
5	rs11748375	G	A	0.0974155	1006
5	rs308268	G	A	0.920477	1006
5	rs308269	G	A	0.821074	1006
5	rs10060758	A	G	0.0994036	1006
5	rs75944467	G	A	0.0109344	1006
5	rs308270	A	G	0.920477	1006
5	rs115196736	C	A	0.0129225	1006
5	rs308271	T	A	0.821074	1006
5	rs217771	C	T	0.821074	1006
5	rs58361474	T	G	0.0994036	1006
5	rs308272	A	G	0.821074	1006
5	rs7703714	T	A	0.0994036	1006
5	rs2560239	A	G	0.127237	1006
5	rs80138595	T	C	0.0159046	1006
5	rs72799217	T	C	0.0964215	1006
5	rs2560240	G	A	0.821074	1006
5	rs7709157	T	C	0.0994036	1006
5	rs7727282	C	T	0.100398	1006
5	rs7709602	T	C	0.0994036	1006
5	rs72799219	A	T	0.0964215	1006
5	rs143225164	T	A	0.0308151	1006
5	rs12655112	A	G	0.0994036	1006
5	rs79202918	T	G	0.150099	1006
5	rs1462113	A	G	0.920477	1006
5	rs1462114	A	C	0.920477	1006
5	rs1462115	A	G	0.821074	1006
5	rs4958636	T	C	0.332008	1006
5	rs72799220	C	T	0.0994036	1006
5	rs962514	A	C	0.82008	1006
5	rs144424091	C	T	0.0308151	1006
5	rs2615152	T	C	0.127237	1006
5	rs11740453	G	A	0.0964215	1006
5	rs6580013	C	G	0.0964215	1006
5	rs6580014	C	G	0.0994036	1006
5	rs56012425	A	C	0.0994036	1006
5	rs2560241	T	C	0.821074	1006
5	rs2560242	T	C	0.821074	1006
5	rs1026615	T	C	0.920477	1006
5	rs2615178	C	T	0.920477	1006
5	rs10477057	G	A	0.0994036	1006
5	rs2609671	A	G	0.920477	1006
5	rs116374335	A	G	0.00795229	1006
5	rs2615177	G	A	0.821074	1006
5	rs2615176	G	A	0.920477	1006
5	rs2560243	T	C	0.920477	1006
5	rs2615175	G	A	0.821074	1006
5	rs6896256	T	C	0.0994036	1006
5	rs300329	C	T	0.821074	1006
5	rs300328	T	C	0.920477	1006
5	rs7724578	C	T	0.0964215	1006
5	rs300327	A	C	0.920477	1006
5	rs113133034	C	G	0.0387674	1006
5	rs300326	T	A	0.920477	1006
5	rs11742937	G	A	0.0964215	1006
5	rs150247547	C	T	0.0397614	1006
5	rs113594146	G	A	0.0964215	1006
5	rs300325	T	C	0.920477	1006
5	rs145734882	C	G	0.0159046	1006
5	rs36187124	C	T	0.127237	1006
5	rs150745158	C	T	0.0308151	1006
5	rs12655396	C	T	0.920477	1006
5	rs4958637	T	A	0.685885	1006
5	rs2615173	C	T	0.920477	1006
5	rs2609661	C	T	0.920477	1006
5	rs2260878	G	A	0.920477	1006
5	rs1975932	G	A	0.821074	1006
5	rs2262710	T	C	0.920477	1006
5	rs2262711	C	T	0.920477	1006
5	rs2262712	T	G	0.920477	1006
5	rs111860601	G	A	0.920477	1006
5	rs113857605	G	A	0.0964215	1006
5	rs115620544	T	C	0.0168986	1006
5	rs2617267	C	T	0.920477	1006
5	rs2964819	T	C	0.954274	1006
5	rs2927584	T	C	0.920477	1006
5	rs2913310	T	A	0.920477	1006
5	rs2964820	G	C	0.920477	1006
5	rs10073797	C	G	0.920477	1006
5	rs2560245	A	C	0.920477	1006
5	rs2615171	G	T	0.920477	1006
5	rs2560246	G	A	0.920477	1006
5	rs2615170	G	A	0.920477	1006
5	rs2615169	T	C	0.920477	1006
5	rs2617268	C	T	0.920477	1006
5	rs2446429	T	G	0.920477	1006
5	rs10477077	C	T	0.127237	1006
5	rs2560247	T	A	0.920477	1006
5	rs2609673	G	C	0.920477	1006
5	rs2560248	A	G	0.920477	1006
5	rs13161711	T	C	0.0954274	1006
5	rs2615168	G	T	0.920477	1006
5	rs2560249	A	G	0.920477	1006
5	rs170027	T	C	0.920477	1006
5	rs167357	G	C	0.920477	1006
5	rs72799240	T	C	0.0964215	1006
5	rs304857	C	A	0.920477	1006
5	rs304859	A	G	0.920477	1006
5	rs113773089	C	T	0.0964215	1006
5	rs138094981	G	A	0.0159046	1006
5	rs170028	G	A	0.920477	1006
5	rs2560252	G	A	0.920477	1006
5	rs304860	C	G	0.920477	1006
5	rs172569	T	A	0.920477	1006
5	rs172570	C	A	0.920477	1006
5	rs11746142	C	T	0.0964215	1006
5	rs304861	T	C	0.920477	1006
5	rs77896162	T	C	0.0168986	1006
5	rs170029	G	C	0.920477	1006
5	rs304862	T	C	0.920477	1006
5	rs35407853	C	T	0.0407555	1006
5	rs304863	T	C	0.920477	1006
5	rs11167629	G	A	0.686879	1006
5	rs304864	T	C	0.920477	1006
5	rs17583883	G	A	0.331014	1006
5	rs304865	C	T	0.821074	1006
5	rs62399001	A	G	0.331014	1006
5	rs192027498	T	C	0.00695825	1006
5	rs188597	A	C	0.824056	1006
5	rs300330	A	G	0.824056	1006
5	rs214122	G	A	0.824056	1006
5	rs11741001	T	C	0.0964215	1006
5	rs300331	C	G	0.920477	1006
5	rs300332	T	G	0.920477	1006
5	rs300333	A	T	0.821074	1006
5	rs300334	T	G	0.954274	1006
5	rs72799249	G	A	0.0964215	1006
5	rs186183	T	C	0.920477	1006
5	rs300335	T	C	0.920477	1006
5	rs72799252	G	A	0.0964215	1006
5	rs72799253	A	G	0.0964215	1006
5	rs300336	T	C	0.824056	1006
5	rs149239	A	G	0.824056	1006
5	rs159759	A	G	0.920477	1006
5	rs72799254	T	C	0.0964215	1006
5	rs160163	T	C	0.920477	1006
5	rs159974	C	T	0.824056	1006
5	rs11742907	T	A	0.0964215	1006
5	rs159760	G	T	0.824056	1006
5	rs159975	A	G	0.824056	1006
5	rs159976	C	T	0.821074	1006
5	rs160066	G	C	0.920477	1006
5	rs150618	G	C	0.920477	1006
5	rs149095	G	A	0.920477	1006
5	rs10037511	T	C	0.0994036	1006
5	rs11167630	A	C	0.00994036	1006
5	rs302738	C	A	0.920477	1006
5	rs10045698	C	T	0.0994036	1006
5	rs32007	A	T	0.0208748	1006
5	rs11738200	G	A	0.0994036	1006
5	rs13354091	G	T	0.0994036	1006
5	rs159969	T	C	0.821074	1006
5	rs10036163	G	C	0.0994036	1006
5	rs113499804	C	T	0.0159046	1006
5	rs159970	C	T	0.127237	1006
5	rs159971	G	A	0.821074	1006
5	rs159972	G	A	0.920477	1006
5	rs34913136	G	A	0.026839	1006
5	rs17114459	T	C	0.0974155	1006
5	rs159973	A	C	0.920477	1006
5	rs72799261	C	A	0.0944334	1006
5	rs17114463	G	T	0.0974155	1006
5	rs11749295	A	G	0.0974155	1006
5	rs17114473	C	T	0.0994036	1006
5	rs75168316	C	T	0.0328032	1006
5	rs72799264	T	C	0.0964215	1006
5	rs160172	T	C	0.920477	1006
5	rs159978	A	G	0.920477	1006
5	rs76939150	A	T	0.0208748	1006
5	rs79805545	T	C	0.0208748	1006
5	rs159979	G	A	0.136183	1006
5	rs112491330	A	T	0.0377734	1006
5	rs72799267	G	A	0.0964215	1006
5	rs111656972	G	A	0.00994036	1006
5	rs72799269	T	C	0.026839	1006
5	rs75122639	C	A	0.0188867	1006
5	rs114135963	C	T	0.00596421	1006
5	rs300339	A	G	0.663022	1006
5	rs300340	T	A	0.253479	1006
5	rs71588087	G	C	0.194831	1006
5	rs304883	C	T	0.641153	1006
5	rs12521322	A	G	0.194831	1006
5	rs7722746	C	T	0.389662	1006
5	rs304884	G	A	0.641153	1006
5	rs143096390	A	G	0.0109344	1006
5	rs304885	A	G	0.964215	1006
5	rs72799272	G	T	0.028827	1006
5	rs7732145	C	T	0.388668	1006
5	rs304886	A	C	0.877734	1006
5	rs304887	T	C	0.878728	1006
5	rs66466051	T	A	0.082505	1006
5	rs304888	G	A	0.114314	1006
5	rs304890	G	C	0.641153	1006
5	rs304850	C	G	0.250497	1006
5	rs79358439	C	T	0.0308151	1006
5	rs11960462	T	G	0.390656	1006
5	rs11957080	G	A	0.389662	1006
5	rs304851	A	G	0.641153	1006
5	rs304852	C	T	0.640159	1006
5	rs34082276	C	T	0.193837	1006
5	rs17114489	G	A	0.0347913	1006
5	rs160173	C	G	0.640159	1006
5	rs72799276	T	A	0.0417495	1006
5	rs160174	G	A	0.641153	1006
5	rs71588089	T	A	0.194831	1006
5	rs74512874	T	C	0.0318091	1006
5	rs304853	T	C	0.641153	1006
5	rs71588090	C	G	0.194831	1006
5	rs304854	T	C	0.878728	1006
5	rs304855	G	A	0.641153	1006
5	rs160152	G	C	0.682903	1006
5	rs11167631	A	G	0.0467197	1006
5	rs9324747	A	G	0.717694	1006
5	rs160153	A	G	0.641153	1006
5	rs62399034	G	A	0.0337972	1006
5	rs6881458	G	A	0.194831	1006
5	rs13176201	G	A	0.0854871	1006
5	rs160154	A	G	0.964215	1006
5	rs2162715	G	A	0.0427435	1006
5	rs186979931	C	A	0.0755467	1006
5	rs71588091	C	T	0.194831	1006
5	rs160156	T	C	0.641153	1006
5	rs138074201	C	T	0.0407555	1006
5	rs147026739	G	A	0.0308151	1006
5	rs160157	A	G	0.641153	1006
5	rs160158	T	C	0.641153	1006
5	rs160161	C	A	0.641153	1006
5	rs143309674	T	C	0.083499	1006
5	rs304849	A	G	0.250497	1006
5	rs59590739	T	A	0.390656	1006
5	rs177521	T	C	0.964215	1006
5	rs72799282	A	G	0.027833	1006
5	rs35438870	C	T	0.194831	1006
5	rs149408814	C	G	0.0248509	1006
5	rs304843	T	G	0.83499	1006
5	rs13178643	T	A	0.194831	1006
5	rs10035974	G	A	0.0427435	1006
5	rs304844	T	G	0.640159	1006
5	rs76884791	G	A	0.0407555	1006
5	rs186242	A	G	0.640159	1006
5	rs304845	G	C	0.640159	1006
5	rs304846	T	C	0.682903	1006
5	rs113745515	T	C	0.0139165	1006
5	rs75221276	G	C	0.0159046	1006
5	rs160063	G	A	0.641153	1006
5	rs160064	C	T	0.640159	1006
5	rs186297	T	C	0.964215	1006
5	rs160151	T	C	0.641153	1006
5	rs114920358	C	G	0.00596421	1006
5	rs2617272	A	C	0.877734	1006
5	rs2609680	G	T	0.878728	1006
5	rs112435373	A	G	0.0139165	1006
5	rs13185914	G	A	0.166004	1006
5	rs78500888	C	T	0.0188867	1006
5	rs184240	C	A	0.11332	1006
5	rs922426	T	C	0.104374	1006
5	rs11167632	C	T	0.39165	1006
5	rs6877008	C	T	0.0427435	1006
5	rs6882589	A	T	0.0427435	1006
5	rs183385032	C	T	0.00596421	1006
5	rs304841	C	T	0.681909	1006
5	rs62400960	T	C	0.0337972	1006
5	rs13189392	C	T	0.0854871	1006
5	rs72799286	T	C	0.0755467	1006
5	rs304842	T	C	0.666004	1006
5	rs765275	T	A	0.336978	1006
5	rs11167633	T	C	0.406561	1006
5	rs77442856	G	A	0.120278	1006
5	rs1423466	T	C	0.700795	1006
5	rs74689408	A	T	0.168986	1006
5	rs115376373	T	C	0.0397614	1006
5	rs1019738	G	A	0.251491	1006
5	rs146904046	G	A	0.0258449	1006
5	rs72799288	A	T	0.0755467	1006
5	rs116798378	A	G	0.028827	1006
5	rs17585622	C	T	0.0218688	1006
5	rs72799289	T	C	0.0447316	1006
5	rs2927585	A	G	0.939364	1006
5	rs4958644	A	G	0.0705765	1006
5	rs79709244	G	T	0.0308151	1006
5	rs4958645	A	G	0.322068	1006
5	rs7703007	T	C	0.0695825	1006
5	rs1871164	G	A	0.475149	1006
5	rs116182433	T	C	0.0487078	1006
5	rs10076894	C	T	0.294235	1006
5	rs10050987	C	T	0.445328	1006
5	rs13159257	A	G	0.240557	1006
5	rs143077005	C	T	0.0198807	1006
5	rs76262184	A	T	0.182903	1006
5	rs115836356	T	C	0.0387674	1006
5	rs76513047	C	T	0.0755467	1006
5	rs12522297	G	A	0.182903	1006
5	rs12522290	C	G	0.182903	1006
5	rs13361457	C	T	0.262425	1006
5	rs2913309	G	C	0.945328	1006
5	rs1478364	C	T	0.200795	1006
5	rs62400961	A	G	0.0347913	1006
5	rs1019507	C	A	0.445328	1006
5	rs13186377	A	G	0.240557	1006
5	rs55731755	C	T	0.0318091	1006
5	rs75181861	C	T	0.0487078	1006
5	rs78862375	C	A	0.177932	1006
5	rs13158974	C	T	0.0467197	1006
5	rs116741758	T	G	0.0119284	1006
5	rs76001601	G	C	0.177932	1006
5	rs1600146	C	G	0.0775348	1006
5	rs1031845	C	G	0.680915	1006
5	rs13169527	G	T	0.413519	1006
5	rs76199127	C	T	0.0536779	1006
5	rs146697834	G	A	0.0248509	1006
5	rs10043888	A	G	0.284294	1006
5	rs17114541	T	C	0.05666	1006
5	rs62400962	A	G	0.05666	1006
5	rs11167635	C	T	0.290258	1006
5	rs79584878	T	C	0.0228628	1006
5	rs1600145	G	T	0.677932	1006
5	rs13190209	C	T	0.27833	1006
5	rs4958340	C	T	0.235586	1006
5	rs13172447	T	C	0.676938	1006
5	rs77621090	C	T	0.0536779	1006
5	rs76992644	T	C	0.134195	1006
5	rs1600144	G	A	0.0218688	1006
5	rs78455058	A	C	0.134195	1006
5	rs1904137	C	T	0.323062	1006
5	rs13168647	G	C	0.27833	1006
5	rs72799299	C	T	0.055666	1006
5	rs4246042	G	C	0.291252	1006
5	rs4632855	A	C	0.323062	1006
5	rs151224097	G	A	0.0298211	1006
5	rs11743215	C	T	0.27833	1006
5	rs75365900	A	G	0.137177	1006
5	rs78199988	T	C	0.0238569	1006
5	rs34023196	G	A	0.274354	1006
5	rs116836887	G	T	0.0407555	1006
5	rs17513975	G	C	0.0218688	1006
5	rs7721208	G	T	0.323062	1006
5	rs17585983	C	T	0.27833	1006
5	rs13155623	T	C	0.27833	1006
5	rs4958650	G	A	0.0427435	1006
5	rs4246043	C	T	0.291252	1006
5	rs72799302	A	C	0.0477137	1006
5	rs6883921	T	C	0.735586	1006
5	rs1600143	A	C	0.291252	1006
5	rs141473673	G	C	0.0318091	1006
5	rs10463247	G	A	0.054672	1006
5	rs4958341	C	T	0.323062	1006
5	rs4958651	C	G	0.306163	1006
5	rs183439080	C	T	0.0119284	1006
5	rs4958652	C	T	0.735586	1006
5	rs10463333	C	T	0.291252	1006
5	rs4958342	G	C	0.291252	1006
5	rs4958655	A	G	0.291252	1006
5	rs7730730	G	A	0.703777	1006
5	rs17114556	G	A	0.05666	1006
5	rs55748671	G	A	0.0318091	1006
5	rs7731120	C	T	0.735586	1006
5	rs185975568	A	G	0.00497018	1006
5	rs10064224	A	T	0.291252	1006
5	rs62382795	A	G	0.236581	1006
5	rs17114562	G	A	0.0318091	1006
5	rs4958343	G	A	0.405567	1006
5	rs17114564	T	C	0.0318091	1006
5	rs4958656	T	C	0.291252	1006
5	rs73280309	C	T	0.0318091	1006
5	rs2115486	A	G	0.323062	1006
5	rs2162980	T	C	0.323062	1006
5	rs77701081	G	A	0.135189	1006
5	rs17114566	A	C	0.0318091	1006
5	rs73280315	C	T	0.0318091	1006
5	rs55726194	C	G	0.0347913	1006
5	rs182302120	G	A	0.0119284	1006
5	rs144495097	A	C	0.0407555	1006
5	rs142422059	T	C	0.408549	1006
5	rs58371778	C	T	0.0318091	1006
5	rs56691914	A	C	0.0318091	1006
5	rs59323472	G	A	0.0318091	1006
5	rs145728407	C	T	0.0318091	1006
5	rs147799498	C	T	0.0387674	1006
5	rs183720327	A	G	0.0318091	1006
5	rs148861924	G	C	0.134195	1006
5	rs191084319	A	C	0.0159046	1006
5	rs6865266	T	C	0.0318091	1006
5	rs6888737	G	A	0.0318091	1006
5	rs6869523	T	G	0.0318091	1006
5	rs147328970	C	T	0.0328032	1006
5	rs6889252	G	T	0.0318091	1006
5	rs6889267	G	A	0.0318091	1006
5	rs77351030	A	G	0.00795229	1006
5	rs114838506	G	A	0.00795229	1006
5	rs17114570	C	T	0.0318091	1006
5	rs13190147	G	A	0.408549	1006
5	rs17114571	G	A	0.0318091	1006
5	rs17114573	C	T	0.054672	1006
5	rs11738005	A	C	0.408549	1006
5	rs512938	T	C	0.0318091	1006
5	rs2195451	G	A	0.134195	1006
5	rs530376	A	G	0.440358	1006
5	rs473625	G	T	0.0318091	1006
5	rs563607	C	G	0.440358	1006
5	rs78882906	G	C	0.0904573	1006
5	rs577665	T	C	0.0318091	1006
5	rs551059	A	C	0.0318091	1006
5	rs546396	A	G	0.0318091	1006
5	rs522610	T	C	0.0318091	1006
5	rs17586726	G	A	0.270378	1006
5	rs498660	C	T	0.0357853	1006
5	rs79289130	C	T	0.0397614	1006
5	rs55784325	C	T	0.238569	1006
5	rs11747073	G	A	0.404573	1006
5	rs115136095	G	A	0.134195	1006
5	rs519968	A	G	0.0318091	1006
5	rs512885	C	T	0.0318091	1006
5	rs113911581	G	A	0.0397614	1006
5	rs148661074	A	T	0.026839	1006
5	rs568014	C	T	0.0318091	1006
5	rs506622	G	A	0.0318091	1006
5	rs2914621	A	G	0.735586	1006
5	rs78939928	A	G	0.134195	1006
5	rs75220098	C	T	0.0298211	1006
5	rs558939	A	G	0.0318091	1006
5	rs555274	A	G	0.0318091	1006
5	rs79094130	G	A	0.0536779	1006
5	rs526154	A	G	0.0318091	1006
5	rs519257	T	C	0.0318091	1006
5	rs577755	C	T	0.735586	1006
5	rs516633	T	A	0.0318091	1006
5	rs512971	A	G	0.0318091	1006
5	rs570616	G	T	0.0318091	1006
5	rs13163464	T	C	0.0497018	1006
5	rs937212	T	C	0.0318091	1006
5	rs2934131	C	T	0.0318091	1006
5	rs12518669	A	G	0.295229	1006
5	rs13174618	T	C	0.404573	1006
5	rs509593	C	T	0.0318091	1006
5	rs479649	C	T	0.0347913	1006
5	rs568018	C	T	0.0318091	1006
5	rs2162979	T	C	0.05666	1006
5	rs1366609	G	A	0.270378	1006
5	rs472603	C	T	0.0328032	1006
5	rs518277	A	G	0.0318091	1006
5	rs7724083	C	T	0.404573	1006
5	rs66925399	A	G	0.055666	1006
5	rs500324	T	C	0.0318091	1006
5	rs472477	C	A	0.0318091	1006
5	rs545957	A	C	0.440358	1006
5	rs541544	G	C	0.0318091	1006
5	rs520730	C	A	0.0318091	1006
5	rs75372797	C	T	0.0745527	1006
5	rs72800718	G	A	0.153082	1006
5	rs6882575	A	G	0.241551	1006
5	rs513046	A	G	0.0318091	1006
5	rs560151	A	G	0.440358	1006
5	rs11742573	G	A	0.269384	1006
5	rs475379	C	A	0.0318091	1006
5	rs561961	C	T	0.0318091	1006
5	rs930101	G	A	0.403579	1006
5	rs76951638	G	A	0.0228628	1006
5	rs66962502	G	C	0.054672	1006
5	rs116124557	A	G	0.0298211	1006
5	rs531648	T	C	0.0318091	1006
5	rs576969	G	C	0.0318091	1006
5	rs525208	T	C	0.0318091	1006
5	rs497956	T	A	0.0318091	1006
5	rs115969732	C	T	0.0228628	1006
5	rs578772	T	C	0.735586	1006
5	rs35621169	C	T	0.270378	1006
5	rs548294	T	C	0.602386	1006
5	rs3792766	A	G	0.271372	1006
5	rs874179	C	T	0.0596421	1006
5	rs2195450	G	A	0.244533	1006
5	rs7356588	C	T	0.0208748	1006
5	rs3811983	C	T	0.585487	1006
5	rs3811984	G	A	0.0815109	1006
5	rs524610	T	C	0.592445	1006
5	rs17515380	A	G	0.236581	1006
5	rs72800723	C	A	0.05666	1006
5	rs4145160	G	A	0.0805169	1006
5	rs115047302	G	A	0.00994036	1006
5	rs59281297	A	G	0.342942	1006
5	rs10515688	G	C	0.342942	1006
5	rs509555	A	G	0.585487	1006
5	rs138491803	G	A	0.00695825	1006
5	rs35035880	G	T	0.0318091	1006
5	rs1428920	C	T	0.352883	1006
5	rs147327605	G	A	0.0109344	1006
5	rs13164993	G	T	0.0318091	1006
5	rs542161	C	G	0.704771	1006
5	rs13190414	T	G	0.0328032	1006
5	rs540375	G	A	0.704771	1006
5	rs515808	C	T	0.341948	1006
5	rs17515563	C	T	0.33499	1006
5	rs17515584	A	G	0.0248509	1006
5	rs10515689	T	C	0.0616302	1006
5	rs114428655	C	A	0.0318091	1006
5	rs524905	G	A	0.704771	1006
5	rs498858	C	T	0.702783	1006
5	rs7707530	A	C	0.342942	1006
5	rs490922	G	A	0.342942	1006
5	rs35574907	A	C	0.0328032	1006
5	rs17515709	C	G	0.342942	1006
5	rs12652927	C	T	0.240557	1006
5	rs1864205	T	C	0.342942	1006
5	rs518370	G	T	0.702783	1006
5	rs17114677	G	C	0.0328032	1006
5	rs17515793	C	T	0.338966	1006
5	rs17114681	C	T	0.354871	1006
5	rs34029119	C	A	0.0318091	1006
5	rs72800726	C	T	0.0626243	1006
5	rs7737585	T	C	0.342942	1006
5	rs34708615	G	A	0.0357853	1006
5	rs548916	G	A	0.708748	1006
5	rs76372068	G	A	0.0119284	1006
5	rs72800727	T	A	0.0397614	1006
5	rs17114692	C	G	0.100398	1006
5	rs13174063	A	G	0.0347913	1006
5	rs7727515	G	A	0.0994036	1006
5	rs515887	A	C	0.807157	1006
5	rs573496	C	T	0.230616	1006
5	rs512983	C	T	0.230616	1006
5	rs512193	G	T	0.265408	1006
5	rs55935294	T	C	0.440358	1006
5	rs502887	G	A	0.230616	1006
5	rs67431205	A	T	0.0974155	1006
5	rs35333154	C	T	0.0457256	1006
5	rs35830203	C	T	0.0457256	1006
5	rs521210	C	T	0.21173	1006
5	rs78115154	T	C	0.0328032	1006
5	rs503525	C	T	0.166998	1006
5	rs13170232	T	A	0.0974155	1006
5	rs111926371	G	C	0.027833	1006
5	rs492014	C	T	0.777336	1006
5	rs574071	G	A	0.222664	1006
5	rs56095536	G	T	0.224652	1006
5	rs74413693	T	C	0.0337972	1006
5	rs17588123	T	C	0.409543	1006
5	rs17114703	G	C	0.0745527	1006
5	rs72800734	C	T	0.0646123	1006
5	rs514336	T	C	0.900596	1006
5	rs72800735	T	G	0.0666004	1006
5	rs509757	G	A	0.336978	1006
5	rs572798	A	G	0.336978	1006
5	rs9324749	G	A	0.145129	1006
5	rs2452801	G	C	0.403579	1006
5	rs545098	C	T	0.336978	1006
5	rs545006	C	G	0.336978	1006
5	rs475583	C	G	0.910537	1006
5	rs541518	T	C	0.337972	1006
5	rs517589	A	G	0.336978	1006
5	rs77286766	A	T	0.149105	1006
5	rs515709	T	C	0.336978	1006
5	rs495703	A	G	0.336978	1006
5	rs480726	C	T	0.335984	1006
5	rs576710	G	C	0.335984	1006
5	rs479946	T	G	0.33499	1006
5	rs479767	T	C	0.337972	1006
5	rs478962	G	A	0.337972	1006
5	rs73800069	T	C	0.0109344	1006
5	rs566577	C	T	0.899602	1006
5	rs566474	A	G	0.336978	1006
5	rs564700	G	C	0.336978	1006
5	rs571940	G	A	0.336978	1006
5	rs549100	C	T	0.336978	1006
5	rs113816755	T	C	0.0178926	1006
5	rs547166	G	A	0.336978	1006
5	rs547047	G	T	0.336978	1006
5	rs559294	C	T	0.336978	1006
5	rs62382825	A	G	0.497018	1006
5	rs10071989	G	A	0.0675944	1006
5	rs79215447	T	C	0.0298211	1006
5	rs517931	G	A	0.336978	1006
5	rs514381	C	G	0.407555	1006
5	rs493844	C	G	0.336978	1006
5	rs489572	T	C	0.336978	1006
5	rs488443	T	C	0.336978	1006
5	rs487362	A	G	0.336978	1006
5	rs115666662	A	G	0.0208748	1006
5	rs4958659	C	G	0.661034	1006
5	rs4958660	C	G	0.661034	1006
5	rs1493395	A	G	0.101392	1006
5	rs4958661	A	G	0.66004	1006
5	rs59656704	G	A	0.66004	1006
5	rs726877	G	A	0.66004	1006
5	rs10477081	G	A	0.145129	1006
5	rs726876	C	T	0.66004	1006
5	rs12518721	A	G	0.0715706	1006
5	rs1463748	C	T	0.492048	1006
5	rs1463747	G	T	0.491054	1006
5	rs1463746	T	C	0.66004	1006
5	rs76654752	A	G	0.127237	1006
5	rs72800748	A	G	0.194831	1006
5	rs112387297	G	A	0.167992	1006
5	rs74393115	A	G	0.0248509	1006
5	rs77716838	C	T	0.027833	1006
5	rs1353090	C	A	0.0666004	1006
5	rs1353089	C	T	0.0666004	1006
5	rs17114771	G	A	0.0675944	1006
5	rs10037684	G	T	0.0675944	1006
5	rs9324750	A	C	0.715706	1006
5	rs10041179	T	G	0.0675944	1006
5	rs10463334	G	C	0.558648	1006
5	rs11748184	A	G	0.0666004	1006
5	rs1389286	T	A	0.559642	1006
5	rs11741791	G	A	0.0666004	1006
5	rs35272297	G	A	0.0675944	1006
5	rs10463248	T	C	0.559642	1006
5	rs10463335	T	C	0.56163	1006
5	rs72800754	G	A	0.0666004	1006
5	rs10463249	T	C	0.559642	1006
5	rs74456587	G	A	0.0984095	1006
5	rs17517444	A	T	0.558648	1006
5	rs10036589	C	T	0.145129	1006
5	rs1493393	G	A	0.558648	1006
5	rs10036623	C	A	0.145129	1006
5	rs9324751	G	A	0.145129	1006
5	rs72800756	G	C	0.0675944	1006
5	rs62382828	G	A	0.492048	1006
5	rs6898704	T	G	0.558648	1006
5	rs139258000	C	T	0.0178926	1006
5	rs28421461	C	T	0.145129	1006
5	rs6580017	C	T	0.491054	1006
5	rs6881762	A	G	0.557654	1006
5	rs6580018	C	A	0.558648	1006
5	rs143168510	G	T	0.0596421	1006
5	rs62382829	G	A	0.473161	1006
5	rs1908099	A	G	0.492048	1006
5	rs17589518	C	G	0.492048	1006
5	rs80112756	G	C	0.126243	1006
5	rs11742547	G	C	0.558648	1006
5	rs72800758	G	A	0.0675944	1006
5	rs80222637	G	A	0.0596421	1006
5	rs11749744	A	G	0.492048	1006
5	rs6893720	C	T	0.558648	1006
5	rs2220779	A	G	0.558648	1006
5	rs116346448	G	A	0.026839	1006
5	rs1353084	T	C	0.314115	1006
5	rs6858939	G	A	0.492048	1006
5	rs35997851	G	A	0.0675944	1006
5	rs6859491	G	A	0.491054	1006
5	rs1353082	G	A	0.558648	1006
5	rs1353081	T	G	0.558648	1006
5	rs1873906	C	T	0.0467197	1006
5	rs1552838	A	T	0.314115	1006
5	rs55792640	T	C	0.558648	1006
5	rs4958344	T	C	0.310139	1006
5	rs1389289	C	G	0.310139	1006
5	rs148658824	T	C	0.0248509	1006
5	rs77002777	G	A	0.0427435	1006
5	rs9324752	A	G	0.310139	1006
5	rs72800766	G	T	0.0666004	1006
5	rs1353091	G	A	0.0675944	1006
5	rs62382831	C	T	0.562624	1006
5	rs1552834	G	A	0.310139	1006
5	rs1552833	A	C	0.310139	1006
5	rs72800768	C	G	0.562624	1006
5	rs10515690	C	T	0.562624	1006
5	rs62382832	C	T	0.496024	1006
5	rs6897621	G	A	0.0119284	1006
5	rs79282813	G	T	0.0606362	1006
5	rs6580019	C	A	0.563618	1006
5	rs2220781	G	A	0.562624	1006
5	rs2201280	C	G	0.558648	1006
5	rs2220780	G	A	0.562624	1006
5	rs11745937	G	C	0.562624	1006
5	rs11745911	C	T	0.562624	1006
5	rs34511642	T	C	0.0636183	1006
5	rs17590185	A	G	0.562624	1006
5	rs17518278	G	A	0.562624	1006
5	rs11746811	G	A	0.562624	1006
5	rs62384365	T	C	0.562624	1006
5	rs17518292	A	G	0.0666004	1006
5	rs62384366	C	T	0.563618	1006
5	rs12521029	G	A	0.0675944	1006
5	rs35686288	T	C	0.12326	1006
5	rs6879645	A	G	0.562624	1006
5	rs6861065	T	A	0.562624	1006
5	rs6880024	A	G	0.562624	1006
5	rs6580022	A	T	0.56163	1006
5	rs6580023	C	G	0.562624	1006
5	rs59469179	A	T	0.145129	1006
5	rs7707039	T	C	0.562624	1006
5	rs7724886	C	T	0.562624	1006
5	rs5005059	T	C	0.562624	1006
5	rs5005058	G	A	0.562624	1006
5	rs5005057	C	T	0.562624	1006
5	rs12521769	G	T	0.0675944	1006
5	rs4260727	C	T	0.562624	1006
5	rs1873905	T	G	0.562624	1006
5	rs1389288	T	A	0.562624	1006
5	rs79636908	A	T	0.0506958	1006
5	rs72800777	T	G	0.0675944	1006
5	rs6891253	G	A	0.562624	1006
5	rs62384367	A	G	0.110338	1006
5	rs10515691	G	A	0.562624	1006
5	rs10515692	T	C	0.562624	1006
5	rs10515693	G	A	0.127237	1006
5	rs7731586	G	T	0.562624	1006
5	rs7731734	G	A	0.563618	1006
5	rs7713717	T	C	0.563618	1006
5	rs7735696	C	T	0.563618	1006
5	rs6580024	T	A	0.56163	1006
5	rs4958662	C	T	0.832008	1006
5	rs4958663	C	T	0.335984	1006
5	rs4958345	G	C	0.112326	1006
5	rs59894478	G	A	0.117296	1006
5	rs13164049	T	C	0.158052	1006
5	rs34981000	T	C	0.158052	1006
5	rs72800783	A	C	0.157058	1006
5	rs68009309	G	A	0.157058	1006
5	rs72800784	G	A	0.157058	1006
5	rs72800788	C	A	0.157058	1006
5	rs34442949	C	T	0.157058	1006
5	rs716517	T	C	0.310139	1006
5	rs58437787	T	A	0.116302	1006
5	rs10065813	C	T	0.145129	1006
5	rs716518	A	G	0.0119284	1006
5	rs754594	G	A	0.116302	1006
5	rs754595	A	G	0.116302	1006
5	rs754596	A	C	0.116302	1006
5	rs754597	T	G	0.116302	1006
5	rs12656103	G	A	0.106362	1006
5	rs867674	G	A	0.159046	1006
5	rs114480948	G	T	0.027833	1006
5	rs867673	G	A	0.116302	1006
5	rs72800792	C	T	0.116302	1006
5	rs35984965	C	G	0.157058	1006
5	rs12522802	T	C	0.157058	1006
5	rs35414667	G	T	0.17495	1006
5	rs13164918	C	T	0.157058	1006
5	rs12520252	C	G	0.157058	1006
5	rs12522937	T	C	0.157058	1006
5	rs12520266	C	T	0.116302	1006
5	rs74474458	A	C	0.116302	1006
5	rs77725044	A	G	0.054672	1006
5	rs115523442	C	T	0.0646123	1006
5	rs72800796	C	T	0.116302	1006
5	rs55654300	T	C	0.496024	1006
5	rs72800798	T	C	0.116302	1006
5	rs72800799	G	A	0.116302	1006
5	rs35073762	T	C	0.158052	1006
5	rs72800800	A	T	0.116302	1006
5	rs10038377	A	G	0.145129	1006
5	rs72800802	C	A	0.116302	1006
5	rs17518607	C	T	0.0675944	1006
5	rs11739617	T	C	0.0675944	1006
5	rs1493391	A	G	0.0119284	1006
5	rs12522329	C	T	0.116302	1006
5	rs12523009	G	A	0.116302	1006
5	rs140660437	G	A	0.0616302	1006
5	rs35071937	C	T	0.173956	1006
5	rs115319529	T	A	0.0129225	1006
5	rs2035947	C	T	0.460239	1006
5	rs72802604	C	T	0.116302	1006
5	rs12153765	T	A	0.117296	1006
5	rs12153489	C	T	0.116302	1006
5	rs12153490	C	T	0.116302	1006
5	rs12153497	C	T	0.116302	1006
5	rs12152942	A	G	0.116302	1006
5	rs6898976	T	C	0.0119284	1006
5	rs12153502	G	A	0.10835	1006
5	rs937210	G	A	0.116302	1006
5	rs1493392	C	T	0.257455	1006
5	rs115994601	G	A	0.0337972	1006
5	rs11749088	C	T	0.0675944	1006
5	rs12153160	A	C	0.157058	1006
5	rs17518831	T	C	0.49503	1006
5	rs13189836	C	G	0.157058	1006
5	rs72802612	G	A	0.0675944	1006
5	rs17114805	G	A	0.116302	1006
5	rs60597774	T	C	0.116302	1006
5	rs59796503	C	T	0.116302	1006
5	rs17114806	C	A	0.116302	1006
5	rs17114807	C	T	0.116302	1006
5	rs1077278	T	C	0.116302	1006
5	rs1077277	G	A	0.116302	1006
5	rs12514755	G	A	0.116302	1006
5	rs56217746	G	T	0.49503	1006
5	rs17114830	A	G	0.116302	1006
5	rs17519054	A	G	0.116302	1006
5	rs17114831	A	T	0.027833	1006
5	rs12515561	G	C	0.172962	1006
5	rs12515563	G	A	0.131213	1006
5	rs12515520	C	T	0.172962	1006
5	rs17114836	T	C	0.0675944	1006
5	rs12515594	C	T	0.172962	1006
5	rs12520732	A	G	0.172962	1006
5	rs12520758	A	G	0.172962	1006
5	rs12515622	C	T	0.172962	1006
5	rs149536225	G	A	0.0149105	1006
5	rs78771277	G	T	0.0248509	1006
5	rs17519306	A	G	0.132207	1006
5	rs17114838	T	G	0.132207	1006
5	rs10058930	G	A	0.298211	1006
5	rs2055083	G	A	0.131213	1006
5	rs2055082	C	T	0.131213	1006
5	rs2055081	C	G	0.131213	1006
5	rs2055080	A	G	0.131213	1006
5	rs72802622	C	T	0.131213	1006
5	rs116604068	C	G	0.0616302	1006
5	rs113628507	C	A	0.131213	1006
5	rs35815197	C	T	0.131213	1006
5	rs11750700	G	A	0.479125	1006
5	rs35226757	T	C	0.131213	1006
5	rs34511192	A	G	0.131213	1006
5	rs34714217	C	T	0.131213	1006
5	rs34049703	A	C	0.131213	1006
5	rs33998489	A	G	0.131213	1006
5	rs34487335	T	C	0.131213	1006
5	rs35595140	A	T	0.131213	1006
5	rs4958347	G	A	0.106362	1006
5	rs72802627	C	T	0.0666004	1006
5	rs114864027	C	T	0.0258449	1006
5	rs35097496	G	A	0.131213	1006
5	rs35540964	C	G	0.131213	1006
5	rs11738507	G	A	0.542744	1006
5	rs17519383	G	A	0.477137	1006
5	rs17519418	C	T	0.131213	1006
5	rs17519446	C	T	0.131213	1006
5	rs13180804	T	C	0.0437376	1006
5	rs72802628	G	A	0.131213	1006
5	rs17591414	A	T	0.0675944	1006
5	rs1552837	T	C	0.131213	1006
5	rs1552836	T	G	0.131213	1006
5	rs1552835	T	G	0.131213	1006
5	rs2131564	G	A	0.129225	1006
5	rs17519558	T	C	0.130219	1006
5	rs72802629	G	A	0.0675944	1006
5	rs4958667	G	A	0.590457	1006
5	rs17519656	C	G	0.129225	1006
5	rs17591692	G	C	0.0675944	1006
5	rs72802633	T	A	0.0675944	1006
5	rs72802635	A	G	0.129225	1006
5	rs72802636	G	C	0.129225	1006
5	rs72802637	C	A	0.129225	1006
5	rs17519775	C	G	0.129225	1006
5	rs72802638	T	C	0.129225	1006
5	rs112123039	G	T	0.0119284	1006
5	rs111270294	T	G	0.129225	1006
5	rs112594697	T	G	0.0228628	1006
5	rs111637383	A	G	0.129225	1006
5	rs1973372	C	T	0.0675944	1006
5	rs72802643	A	G	0.129225	1006
5	rs72802644	A	C	0.129225	1006
5	rs34777842	T	C	0.0119284	1006
5	rs724000	C	G	0.143141	1006
5	rs149898662	G	A	0.0119284	1006
5	rs72802645	G	A	0.129225	1006
5	rs116716989	G	T	0.0248509	1006
5	rs112529713	C	T	0.128231	1006
5	rs114552583	A	G	0.128231	1006
5	rs1586937	G	A	0.0129225	1006
5	rs114412581	G	C	0.0914513	1006
5	rs28701828	G	A	0.144135	1006
5	rs17519810	A	G	0.0675944	1006
5	rs34603108	A	G	0.0447316	1006
5	rs77976523	G	C	0.144135	1006
5	rs193042960	C	T	0.0109344	1006
5	rs116789782	A	G	0.0675944	1006
5	rs62384382	C	T	0.511928	1006
5	rs114033695	A	G	0.0168986	1006
5	rs114450896	C	T	0.0427435	1006
5	rs7709924	G	A	0.61829	1006
5	rs10515694	G	C	0.0228628	1006
5	rs1493389	G	A	0.0675944	1006
5	rs778815	T	C	0.987078	1006
5	rs17096210	A	T	0.115308	1006
5	rs17519935	A	T	0.512922	1006
5	rs778816	C	T	0.105368	1006
5	rs1493388	A	G	0.0675944	1006
5	rs143336124	C	T	0.00397614	1006
5	rs778817	C	T	0.61829	1006
5	rs778819	C	T	0.724652	1006
5	rs17114847	C	T	0.104374	1006
5	rs62384383	A	T	0.512922	1006
5	rs12521489	T	A	0.143141	1006
5	rs10051060	A	G	0.0447316	1006
5	rs778820	T	C	0.722664	1006
5	rs778821	T	C	0.619284	1006
5	rs79177865	T	C	0.0636183	1006
5	rs12520178	G	C	0.150099	1006
5	rs55946739	A	T	0.105368	1006
5	rs778822	G	T	0.722664	1006
5	rs115208295	T	C	0.0159046	1006
5	rs72802653	G	A	0.0675944	1006
5	rs114191810	G	C	0.0457256	1006
5	rs778825	T	C	0.625249	1006
5	rs985998	G	T	0.512922	1006
5	rs116571489	T	G	0.0298211	1006
5	rs66731359	T	C	0.055666	1006
5	rs778827	T	C	0.622266	1006
5	rs12658202	C	A	0.576541	1006
5	rs147890220	T	A	0.0238569	1006
5	rs150466846	C	T	0.028827	1006
5	rs80160190	G	A	0.0218688	1006
5	rs76290378	T	G	0.0308151	1006
5	rs79431546	T	C	0.304175	1006
5	rs812389	C	T	0.733598	1006
5	rs12513963	C	T	0.0536779	1006
5	rs58315664	A	G	0.164016	1006
5	rs11742223	T	C	0.105368	1006
5	rs11738883	C	A	0.304175	1006
5	rs11746037	A	G	0.105368	1006
5	rs41373946	A	G	0.304175	1006
5	rs76846259	T	C	0.0526839	1006
5	rs1493387	A	G	0.104374	1006
5	rs1493386	C	T	0.303181	1006
5	rs1493385	T	A	0.303181	1006
5	rs115576876	C	T	0.0437376	1006
5	rs6863948	A	G	0.303181	1006
5	rs1994862	C	G	0.303181	1006
5	rs778829	G	A	0.737575	1006
5	rs1994861	T	G	0.303181	1006
5	rs36016760	T	G	0.0506958	1006
5	rs1994860	A	G	0.303181	1006
5	rs147176651	T	C	0.303181	1006
5	rs17520467	G	T	0.10338	1006
5	rs114069240	A	T	0.0178926	1006
5	rs17114874	G	C	0.147117	1006
5	rs77492896	T	C	0.199801	1006
5	rs1493383	C	T	0.198807	1006
5	rs7703304	T	C	0.303181	1006
5	rs6866738	T	C	0.303181	1006
5	rs778830	T	G	0.737575	1006
5	rs142082435	C	T	0.00795229	1006
5	rs28695255	C	T	0.0526839	1006
5	rs6886847	A	G	0.303181	1006
5	rs6891885	G	A	0.303181	1006
5	rs2910268	G	T	0.144135	1006
5	rs116026552	G	A	0.0337972	1006
5	rs1493405	A	T	0.303181	1006
5	rs9784658	G	A	0.303181	1006
5	rs75053155	T	A	0.147117	1006
5	rs80193910	G	T	0.0526839	1006
5	rs79663791	C	T	0.198807	1006
5	rs77413365	G	A	0.303181	1006
5	rs77441833	T	G	0.303181	1006
5	rs17114876	C	T	0.162028	1006
5	rs12187326	C	T	0.0377734	1006
5	rs1493404	C	T	0.303181	1006
5	rs1493403	C	T	0.303181	1006
5	rs1493402	T	C	0.303181	1006
5	rs12189130	A	G	0.303181	1006
5	rs778832	T	C	0.272366	1006
5	rs71588096	T	C	0.0506958	1006
5	rs10515695	G	C	0.303181	1006
5	rs17592741	C	G	0.0298211	1006
5	rs1873910	A	T	0.303181	1006
5	rs1873909	G	A	0.303181	1006
5	rs1873908	T	G	0.303181	1006
5	rs1493400	A	G	0.303181	1006
5	rs4958668	G	A	0.162028	1006
5	rs76239041	G	A	0.141153	1006
5	rs75849876	T	C	0.303181	1006
5	rs77841625	G	T	0.303181	1006
5	rs1083562	T	C	0.271372	1006
5	rs10515696	G	A	0.303181	1006
5	rs1559157	A	G	0.145129	1006
5	rs11747659	G	T	0.303181	1006
5	rs17592909	G	C	0.303181	1006
5	rs76134513	T	C	0.198807	1006
5	rs11748500	G	A	0.303181	1006
5	rs11748478	C	A	0.104374	1006
5	rs116103147	C	T	0.104374	1006
5	rs76538467	G	A	0.198807	1006
5	rs115617551	G	A	0.0308151	1006
5	rs1422883	C	T	0.270378	1006
5	rs76309268	T	C	0.199801	1006
5	rs11746196	G	C	0.104374	1006
5	rs140493196	C	T	0.0218688	1006
5	rs11746246	C	T	0.303181	1006
5	rs74680387	C	T	0.145129	1006
5	rs11747180	C	T	0.10338	1006
5	rs113674749	G	C	0.0119284	1006
5	rs78056779	C	T	0.145129	1006
5	rs75158767	T	A	0.249503	1006
5	rs17521172	T	C	0.303181	1006
5	rs142431743	T	A	0.0129225	1006
5	rs78613534	G	A	0.0536779	1006
5	rs75052125	C	A	0.0536779	1006
5	rs75274261	G	T	0.249503	1006
5	rs58880393	T	C	0.303181	1006
5	rs1422884	T	C	0.736581	1006
5	rs11748119	C	A	0.0337972	1006
5	rs78726546	G	A	0.0139165	1006
5	rs7727464	G	T	0.0536779	1006
5	rs7727479	G	A	0.0536779	1006
5	rs10515697	A	T	0.303181	1006
5	rs1422885	T	C	0.303181	1006
5	rs1422886	C	A	0.303181	1006
5	rs1422887	A	G	0.303181	1006
5	rs1422888	A	G	0.303181	1006
5	rs79784956	C	T	0.249503	1006
5	rs1862409	T	G	0.0536779	1006
5	rs7737904	C	T	0.0536779	1006
5	rs7737906	C	T	0.303181	1006
5	rs74569903	T	G	0.249503	1006
5	rs75299574	G	A	0.249503	1006
5	rs79440012	A	G	0.0536779	1006
5	rs918523	T	C	0.00994036	1006
5	rs1540383	G	A	0.270378	1006
5	rs12513984	C	T	0.0536779	1006
5	rs137874393	A	G	0.00497018	1006
5	rs2910266	G	A	0.269384	1006
5	rs2910265	G	C	0.270378	1006
5	rs78768686	G	A	0.0536779	1006
5	rs11740548	C	T	0.10338	1006
5	rs11744124	T	C	0.104374	1006
5	rs11741455	G	A	0.10338	1006
5	rs11741456	G	A	0.10338	1006
5	rs1422889	T	A	0.164016	1006
5	rs79384849	A	G	0.0536779	1006
5	rs76998334	A	T	0.145129	1006
5	rs2910263	G	A	0.572565	1006
5	rs1422892	A	C	0.740557	1006
5	rs17593426	T	G	0.104374	1006
5	rs74454198	G	A	0.145129	1006
5	rs111839397	G	A	0.0437376	1006
5	rs77518904	G	A	0.0536779	1006
5	rs72802659	G	C	0.0646123	1006
5	rs2910261	A	G	0.591451	1006
5	rs2216649	G	T	0.120278	1006
5	rs2910260	T	C	0.367793	1006
5	rs1422893	A	C	0.367793	1006
5	rs1422894	C	T	0.469185	1006
5	rs115812938	G	A	0.0228628	1006
5	rs1363672	A	G	0.470179	1006
5	rs17114887	C	T	0.102386	1006
5	rs1422895	T	C	0.471173	1006
5	rs75656467	A	G	0.083499	1006
5	rs76855501	G	A	0.0437376	1006
5	rs11955628	T	C	0.10338	1006
5	rs1363673	A	G	0.471173	1006
5	rs62384391	C	G	0.0248509	1006
5	rs149800467	T	G	0.00994036	1006
5	rs17521666	C	G	0.102386	1006
5	rs1422897	A	C	0.591451	1006
5	rs79828381	G	T	0.0248509	1006
5	rs74318284	G	A	0.102386	1006
5	rs77687707	G	A	0.102386	1006
5	rs2963954	T	C	0.591451	1006
5	rs2963953	T	C	0.471173	1006
5	rs76093993	G	A	0.0447316	1006
5	rs729329	A	G	0.71173	1006
5	rs78478407	T	C	0.0447316	1006
5	rs17593685	G	A	0.0765408	1006
5	rs889060	G	A	0.425447	1006
5	rs889061	C	T	0.324056	1006
5	rs889062	T	C	0.470179	1006
5	rs11741942	G	A	0.102386	1006
5	rs2963950	C	T	0.322068	1006
5	rs55981636	T	A	0.0447316	1006
5	rs707176	T	C	0.322068	1006
5	rs77185297	A	G	0.0238569	1006
5	rs2963949	C	T	0.0119284	1006
5	rs2910258	C	A	0.426441	1006
5	rs2963948	G	C	0.426441	1006
5	rs2963947	C	T	0.426441	1006
5	rs2963946	A	C	0.426441	1006
5	rs72802661	C	A	0.0188867	1006
5	rs1363674	T	A	0.427435	1006
5	rs1363675	A	C	0.428429	1006
5	rs1363676	A	G	0.428429	1006
5	rs1422898	G	A	0.324056	1006
5	rs115589542	C	T	0.10338	1006
5	rs78917897	G	T	0.0437376	1006
5	rs12520128	G	A	0.0198807	1006
5	rs79428808	G	A	0.0437376	1006
5	rs918524	T	C	0.427435	1006
5	rs2963945	C	T	0.323062	1006
5	rs1363677	G	A	0.424453	1006
5	rs76343216	T	C	0.0447316	1006
5	rs41290595	C	T	0.0437376	1006
5	rs2963944	A	G	0.324056	1006
5	rs113832286	C	T	0.0437376	1006
5	rs970077	A	G	0.324056	1006
5	rs78974410	T	C	0.0168986	1006
5	rs970078	G	T	0.470179	1006
5	rs141227699	G	C	0.0139165	1006
5	rs982945	G	C	0.426441	1006
5	rs76859227	C	T	0.0437376	1006
5	rs77721085	A	C	0.116302	1006
5	rs2963943	C	T	0.470179	1006
5	rs2963942	G	A	0.426441	1006
5	rs78546986	C	T	0.116302	1006
5	rs41436549	A	G	0.102386	1006
5	rs2910269	G	A	0.425447	1006
5	rs4958670	A	G	0.146123	1006
5	rs2910267	C	T	0.591451	1006
5	rs2963941	T	C	0.422465	1006
5	rs115024208	A	T	0.102386	1006
5	rs2963940	T	G	0.427435	1006
5	rs2963939	A	G	0.426441	1006
5	rs1363678	A	G	0.426441	1006
5	rs2042257	C	T	0.323062	1006
```
