## Supplementary material for "Characterization of shared and ancestry-specific signals driving complex traits using multi-ancestry fine-mapping": s1_ref.bim

```
5	rs29848	0	151449400	T	G
5	rs58240603	0	151449442	T	C
5	rs6579917	0	151449864	T	G
5	rs17804556	0	151449899	A	G
5	rs42390	0	151450294	A	G
5	rs68163569	0	151450715	C	T
5	rs159494	0	151451058	T	C
5	rs17742422	0	151451852	A	G
5	rs58269055	0	151452143	C	T
5	rs3909856	0	151452689	C	A
5	rs72802288	0	151452923	A	G
5	rs17742440	0	151453171	C	T
5	rs159583	0	151453190	C	T
5	rs17662569	0	151453285	A	G
5	rs10515655	0	151453383	T	C
5	rs61322394	0	151453449	T	C
5	rs113569768	0	151453491	G	C
5	rs159584	0	151453834	T	C
5	rs77495856	0	151454428	C	T
5	rs159585	0	151454429	A	G
5	rs154698	0	151454562	T	C
5	rs154697	0	151454710	A	C
5	rs159587	0	151455044	T	G
5	rs159588	0	151455074	C	G
5	rs159589	0	151455391	T	G
5	rs10515654	0	151455515	A	C
5	rs116673259	0	151455529	T	G
5	rs154696	0	151455843	A	C
5	rs160037	0	151455990	C	T
5	rs160036	0	151456198	C	G
5	rs154695	0	151456270	G	T
5	rs154694	0	151456332	T	C
5	rs177439	0	151456352	G	A
5	rs787124	0	151462591	G	C
5	rs141428559	0	151462879	C	T
5	rs693104	0	151463117	G	A
5	rs29849	0	151463491	T	G
5	rs29850	0	151463985	T	C
5	rs29851	0	151464176	T	C
5	rs43166	0	151464393	G	A
5	rs29852	0	151465581	A	G
5	rs56079504	0	151465617	G	A
5	rs39805	0	151465747	G	A
5	rs149569	0	151466556	C	T
5	rs151085912	0	151466681	G	A
5	rs72802298	0	151466808	A	C
5	rs29853	0	151466830	G	C
5	rs29854	0	151466968	T	C
5	rs159822	0	151467672	G	A
5	rs159495	0	151467730	C	T
5	rs11956862	0	151467792	G	A
5	rs29855	0	151467804	C	T
5	rs39806	0	151468076	C	G
5	rs79839982	0	151468098	T	G
5	rs160040	0	151468163	G	A
5	rs159821	0	151468169	G	A
5	rs159820	0	151468417	A	G
5	rs39580	0	151468499	A	G
5	rs149570	0	151468591	C	T
5	rs116102537	0	151468794	C	T
5	rs159819	0	151468804	A	G
5	rs160041	0	151469006	C	T
5	rs29856	0	151469527	G	T
5	rs150508	0	151469659	G	A
5	rs300670	0	151470176	A	G
5	rs153537	0	151470336	A	G
5	rs7730910	0	151470521	C	G
5	rs153538	0	151470655	T	G
5	rs1662208	0	151470785	A	G
5	rs300669	0	151471449	C	T
5	rs9324718	0	151471450	G	A
5	rs1508767	0	151471560	T	C
5	rs10477008	0	151471642	C	A
5	rs499767	0	151471748	G	A
5	rs534607	0	151471753	C	T
5	rs303989	0	151472189	T	G
5	rs79330318	0	151472485	C	T
5	rs303990	0	151472553	A	G
5	rs303991	0	151472734	T	C
5	rs518297	0	151472827	G	A
5	rs891164	0	151472918	A	G
5	rs695205	0	151473021	T	C
5	rs532857	0	151473100	G	C
5	rs166197	0	151473104	C	T
5	rs10477009	0	151473561	G	C
5	rs482564	0	151473640	A	G
5	rs1650908	0	151473829	A	C
5	rs149167248	0	151473894	T	A
5	rs485313	0	151473934	G	A
5	rs487470	0	151474046	T	C
5	rs253730	0	151474068	A	T
5	rs72802301	0	151474162	C	A
5	rs253729	0	151474295	T	C
5	rs511292	0	151474315	T	C
5	rs253728	0	151474362	A	G
5	rs253727	0	151474626	A	G
5	rs66860936	0	151474653	T	C
5	rs513050	0	151474693	A	G
5	rs514032	0	151474788	C	A
5	rs515833	0	151474827	A	G
5	rs516675	0	151474905	G	A
5	rs147140525	0	151475021	T	C
5	rs185252	0	151475357	G	A
5	rs2584914	0	151475411	A	G
5	rs253726	0	151475542	G	T
5	rs253725	0	151475572	A	G
5	rs2584913	0	151475629	C	A
5	rs1662207	0	151475836	A	T
5	rs1650909	0	151475960	C	T
5	rs253723	0	151475994	G	A
5	rs1662206	0	151476021	A	G
5	rs2584912	0	151476132	A	G
5	rs72804303	0	151476553	C	T
5	rs440768	0	151477029	T	C
5	rs577045	0	151477146	T	C
5	rs190155616	0	151477434	A	T
5	rs526435	0	151477442	A	G
5	rs388795	0	151477465	T	A
5	rs527312	0	151477523	C	T
5	rs1896778	0	151477632	A	C
5	rs528346	0	151477665	A	T
5	rs529108	0	151477719	T	C
5	rs471407	0	151477739	G	A
5	rs494362	0	151477894	C	A
5	rs553933	0	151478127	T	C
5	rs556591	0	151478422	A	G
5	rs557546	0	151478548	A	T
5	rs501708	0	151478670	G	T
5	rs523609	0	151478794	G	A
5	rs524587	0	151478918	C	A
5	rs524656	0	151478937	T	G
5	rs2584910	0	151479134	G	A
5	rs80072737	0	151479275	G	A
5	rs2562388	0	151479373	C	T
5	rs804966	0	151479424	C	T
5	rs475253	0	151479605	T	A
5	rs34268622	0	151479737	A	G
5	rs167221	0	151479855	G	A
5	rs154108	0	151480061	T	G
5	rs154107	0	151480080	T	G
5	rs17112702	0	151480115	G	C
5	rs297454	0	151480338	T	C
5	rs17443089	0	151480536	A	C
5	rs297453	0	151480656	C	T
5	rs6878804	0	151480658	G	A
5	rs154106	0	151481045	G	A
5	rs154105	0	151481177	A	G
5	rs256151	0	151481425	G	A
5	rs154104	0	151481730	A	G
5	rs154103	0	151481997	T	C
5	rs10075826	0	151482147	A	G
5	rs297450	0	151482649	G	A
5	rs154102	0	151482728	A	G
5	rs159576	0	151482960	G	A
5	rs154101	0	151483363	A	C
5	rs297449	0	151483769	A	C
5	rs10515656	0	151483806	C	T
5	rs256150	0	151484319	C	T
5	rs256149	0	151484383	G	A
5	rs256148	0	151484476	T	A
5	rs9790850	0	151484630	A	G
5	rs9791102	0	151484687	T	G
5	rs256147	0	151484718	C	A
5	rs112846992	0	151484970	C	T
5	rs256146	0	151485020	T	C
5	rs256145	0	151485030	T	C
5	rs256144	0	151485060	C	T
5	rs1650910	0	151485718	G	A
5	rs12153340	0	151485797	C	T
5	rs787118	0	151485917	G	A
5	rs116098322	0	151487185	C	T
5	rs534419	0	151487632	C	G
5	rs72804311	0	151488004	G	A
5	rs72804313	0	151488391	T	C
5	rs9791157	0	151488456	A	C
5	rs9790972	0	151488639	G	A
5	rs154100	0	151488724	G	C
5	rs34406344	0	151490692	G	A
5	rs434926	0	151491739	A	G
5	rs410723	0	151491976	G	A
5	rs12657471	0	151492433	C	G
5	rs142839897	0	151492690	G	A
5	rs113291000	0	151492844	G	A
5	rs365773	0	151492934	A	G
5	rs115419742	0	151493342	T	C
5	rs256142	0	151494676	C	T
5	rs72804314	0	151494758	C	T
5	rs256141	0	151494995	A	T
5	rs4958294	0	151495019	C	T
5	rs154095	0	151495545	G	T
5	rs149918044	0	151495811	G	A
5	rs56073409	0	151496131	G	A
5	rs153531	0	151497313	A	G
5	rs154687	0	151497744	G	A
5	rs74901911	0	151497773	C	T
5	rs72804319	0	151498030	A	G
5	rs29845	0	151498529	C	T
5	rs29844	0	151499107	C	T
5	rs4958513	0	151500036	C	T
5	rs6886964	0	151500041	G	A
5	rs1035871	0	151500329	C	T
5	rs12186851	0	151500542	T	G
5	rs72804321	0	151500671	T	C
5	rs40812	0	151500945	C	T
5	rs12187636	0	151500992	A	G
5	rs186641262	0	151501336	A	G
5	rs147318079	0	151501523	G	A
5	rs79331450	0	151502201	G	A
5	rs29843	0	151502574	T	A
5	rs10053232	0	151503347	G	A
5	rs79940111	0	151503473	C	A
5	rs29842	0	151503524	T	C
5	rs29841	0	151504227	T	C
5	rs10454988	0	151504335	G	A
5	rs438345	0	151504418	A	G
5	rs390073	0	151504419	A	C
5	rs40559	0	151504527	T	G
5	rs29840	0	151505175	C	T
5	rs29839	0	151505289	G	A
5	rs11951033	0	151505642	C	T
5	rs43165	0	151506146	G	A
5	rs78297585	0	151506848	C	T
5	rs4958295	0	151507977	T	C
5	rs13353990	0	151507993	G	A
5	rs10515653	0	151508200	C	T
5	rs29838	0	151508266	G	A
5	rs29837	0	151508799	G	A
5	rs28378200	0	151509198	G	A
5	rs29836	0	151509649	T	G
5	rs12657138	0	151509781	A	T
5	rs73274922	0	151509801	A	G
5	rs1551161	0	151510210	A	G
5	rs29835	0	151510931	G	T
5	rs29834	0	151511364	A	G
5	rs29833	0	151511424	T	C
5	rs74923033	0	151511569	C	T
5	rs29831	0	151511790	T	C
5	rs29830	0	151511997	A	C
5	rs74401987	0	151512179	A	G
5	rs72804324	0	151512626	T	G
5	rs40266	0	151513383	A	G
5	rs29829	0	151513625	G	C
5	rs29828	0	151513702	A	T
5	rs29827	0	151514100	G	A
5	rs29826	0	151514171	T	G
5	rs39804	0	151514484	T	C
5	rs29824	0	151514956	T	C
5	rs112888550	0	151515056	A	G
5	rs4958514	0	151515891	C	G
5	rs29822	0	151516652	T	C
5	rs39803	0	151516788	A	G
5	rs39802	0	151516973	C	G
5	rs72804325	0	151517192	G	A
5	rs6888953	0	151518058	G	A
5	rs256156	0	151518156	G	A
5	rs12187670	0	151518270	C	T
5	rs1428163	0	151518587	C	T
5	rs1428164	0	151518615	G	A
5	rs256157	0	151518810	G	T
5	rs78619915	0	151521184	C	T
5	rs17662766	0	151521211	G	T
5	rs12657451	0	151522383	C	T
5	rs153530	0	151522864	T	C
5	rs11167571	0	151522878	T	C
5	rs72804329	0	151522918	G	A
5	rs145181412	0	151523049	T	G
5	rs12188765	0	151523119	C	G
5	rs17804712	0	151523456	C	T
5	rs154690	0	151524210	T	C
5	rs77786099	0	151524712	C	A
5	rs154689	0	151525147	A	G
5	rs17742580	0	151525227	A	G
5	rs115264300	0	151525992	C	T
5	rs154688	0	151526215	A	G
5	rs6579919	0	151526378	A	T
5	rs13188666	0	151526470	A	G
5	rs253731	0	151526529	A	G
5	rs6874463	0	151527585	C	T
5	rs115408672	0	151527784	A	G
5	rs6579920	0	151527831	C	T
5	rs76268123	0	151527927	C	T
5	rs114522971	0	151528492	T	A
5	rs4403170	0	151528586	G	A
5	rs3846715	0	151528862	C	T
5	rs3857428	0	151529317	G	T
5	rs59349033	0	151529629	T	C
5	rs17112817	0	151530127	T	C
5	rs11167572	0	151530557	A	G
5	rs3911204	0	151530660	G	C
5	rs3911203	0	151531079	T	C
5	rs56018329	0	151531459	C	G
5	rs17662854	0	151531936	C	G
5	rs68004240	0	151532184	C	T
5	rs71588038	0	151532349	A	T
5	rs79193447	0	151532752	G	A
5	rs3843498	0	151532898	T	C
5	rs62396573	0	151533961	A	G
5	rs78377798	0	151533962	T	A
5	rs111632764	0	151534732	T	A
5	rs139719457	0	151535589	G	A
5	rs167193	0	151536402	C	T
5	rs139997917	0	151537153	G	A
5	rs159229	0	151537241	C	T
5	rs59072205	0	151537402	T	G
5	rs1644490	0	151538058	C	G
5	rs142141542	0	151538484	C	T
5	rs7718912	0	151538671	C	T
5	rs294951	0	151538720	G	A
5	rs294950	0	151538849	T	C
5	rs294949	0	151539020	G	A
5	rs294948	0	151539041	C	T
5	rs57731027	0	151539289	C	T
5	rs116273052	0	151539462	G	A
5	rs115419879	0	151540049	A	C
5	rs159388	0	151540129	T	C
5	rs114380852	0	151540137	T	A
5	rs76537809	0	151540257	G	A
5	rs294947	0	151540888	T	C
5	rs7729873	0	151540957	A	G
5	rs10223081	0	151540970	T	C
5	rs59753013	0	151540972	T	C
5	rs17662872	0	151542119	G	A
5	rs295894	0	151542534	T	C
5	rs62396574	0	151542564	T	C
5	rs12519288	0	151543128	A	G
5	rs192696	0	151543181	C	T
5	rs12516909	0	151543209	T	G
5	rs17112824	0	151543333	G	A
5	rs1376642	0	151543483	A	G
5	rs295893	0	151543688	T	C
5	rs295892	0	151543790	G	T
5	rs746259	0	151543828	A	G
5	rs746607	0	151544563	A	T
5	rs72804333	0	151545131	T	C
5	rs1451575	0	151545224	A	G
5	rs17742645	0	151545304	G	T
5	rs17112847	0	151546416	G	A
5	rs75987718	0	151546850	T	C
5	rs116551616	0	151547081	G	A
5	rs1946486	0	151548273	G	C
5	rs294957	0	151548444	G	T
5	rs294956	0	151548621	C	T
5	rs76468984	0	151548867	C	T
5	rs294955	0	151549022	G	A
5	rs294954	0	151550116	G	A
5	rs294953	0	151550993	A	G
5	rs77128239	0	151551145	C	T
5	rs294952	0	151551733	G	A
5	rs72804334	0	151551760	G	A
5	rs79738462	0	151551811	G	A
5	rs17735620	0	151553820	A	G
5	rs11747825	0	151554682	T	C
5	rs74935185	0	151555971	T	G
5	rs787751	0	151556303	G	A
5	rs72804337	0	151556414	G	A
5	rs72804338	0	151556542	G	A
5	rs295910	0	151557129	A	C
5	rs62396575	0	151558013	C	G
5	rs294968	0	151558198	G	A
5	rs294966	0	151560411	C	T
5	rs114061600	0	151560435	T	G
5	rs294965	0	151560535	A	G
5	rs10515652	0	151561278	C	T
5	rs294964	0	151562982	T	C
5	rs294963	0	151563039	C	T
5	rs294962	0	151564113	G	A
5	rs148040944	0	151564390	G	A
5	rs294961	0	151565024	G	T
5	rs294960	0	151566024	C	T
5	rs294959	0	151566100	A	G
5	rs80038877	0	151566589	C	A
5	rs211496	0	151566652	C	T
5	rs17112859	0	151566803	C	T
5	rs71588039	0	151567879	A	G
5	rs294958	0	151568099	A	G
5	rs11740733	0	151568146	A	T
5	rs17112860	0	151568426	C	T
5	rs10072147	0	151568481	G	A
5	rs77973100	0	151569282	T	G
5	rs294945	0	151569417	C	A
5	rs1366608	0	151569695	T	G
5	rs73798042	0	151570279	A	G
5	rs79641452	0	151570317	A	T
5	rs10063522	0	151571712	A	G
5	rs2434975	0	151572805	T	C
5	rs78791831	0	151573312	T	G
5	rs1035959	0	151575034	G	A
5	rs1035960	0	151575110	C	T
5	rs12717855	0	151575471	C	T
5	rs181433586	0	151575613	C	T
5	rs1156008	0	151575731	T	C
5	rs17663013	0	151575961	A	G
5	rs11950895	0	151575991	C	T
5	rs167169	0	151576313	T	C
5	rs11951697	0	151576474	G	A
5	rs17742766	0	151578136	C	T
5	rs190903	0	151578349	G	A
5	rs11745308	0	151578986	A	G
5	rs2081998	0	151579454	T	C
5	rs73798047	0	151579501	C	A
5	rs2434976	0	151579579	G	A
5	rs1820802	0	151579667	A	T
5	rs6870899	0	151579746	A	G
5	rs73798049	0	151579880	A	G
5	rs294946	0	151580425	T	A
5	rs169819	0	151580934	A	T
5	rs707173	0	151581680	C	T
5	rs17663037	0	151582105	A	G
5	rs1422929	0	151582211	T	C
5	rs184153	0	151582812	G	C
5	rs1864198	0	151583108	A	G
5	rs4639211	0	151583410	A	G
5	rs10062828	0	151583720	C	T
5	rs34477303	0	151583842	C	T
5	rs145235104	0	151584551	G	A
5	rs11744335	0	151584778	G	A
5	rs34111949	0	151585041	A	C
5	rs116051015	0	151585277	T	G
5	rs35315506	0	151585377	G	A
5	rs144987702	0	151585516	C	T
5	rs79191821	0	151586077	C	T
5	rs1363691	0	151586289	T	C
5	rs12522523	0	151586580	T	G
5	rs76035814	0	151593258	G	A
5	rs114111755	0	151594068	G	C
5	rs186110	0	151594954	G	A
5	rs72804343	0	151595061	G	A
5	rs1376640	0	151595147	T	C
5	rs1376641	0	151595471	A	G
5	rs59283799	0	151595521	G	T
5	rs115931518	0	151595612	C	T
5	rs10055017	0	151595937	T	C
5	rs159230	0	151596048	T	C
5	rs62396588	0	151596079	C	G
5	rs12659680	0	151596273	G	A
5	rs10064138	0	151596793	A	G
5	rs4145597	0	151597200	G	T
5	rs13164653	0	151597595	G	C
5	rs2034583	0	151597689	T	C
5	rs13165008	0	151597861	G	T
5	rs116802631	0	151598271	C	T
5	rs294969	0	151598365	A	G
5	rs6878435	0	151598500	C	T
5	rs114171984	0	151598989	T	C
5	rs150521501	0	151599522	T	G
5	rs7724185	0	151599802	C	T
5	rs76196342	0	151600084	T	C
5	rs77957662	0	151600667	G	T
5	rs6579922	0	151600691	T	C
5	rs79589886	0	151601201	C	T
5	rs12110208	0	151601252	G	C
5	rs28649615	0	151601793	C	T
5	rs77722405	0	151601870	A	C
5	rs192664684	0	151602080	A	G
5	rs17735797	0	151602550	G	A
5	rs10065797	0	151603058	A	G
5	rs1946487	0	151603574	T	C
5	rs17663169	0	151604115	A	G
5	rs7712864	0	151604631	C	A
5	rs10065021	0	151605773	T	C
5	rs13174082	0	151606064	G	T
5	rs7722799	0	151606069	G	C
5	rs11958294	0	151606881	A	G
5	rs17805030	0	151607001	A	G
5	rs294970	0	151607567	G	T
5	rs112949661	0	151607622	T	C
5	rs77457911	0	151607871	A	G
5	rs17112911	0	151608073	A	G
5	rs77363331	0	151608277	A	C
5	rs10035750	0	151608842	C	A
5	rs116303714	0	151608938	A	G
5	rs34353295	0	151609082	G	A
5	rs17112916	0	151609830	A	T
5	rs34789586	0	151610118	T	G
5	rs17805060	0	151610508	A	G
5	rs10071469	0	151610897	A	G
5	rs13172327	0	151611263	A	G
5	rs111298210	0	151611648	G	A
5	rs77056211	0	151612047	T	C
5	rs78195626	0	151612091	G	T
5	rs4958296	0	151612227	A	G
5	rs6888771	0	151613002	G	A
5	rs7719313	0	151614147	T	G
5	rs10072987	0	151615018	T	A
5	rs1922676	0	151615493	T	C
5	rs7705529	0	151615705	A	G
5	rs72804349	0	151616450	C	T
5	rs34708143	0	151616508	C	T
5	rs12654341	0	151617163	C	A
5	rs1422927	0	151617174	C	T
5	rs13356620	0	151617267	G	C
5	rs2112693	0	151617817	C	T
5	rs10068083	0	151617819	T	G
5	rs17742951	0	151618569	A	T
5	rs114708174	0	151619279	G	A
5	rs62396592	0	151619933	G	C
5	rs145962663	0	151620312	G	A
5	rs12658298	0	151620382	T	C
5	rs1833761	0	151620578	T	C
5	rs17112920	0	151621191	A	G
5	rs35418692	0	151622114	C	A
5	rs9885403	0	151622177	C	T
5	rs11167574	0	151623192	G	T
5	rs9885447	0	151623610	C	T
5	rs9885450	0	151623833	C	T
5	rs17112939	0	151624027	A	G
5	rs17663259	0	151624555	G	A
5	rs7712145	0	151625143	T	G
5	rs17805126	0	151626484	C	T
5	rs13163589	0	151627279	A	G
5	rs1833760	0	151627533	C	T
5	rs4958297	0	151627823	G	C
5	rs4958298	0	151627824	G	T
5	rs17805132	0	151627889	G	A
5	rs144336367	0	151628326	T	G
5	rs12515695	0	151628635	A	G
5	rs13174282	0	151629259	C	G
5	rs34490233	0	151629510	C	T
5	rs13174724	0	151629526	C	T
5	rs10043946	0	151629683	G	A
5	rs149125027	0	151629894	A	T
5	rs11959020	0	151630068	C	T
5	rs1922675	0	151630087	G	A
5	rs1922674	0	151631396	T	A
5	rs140526044	0	151631535	C	T
5	rs7717039	0	151631892	T	C
5	rs17112953	0	151632400	A	G
5	rs1344004	0	151632520	A	T
5	rs35189589	0	151633363	C	T
5	rs1895316	0	151633405	T	G
5	rs7443947	0	151633635	G	C
5	rs12657019	0	151634217	A	C
5	rs11953334	0	151634739	T	A
5	rs4958521	0	151634906	T	C
5	rs17663295	0	151635123	C	T
5	rs28478867	0	151635524	A	T
5	rs12515700	0	151635834	C	A
5	rs11951585	0	151636359	G	C
5	rs10515651	0	151636733	T	C
5	rs10515650	0	151637003	C	G
5	rs10069511	0	151637452	G	A
5	rs80003141	0	151637585	T	G
5	rs17453493	0	151637805	C	T
5	rs80000316	0	151638338	G	A
5	rs80198789	0	151638405	C	T
5	rs4958522	0	151639216	A	G
5	rs4958523	0	151639555	C	A
5	rs1316849	0	151640402	G	A
5	rs75257498	0	151640591	C	T
5	rs6888966	0	151640953	C	T
5	rs34888579	0	151641551	G	A
5	rs62396629	0	151641817	G	A
5	rs13356053	0	151642418	T	A
5	rs4958524	0	151642465	T	C
5	rs17112975	0	151642798	T	C
5	rs1895315	0	151642851	T	C
5	rs111468793	0	151643282	C	T
5	rs1922672	0	151643474	C	G
5	rs72804356	0	151645103	A	G
5	rs17743052	0	151645964	G	C
5	rs7721482	0	151646133	G	A
5	rs114257009	0	151646511	A	T
5	rs1317661	0	151647363	A	G
5	rs11750592	0	151647767	C	T
5	rs17743064	0	151649915	C	A
5	rs10055652	0	151650420	G	T
5	rs11951018	0	151651110	C	T
5	rs7721350	0	151651988	G	T
5	rs74928845	0	151652025	A	G
5	rs79384386	0	151652353	A	G
5	rs28785291	0	151654508	C	T
5	rs2112694	0	151654864	A	G
5	rs12518800	0	151655204	C	T
5	rs6890315	0	151656669	T	C
5	rs78858132	0	151656689	A	G
5	rs72804360	0	151657057	A	G
5	rs12519134	0	151657097	T	A
5	rs11167575	0	151657801	T	C
5	rs72804361	0	151658754	C	T
5	rs148648555	0	151658758	A	T
5	rs72804362	0	151659377	C	T
5	rs67302910	0	151659536	G	A
5	rs6579924	0	151659621	C	T
5	rs7717785	0	151660040	T	C
5	rs62396630	0	151660617	G	A
5	rs72804364	0	151661003	G	A
5	rs10077784	0	151662617	T	C
5	rs114484980	0	151662927	C	T
5	rs56044017	0	151663784	C	T
5	rs1997520	0	151665028	A	G
5	rs1997519	0	151665088	C	T
5	rs115546942	0	151665159	A	G
5	rs9324721	0	151665189	G	A
5	rs4569858	0	151665747	T	C
5	rs2204899	0	151665793	G	A
5	rs142657888	0	151666236	C	G
5	rs17112995	0	151666694	C	A
5	rs1922670	0	151667179	T	C
5	rs1922669	0	151667496	T	C
5	rs1895323	0	151667575	G	A
5	rs1922668	0	151667652	T	C
5	rs17443704	0	151668231	G	A
5	rs6876527	0	151668260	G	A
5	rs72804371	0	151668482	A	T
5	rs1862393	0	151668770	G	T
5	rs1862394	0	151668801	G	A
5	rs10037446	0	151669035	A	G
5	rs6882001	0	151669327	A	G
5	rs2112696	0	151669876	G	A
5	rs4958525	0	151669984	G	A
5	rs2161400	0	151670129	G	C
5	rs6888214	0	151670621	C	A
5	rs72804375	0	151671427	T	C
5	rs11743409	0	151671964	A	G
5	rs10078065	0	151672044	G	A
5	rs4034959	0	151672110	C	T
5	rs62394461	0	151672486	T	C
5	rs2103409	0	151672626	G	C
5	rs2103408	0	151672662	T	C
5	rs10052110	0	151673504	G	A
5	rs13176984	0	151673546	T	C
5	rs7706659	0	151673961	G	T
5	rs6579925	0	151674034	G	A
5	rs6579926	0	151674065	G	A
5	rs6579927	0	151674110	C	T
5	rs6579928	0	151674174	T	C
5	rs6870223	0	151674306	C	T
5	rs6870407	0	151674511	A	T
5	rs6870567	0	151674591	A	G
5	rs10054288	0	151674737	G	A
5	rs1895328	0	151675362	T	A
5	rs1895327	0	151675535	G	A
5	rs7716404	0	151675647	A	C
5	rs7716658	0	151675679	C	T
5	rs12187029	0	151675725	G	C
5	rs12187019	0	151675788	C	T
5	rs12187043	0	151675853	G	A
5	rs12187221	0	151676171	G	A
5	rs13172915	0	151676479	C	T
5	rs13155261	0	151676560	T	A
5	rs13173220	0	151676688	C	A
5	rs1862396	0	151676890	A	G
5	rs1862395	0	151677174	C	G
5	rs10214018	0	151677238	A	T
5	rs10214020	0	151677328	A	G
5	rs2216644	0	151677531	G	T
5	rs2216643	0	151677550	A	C
5	rs2194143	0	151677805	A	G
5	rs4034960	0	151677933	A	G
5	rs4034961	0	151678086	T	A
5	rs4034962	0	151678152	A	G
5	rs4034963	0	151678242	C	T
5	rs13154974	0	151678354	A	G
5	rs11741839	0	151678628	T	C
5	rs11741840	0	151678630	T	C
5	rs1922671	0	151678848	G	A
5	rs139959813	0	151678857	C	T
5	rs1805288	0	151679009	T	C
5	rs1895324	0	151679241	A	G
5	rs5009945	0	151679290	G	T
5	rs5009946	0	151679363	A	T
5	rs17445199	0	151679413	T	C
5	rs7729379	0	151679458	T	C
5	rs13180768	0	151679464	T	C
5	rs7709816	0	151679488	G	A
5	rs7709598	0	151679625	A	G
5	rs7709605	0	151679637	A	G
5	rs4034965	0	151679992	G	A
5	rs4034966	0	151680148	G	A
5	rs1833649	0	151680378	G	A
5	rs146413236	0	151680391	C	T
5	rs7715389	0	151680730	G	A
5	rs11950281	0	151680778	C	T
5	rs11167576	0	151681096	T	C
5	rs72806351	0	151681110	A	T
5	rs1922667	0	151681148	G	A
5	rs1922666	0	151681246	T	C
5	rs6579929	0	151681573	C	A
5	rs2020191	0	151681736	C	T
5	rs2020189	0	151681814	A	G
5	rs4958299	0	151682439	C	A
5	rs1422358	0	151682559	C	T
5	rs1422359	0	151682595	A	G
5	rs1422360	0	151682787	G	A
5	rs62394463	0	151683197	C	T
5	rs62394464	0	151683254	G	A
5	rs149091197	0	151683463	C	T
5	rs61312249	0	151683560	T	A
5	rs60277528	0	151683564	G	T
5	rs61460223	0	151683570	T	G
5	rs60730573	0	151683668	A	G
5	rs17445892	0	151683779	T	C
5	rs60664974	0	151683858	T	G
5	rs1363424	0	151683868	G	A
5	rs10064093	0	151684323	G	A
5	rs56237127	0	151684371	A	G
5	rs17113066	0	151684432	C	T
5	rs10064171	0	151684573	C	G
5	rs79651516	0	151684831	C	T
5	rs72806361	0	151685160	C	T
5	rs72806362	0	151685224	C	T
5	rs62394469	0	151685506	G	A
5	rs59408150	0	151685826	T	C
5	rs60040053	0	151685827	G	A
5	rs60666977	0	151685875	G	C
5	rs67686803	0	151686065	A	G
5	rs1422361	0	151686722	G	A
5	rs55664233	0	151686897	C	T
5	rs72806363	0	151686969	C	G
5	rs72806364	0	151687679	C	T
5	rs146078418	0	151688232	T	A
5	rs62394475	0	151689284	T	C
5	rs1862285	0	151689334	A	T
5	rs73279044	0	151689349	C	T
5	rs62394476	0	151689970	G	A
5	rs62394477	0	151690005	C	A
5	rs62394478	0	151690088	C	T
5	rs11167578	0	151690275	G	A
5	rs73279045	0	151691856	C	T
5	rs4958527	0	151692097	G	C
5	rs116804638	0	151692162	C	G
5	rs72806368	0	151692742	A	G
5	rs62394479	0	151692939	T	C
5	rs80091187	0	151694855	T	C
5	rs67575700	0	151695025	G	A
5	rs73279051	0	151695518	G	A
5	rs723427	0	151695769	G	A
5	rs13357566	0	151696166	A	G
5	rs1363419	0	151696411	A	G
5	rs2348646	0	151696874	A	C
5	rs113994241	0	151697218	A	G
5	rs17113078	0	151697266	G	A
5	rs17446143	0	151697650	C	T
5	rs66579862	0	151698615	G	T
5	rs72806373	0	151698803	C	T
5	rs56301012	0	151698804	G	A
5	rs17543304	0	151699044	G	A
5	rs7722129	0	151699465	G	C
5	rs1363418	0	151699834	T	G
5	rs2881985	0	151700329	G	C
5	rs1946226	0	151700346	C	T
5	rs142704867	0	151700577	T	C
5	rs55826009	0	151700603	C	T
5	rs17543421	0	151701350	T	C
5	rs72806376	0	151701597	C	T
5	rs72806378	0	151701598	A	G
5	rs28625684	0	151701854	T	C
5	rs72806379	0	151701942	C	T
5	rs72806381	0	151702173	T	A
5	rs67427655	0	151702638	T	A
5	rs7704938	0	151703103	C	T
5	rs72806384	0	151703958	A	G
5	rs72806385	0	151704007	G	A
5	rs7726438	0	151704049	T	C
5	rs57756164	0	151704052	T	C
5	rs62394492	0	151704557	T	G
5	rs72806389	0	151704933	T	C
5	rs191675609	0	151705203	C	T
5	rs62394493	0	151705382	C	A
5	rs56019388	0	151706225	T	G
5	rs7737302	0	151708019	C	T
5	rs72806396	0	151708325	G	A
5	rs7704063	0	151708635	A	C
5	rs1035401	0	151709678	T	C
5	rs1035400	0	151709900	A	G
5	rs115202010	0	151710275	T	C
5	rs2112538	0	151711392	G	T
5	rs72806400	0	151712286	C	T
5	rs17113105	0	151712287	A	G
5	rs72806402	0	151712525	C	A
5	rs17113106	0	151712952	A	G
5	rs147921093	0	151713386	A	G
5	rs2348647	0	151714361	C	A
5	rs2348648	0	151714570	C	T
5	rs17543712	0	151715526	C	G
5	rs1422350	0	151715667	C	T
5	rs4958300	0	151716079	A	G
5	rs1363415	0	151716695	C	T
5	rs1363414	0	151716974	A	G
5	rs73280928	0	151717340	C	A
5	rs68155174	0	151717918	A	G
5	rs73280931	0	151718023	T	G
5	rs72808303	0	151718049	C	T
5	rs73280933	0	151718431	C	T
5	rs11959224	0	151718743	A	G
5	rs6876461	0	151719391	T	C
5	rs60161211	0	151726488	G	A
5	rs185953579	0	151727045	A	G
5	rs4958529	0	151727891	T	C
5	rs56656211	0	151727919	C	T
5	rs61522636	0	151728177	A	G
5	rs72808307	0	151728607	G	A
5	rs766895	0	151728631	G	A
5	rs73280942	0	151729224	T	G
5	rs7703937	0	151729454	T	C
5	rs62394495	0	151729697	T	C
5	rs17446807	0	151730104	T	C
5	rs114133296	0	151730255	G	A
5	rs72808310	0	151730307	T	C
5	rs17446828	0	151731007	A	G
5	rs56741013	0	151731132	C	A
5	rs17113138	0	151731277	G	T
5	rs17113141	0	151732441	A	G
5	rs59086178	0	151732655	C	T
5	rs56221251	0	151733019	A	C
5	rs62394496	0	151733038	C	A
5	rs17113145	0	151733056	C	T
5	rs142089930	0	151733256	A	G
5	rs1010254	0	151734109	C	T
5	rs6870097	0	151734471	A	T
5	rs6870816	0	151734701	G	T
5	rs6896780	0	151735124	T	C
5	rs143268025	0	151735220	G	T
5	rs62394497	0	151735259	G	A
5	rs60548470	0	151735407	A	G
5	rs80053178	0	151735656	A	G
5	rs10043555	0	151736565	A	G
5	rs1002798	0	151737056	A	G
5	rs55696736	0	151737519	A	G
5	rs17447016	0	151737559	A	C
5	rs10223089	0	151738437	A	G
5	rs10223090	0	151738490	A	G
5	rs2161291	0	151738612	G	A
5	rs10223235	0	151738746	G	C
5	rs2016865	0	151739218	G	A
5	rs1006969	0	151739333	A	G
5	rs2112537	0	151739471	T	A
5	rs9324725	0	151739672	G	A
5	rs4552577	0	151740097	T	C
5	rs4552578	0	151740606	T	C
5	rs144453792	0	151740667	C	T
5	rs12110035	0	151740701	G	C
5	rs114626875	0	151740939	G	A
5	rs55920366	0	151741037	G	A
5	rs72808320	0	151741858	G	C
5	rs62394500	0	151741947	A	T
5	rs918462	0	151742571	A	G
5	rs918461	0	151742652	G	A
5	rs918460	0	151742696	G	A
5	rs72808322	0	151742736	G	A
5	rs72808323	0	151742770	G	T
5	rs72808324	0	151742995	T	C
5	rs10059148	0	151743223	T	A
5	rs62394501	0	151743366	C	T
5	rs62394502	0	151743770	G	T
5	rs72808326	0	151743811	G	A
5	rs114309942	0	151743915	G	A
5	rs55655970	0	151744073	T	C
5	rs61254880	0	151744560	G	A
5	rs61579841	0	151744636	T	C
5	rs11950114	0	151745065	G	T
5	rs10477015	0	151745541	T	G
5	rs10477016	0	151745687	C	T
5	rs1592895	0	151745833	A	G
5	rs79617533	0	151746076	T	C
5	rs1592896	0	151746085	G	T
5	rs62394506	0	151746145	G	C
5	rs145104317	0	151746206	C	A
5	rs72808328	0	151746310	G	A
5	rs62394507	0	151746451	G	A
5	rs72808330	0	151746569	A	G
5	rs11954622	0	151746734	T	C
5	rs991637	0	151748808	C	A
5	rs991636	0	151748849	A	G
5	rs991635	0	151748921	A	G
5	rs991634	0	151749200	A	T
5	rs115672114	0	151749774	G	T
5	rs145571675	0	151749816	A	G
5	rs34598240	0	151749891	G	A
5	rs56093149	0	151749902	G	A
5	rs56261934	0	151750431	C	A
5	rs55693068	0	151750439	T	A
5	rs4958530	0	151750504	A	G
5	rs7713838	0	151750846	C	A
5	rs17544364	0	151751395	G	A
5	rs17447280	0	151751433	T	C
5	rs1422354	0	151751720	C	T
5	rs1422352	0	151751857	T	C
5	rs6579934	0	151751880	C	T
5	rs115786190	0	151752375	A	G
5	rs1363417	0	151752447	A	G
5	rs1363416	0	151752458	C	A
5	rs76857681	0	151752773	C	A
5	rs994615	0	151753602	C	T
5	rs59339342	0	151754313	A	G
5	rs1422349	0	151754660	C	T
5	rs1422348	0	151754845	A	G
5	rs1363413	0	151754989	C	T
5	rs72808338	0	151755461	C	T
5	rs6860799	0	151755462	A	G
5	rs73280996	0	151755922	C	T
5	rs4958301	0	151756016	G	T
5	rs6866637	0	151756225	G	C
5	rs55917590	0	151756309	G	T
5	rs55726523	0	151756407	C	T
5	rs6866565	0	151756408	A	G
5	rs55689355	0	151756636	C	G
5	rs17544525	0	151756719	A	C
5	rs56091570	0	151756828	A	G
5	rs2194085	0	151756995	C	G
5	rs957211	0	151757858	T	A
5	rs1363411	0	151757965	G	A
5	rs61414607	0	151758322	A	G
5	rs10515658	0	151758452	C	T
5	rs72808345	0	151759695	G	A
5	rs2348421	0	151759901	T	C
5	rs2348422	0	151759909	G	A
5	rs56035552	0	151760275	T	C
5	rs888878	0	151760283	C	T
5	rs2348423	0	151760320	A	G
5	rs888877	0	151760425	C	T
5	rs72808347	0	151760491	G	C
5	rs62394514	0	151761434	A	G
5	rs111302028	0	151761686	C	T
5	rs72808348	0	151761779	G	A
5	rs56245652	0	151762153	A	G
5	rs111899413	0	151762449	G	A
5	rs141463741	0	151762570	G	A
5	rs149568676	0	151762572	T	G
5	rs56125782	0	151762785	A	G
5	rs56382127	0	151762804	C	T
5	rs112747766	0	151763006	G	A
5	rs55761989	0	151763170	G	A
5	rs10042796	0	151763272	C	A
5	rs10045708	0	151763278	T	G
5	rs72791404	0	151763395	C	T
5	rs72791406	0	151763931	A	G
5	rs72791407	0	151764032	A	T
5	rs72791408	0	151764118	T	C
5	rs72791409	0	151764242	A	C
5	rs72791410	0	151764437	T	C
5	rs72791411	0	151764658	T	A
5	rs55715312	0	151764664	G	A
5	rs10515660	0	151764812	G	T
5	rs113717230	0	151764823	A	G
5	rs10515661	0	151764869	G	C
5	rs72791413	0	151765262	T	C
5	rs72791415	0	151765271	C	A
5	rs2348424	0	151765489	A	G
5	rs1156932	0	151765866	C	T
5	rs1156933	0	151765879	C	T
5	rs1156934	0	151766087	G	A
5	rs2348425	0	151766276	C	G
5	rs1319549	0	151766284	C	T
5	rs4392608	0	151766400	G	A
5	rs2348426	0	151766420	A	G
5	rs79071151	0	151766464	C	T
5	rs1541651	0	151766738	T	G
5	rs1541652	0	151766805	A	G
5	rs1541653	0	151766890	T	C
5	rs1422356	0	151767124	G	C
5	rs72791419	0	151767333	A	G
5	rs10515662	0	151767513	T	C
5	rs982418	0	151767658	T	C
5	rs982419	0	151767930	G	C
5	rs1363420	0	151768248	C	T
5	rs1363421	0	151768372	C	T
5	rs10515663	0	151768621	C	T
5	rs10476783	0	151768955	G	A
5	rs72791420	0	151769008	A	G
5	rs72791421	0	151769017	G	T
5	rs72791422	0	151769637	T	C
5	rs72791423	0	151769739	T	C
5	rs7721132	0	151769818	G	A
5	rs72791424	0	151770452	A	C
5	rs72791425	0	151770646	A	G
5	rs55911705	0	151770988	G	A
5	rs56074869	0	151770989	T	A
5	rs982714	0	151771103	C	T
5	rs982715	0	151771186	A	C
5	rs982716	0	151771356	C	T
5	rs4958303	0	151771673	A	T
5	rs4958531	0	151771838	T	C
5	rs4958532	0	151771852	G	A
5	rs61735377	0	151771874	C	T
5	rs35771607	0	151772028	G	T
5	rs1895245	0	151772055	G	T
5	rs1422357	0	151772230	C	A
5	rs17545297	0	151772976	A	G
5	rs3792906	0	151773331	T	C
5	rs3792907	0	151773382	C	T
5	rs17545332	0	151773421	T	C
5	rs17545367	0	151773694	A	T
5	rs17448276	0	151773823	A	G
5	rs72791429	0	151773902	A	C
5	rs3828683	0	151773908	C	T
5	rs3828684	0	151774003	G	A
5	rs72791431	0	151774030	C	T
5	rs72791432	0	151774144	T	C
5	rs4958533	0	151774149	T	C
5	rs3828685	0	151774271	G	A
5	rs72791434	0	151774288	C	A
5	rs72791435	0	151774305	G	A
5	rs17448379	0	151774522	A	G
5	rs17448407	0	151774615	T	G
5	rs4958534	0	151774746	A	G
5	rs17545590	0	151774786	C	T
5	rs4958535	0	151775064	C	G
5	rs3763130	0	151775325	G	T
5	rs17448511	0	151776019	A	G
5	rs62394517	0	151776298	C	T
5	rs111939424	0	151776325	C	T
5	rs113309975	0	151776393	C	T
5	rs72791440	0	151776766	G	A
5	rs17545665	0	151776812	C	T
5	rs72791441	0	151776983	A	G
5	rs79593753	0	151777074	C	T
5	rs72791442	0	151777304	A	G
5	rs10476784	0	151777317	T	C
5	rs72791443	0	151777457	T	C
5	rs716257	0	151777466	A	G
5	rs958955	0	151777789	G	A
5	rs1363423	0	151777790	C	T
5	rs716256	0	151777901	G	A
5	rs41290593	0	151778095	C	A
5	rs10434724	0	151778214	T	C
5	rs72791445	0	151778378	A	G
5	rs10515664	0	151778448	A	G
5	rs72791446	0	151779316	T	G
5	rs72791447	0	151779396	A	G
5	rs72791449	0	151779511	A	G
5	rs7341041	0	151779663	A	G
5	rs4958304	0	151779806	A	C
5	rs72791451	0	151779948	A	G
5	rs72791452	0	151779964	T	C
5	rs10515665	0	151780184	T	A
5	rs72791454	0	151780411	A	T
5	rs17448739	0	151780804	C	A
5	rs72791456	0	151780869	G	A
5	rs17545881	0	151780899	T	A
5	rs10515667	0	151781027	G	A
5	rs72791458	0	151781653	A	G
5	rs73282718	0	151781718	A	T
5	rs12658265	0	151782182	A	T
5	rs3749787	0	151784183	G	A
5	rs4958536	0	151785054	A	G
5	rs4958537	0	151785312	G	A
5	rs72791461	0	151785408	T	C
5	rs72791463	0	151785570	C	T
5	rs11954677	0	151786008	G	A
5	rs72791464	0	151786935	C	T
5	rs112977446	0	151787180	A	G
5	rs116813055	0	151787643	G	T
5	rs142910474	0	151788549	G	A
5	rs73282722	0	151788638	T	G
5	rs73282726	0	151789564	G	A
5	rs11953436	0	151789631	G	A
5	rs10040373	0	151790216	C	T
5	rs34482736	0	151790794	A	T
5	rs55687380	0	151790800	G	C
5	rs17448815	0	151791626	T	C
5	rs72791468	0	151791656	C	T
5	rs9686172	0	151791660	A	G
5	rs9687964	0	151791969	T	G
5	rs9688095	0	151792075	T	C
5	rs72791470	0	151792100	A	G
5	rs2098636	0	151792273	T	A
5	rs1422369	0	151792610	A	T
5	rs1422370	0	151792722	A	G
5	rs1422371	0	151792995	C	G
5	rs72791475	0	151793409	G	A
5	rs13355544	0	151793450	A	T
5	rs1363427	0	151793597	A	G
5	rs59081446	0	151794174	A	G
5	rs2080933	0	151794322	A	G
5	rs72791477	0	151794468	G	A
5	rs2216618	0	151795817	A	G
5	rs111274157	0	151795832	C	T
5	rs115149549	0	151795869	T	C
5	rs56171615	0	151795996	A	T
5	rs2194086	0	151796129	G	A
5	rs112729802	0	151796274	C	T
5	rs9324728	0	151797550	T	A
5	rs34215887	0	151797866	A	G
5	rs17546111	0	151799190	G	A
5	rs60386518	0	151799209	T	C
5	rs17546132	0	151799326	G	A
5	rs10515668	0	151799868	G	A
5	rs72791481	0	151800085	T	C
5	rs142816355	0	151800626	C	G
5	rs147755704	0	151801166	G	T
5	rs1422337	0	151801207	G	A
5	rs1946224	0	151801422	C	T
5	rs115840728	0	151801527	G	T
5	rs72791484	0	151801582	C	A
5	rs1422338	0	151801592	A	G
5	rs13188352	0	151803033	A	G
5	rs10051177	0	151803207	G	A
5	rs1363406	0	151803813	A	G
5	rs11739168	0	151804159	C	T
5	rs11745796	0	151804742	A	G
5	rs17113231	0	151805060	G	C
5	rs72791485	0	151805132	A	G
5	rs145436966	0	151806011	A	G
5	rs17546335	0	151806164	C	G
5	rs35646221	0	151806516	A	T
5	rs13171889	0	151806846	G	A
5	rs17546405	0	151807079	A	G
5	rs72791486	0	151807113	C	A
5	rs72791488	0	151807118	G	T
5	rs1946225	0	151807964	T	G
5	rs72791490	0	151808465	G	A
5	rs77804196	0	151808555	T	A
5	rs72791492	0	151809110	A	G
5	rs72791494	0	151809786	G	T
5	rs72791495	0	151809975	G	T
5	rs55893124	0	151810703	C	T
5	rs4958541	0	151810876	A	G
5	rs4958542	0	151811107	T	C
5	rs72791498	0	151811917	G	A
5	rs2042202	0	151812341	C	T
5	rs72791499	0	151812443	G	A
5	rs143225702	0	151812455	A	G
5	rs2080929	0	151812808	T	C
5	rs2080930	0	151813000	A	C
5	rs2080931	0	151813360	A	C
5	rs13167416	0	151814228	T	C
5	rs4958543	0	151814379	A	G
5	rs17113236	0	151814496	T	A
5	rs10063682	0	151815009	C	G
5	rs1549196	0	151815911	A	C
5	rs114440413	0	151816391	C	T
5	rs113559777	0	151816645	T	C
5	rs2194084	0	151817390	T	C
5	rs78657352	0	151818894	T	C
5	rs1422339	0	151819826	T	A
5	rs72793405	0	151820126	C	T
5	rs1820039	0	151821802	A	C
5	rs56330314	0	151822274	A	G
5	rs12189223	0	151822785	T	C
5	rs72793406	0	151822923	G	A
5	rs78482886	0	151823734	A	T
5	rs75030755	0	151823735	C	T
5	rs72793407	0	151823882	T	A
5	rs72793408	0	151824005	G	C
5	rs10515670	0	151824127	C	A
5	rs12188805	0	151824505	G	A
5	rs185622889	0	151824898	C	T
5	rs1549194	0	151825760	G	C
5	rs72793410	0	151825901	C	T
5	rs140691984	0	151826132	G	A
5	rs72793411	0	151827094	T	G
5	rs60638595	0	151827331	G	A
5	rs72793413	0	151827712	A	G
5	rs12656839	0	151827922	G	C
5	rs72793414	0	151828423	G	A
5	rs72793415	0	151828431	T	C
5	rs115332387	0	151828606	A	G
5	rs76572344	0	151829282	T	G
5	rs72793416	0	151829600	G	A
5	rs72793417	0	151829926	G	T
5	rs10038465	0	151830083	A	G
5	rs35089436	0	151830148	A	G
5	rs62394523	0	151830274	T	C
5	rs34506975	0	151830450	G	C
5	rs72793420	0	151831031	G	A
5	rs62394524	0	151831275	G	C
5	rs55873826	0	151831438	A	G
5	rs59422719	0	151831504	A	G
5	rs28812797	0	151831614	C	T
5	rs116694426	0	151831912	G	C
5	rs58397562	0	151832220	G	A
5	rs59413242	0	151832282	C	T
5	rs57792782	0	151832333	G	C
5	rs55786903	0	151832500	A	C
5	rs62394531	0	151832518	A	G
5	rs36118613	0	151832699	G	A
5	rs56317910	0	151832709	T	C
5	rs61251036	0	151832710	G	A
5	rs114562201	0	151833252	C	T
5	rs55646219	0	151833272	T	G
5	rs62394536	0	151833426	T	G
5	rs55951926	0	151833668	T	C
5	rs72793427	0	151833839	C	T
5	rs7709256	0	151834401	G	A
5	rs1019475	0	151834529	G	T
5	rs72793429	0	151834703	C	A
5	rs12652627	0	151834874	G	T
5	rs72793431	0	151835081	C	A
5	rs74456455	0	151835111	A	G
5	rs72793433	0	151835263	C	T
5	rs2059088	0	151835278	T	C
5	rs2059087	0	151835334	G	A
5	rs2161292	0	151835396	T	G
5	rs2059086	0	151835422	C	T
5	rs4404667	0	151835562	T	C
5	rs4339340	0	151835594	G	A
5	rs4418086	0	151835617	G	A
5	rs62394547	0	151835652	G	A
5	rs11740288	0	151835706	G	T
5	rs4532354	0	151836029	A	G
5	rs1862289	0	151836087	T	A
5	rs146284930	0	151836088	G	C
5	rs1862288	0	151836151	T	C
5	rs56035517	0	151836222	T	A
5	rs1862287	0	151836253	C	T
5	rs72793437	0	151836331	T	C
5	rs72793438	0	151836464	A	T
5	rs6879741	0	151836476	A	G
5	rs1862286	0	151836510	A	G
5	rs72793439	0	151836612	T	C
5	rs6861042	0	151836652	T	C
5	rs6880091	0	151836669	A	G
5	rs11957713	0	151837012	A	G
5	rs72793442	0	151837211	G	T
5	rs116810497	0	151837385	C	T
5	rs72793443	0	151837448	T	C
5	rs80031069	0	151837617	G	A
5	rs72793444	0	151837648	T	C
5	rs2112540	0	151838150	C	T
5	rs2112539	0	151838156	C	T
5	rs72793447	0	151838265	T	C
5	rs75193480	0	151838359	T	G
5	rs62393517	0	151838643	A	T
5	rs2348642	0	151838682	C	T
5	rs2348643	0	151838730	G	A
5	rs59598651	0	151838971	C	T
5	rs59893645	0	151838974	T	C
5	rs72793449	0	151839106	G	A
5	rs57092036	0	151839177	G	T
5	rs10042880	0	151839249	A	G
5	rs60079070	0	151839356	G	C
5	rs62393522	0	151839754	G	A
5	rs61640731	0	151839974	C	T
5	rs55657913	0	151840314	A	G
5	rs55638905	0	151840391	C	T
5	rs58985741	0	151840415	T	C
5	rs56211663	0	151840735	G	A
5	rs55724355	0	151840785	G	A
5	rs4602615	0	151840869	A	G
5	rs1422368	0	151841000	T	C
5	rs72793455	0	151841243	C	A
5	rs1422367	0	151841247	G	A
5	rs2080932	0	151841566	T	C
5	rs1422366	0	151841776	G	A
5	rs4958305	0	151841883	A	G
5	rs4958306	0	151841898	T	C
5	rs61131643	0	151842031	T	A
5	rs4958544	0	151842083	G	T
5	rs888883	0	151842237	C	T
5	rs75950068	0	151842506	T	C
5	rs59306112	0	151842550	A	T
5	rs7716081	0	151842687	T	C
5	rs7716395	0	151842875	T	A
5	rs888882	0	151842967	A	T
5	rs4400117	0	151843028	G	C
5	rs72793460	0	151843104	T	C
5	rs7700695	0	151843206	C	T
5	rs36115811	0	151843253	C	T
5	rs72793462	0	151843439	G	A
5	rs144854323	0	151843456	G	C
5	rs72793463	0	151843518	C	T
5	rs12658063	0	151843659	T	C
5	rs12655878	0	151843817	C	T
5	rs12660058	0	151843851	A	G
5	rs62393528	0	151844043	T	A
5	rs62393529	0	151844052	C	T
5	rs62393530	0	151844182	A	G
5	rs6865721	0	151844509	C	T
5	rs56358018	0	151844586	G	A
5	rs62393532	0	151844822	T	G
5	rs62393533	0	151844966	A	C
5	rs9324729	0	151845109	G	A
5	rs9324730	0	151845177	A	C
5	rs10515671	0	151845342	A	G
5	rs62393534	0	151845369	G	C
5	rs62393535	0	151845374	C	A
5	rs72793466	0	151845483	A	G
5	rs62393536	0	151845484	C	T
5	rs62393537	0	151845680	C	G
5	rs6872336	0	151845883	G	A
5	rs1422365	0	151845946	A	G
5	rs1422364	0	151845947	A	C
5	rs72793468	0	151846049	A	G
5	rs1422363	0	151846236	C	T
5	rs72793469	0	151846476	G	A
5	rs4958545	0	151846830	T	C
5	rs60121312	0	151846974	T	C
5	rs59365202	0	151846975	G	A
5	rs115202425	0	151847400	T	C
5	rs17450419	0	151847437	C	G
5	rs13361745	0	151847466	A	G
5	rs55696776	0	151847532	C	T
5	rs56275648	0	151847617	G	A
5	rs55846431	0	151847696	G	A
5	rs11743236	0	151847785	C	G
5	rs10072743	0	151848903	T	C
5	rs10065026	0	151849063	G	A
5	rs4958546	0	151849274	G	A
5	rs4958547	0	151849306	A	G
5	rs4958548	0	151849488	T	C
5	rs4958307	0	151849657	C	T
5	rs72793472	0	151850369	C	G
5	rs10069107	0	151850845	C	T
5	rs7356769	0	151851243	T	A
5	rs1422340	0	151851527	T	C
5	rs1422341	0	151851582	G	A
5	rs1422342	0	151851624	T	C
5	rs72793476	0	151851785	A	G
5	rs75684842	0	151851818	C	G
5	rs34623862	0	151852145	A	G
5	rs34528250	0	151852621	T	A
5	rs888879	0	151852677	C	T
5	rs731117	0	151852840	T	C
5	rs1363407	0	151853233	T	C
5	rs1363408	0	151853455	A	G
5	rs1363409	0	151853646	A	G
5	rs6886963	0	151853738	A	C
5	rs10213914	0	151853924	A	C
5	rs17113252	0	151853959	C	T
5	rs62393539	0	151854006	G	A
5	rs11959548	0	151854199	C	T
5	rs72793480	0	151854210	G	A
5	rs72793481	0	151854239	C	G
5	rs11959584	0	151854302	C	T
5	rs28374977	0	151854610	T	G
5	rs17113267	0	151854624	G	A
5	rs17548153	0	151854669	C	T
5	rs28639501	0	151854784	T	C
5	rs72793485	0	151854821	T	A
5	rs28495602	0	151854967	A	G
5	rs539358649	0	151855128	C	T
5	rs6897802	0	151855232	C	T
5	rs72793487	0	151855295	T	C
5	rs17113268	0	151855467	C	T
5	rs72793488	0	151855528	G	A
5	rs11750622	0	151855626	G	A
5	rs114559927	0	151855889	C	T
5	rs1422343	0	151856073	C	T
5	rs1422344	0	151856482	T	A
5	rs6884899	0	151856514	T	C
5	rs6864518	0	151856838	G	A
5	rs6864702	0	151856943	G	A
5	rs56392306	0	151856959	C	T
5	rs76633800	0	151857125	C	G
5	rs1019476	0	151857352	G	A
5	rs3864272	0	151858124	A	G
5	rs4317310	0	151858637	T	A
5	rs151183601	0	151860340	C	A
5	rs149955104	0	151860455	G	A
5	rs62393543	0	151860552	T	A
5	rs10037486	0	151860623	T	G
5	rs10078881	0	151860810	C	T
5	rs35396120	0	151860904	C	G
5	rs4958549	0	151861245	C	A
5	rs10038929	0	151862077	T	C
5	rs149260949	0	151862656	C	G
5	rs191766106	0	151862792	C	T
5	rs144767835	0	151863252	A	G
5	rs10055105	0	151863409	G	A
5	rs144613492	0	151863447	T	A
5	rs111567154	0	151863496	C	T
5	rs1035396	0	151864264	T	A
5	rs7719209	0	151864554	G	A
5	rs28655323	0	151864642	A	G
5	rs28548215	0	151864731	G	A
5	rs1035397	0	151864921	C	G
5	rs13356461	0	151865239	G	A
5	rs13157628	0	151865417	T	C
5	rs10039253	0	151866663	C	T
5	rs35096741	0	151867054	A	T
5	rs34580661	0	151867359	C	T
5	rs17548209	0	151867661	T	C
5	rs113263475	0	151867831	G	A
5	rs72793497	0	151868365	C	T
5	rs4958311	0	151868477	T	A
5	rs4958312	0	151868579	T	C
5	rs4958313	0	151868666	C	T
5	rs4958314	0	151868824	G	A
5	rs17113269	0	151869371	C	T
5	rs13189527	0	151869966	T	C
5	rs4493664	0	151870131	C	A
5	rs74662610	0	151870770	T	C
5	rs62393547	0	151871036	C	T
5	rs61637365	0	151871062	G	C
5	rs55874732	0	151871257	G	A
5	rs13161387	0	151871418	T	C
5	rs62393548	0	151871762	G	A
5	rs10071155	0	151872797	T	C
5	rs75933825	0	151873042	T	G
5	rs61291139	0	151873689	G	A
5	rs147982172	0	151873945	T	A
5	rs11747981	0	151873992	T	A
5	rs56399799	0	151874412	T	C
5	rs12656429	0	151874537	C	T
5	rs10067604	0	151874991	C	G
5	rs10515672	0	151875419	A	G
5	rs62393549	0	151875590	C	T
5	rs7731937	0	151875652	T	C
5	rs72795306	0	151876047	A	C
5	rs55909942	0	151876074	T	G
5	rs10434713	0	151876334	T	C
5	rs7717092	0	151876462	G	A
5	rs7737243	0	151876621	T	A
5	rs7717150	0	151876692	A	T
5	rs7717550	0	151876757	G	A
5	rs11746610	0	151877361	T	A
5	rs2216617	0	151877616	T	G
5	rs1345666	0	151877953	G	C
5	rs17548369	0	151878121	T	C
5	rs1035398	0	151879253	C	T
5	rs17451282	0	151879612	A	G
5	rs17451303	0	151879912	A	G
5	rs17113291	0	151879960	T	C
5	rs7705865	0	151880020	G	A
5	rs2961771	0	151880286	C	T
5	rs6579943	0	151880474	A	T
5	rs139252336	0	151880506	G	A
5	rs13161499	0	151880672	A	G
5	rs62393550	0	151880841	T	C
5	rs2961772	0	151880873	G	A
5	rs56165873	0	151881396	C	T
5	rs145792314	0	151881433	C	G
5	rs55954611	0	151881522	C	A
5	rs72795315	0	151882014	G	T
5	rs1035399	0	151882334	C	T
5	rs55677109	0	151882982	T	C
5	rs111898793	0	151883271	T	C
5	rs190411254	0	151883431	G	A
5	rs2961737	0	151884157	G	A
5	rs6579945	0	151884271	A	T
5	rs72795319	0	151884470	C	A
5	rs72795320	0	151884622	G	T
5	rs1422347	0	151885108	C	T
5	rs2961738	0	151885658	T	C
5	rs2909949	0	151885769	C	G
5	rs2909950	0	151886147	G	A
5	rs2112536	0	151886485	C	T
5	rs2909951	0	151887435	A	G
5	rs72795325	0	151887779	C	T
5	rs2348645	0	151887948	A	T
5	rs76487875	0	151888074	C	T
5	rs17451455	0	151888271	C	T
5	rs7725174	0	151888663	G	T
5	rs78038401	0	151888959	G	T
5	rs11748577	0	151889058	C	T
5	rs2909952	0	151889151	G	C
5	rs77490601	0	151889367	C	T
5	rs4958550	0	151889813	G	A
5	rs56050684	0	151890550	C	A
5	rs55696164	0	151890623	G	A
5	rs79807378	0	151891999	A	G
5	rs2909954	0	151892550	G	A
5	rs2961740	0	151892686	T	A
5	rs2909955	0	151893014	C	G
5	rs4958551	0	151893176	G	A
5	rs765676	0	151893262	G	A
5	rs765674	0	151893373	T	G
5	rs75743396	0	151893776	T	A
5	rs7714408	0	151893900	G	A
5	rs4585434	0	151894477	T	C
5	rs4362934	0	151894641	A	C
5	rs17113313	0	151894901	C	G
5	rs4075630	0	151896131	T	C
5	rs4075629	0	151896303	T	C
5	rs10515673	0	151896509	G	A
5	rs4361504	0	151896575	A	G
5	rs60032902	0	151897368	T	G
5	rs10052442	0	151897546	G	A
5	rs73798679	0	151897793	C	A
5	rs60822868	0	151898036	G	T
5	rs4613693	0	151898365	G	T
5	rs78039541	0	151898746	T	C
5	rs73798680	0	151898863	G	A
5	rs56097272	0	151899155	G	A
5	rs10058413	0	151900065	C	T
5	rs12654017	0	151900203	C	T
5	rs12654099	0	151900374	G	T
5	rs73798681	0	151900682	G	T
5	rs150973759	0	151900966	A	G
5	rs17548854	0	151901555	C	A
5	rs17451810	0	151901848	C	G
5	rs13436634	0	151902735	T	C
5	rs6875911	0	151902834	T	C
5	rs4958553	0	151903171	A	C
5	rs10463245	0	151903277	A	G
5	rs4958554	0	151903294	T	G
5	rs4958555	0	151903379	G	A
5	rs72795336	0	151903469	G	A
5	rs200596600	0	151903655	C	T
5	rs13190288	0	151903680	C	T
5	rs73798682	0	151903803	A	G
5	rs35513945	0	151904043	T	C
5	rs72795339	0	151904788	A	C
5	rs72795340	0	151905013	G	C
5	rs13158091	0	151905045	A	G
5	rs62393553	0	151905148	A	C
5	rs12659160	0	151905370	T	C
5	rs34299746	0	151905461	G	T
5	rs79901840	0	151905477	G	A
5	rs116492045	0	151905778	C	T
5	rs4246030	0	151906048	C	T
5	rs4246031	0	151906386	G	T
5	rs72795344	0	151906598	T	A
5	rs4958556	0	151907086	G	A
5	rs111674808	0	151907368	A	T
5	rs74935598	0	151907836	A	C
5	rs4464677	0	151907869	C	G
5	rs76013536	0	151907970	T	C
5	rs4958557	0	151908218	A	G
5	rs79105866	0	151908672	C	A
5	rs79585182	0	151908977	C	T
5	rs4342320	0	151909029	T	A
5	rs28663290	0	151909510	T	G
5	rs28450108	0	151909663	C	T
5	rs28687145	0	151909704	A	G
5	rs6885840	0	151909991	T	A
5	rs72795349	0	151909994	T	C
5	rs72795350	0	151909997	G	A
5	rs6868942	0	151910344	A	G
5	rs10053527	0	151910392	A	G
5	rs111904822	0	151910690	A	G
5	rs72795351	0	151910821	G	A
5	rs72795352	0	151911070	G	A
5	rs79974301	0	151911696	G	A
5	rs79046743	0	151911710	C	T
5	rs72795354	0	151911831	G	T
5	rs72795356	0	151911832	G	A
5	rs4407620	0	151912436	T	C
5	rs4475248	0	151912699	C	A
5	rs4569857	0	151912745	A	G
5	rs55748286	0	151913241	G	A
5	rs55858427	0	151913259	T	C
5	rs140578258	0	151913857	G	A
5	rs17452090	0	151913946	A	G
5	rs10053277	0	151914036	T	C
5	rs17549307	0	151914462	T	C
5	rs79241281	0	151914575	G	A
5	rs56012817	0	151914680	G	A
5	rs78081010	0	151914794	C	A
5	rs4958559	0	151914803	T	G
5	rs2961747	0	151914932	T	C
5	rs4246032	0	151915426	C	T
5	rs56346646	0	151915603	G	A
5	rs17549376	0	151915622	T	C
5	rs56028813	0	151915830	G	A
5	rs145457213	0	151916055	C	T
5	rs2961746	0	151916104	C	T
5	rs28578355	0	151916122	G	A
5	rs12654265	0	151916514	T	C
5	rs55802718	0	151916541	G	A
5	rs2964249	0	151916766	G	T
5	rs2964248	0	151916767	G	A
5	rs2961745	0	151916826	C	T
5	rs78108762	0	151916933	T	G
5	rs17549488	0	151917354	C	A
5	rs75747904	0	151918054	T	C
5	rs72795364	0	151918935	G	A
5	rs2961741	0	151919607	T	C
5	rs10036750	0	151920039	T	C
5	rs10045463	0	151920194	C	T
5	rs17113380	0	151921276	G	A
5	rs76933343	0	151921697	A	C
5	rs2964243	0	151921873	G	A
5	rs73284867	0	151922020	T	C
5	rs2964242	0	151923981	T	C
5	rs2961762	0	151924158	G	T
5	rs2964240	0	151924531	T	C
5	rs72795371	0	151924995	G	A
5	rs4262091	0	151925416	G	A
5	rs10067084	0	151927189	A	T
5	rs74834589	0	151927258	A	G
5	rs2964237	0	151927597	T	C
5	rs4958315	0	151928015	A	C
5	rs7711928	0	151928442	G	A
5	rs73284889	0	151928731	G	A
5	rs60835300	0	151928760	A	G
5	rs186476411	0	151928880	G	T
5	rs6876403	0	151929221	A	G
5	rs6876723	0	151929344	C	T
5	rs4958560	0	151929836	T	C
5	rs2964231	0	151929983	C	T
5	rs4958561	0	151930231	A	G
5	rs2961764	0	151930301	G	C
5	rs72795376	0	151930769	T	C
5	rs2961765	0	151931175	C	T
5	rs2961766	0	151931892	G	A
5	rs72795379	0	151932354	A	G
5	rs2964230	0	151932606	A	T
5	rs71588051	0	151933314	A	G
5	rs150708279	0	151933842	C	T
5	rs115768938	0	151933893	A	G
5	rs74781266	0	151935274	G	A
5	rs2961756	0	151936155	T	A
5	rs12188564	0	151936546	G	A
5	rs2961757	0	151936718	G	T
5	rs4478308	0	151936869	A	G
5	rs72795384	0	151937214	G	A
5	rs3923209	0	151937593	A	T
5	rs73286717	0	151937636	C	T
5	rs10155517	0	151937958	G	T
5	rs2964225	0	151937982	C	T
5	rs62395562	0	151938002	C	G
5	rs17113389	0	151938182	T	C
5	rs6891898	0	151938779	T	G
5	rs2964224	0	151938802	G	A
5	rs17452991	0	151938965	G	C
5	rs6874865	0	151939078	A	G
5	rs2961759	0	151939650	T	C
5	rs17113394	0	151939675	A	G
5	rs2961760	0	151939905	T	C
5	rs4580766	0	151939939	A	G
5	rs57336534	0	151940238	T	A
5	rs146221758	0	151940300	G	A
5	rs7721306	0	151940616	C	T
5	rs2964223	0	151940822	C	T
5	rs17550287	0	151941138	T	G
5	rs4958316	0	151942251	C	A
5	rs72795386	0	151942381	A	G
5	rs4958317	0	151942880	G	A
5	rs4958318	0	151943054	C	T
5	rs7703981	0	151944065	A	G
5	rs78258242	0	151944301	A	G
5	rs72795389	0	151944518	C	T
5	rs17113408	0	151945295	A	T
5	rs17550343	0	151945366	C	G
5	rs6869771	0	151945671	A	G
5	rs6870096	0	151945811	C	G
5	rs6869968	0	151945837	A	G
5	rs6875259	0	151946335	G	T
5	rs2964221	0	151946612	G	A
5	rs11956179	0	151947064	T	G
5	rs58664268	0	151947234	G	A
5	rs79789534	0	151947259	A	G
5	rs17113421	0	151947300	T	C
5	rs6871986	0	151947459	T	C
5	rs6872346	0	151947661	T	C
5	rs6891765	0	151947696	G	A
5	rs57358310	0	151948242	A	T
5	rs55970355	0	151948482	A	G
5	rs72795394	0	151948590	G	T
5	rs17453481	0	151949017	A	C
5	rs112564513	0	151949485	C	T
5	rs6867859	0	151950297	G	T
5	rs6868331	0	151950825	A	G
5	rs6890103	0	151951011	T	C
5	rs35124713	0	151951108	G	A
5	rs4605775	0	151951382	C	T
5	rs55648940	0	151951656	C	T
5	rs7701534	0	151952520	T	G
5	rs113486305	0	151952597	C	G
5	rs112223343	0	151952766	G	A
5	rs150595860	0	151952846	G	A
5	rs72797203	0	151952877	C	T
5	rs117693768	0	151952878	A	C
5	rs113759615	0	151953062	G	A
5	rs11951715	0	151953104	A	G
5	rs11738783	0	151953200	T	G
5	rs113031421	0	151953203	C	A
5	rs4304072	0	151953465	G	C
5	rs2961761	0	151953547	A	G
5	rs4537047	0	151953565	A	G
5	rs2964219	0	151955867	T	G
5	rs73286762	0	151956214	T	C
5	rs35460029	0	151957126	G	A
5	rs55869831	0	151957634	A	C
5	rs60436228	0	151957715	T	C
5	rs2964218	0	151957849	A	C
5	rs61608756	0	151958695	G	C
5	rs2964217	0	151958913	A	G
5	rs62395569	0	151959418	G	A
5	rs62395570	0	151959441	A	G
5	rs72797211	0	151959517	T	A
5	rs59214890	0	151959749	T	C
5	rs79448923	0	151960167	C	T
5	rs72797213	0	151960514	A	T
5	rs11953465	0	151960536	A	G
5	rs72797215	0	151960560	C	G
5	rs12515463	0	151960989	T	G
5	rs56828861	0	151961012	T	C
5	rs10046082	0	151961446	G	A
5	rs72797217	0	151961639	C	T
5	rs148900357	0	151961869	T	C
5	rs4958319	0	151961998	T	A
5	rs141987120	0	151962160	C	G
5	rs62395573	0	151962749	G	C
5	rs4360032	0	151963064	T	C
5	rs4557395	0	151963272	G	T
5	rs4612055	0	151963332	T	C
5	rs2964215	0	151963498	A	C
5	rs115818338	0	151963928	G	A
5	rs4958320	0	151964215	G	A
5	rs10056525	0	151964513	C	T
5	rs4958562	0	151964590	C	T
5	rs4074300	0	151964595	C	T
5	rs61070048	0	151964713	A	C
5	rs60230149	0	151965041	G	A
5	rs151194847	0	151965047	T	A
5	rs60025184	0	151965130	G	A
5	rs2961768	0	151965205	G	A
5	rs17113468	0	151965983	A	G
5	rs58475180	0	151966351	T	C
5	rs60647622	0	151966501	A	G
5	rs147515472	0	151967548	G	A
5	rs12188263	0	151968114	A	T
5	rs191207127	0	151968883	G	T
5	rs141074839	0	151969468	G	A
5	rs11746948	0	151969488	A	C
5	rs61641357	0	151970012	G	A
5	rs58558205	0	151970014	C	A
5	rs62395583	0	151970619	G	C
5	rs111868324	0	151970642	G	A
5	rs150724965	0	151971018	A	T
5	rs111229011	0	151971028	C	T
5	rs57278503	0	151971727	C	A
5	rs58429828	0	151971843	C	G
5	rs4309960	0	151971852	A	G
5	rs56656916	0	151972007	C	T
5	rs114200070	0	151972017	T	A
5	rs12657267	0	151972734	T	C
5	rs4473761	0	151973508	C	G
5	rs12188715	0	151973884	T	A
5	rs10476785	0	151973924	A	G
5	rs11958345	0	151974201	T	A
5	rs72797227	0	151975432	T	C
5	rs114852555	0	151975441	T	C
5	rs116047451	0	151975443	C	A
5	rs17453740	0	151976143	A	G
5	rs17453775	0	151976244	C	T
5	rs114238609	0	151976325	C	G
5	rs17113482	0	151976572	T	C
5	rs62395589	0	151976731	C	G
5	rs114205523	0	151977522	A	C
5	rs17453880	0	151977841	G	A
5	rs62395590	0	151977849	C	T
5	rs17113485	0	151978353	A	G
5	rs7702312	0	151979110	A	T
5	rs72797231	0	151981048	C	T
5	rs4958563	0	151981337	A	G
5	rs12188451	0	151981696	G	A
5	rs57670604	0	151982848	C	T
5	rs17113489	0	151983130	C	T
5	rs17113492	0	151983196	A	C
5	rs11948856	0	151983819	T	G
5	rs12654855	0	151984483	A	G
5	rs11960155	0	151985224	G	A
5	rs77989528	0	151985298	A	G
5	rs7735160	0	151985487	C	T
5	rs148730207	0	151986299	C	T
5	rs78489830	0	151987572	G	C
5	rs77011286	0	151988016	C	T
5	rs140779416	0	151989243	G	T
5	rs80148650	0	151989792	A	T
5	rs56115245	0	151990053	G	T
5	rs11959980	0	151990481	G	A
5	rs79021723	0	151991151	G	A
5	rs4621548	0	151992251	C	T
5	rs77840325	0	151992485	A	G
5	rs36077352	0	151992490	C	T
5	rs144335406	0	151992573	T	C
5	rs76053319	0	151992655	C	T
5	rs72797233	0	151992765	A	G
5	rs36044888	0	151992831	C	T
5	rs79212538	0	151993104	G	T
5	rs114025627	0	151993238	C	T
5	rs6872479	0	151994019	G	T
5	rs6897983	0	151994224	T	C
5	rs61294052	0	151996791	A	G
5	rs4326129	0	151996816	A	T
5	rs76758465	0	151997174	T	G
5	rs34322043	0	151997596	C	T
5	rs35458863	0	151998149	T	G
5	rs72797237	0	151998463	A	C
5	rs115409453	0	151998491	G	C
5	rs75229703	0	151998519	C	T
5	rs59054470	0	151998810	C	T
5	rs72797239	0	151998899	C	G
5	rs12655008	0	151999029	T	C
5	rs12054984	0	151999305	T	A
5	rs12055147	0	151999315	A	C
5	rs72797241	0	151999410	G	A
5	rs34106489	0	151999652	A	G
5	rs72797243	0	151999906	G	A
5	rs59126622	0	151999934	G	T
5	rs62395600	0	152000715	A	G
5	rs73801718	0	152000936	T	G
5	rs12522538	0	152002303	A	G
5	rs188247728	0	152002750	T	C
5	rs62395602	0	152002839	C	T
5	rs2964263	0	152004124	C	G
5	rs7703966	0	152004166	C	T
5	rs34962096	0	152004603	A	T
5	rs11167584	0	152004727	A	C
5	rs12153605	0	152004892	T	A
5	rs148137220	0	152005013	T	G
5	rs11955130	0	152005058	G	A
5	rs12658941	0	152005102	T	G
5	rs4958564	0	152005941	T	C
5	rs4958565	0	152006087	T	C
5	rs13359939	0	152006997	G	A
5	rs13361438	0	152007075	A	C
5	rs4487479	0	152008600	C	G
5	rs55648729	0	152008902	G	T
5	rs60862272	0	152009347	A	G
5	rs4246033	0	152009417	T	C
5	rs2964260	0	152009435	T	C
5	rs35706568	0	152010341	T	G
5	rs10515674	0	152010642	G	A
5	rs72797251	0	152010999	G	A
5	rs138006630	0	152011174	T	C
5	rs7733725	0	152011505	T	G
5	rs6873744	0	152011653	G	T
5	rs142764009	0	152011805	G	C
5	rs11956651	0	152011814	G	A
5	rs67979431	0	152012437	G	T
5	rs72797254	0	152012507	T	C
5	rs10043260	0	152012755	G	C
5	rs9324734	0	152012795	G	A
5	rs138312634	0	152012897	G	A
5	rs6884556	0	152013316	G	C
5	rs10515675	0	152013789	G	C
5	rs10515676	0	152013887	G	A
5	rs4958566	0	152014061	C	T
5	rs6871699	0	152014666	T	C
5	rs35269344	0	152014872	G	A
5	rs17454420	0	152014941	G	A
5	rs115705879	0	152015047	C	T
5	rs6895969	0	152015208	G	A
5	rs4958567	0	152015597	T	G
5	rs4958568	0	152016093	G	A
5	rs4958569	0	152016105	A	G
5	rs4406125	0	152016594	G	A
5	rs17113527	0	152017153	A	T
5	rs141085859	0	152017235	C	G
5	rs72797261	0	152018010	G	A
5	rs17454604	0	152018182	C	T
5	rs17454632	0	152018251	G	T
5	rs72797262	0	152018288	C	A
5	rs4398624	0	152018343	T	C
5	rs114711118	0	152018529	C	T
5	rs34839589	0	152018641	G	A
5	rs2961753	0	152019279	A	G
5	rs115191274	0	152019326	T	G
5	rs4413521	0	152019463	T	G
5	rs4610448	0	152019865	A	T
5	rs2964258	0	152020091	G	T
5	rs71588055	0	152020280	G	T
5	rs147881221	0	152020283	C	T
5	rs4958321	0	152020604	G	T
5	rs4958322	0	152020639	A	G
5	rs2961750	0	152020985	T	C
5	rs17564660	0	152021198	C	T
5	rs4958323	0	152021767	A	G
5	rs79946733	0	152022028	C	T
5	rs17454953	0	152022095	G	A
5	rs4958570	0	152022254	C	G
5	rs4958324	0	152022385	T	C
5	rs6887284	0	152022828	T	C
5	rs10056328	0	152024369	C	G
5	rs6579952	0	152024757	T	C
5	rs2961752	0	152025408	G	A
5	rs139920998	0	152025877	G	A
5	rs4391148	0	152026986	T	C
5	rs75545392	0	152027097	A	G
5	rs6863717	0	152027165	G	C
5	rs6885111	0	152027557	T	C
5	rs6885419	0	152027678	T	C
5	rs6869129	0	152028136	G	A
5	rs56014830	0	152028204	T	A
5	rs6868896	0	152028257	A	G
5	rs6869035	0	152028258	C	T
5	rs7730088	0	152028536	T	G
5	rs10477025	0	152028550	C	A
5	rs7730407	0	152028739	T	C
5	rs35974504	0	152028793	A	G
5	rs4618416	0	152028995	G	A
5	rs11167585	0	152029577	A	C
5	rs12518097	0	152030041	T	C
5	rs13171648	0	152030362	C	G
5	rs4958571	0	152030714	G	T
5	rs34274502	0	152031043	A	G
5	rs4958572	0	152031109	C	T
5	rs34790040	0	152031212	T	G
5	rs6886482	0	152031320	G	C
5	rs72797284	0	152031650	A	G
5	rs6868043	0	152031752	T	C
5	rs61494452	0	152032374	T	C
5	rs7731459	0	152032506	C	T
5	rs11953908	0	152033079	G	A
5	rs11960369	0	152033210	A	G
5	rs55725723	0	152035887	A	T
5	rs77359932	0	152038404	C	G
5	rs138286844	0	152039312	A	G
5	rs12515178	0	152039638	G	A
5	rs192659519	0	152039986	G	A
5	rs4457062	0	152040092	G	C
5	rs10037655	0	152040281	C	T
5	rs72797289	0	152040981	C	G
5	rs10041396	0	152041300	T	C
5	rs10041415	0	152041409	T	C
5	rs7725525	0	152041960	C	G
5	rs7707955	0	152042028	T	G
5	rs10039266	0	152042167	G	A
5	rs114512328	0	152042728	G	A
5	rs6877248	0	152043215	T	C
5	rs72797293	0	152043620	C	T
5	rs72797295	0	152044438	A	G
5	rs72797296	0	152044445	G	A
5	rs61031397	0	152044497	A	G
5	rs62398677	0	152044579	T	C
5	rs12717857	0	152044820	A	G
5	rs115192402	0	152046352	C	T
5	rs4318765	0	152046544	G	C
5	rs72797301	0	152046637	C	G
5	rs4385197	0	152047146	G	A
5	rs55641807	0	152047538	G	A
5	rs56214789	0	152047682	G	A
5	rs7715495	0	152048107	T	G
5	rs7733573	0	152048219	C	T
5	rs72797302	0	152048220	G	A
5	rs28842566	0	152048590	A	G
5	rs28749810	0	152048630	C	A
5	rs72799105	0	152048633	A	G
5	rs10071370	0	152048813	T	G
5	rs6859908	0	152049109	G	A
5	rs6860209	0	152049547	A	G
5	rs4958325	0	152050195	G	A
5	rs2974548	0	152050560	C	G
5	rs74601361	0	152050835	A	G
5	rs4309962	0	152052316	C	T
5	rs2974549	0	152052324	C	A
5	rs2964255	0	152052332	G	A
5	rs114021158	0	152053139	G	A
5	rs72799107	0	152053404	C	T
5	rs7443558	0	152053791	T	A
5	rs17565170	0	152054181	C	T
5	rs12517065	0	152054583	A	T
5	rs12517092	0	152054744	A	C
5	rs2974552	0	152054790	T	C
5	rs12522261	0	152054825	G	A
5	rs12522239	0	152054873	C	G
5	rs62398709	0	152055235	A	T
5	rs113498436	0	152055469	A	G
5	rs17113588	0	152055604	G	A
5	rs72799111	0	152055643	C	A
5	rs72799113	0	152055862	G	T
5	rs17113590	0	152056023	C	T
5	rs11750746	0	152056097	C	T
5	rs17565365	0	152056234	C	T
5	rs17455625	0	152056394	T	C
5	rs7701379	0	152056734	A	T
5	rs141781048	0	152057103	C	T
5	rs77267841	0	152057403	A	C
5	rs2974553	0	152057404	G	A
5	rs2974554	0	152057492	T	C
5	rs144772663	0	152057911	G	T
5	rs12657990	0	152058115	C	G
5	rs7720912	0	152058291	C	T
5	rs58616307	0	152058385	G	A
5	rs2964254	0	152059348	C	T
5	rs62398711	0	152059399	A	G
5	rs145386583	0	152059685	C	G
5	rs4301224	0	152060244	A	G
5	rs72799116	0	152060549	C	A
5	rs12659834	0	152061427	G	A
5	rs12656222	0	152062331	A	G
5	rs4629587	0	152062577	A	T
5	rs72799118	0	152062842	T	A
5	rs17565470	0	152063844	A	G
5	rs17565505	0	152064433	C	T
5	rs17113605	0	152065325	G	A
5	rs4473762	0	152065361	T	C
5	rs34814004	0	152065716	C	T
5	rs17455800	0	152065789	T	A
5	rs2964253	0	152065811	C	T
5	rs111628206	0	152066252	A	T
5	rs80188215	0	152067448	A	G
5	rs2964252	0	152067929	G	A
5	rs2964251	0	152068621	C	A
5	rs77365752	0	152070183	C	G
5	rs17565693	0	152070764	C	T
5	rs113356263	0	152071637	C	T
5	rs72799123	0	152072243	C	A
5	rs12655993	0	152074089	G	A
5	rs2964245	0	152074752	T	C
5	rs2964244	0	152074777	T	G
5	rs34941181	0	152075050	G	A
5	rs114515112	0	152075368	G	A
5	rs2964233	0	152075669	T	A
5	rs112237043	0	152078452	G	A
5	rs6579956	0	152078663	G	T
5	rs77257050	0	152079190	G	C
5	rs185065456	0	152079869	G	C
5	rs17565727	0	152081338	G	A
5	rs3890802	0	152081927	G	A
5	rs2964264	0	152082571	C	T
5	rs17565839	0	152082740	C	T
5	rs17456094	0	152082773	A	T
5	rs56047721	0	152082865	A	T
5	rs2964262	0	152083313	G	T
5	rs72799126	0	152084873	T	C
5	rs115937409	0	152084922	A	T
5	rs4133347	0	152085574	A	C
5	rs147093127	0	152086293	G	A
5	rs79293546	0	152087028	A	G
5	rs12659678	0	152087526	T	A
5	rs17566118	0	152088546	C	T
5	rs13172785	0	152088660	G	A
5	rs17566146	0	152088959	C	G
5	rs10044269	0	152089412	C	G
5	rs113470159	0	152089418	C	T
5	rs141660555	0	152089533	C	T
5	rs145538389	0	152089534	G	A
5	rs12515053	0	152090273	T	C
5	rs4958573	0	152091739	G	A
5	rs4958574	0	152091901	C	T
5	rs78895063	0	152092138	T	G
5	rs36034026	0	152093294	C	T
5	rs11950313	0	152094555	C	T
5	rs4958575	0	152095792	C	G
5	rs72799135	0	152095880	G	A
5	rs72799137	0	152096455	G	A
5	rs72799138	0	152096515	G	T
5	rs7349809	0	152096727	C	T
5	rs55737372	0	152097562	T	C
5	rs4574531	0	152097915	C	T
5	rs72799139	0	152098137	G	A
5	rs11167589	0	152098705	C	G
5	rs4364377	0	152100082	C	T
5	rs72799142	0	152100732	A	C
5	rs72799143	0	152100749	A	G
5	rs72799146	0	152103225	C	T
5	rs147254607	0	152103314	G	A
5	rs10066200	0	152104971	C	T
5	rs78871210	0	152105682	G	A
5	rs7713595	0	152106407	G	A
5	rs72799148	0	152107108	A	G
5	rs72799149	0	152107240	C	T
5	rs6579959	0	152107383	C	T
5	rs35963184	0	152109123	T	C
5	rs116397156	0	152109571	G	A
5	rs72799150	0	152110686	G	A
5	rs72799151	0	152110837	C	A
5	rs62398720	0	152111136	G	A
5	rs72799152	0	152111659	G	T
5	rs72799153	0	152112858	A	T
5	rs75484819	0	152113652	A	G
5	rs11746937	0	152117400	C	T
5	rs11167591	0	152119109	T	A
5	rs72799157	0	152119416	C	A
5	rs13178231	0	152119670	G	C
5	rs62398722	0	152120504	G	C
5	rs142291059	0	152120661	C	T
5	rs190724856	0	152120667	G	A
5	rs4958328	0	152127005	C	A
5	rs4323223	0	152127652	T	C
5	rs113655983	0	152128093	T	C
5	rs13159374	0	152128412	C	T
5	rs72799160	0	152129523	C	T
5	rs56125403	0	152129540	G	A
5	rs72799161	0	152129607	T	C
5	rs6878700	0	152130343	A	G
5	rs6879032	0	152130453	C	T
5	rs4473763	0	152130576	T	C
5	rs116800235	0	152130671	G	A
5	rs4544812	0	152130803	A	G
5	rs10059308	0	152131247	G	A
5	rs10043921	0	152131289	A	C
5	rs10059266	0	152131324	C	T
5	rs4478309	0	152131962	T	C
5	rs72799163	0	152132117	T	C
5	rs72799164	0	152132148	C	G
5	rs113051436	0	152133773	G	A
5	rs62398750	0	152134816	G	A
5	rs143035365	0	152136128	C	T
5	rs72799165	0	152136262	C	A
5	rs137981989	0	152136900	C	T
5	rs146938195	0	152136979	G	T
5	rs62398751	0	152137142	A	G
5	rs4958577	0	152137364	C	T
5	rs7702336	0	152137936	A	C
5	rs4958578	0	152138433	A	C
5	rs56208248	0	152138598	A	G
5	rs55752615	0	152138718	C	T
5	rs55752608	0	152138775	T	A
5	rs35835162	0	152138854	C	T
5	rs11739795	0	152139149	G	A
5	rs72799168	0	152140996	T	A
5	rs113598885	0	152141778	C	T
5	rs115511635	0	152142084	C	T
5	rs10060947	0	152142182	G	A
5	rs187445253	0	152143999	C	A
5	rs187462368	0	152147239	C	T
5	rs4302573	0	152147926	G	C
5	rs72799172	0	152148371	A	G
5	rs11167595	0	152149068	C	T
5	rs72799173	0	152149398	A	G
5	rs4587070	0	152149981	C	T
5	rs56286804	0	152150366	G	A
5	rs11949473	0	152151759	A	C
5	rs62400564	0	152152235	C	T
5	rs55916564	0	152152855	G	T
5	rs6882062	0	152153689	G	A
5	rs6579966	0	152154523	A	G
5	rs72799176	0	152154526	T	C
5	rs11167596	0	152154779	C	T
5	rs35663252	0	152155137	G	A
5	rs11167597	0	152155205	T	A
5	rs143340675	0	152156640	C	T
5	rs72799178	0	152157489	A	G
5	rs72799179	0	152158417	A	C
5	rs4610449	0	152159184	T	G
5	rs11738908	0	152159418	T	C
5	rs115475337	0	152159589	A	G
5	rs147147216	0	152159722	A	T
5	rs7735312	0	152161101	G	A
5	rs55826179	0	152162776	G	A
5	rs75655945	0	152162893	G	A
5	rs4437360	0	152162921	C	T
5	rs36014761	0	152164598	G	C
5	rs76782542	0	152164939	G	C
5	rs6579967	0	152165010	A	G
5	rs4631168	0	152166154	G	A
5	rs72799180	0	152166502	G	A
5	rs74912687	0	152167189	G	A
5	rs139369339	0	152167299	G	A
5	rs55880278	0	152167864	G	A
5	rs140633169	0	152170069	C	T
5	rs144915112	0	152170110	G	A
5	rs115871595	0	152170312	G	A
5	rs13079120	0	152170441	C	A
5	rs112108171	0	152171724	C	T
5	rs191030716	0	152172077	T	G
5	rs146688464	0	152172548	T	G
5	rs56357581	0	152173068	T	G
5	rs4413522	0	152173072	T	A
5	rs4616882	0	152173139	A	G
5	rs150854221	0	152173360	A	G
5	rs150041646	0	152173450	G	A
5	rs11743482	0	152173705	C	T
5	rs72799183	0	152173815	G	A
5	rs34137256	0	152174257	C	G
5	rs6860413	0	152174810	A	C
5	rs6860836	0	152174821	G	A
5	rs113897692	0	152176786	A	G
5	rs62400574	0	152176840	T	A
5	rs11959761	0	152176862	T	C
5	rs62400575	0	152176866	C	G
5	rs28882707	0	152177113	G	C
5	rs111294930	0	152177121	A	G
5	rs11745807	0	152177823	T	C
5	rs10070675	0	152178835	T	C
5	rs115923847	0	152179331	G	A
5	rs35040751	0	152180818	C	G
5	rs141616551	0	152181001	G	A
5	rs58283812	0	152181095	A	G
5	rs34719342	0	152181730	C	T
5	rs116368477	0	152181951	T	A
5	rs72799185	0	152182070	C	A
5	rs4629584	0	152182085	A	C
5	rs72799186	0	152182121	G	T
5	rs13167390	0	152182568	G	A
5	rs13167622	0	152182918	C	A
5	rs72799187	0	152183286	C	T
5	rs4460127	0	152183748	G	A
5	rs4314388	0	152183767	T	C
5	rs11952081	0	152184299	A	G
5	rs13178327	0	152184967	A	T
5	rs4958579	0	152184970	G	C
5	rs11740092	0	152185431	T	A
5	rs62400576	0	152185958	G	A
5	rs34578343	0	152186104	A	T
5	rs72799188	0	152186304	A	T
5	rs72799189	0	152186600	T	C
5	rs4596371	0	152187032	C	T
5	rs72799190	0	152187123	T	G
5	rs4958580	0	152187722	A	T
5	rs4958581	0	152187729	T	C
5	rs55918828	0	152187782	C	T
5	rs55830548	0	152188126	C	T
5	rs11737900	0	152188460	T	A
5	rs72799193	0	152188934	C	T
5	rs62400577	0	152189163	G	A
5	rs4583879	0	152189678	G	A
5	rs55829928	0	152189967	T	G
5	rs190097430	0	152190230	G	A
5	rs148475046	0	152190235	A	G
5	rs72799196	0	152190622	C	T
5	rs36063192	0	152190655	G	C
5	rs72799198	0	152190705	A	G
5	rs6877746	0	152191558	T	C
5	rs72799200	0	152191955	A	T
5	rs72799201	0	152191995	C	T
5	rs116100338	0	152192354	G	A
5	rs72799202	0	152193105	A	C
5	rs34107686	0	152193847	C	T
5	rs56269251	0	152194094	A	G
5	rs35239101	0	152194178	G	C
5	rs59650592	0	152194819	G	A
5	rs4077752	0	152194877	T	C
5	rs4077753	0	152194908	A	G
5	rs6579969	0	152195141	A	G
5	rs6879208	0	152195529	C	A
5	rs148478832	0	152196162	G	A
5	rs72801007	0	152196711	C	G
5	rs6885876	0	152196970	G	T
5	rs75858060	0	152197970	C	T
5	rs6866034	0	152198322	G	A
5	rs11738913	0	152198492	G	T
5	rs13178650	0	152198817	T	G
5	rs79852899	0	152198836	T	G
5	rs141944573	0	152198846	C	T
5	rs11167599	0	152199121	A	C
5	rs7445606	0	152200109	C	A
5	rs7356780	0	152200174	T	C
5	rs62400581	0	152200732	A	C
5	rs11740828	0	152200819	G	A
5	rs114788873	0	152201157	A	G
5	rs12188079	0	152201527	T	C
5	rs4318767	0	152202485	A	T
5	rs114304830	0	152202822	G	A
5	rs115345909	0	152202829	A	T
5	rs10077641	0	152203199	A	G
5	rs72801022	0	152203491	G	A
5	rs72801024	0	152203593	A	G
5	rs72801026	0	152203902	C	T
5	rs67988891	0	152204741	C	G
5	rs4246036	0	152205430	C	T
5	rs79237519	0	152205605	C	T
5	rs72802841	0	152205965	C	G
5	rs11958854	0	152206046	T	C
5	rs34623986	0	152206100	T	A
5	rs72802843	0	152206367	G	T
5	rs11956180	0	152206463	G	A
5	rs55967446	0	152207140	G	T
5	rs6579971	0	152207152	A	G
5	rs78975809	0	152207669	A	C
5	rs79781491	0	152207724	C	A
5	rs13183376	0	152208380	G	A
5	rs12517563	0	152208645	C	T
5	rs13170178	0	152209102	T	C
5	rs72802845	0	152209917	T	C
5	rs10066607	0	152210121	G	A
5	rs78122663	0	152210177	G	A
5	rs12652096	0	152210941	A	G
5	rs4498242	0	152211884	T	A
5	rs4501333	0	152212232	C	T
5	rs4512127	0	152212459	G	A
5	rs114106349	0	152212624	T	G
5	rs10155618	0	152212726	G	A
5	rs10056079	0	152212996	A	C
5	rs115166783	0	152213328	A	G
5	rs13154038	0	152213340	T	C
5	rs12188960	0	152214214	C	G
5	rs12186623	0	152214254	T	C
5	rs114387789	0	152215252	T	A
5	rs11743031	0	152215430	A	G
5	rs72802850	0	152216603	C	A
5	rs72802852	0	152216893	G	T
5	rs6873509	0	152217419	C	A
5	rs116322756	0	152217420	G	A
5	rs62400583	0	152217775	G	A
5	rs71588061	0	152217835	G	A
5	rs72802853	0	152218058	C	T
5	rs11747599	0	152218243	G	T
5	rs115759456	0	152218845	C	T
5	rs72802856	0	152218952	G	A
5	rs72802857	0	152219071	A	C
5	rs4623205	0	152219802	C	T
5	rs115283145	0	152220464	T	G
5	rs147854942	0	152220566	T	C
5	rs4260724	0	152221536	C	T
5	rs138803798	0	152221647	A	C
5	rs149891760	0	152223495	A	G
5	rs4958583	0	152223531	C	T
5	rs4645376	0	152223549	C	T
5	rs114206736	0	152223587	A	G
5	rs34110017	0	152224818	A	G
5	rs12515909	0	152225942	G	C
5	rs4260728	0	152225997	C	A
5	rs10080005	0	152227075	G	A
5	rs62400584	0	152227372	C	T
5	rs10065286	0	152227605	A	G
5	rs10050518	0	152227953	C	A
5	rs35713085	0	152228284	A	G
5	rs4438927	0	152228374	T	C
5	rs147973080	0	152228736	T	C
5	rs140431347	0	152229067	T	C
5	rs12514794	0	152229278	G	A
5	rs4448055	0	152229519	T	G
5	rs34564743	0	152229857	T	C
5	rs4958331	0	152230179	T	C
5	rs72802861	0	152230416	C	T
5	rs34608916	0	152230589	G	A
5	rs4360090	0	152230685	T	A
5	rs6579974	0	152231155	C	T
5	rs7722574	0	152231526	C	T
5	rs72802864	0	152232297	C	T
5	rs4533946	0	152232645	C	G
5	rs114055436	0	152233649	A	G
5	rs140674525	0	152233798	C	G
5	rs10039836	0	152233956	C	T
5	rs4075508	0	152234114	G	T
5	rs72802868	0	152235215	G	T
5	rs149452372	0	152235499	C	T
5	rs7706159	0	152235546	A	G
5	rs17113719	0	152236125	T	C
5	rs115077474	0	152237272	G	A
5	rs116711420	0	152238276	G	A
5	rs4437425	0	152238341	G	A
5	rs4634406	0	152238578	A	C
5	rs34819856	0	152238849	G	A
5	rs12654450	0	152238850	T	C
5	rs72802873	0	152239182	G	C
5	rs17113727	0	152239361	T	C
5	rs139663951	0	152239566	G	A
5	rs4145744	0	152240081	C	G
5	rs72802874	0	152240163	C	T
5	rs17113732	0	152240474	C	T
5	rs4263546	0	152240716	G	A
5	rs6898262	0	152241059	T	C
5	rs72802877	0	152241855	A	G
5	rs111770575	0	152242327	C	T
5	rs61602419	0	152242404	C	T
5	rs72802879	0	152242522	G	A
5	rs113635099	0	152242554	C	G
5	rs72802882	0	152242673	C	T
5	rs17488609	0	152242811	A	T
5	rs17488630	0	152244165	C	T
5	rs2069118	0	152244389	A	C
5	rs2069117	0	152244551	A	C
5	rs72802883	0	152246607	A	C
5	rs12153328	0	152247221	T	C
5	rs12153071	0	152247852	C	A
5	rs72802886	0	152248145	C	T
5	rs4958586	0	152248567	G	A
5	rs4246037	0	152249065	C	T
5	rs72802887	0	152249082	A	G
5	rs114889281	0	152249306	T	C
5	rs78536766	0	152249607	A	C
5	rs115897191	0	152250833	T	C
5	rs144867094	0	152250933	A	G
5	rs4958587	0	152251201	T	C
5	rs7444191	0	152251433	G	A
5	rs4130910	0	152251643	T	C
5	rs4130911	0	152251661	A	G
5	rs4404733	0	152251897	T	G
5	rs7714032	0	152252481	A	G
5	rs12520319	0	152252816	C	T
5	rs7734850	0	152252870	T	G
5	rs115438639	0	152253434	C	T
5	rs55992747	0	152253548	C	T
5	rs79950764	0	152253801	T	C
5	rs114540145	0	152254353	T	A
5	rs4559049	0	152254490	C	A
5	rs72802889	0	152254829	T	C
5	rs72802890	0	152255145	G	T
5	rs72802891	0	152255602	C	G
5	rs72802892	0	152255943	C	G
5	rs72802893	0	152256185	A	G
5	rs114130908	0	152256569	A	T
5	rs4509081	0	152257172	A	G
5	rs12657097	0	152257408	G	A
5	rs11746423	0	152257512	G	T
5	rs11746399	0	152257595	C	T
5	rs11740655	0	152258232	A	G
5	rs137975586	0	152258290	G	A
5	rs6898936	0	152258326	T	C
5	rs143168886	0	152258850	C	T
5	rs59505587	0	152259007	A	C
5	rs72804758	0	152259430	C	T
5	rs150627708	0	152259873	G	A
5	rs72804763	0	152259889	T	C
5	rs4533947	0	152260682	G	A
5	rs4524565	0	152261044	A	G
5	rs11742188	0	152263325	T	C
5	rs75261725	0	152263852	A	G
5	rs4394168	0	152264172	T	C
5	rs4958591	0	152265018	A	G
5	rs113790150	0	152272524	T	C
5	rs72804766	0	152273887	C	T
5	rs13188558	0	152274276	G	A
5	rs78999211	0	152274472	A	T
5	rs12659802	0	152274478	A	G
5	rs76474491	0	152274909	G	T
5	rs4145743	0	152275279	G	T
5	rs115692271	0	152275432	C	T
5	rs11745863	0	152276092	G	A
5	rs13160798	0	152276252	A	G
5	rs10053762	0	152276650	A	C
5	rs12519844	0	152277040	C	T
5	rs75303290	0	152277459	A	G
5	rs6885316	0	152277537	A	G
5	rs17113771	0	152278020	C	T
5	rs7713322	0	152278906	T	C
5	rs9285647	0	152279502	A	G
5	rs9324737	0	152279610	C	G
5	rs7702551	0	152280130	A	C
5	rs67023410	0	152280135	T	G
5	rs188224526	0	152281122	A	G
5	rs11745666	0	152281401	C	A
5	rs11167603	0	152282386	T	C
5	rs11167604	0	152282430	A	C
5	rs151274074	0	152283329	A	G
5	rs13158749	0	152284889	T	G
5	rs111432819	0	152285338	G	C
5	rs4310018	0	152286204	C	T
5	rs10056647	0	152286477	T	G
5	rs13187261	0	152286739	G	A
5	rs4958592	0	152288222	A	G
5	rs4262150	0	152288453	T	G
5	rs4262151	0	152288508	T	C
5	rs4463219	0	152288557	G	T
5	rs17113789	0	152288688	G	C
5	rs78512663	0	152288720	G	A
5	rs4285285	0	152289810	G	A
5	rs74484696	0	152290195	T	C
5	rs60586701	0	152290397	T	C
5	rs78371907	0	152290416	T	A
5	rs17113791	0	152291381	T	C
5	rs4478368	0	152291650	G	A
5	rs13153283	0	152292962	C	T
5	rs55660904	0	152293332	C	A
5	rs147465171	0	152294186	G	T
5	rs140025389	0	152295446	A	T
5	rs74437095	0	152295470	C	T
5	rs184262955	0	152295845	G	T
5	rs142665254	0	152296064	T	C
5	rs139581696	0	152297205	C	T
5	rs149205384	0	152297629	G	C
5	rs140068361	0	152298103	G	T
5	rs187126244	0	152298420	G	A
5	rs112611903	0	152298890	C	G
5	rs4958594	0	152298956	C	T
5	rs116138977	0	152299208	G	A
5	rs113568682	0	152299754	A	T
5	rs17567533	0	152301354	G	A
5	rs4246039	0	152302465	G	A
5	rs3924315	0	152302638	T	A
5	rs3924314	0	152302912	C	A
5	rs78224929	0	152302944	C	T
5	rs72804775	0	152303195	C	T
5	rs139243182	0	152303707	C	G
5	rs72804776	0	152303740	T	C
5	rs4128367	0	152304259	A	G
5	rs17567622	0	152306534	G	A
5	rs56313315	0	152307156	C	T
5	rs12516528	0	152307258	C	T
5	rs4298301	0	152307588	G	C
5	rs73799163	0	152309149	C	T
5	rs112782399	0	152309496	C	T
5	rs72804778	0	152309607	G	A
5	rs7736377	0	152309801	G	A
5	rs12659715	0	152310058	A	G
5	rs4501386	0	152310278	G	T
5	rs10515677	0	152310761	T	C
5	rs4314462	0	152310798	G	A
5	rs150424797	0	152311849	A	G
5	rs78415158	0	152312192	T	A
5	rs17489682	0	152312444	T	G
5	rs72804780	0	152312880	C	T
5	rs11746770	0	152313004	C	T
5	rs72804781	0	152314450	T	C
5	rs75247249	0	152314469	T	G
5	rs79445508	0	152314570	A	G
5	rs12652844	0	152315418	T	C
5	rs79890214	0	152316987	C	G
5	rs116618941	0	152316992	T	A
5	rs114272627	0	152317042	G	A
5	rs77035204	0	152317184	C	A
5	rs4145742	0	152317232	C	T
5	rs186977560	0	152317250	T	A
5	rs189303920	0	152317251	T	A
5	rs113844564	0	152317522	G	A
5	rs114110542	0	152317702	C	G
5	rs72804786	0	152317799	G	A
5	rs17113811	0	152318758	C	T
5	rs79785224	0	152320882	C	T
5	rs76918765	0	152321443	G	A
5	rs17489826	0	152322128	T	C
5	rs72804789	0	152322621	C	T
5	rs10515678	0	152323236	C	T
5	rs78259272	0	152324647	C	G
5	rs17489917	0	152324701	T	C
5	rs7379700	0	152325534	C	T
5	rs10037537	0	152326018	G	A
5	rs75980710	0	152326298	T	C
5	rs114019085	0	152326364	C	T
5	rs4958596	0	152327668	A	G
5	rs114731526	0	152328126	G	T
5	rs10041133	0	152328596	A	G
5	rs56117655	0	152328969	A	G
5	rs116482283	0	152329041	A	C
5	rs72804798	0	152329436	G	T
5	rs6579993	0	152329479	A	G
5	rs66786682	0	152329730	C	T
5	rs13182323	0	152329944	T	C
5	rs76597916	0	152330167	A	G
5	rs72804800	0	152330518	C	T
5	rs78434231	0	152331015	A	C
5	rs72804801	0	152331031	C	A
5	rs182107586	0	152331362	T	C
5	rs13154813	0	152331752	T	A
5	rs75668976	0	152332252	A	C
5	rs73282447	0	152332284	T	C
5	rs34698853	0	152332694	T	C
5	rs72806703	0	152333304	A	T
5	rs189310898	0	152333840	G	T
5	rs71588066	0	152334471	G	A
5	rs111617189	0	152334776	A	G
5	rs72806705	0	152334841	C	T
5	rs6863497	0	152335434	A	G
5	rs7724826	0	152335645	T	G
5	rs76538644	0	152335928	T	C
5	rs144868620	0	152336621	A	G
5	rs4958598	0	152338040	T	C
5	rs4958599	0	152338061	A	G
5	rs72806708	0	152338710	G	C
5	rs72806709	0	152339597	T	C
5	rs72806710	0	152339648	A	G
5	rs72806711	0	152340090	A	T
5	rs11167606	0	152340416	G	A
5	rs72806712	0	152341536	T	C
5	rs113290800	0	152342071	T	A
5	rs72806713	0	152342669	C	T
5	rs72806714	0	152342727	G	C
5	rs115027493	0	152342940	C	T
5	rs7725791	0	152343015	A	G
5	rs62400619	0	152343053	C	T
5	rs7730082	0	152343281	C	T
5	rs17113831	0	152343943	C	A
5	rs17113833	0	152344526	A	T
5	rs4490634	0	152345026	A	G
5	rs72806715	0	152345579	G	T
5	rs72806775	0	152345941	C	T
5	rs72806776	0	152346227	T	C
5	rs150902972	0	152346652	C	G
5	rs6864972	0	152347463	T	C
5	rs77986890	0	152347472	A	T
5	rs6884140	0	152347678	C	A
5	rs55978039	0	152348505	A	T
5	rs79780900	0	152349131	G	A
5	rs72806780	0	152349221	C	T
5	rs72806781	0	152349308	A	T
5	rs76127571	0	152349705	A	T
5	rs72806782	0	152349863	T	C
5	rs114155170	0	152350411	C	T
5	rs149484423	0	152350764	C	A
5	rs115097311	0	152351051	A	G
5	rs72806784	0	152351711	G	C
5	rs62400620	0	152351988	A	G
5	rs72806785	0	152352104	A	G
5	rs4484483	0	152352546	G	A
5	rs1010100	0	152354943	T	C
5	rs72806788	0	152355093	T	C
5	rs78145985	0	152355226	C	T
5	rs72806790	0	152355258	T	C
5	rs116506582	0	152355313	T	A
5	rs34081660	0	152355363	G	A
5	rs72806792	0	152355845	C	A
5	rs76553475	0	152355892	G	C
5	rs74626937	0	152355902	A	G
5	rs72806793	0	152356172	G	A
5	rs72806794	0	152356192	C	T
5	rs72806795	0	152356256	C	A
5	rs113147549	0	152356818	G	A
5	rs72806798	0	152357151	T	C
5	rs60402008	0	152357620	T	C
5	rs17568427	0	152357770	G	A
5	rs9968702	0	152358404	C	G
5	rs1438932	0	152359458	T	C
5	rs35739758	0	152359810	C	T
5	rs61048524	0	152360080	T	A
5	rs1438934	0	152360494	C	T
5	rs11958802	0	152360548	C	T
5	rs34486666	0	152361546	G	T
5	rs6579996	0	152361911	G	A
5	rs17490390	0	152362706	G	A
5	rs7700487	0	152362960	C	T
5	rs1371060	0	152363117	C	T
5	rs142962448	0	152363342	T	A
5	rs112569910	0	152363680	G	A
5	rs56395246	0	152365950	A	T
5	rs56369204	0	152365952	A	G
5	rs78237407	0	152366020	A	G
5	rs34033163	0	152366062	C	T
5	rs17490495	0	152366186	G	C
5	rs1123202	0	152366350	C	G
5	rs1438935	0	152367546	G	T
5	rs74688658	0	152367829	G	T
5	rs17490523	0	152369455	T	C
5	rs1438937	0	152370448	G	T
5	rs17490621	0	152370485	C	T
5	rs78455917	0	152370823	C	T
5	rs17490669	0	152371074	C	T
5	rs75380573	0	152371336	G	A
5	rs1438938	0	152371647	C	T
5	rs1154938	0	152371948	A	C
5	rs79210417	0	152372721	T	C
5	rs1438939	0	152373114	G	A
5	rs1438940	0	152373129	T	C
5	rs10515679	0	152373633	C	T
5	rs2118788	0	152374021	G	C
5	rs6877355	0	152374257	T	C
5	rs2882067	0	152374481	A	G
5	rs4958332	0	152374963	G	A
5	rs2349021	0	152375324	A	G
5	rs75703928	0	152375466	G	A
5	rs17113869	0	152375478	A	G
5	rs17491087	0	152375973	C	T
5	rs77065065	0	152376737	G	A
5	rs1347830	0	152377017	C	T
5	rs113013679	0	152377099	G	A
5	rs1816688	0	152377231	C	G
5	rs17491108	0	152377900	A	G
5	rs1438942	0	152379096	C	G
5	rs73284204	0	152379443	C	T
5	rs2349022	0	152379916	T	C
5	rs2349023	0	152380202	A	G
5	rs2118789	0	152380566	G	C
5	rs13158154	0	152381487	C	T
5	rs76078877	0	152382056	G	A
5	rs115860779	0	152382307	G	A
5	rs145669590	0	152382934	A	T
5	rs79536628	0	152382959	A	G
5	rs79398071	0	152383045	G	T
5	rs7716928	0	152383136	C	T
5	rs34646589	0	152383223	C	A
5	rs7737370	0	152383339	T	C
5	rs73284207	0	152383450	T	C
5	rs79032943	0	152384079	G	A
5	rs79191575	0	152384315	A	C
5	rs4958333	0	152385274	C	G
5	rs969644	0	152385562	A	G
5	rs2118790	0	152385829	A	G
5	rs79037338	0	152385863	C	A
5	rs77412431	0	152386092	A	C
5	rs78735348	0	152386721	G	A
5	rs112895793	0	152387311	T	C
5	rs72808708	0	152387751	C	T
5	rs76740663	0	152388451	G	T
5	rs78040934	0	152388885	G	A
5	rs1866419	0	152389065	C	T
5	rs1866420	0	152389134	G	C
5	rs1866421	0	152389320	T	A
5	rs78988005	0	152389640	T	C
5	rs77222743	0	152389866	T	C
5	rs17113875	0	152389938	G	A
5	rs1561416	0	152390460	T	C
5	rs79883111	0	152390681	G	A
5	rs61153555	0	152391084	G	C
5	rs141239786	0	152393033	T	C
5	rs79872771	0	152393076	T	A
5	rs35145596	0	152393523	C	A
5	rs77811307	0	152393910	A	G
5	rs77315776	0	152394305	T	C
5	rs80244784	0	152394317	G	A
5	rs74803865	0	152395778	T	C
5	rs11167608	0	152395779	A	G
5	rs141561696	0	152395935	T	C
5	rs59900286	0	152396186	A	G
5	rs115143232	0	152396588	C	T
5	rs77847067	0	152396778	C	T
5	rs77059269	0	152397074	A	T
5	rs56994551	0	152398137	T	A
5	rs13155184	0	152398955	A	G
5	rs79149946	0	152399972	C	A
5	rs76155311	0	152400113	C	A
5	rs76768621	0	152400186	C	A
5	rs111911908	0	152402054	C	T
5	rs4610512	0	152402178	G	A
5	rs138502343	0	152402215	T	A
5	rs1595585	0	152402282	A	G
5	rs184383941	0	152402297	C	A
5	rs1595586	0	152402347	G	A
5	rs13158059	0	152402390	T	C
5	rs74294758	0	152404145	T	A
5	rs144435953	0	152405106	A	G
5	rs33997492	0	152406705	C	G
5	rs112669240	0	152406750	T	C
5	rs146416996	0	152406991	C	T
5	rs75632583	0	152407834	A	C
5	rs6888537	0	152408231	A	C
5	rs966088	0	152409030	T	C
5	rs725482	0	152409170	A	C
5	rs60221066	0	152410180	T	C
5	rs59374654	0	152410362	G	A
5	rs76483517	0	152411331	C	T
5	rs35165123	0	152411361	C	T
5	rs1371059	0	152411981	C	G
5	rs79228075	0	152412656	C	T
5	rs76480317	0	152412666	T	C
5	rs114440438	0	152412740	C	T
5	rs12717867	0	152412845	A	G
5	rs73284261	0	152413184	A	G
5	rs114444289	0	152413855	G	A
5	rs1438930	0	152414348	T	A
5	rs73284269	0	152417731	A	T
5	rs965561	0	152417867	A	G
5	rs75173757	0	152418484	T	G
5	rs75554210	0	152418553	G	C
5	rs73284276	0	152419180	A	G
5	rs144155258	0	152420025	G	A
5	rs17113912	0	152420241	A	G
5	rs10075167	0	152420419	C	G
5	rs17491606	0	152420454	G	A
5	rs34004416	0	152420586	C	A
5	rs73284282	0	152420661	A	G
5	rs6887677	0	152420720	G	A
5	rs6887416	0	152420766	A	G
5	rs144941882	0	152420886	A	G
5	rs4958603	0	152421055	G	A
5	rs188739208	0	152421137	C	A
5	rs2196776	0	152421237	C	T
5	rs4958605	0	152421539	A	G
5	rs183358881	0	152422378	G	A
5	rs111678204	0	152423015	G	A
5	rs113356988	0	152423064	C	A
5	rs111685453	0	152423186	G	A
5	rs76469915	0	152423422	A	G
5	rs145583213	0	152423794	A	G
5	rs67942753	0	152423990	A	T
5	rs10515680	0	152424268	T	C
5	rs79623226	0	152424342	C	A
5	rs75515828	0	152424396	A	G
5	rs35042667	0	152425031	G	A
5	rs989587	0	152425605	T	C
5	rs73284298	0	152426437	T	A
5	rs1583692	0	152426881	G	A
5	rs149584745	0	152426969	T	A
5	rs146717151	0	152427025	A	C
5	rs56760618	0	152427700	G	A
5	rs61419327	0	152427767	A	G
5	rs57884840	0	152427892	C	T
5	rs10477042	0	152428904	C	A
5	rs78188846	0	152430061	G	T
5	rs62398784	0	152431057	C	T
5	rs80314334	0	152431809	A	G
5	rs78810642	0	152431898	T	A
5	rs17113927	0	152431970	G	A
5	rs78933846	0	152433040	C	T
5	rs76867950	0	152433325	C	T
5	rs1438953	0	152433504	T	C
5	rs145177688	0	152434455	C	T
5	rs17569941	0	152434685	A	C
5	rs78748990	0	152434768	T	C
5	rs76702269	0	152435175	G	C
5	rs10075608	0	152436152	T	A
5	rs57627853	0	152436691	A	G
5	rs17113931	0	152436715	C	T
5	rs4034666	0	152437002	T	C
5	rs73798901	0	152437123	A	G
5	rs17576481	0	152437392	G	A
5	rs142473588	0	152437860	C	T
5	rs1561417	0	152438006	C	A
5	rs1023756	0	152438167	G	T
5	rs13190655	0	152438213	C	T
5	rs78366436	0	152438668	G	T
5	rs73798902	0	152438925	C	T
5	rs72808718	0	152439227	T	C
5	rs7707939	0	152439940	A	G
5	rs73802005	0	152440009	T	C
5	rs7732468	0	152440274	T	C
5	rs77431456	0	152440275	A	C
5	rs56303068	0	152440410	T	A
5	rs73802006	0	152440597	A	T
5	rs79451299	0	152441098	G	A
5	rs17492192	0	152441104	A	G
5	rs2882068	0	152441638	A	G
5	rs17492248	0	152442106	C	T
5	rs74782008	0	152442345	C	T
5	rs61329931	0	152443255	G	T
5	rs112901231	0	152443916	G	T
5	rs74682334	0	152444268	C	T
5	rs73286227	0	152446151	A	G
5	rs78189511	0	152446159	T	C
5	rs75649428	0	152446357	C	T
5	rs80203545	0	152446761	G	T
5	rs35214998	0	152446907	G	A
5	rs143078931	0	152448106	A	C
5	rs60262177	0	152448195	G	A
5	rs17576736	0	152448237	G	C
5	rs17576757	0	152448472	T	C
5	rs77101935	0	152449259	C	T
5	rs17492381	0	152449415	C	T
5	rs4958606	0	152449680	C	T
5	rs139724319	0	152450031	C	A
5	rs7737372	0	152450182	C	T
5	rs114005610	0	152457210	T	C
5	rs141365426	0	152457464	C	T
5	rs75040818	0	152457598	A	G
5	rs73802031	0	152458552	C	T
5	rs78988440	0	152458746	T	A
5	rs12658477	0	152460375	C	T
5	rs73802032	0	152460623	G	A
5	rs6886088	0	152460791	C	T
5	rs62398794	0	152460960	T	C
5	rs114384685	0	152461159	C	T
5	rs146303744	0	152461182	G	A
5	rs930398	0	152461484	G	T
5	rs962356	0	152461804	C	G
5	rs72808724	0	152463609	A	G
5	rs76683033	0	152464813	T	C
5	rs77439996	0	152465276	G	A
5	rs75819000	0	152465866	T	C
5	rs79980907	0	152465989	C	A
5	rs11744443	0	152466290	T	C
5	rs138235321	0	152466291	G	A
5	rs79707375	0	152466983	C	T
5	rs11749978	0	152467144	C	A
5	rs11740459	0	152467195	T	C
5	rs11750192	0	152467643	G	A
5	rs73286240	0	152467818	A	C
5	rs72808728	0	152468789	A	C
5	rs149690290	0	152469065	G	C
5	rs12186592	0	152469589	C	T
5	rs12187452	0	152469644	T	C
5	rs56337922	0	152471211	G	A
5	rs79694366	0	152471299	T	G
5	rs17493016	0	152471480	T	C
5	rs17114001	0	152471589	C	A
5	rs17493121	0	152471625	C	T
5	rs183360423	0	152471679	A	T
5	rs72808729	0	152472359	G	A
5	rs138492686	0	152472504	G	A
5	rs10515681	0	152472878	G	A
5	rs73802034	0	152472939	A	G
5	rs12153107	0	152473625	C	T
5	rs17493227	0	152474181	A	C
5	rs4958334	0	152474348	C	T
5	rs75552869	0	152474360	G	A
5	rs73802035	0	152474843	A	G
5	rs11744633	0	152475980	G	A
5	rs13173470	0	152475989	T	A
5	rs10515682	0	152476022	C	A
5	rs116277705	0	152476301	T	C
5	rs11743198	0	152479513	C	T
5	rs147681601	0	152479518	G	A
5	rs75543718	0	152480041	C	T
5	rs17114010	0	152480506	T	C
5	rs59672393	0	152481827	G	A
5	rs4958608	0	152482347	G	A
5	rs17493476	0	152482806	T	G
5	rs76091702	0	152482963	C	T
5	rs80183999	0	152483180	C	T
5	rs59174362	0	152483471	C	G
5	rs114628874	0	152484863	A	G
5	rs1595589	0	152484891	G	C
5	rs77374972	0	152484904	C	T
5	rs12658628	0	152485398	C	A
5	rs76623980	0	152486384	G	A
5	rs7731686	0	152486406	A	T
5	rs75528404	0	152486415	G	A
5	rs11743148	0	152486663	A	T
5	rs114582032	0	152486822	C	T
5	rs58190715	0	152486911	G	A
5	rs74489140	0	152487658	T	C
5	rs7709887	0	152488013	C	G
5	rs62398809	0	152488248	A	G
5	rs11746889	0	152488891	G	T
5	rs17578068	0	152489022	T	A
5	rs114452608	0	152489484	G	A
5	rs145177388	0	152489559	T	C
5	rs143447223	0	152489904	T	C
5	rs2349025	0	152490025	A	G
5	rs59767754	0	152490055	G	A
5	rs6886124	0	152490944	C	T
5	rs6867434	0	152491034	T	G
5	rs17578145	0	152491465	A	G
5	rs6892121	0	152492024	C	A
5	rs72791516	0	152492116	A	G
5	rs142882206	0	152492425	C	T
5	rs11743800	0	152492655	A	T
5	rs998275	0	152492681	G	A
5	rs6579997	0	152493628	A	C
5	rs6579998	0	152493833	C	T
5	rs74208492	0	152493951	A	T
5	rs6888974	0	152494336	T	C
5	rs80286074	0	152494338	C	T
5	rs75526615	0	152494710	A	G
5	rs6868545	0	152494883	A	C
5	rs987369	0	152495144	G	A
5	rs74376027	0	152495393	T	A
5	rs61056587	0	152496013	G	T
5	rs1036604	0	152496274	G	C
5	rs1036605	0	152496533	A	G
5	rs1036606	0	152496796	G	T
5	rs1898739	0	152497309	A	G
5	rs1898740	0	152497310	A	G
5	rs77304558	0	152497971	T	C
5	rs6881504	0	152498173	T	C
5	rs1438951	0	152498348	T	C
5	rs1371063	0	152499170	T	C
5	rs73798703	0	152499207	T	C
5	rs78908115	0	152499298	C	T
5	rs2043847	0	152499812	G	C
5	rs59630076	0	152499927	T	C
5	rs59033823	0	152499982	T	G
5	rs17494099	0	152500023	A	G
5	rs79632279	0	152500040	G	A
5	rs1371064	0	152501265	A	G
5	rs4509080	0	152501649	T	G
5	rs4461689	0	152501731	C	G
5	rs4333366	0	152502172	G	A
5	rs17578717	0	152502310	T	G
5	rs75188257	0	152502814	C	T
5	rs62398815	0	152502848	G	A
5	rs17114062	0	152502860	A	G
5	rs13175049	0	152502998	C	G
5	rs114755463	0	152503110	G	A
5	rs11167610	0	152503214	C	T
5	rs11167611	0	152503219	A	C
5	rs57917647	0	152503938	C	T
5	rs13184465	0	152504134	C	T
5	rs6895535	0	152504700	G	A
5	rs1438949	0	152504929	A	G
5	rs1438948	0	152505041	G	A
5	rs1438947	0	152505453	T	A
5	rs140851538	0	152505476	G	C
5	rs113732400	0	152505645	A	T
5	rs1126220	0	152505689	C	T
5	rs80024140	0	152505872	A	G
5	rs11167612	0	152506255	A	G
5	rs2028278	0	152507692	C	T
5	rs13173299	0	152507916	C	T
5	rs17114070	0	152508002	A	T
5	rs7709012	0	152508423	T	C
5	rs1438946	0	152509001	T	C
5	rs62398816	0	152509374	A	G
5	rs34021572	0	152509552	T	G
5	rs144972747	0	152509654	C	T
5	rs2118793	0	152509939	C	A
5	rs2118792	0	152510119	G	A
5	rs6898369	0	152510309	A	C
5	rs1438945	0	152510937	T	A
5	rs2196778	0	152511459	A	C
5	rs2196777	0	152511495	G	C
5	rs2349027	0	152511557	T	C
5	rs112767164	0	152512375	A	G
5	rs148357661	0	152512437	T	C
5	rs34605934	0	152512454	C	A
5	rs4958609	0	152512862	C	T
5	rs10044958	0	152513013	T	C
5	rs13359871	0	152513495	C	T
5	rs71588074	0	152513524	C	A
5	rs1438943	0	152513615	G	C
5	rs72791545	0	152513981	G	A
5	rs2216626	0	152514630	A	G
5	rs1363508	0	152515053	G	A
5	rs971050	0	152515379	C	G
5	rs2579040	0	152515823	T	A
5	rs10044436	0	152516054	G	A
5	rs10044974	0	152516088	G	A
5	rs35708928	0	152516410	C	T
5	rs138886812	0	152516452	A	C
5	rs753768	0	152516889	T	A
5	rs10075961	0	152517290	T	C
5	rs294708	0	152518036	G	A
5	rs17501123	0	152518117	A	G
5	rs10042383	0	152518128	C	T
5	rs294706	0	152518844	C	A
5	rs294705	0	152518940	C	A
5	rs294704	0	152519088	G	T
5	rs294703	0	152519897	T	A
5	rs1422563	0	152520251	A	C
5	rs294701	0	152520262	T	C
5	rs294700	0	152520446	T	C
5	rs4958610	0	152520776	A	G
5	rs294699	0	152520937	T	A
5	rs4958611	0	152521718	G	A
5	rs117407807	0	152522086	T	C
5	rs2579041	0	152522819	A	C
5	rs2546336	0	152522890	C	A
5	rs12518081	0	152522954	A	G
5	rs13154170	0	152523263	G	A
5	rs137916909	0	152523506	C	G
5	rs7443245	0	152523960	C	A
5	rs2910022	0	152524490	G	A
5	rs2962806	0	152525050	A	G
5	rs10070003	0	152525092	A	C
5	rs2910023	0	152525242	T	C
5	rs145483546	0	152525678	A	G
5	rs10036998	0	152525986	C	T
5	rs11740987	0	152526557	C	T
5	rs2962807	0	152527112	G	T
5	rs2962808	0	152527390	A	G
5	rs2962809	0	152527571	A	G
5	rs77680415	0	152527733	C	T
5	rs34244108	0	152528318	A	G
5	rs2910024	0	152528762	A	T
5	rs2962810	0	152529031	A	G
5	rs116497824	0	152529365	A	G
5	rs2962812	0	152529385	A	G
5	rs62398834	0	152529901	C	T
5	rs2910026	0	152529936	C	T
5	rs115392659	0	152530012	A	G
5	rs2962813	0	152530157	A	G
5	rs2962814	0	152530270	G	A
5	rs2962815	0	152530346	C	G
5	rs12108896	0	152530394	C	T
5	rs12108897	0	152530402	C	T
5	rs2910027	0	152530591	C	T
5	rs2962816	0	152531032	A	G
5	rs75515047	0	152531215	C	G
5	rs6580002	0	152531390	A	G
5	rs6580003	0	152531583	T	C
5	rs149815219	0	152531935	G	A
5	rs145823224	0	152532130	C	A
5	rs2973157	0	152532223	G	A
5	rs12516389	0	152532584	G	A
5	rs7705359	0	152532652	T	G
5	rs144607120	0	152533015	T	A
5	rs148209814	0	152533046	C	T
5	rs2962817	0	152533142	T	A
5	rs2973156	0	152533475	G	A
5	rs2910028	0	152533608	A	C
5	rs35029802	0	152533739	G	T
5	rs34316705	0	152534727	C	A
5	rs12517903	0	152534905	G	A
5	rs2973147	0	152535186	G	C
5	rs2910029	0	152535392	C	G
5	rs10073138	0	152535502	T	C
5	rs10065344	0	152535673	C	T
5	rs71588077	0	152535916	C	G
5	rs2910030	0	152536022	A	G
5	rs2910031	0	152536787	C	T
5	rs10055618	0	152537509	T	A
5	rs17579441	0	152538766	C	T
5	rs1363500	0	152539146	C	T
5	rs2973146	0	152539245	G	A
5	rs4958616	0	152539511	T	C
5	rs150608567	0	152539530	G	A
5	rs2962819	0	152539608	T	G
5	rs75695914	0	152539659	G	C
5	rs80197494	0	152539791	C	T
5	rs4958617	0	152540026	T	G
5	rs2973145	0	152540118	C	T
5	rs2910032	0	152540354	C	T
5	rs2973144	0	152540373	G	A
5	rs1422552	0	152541060	A	G
5	rs17501548	0	152542028	T	C
5	rs2910034	0	152542441	G	C
5	rs2974108	0	152543007	T	A
5	rs2974109	0	152543068	C	T
5	rs1363504	0	152543215	T	C
5	rs4583935	0	152543326	A	C
5	rs2973142	0	152543499	T	C
5	rs2962820	0	152543997	C	T
5	rs1422561	0	152544208	G	T
5	rs115734577	0	152544582	G	A
5	rs2962821	0	152544703	T	C
5	rs2962822	0	152544804	A	G
5	rs74722328	0	152545169	G	A
5	rs144340038	0	152545257	G	A
5	rs10477046	0	152545708	C	T
5	rs112551564	0	152545904	T	G
5	rs2973141	0	152546146	T	G
5	rs2962823	0	152546297	T	C
5	rs2910035	0	152546465	G	A
5	rs13156645	0	152546657	C	T
5	rs13157119	0	152546935	C	T
5	rs13157574	0	152547025	G	A
5	rs62398837	0	152547394	C	A
5	rs56141337	0	152547442	G	A
5	rs1363503	0	152547833	T	G
5	rs1363502	0	152547893	T	G
5	rs2910036	0	152548160	G	C
5	rs34611901	0	152548305	C	G
5	rs13176510	0	152548490	A	T
5	rs2973139	0	152548821	C	T
5	rs10515685	0	152549045	T	C
5	rs10061698	0	152549096	C	T
5	rs10515686	0	152549119	G	T
5	rs13181606	0	152549183	C	T
5	rs2962824	0	152550159	A	G
5	rs1422560	0	152550204	T	G
5	rs1422558	0	152550429	A	G
5	rs2962825	0	152550778	C	A
5	rs2973138	0	152550863	T	C
5	rs12518199	0	152550924	G	T
5	rs2962826	0	152551123	A	C
5	rs1820064	0	152551615	G	A
5	rs34403108	0	152552204	C	G
5	rs34692597	0	152552519	A	C
5	rs1155182	0	152553061	G	C
5	rs1155181	0	152553296	G	C
5	rs1155180	0	152553587	G	T
5	rs10070616	0	152553706	C	T
5	rs73288094	0	152554731	C	G
5	rs2973136	0	152554838	A	T
5	rs2973135	0	152555110	T	A
5	rs4958619	0	152555157	G	A
5	rs55827458	0	152555946	C	T
5	rs1582492	0	152556224	A	G
5	rs6866071	0	152557070	C	T
5	rs148940556	0	152557220	A	G
5	rs112568625	0	152557256	A	G
5	rs7707621	0	152557409	G	T
5	rs115156868	0	152557861	C	T
5	rs3095940	0	152558262	A	C
5	rs62398852	0	152559070	A	T
5	rs10079569	0	152559132	T	C
5	rs7717923	0	152559399	C	A
5	rs2546329	0	152559648	C	A
5	rs4510624	0	152559728	T	C
5	rs10477047	0	152560036	G	A
5	rs11748398	0	152560826	G	A
5	rs12522365	0	152561963	G	A
5	rs13185862	0	152562848	A	G
5	rs10040503	0	152563152	A	C
5	rs62398853	0	152564082	G	A
5	rs80094630	0	152564226	C	A
5	rs62398854	0	152564242	G	A
5	rs62398855	0	152564267	C	A
5	rs17501895	0	152564299	T	C
5	rs17580090	0	152564320	G	A
5	rs2615166	0	152564481	A	C
5	rs1870861	0	152564649	T	G
5	rs4958622	0	152565623	A	G
5	rs4958623	0	152565768	T	C
5	rs4958624	0	152565898	C	A
5	rs4958625	0	152565994	G	T
5	rs13168691	0	152566077	G	C
5	rs3112536	0	152566821	A	G
5	rs12152961	0	152566888	G	A
5	rs11743140	0	152567203	A	G
5	rs151086694	0	152567213	T	C
5	rs13355325	0	152567308	T	A
5	rs1363505	0	152567653	A	C
5	rs1820065	0	152567892	G	A
5	rs11167615	0	152568362	T	C
5	rs6864273	0	152569308	A	G
5	rs149587206	0	152569679	C	G
5	rs1895270	0	152569967	A	G
5	rs1895271	0	152570033	A	G
5	rs77760770	0	152570818	C	T
5	rs71588079	0	152571659	G	A
5	rs2080950	0	152571970	G	A
5	rs116069046	0	152572037	C	A
5	rs296191	0	152572045	A	C
5	rs1363507	0	152572058	C	T
5	rs11747958	0	152572677	A	G
5	rs4958627	0	152572905	A	T
5	rs184160	0	152573129	T	C
5	rs2042223	0	152573504	G	T
5	rs2546331	0	152573965	T	C
5	rs6892717	0	152574184	C	G
5	rs6873816	0	152574277	T	C
5	rs10070587	0	152574587	T	C
5	rs10077451	0	152574729	A	T
5	rs2615165	0	152575064	G	T
5	rs296173	0	152575307	A	T
5	rs296174	0	152575604	C	T
5	rs1862317	0	152576060	A	C
5	rs1862318	0	152576097	A	C
5	rs1862319	0	152576315	A	C
5	rs13156828	0	152576916	A	G
5	rs1030192	0	152577131	A	C
5	rs72791582	0	152578321	G	C
5	rs72791583	0	152578549	T	A
5	rs10074705	0	152578575	A	G
5	rs10059900	0	152578738	C	T
5	rs72791586	0	152578817	T	C
5	rs76579560	0	152579036	A	C
5	rs296185	0	152579130	G	C
5	rs17502681	0	152579949	A	C
5	rs1559112	0	152580137	G	T
5	rs296184	0	152580380	C	A
5	rs1862323	0	152580690	A	G
5	rs1862322	0	152580749	T	A
5	rs182414	0	152580797	G	C
5	rs1862321	0	152580985	G	A
5	rs211895	0	152581498	C	T
5	rs188436	0	152581534	A	C
5	rs296183	0	152582052	T	C
5	rs4958336	0	152582060	A	T
5	rs172451	0	152582640	A	G
5	rs140197905	0	152582679	G	T
5	rs1023615	0	152582826	G	A
5	rs34165048	0	152583317	T	A
5	rs77362025	0	152583550	T	G
5	rs74864822	0	152583657	G	A
5	rs1363501	0	152583761	G	A
5	rs71588081	0	152583794	C	G
5	rs62401270	0	152583857	T	C
5	rs17503043	0	152584121	T	C
5	rs148468494	0	152584350	G	A
5	rs61451966	0	152584426	G	A
5	rs2615164	0	152584920	G	T
5	rs1422556	0	152585414	A	C
5	rs150231359	0	152585440	G	T
5	rs1422555	0	152585458	T	G
5	rs1422554	0	152585601	G	C
5	rs2615163	0	152585822	T	C
5	rs17503085	0	152586096	T	G
5	rs2216625	0	152586234	C	T
5	rs2194103	0	152586318	A	T
5	rs2194102	0	152586613	T	G
5	rs62401274	0	152586899	T	C
5	rs9968677	0	152587122	C	T
5	rs9968737	0	152587371	T	C
5	rs9968739	0	152587409	T	C
5	rs9968678	0	152587419	C	T
5	rs9968680	0	152587558	C	T
5	rs28775574	0	152587594	T	C
5	rs2615162	0	152587879	C	T
5	rs2973161	0	152587913	A	C
5	rs62401276	0	152587970	T	C
5	rs17503275	0	152588216	T	C
5	rs1462120	0	152588679	C	T
5	rs1462119	0	152588685	C	T
5	rs1462118	0	152588705	T	C
5	rs4329070	0	152588925	G	A
5	rs2615161	0	152589016	T	C
5	rs4257818	0	152589191	C	A
5	rs13168705	0	152589220	A	G
5	rs6898851	0	152589228	T	C
5	rs4623206	0	152589240	A	T
5	rs2615160	0	152589262	T	C
5	rs62401278	0	152589346	G	C
5	rs2045735	0	152589596	A	G
5	rs2045734	0	152590042	T	C
5	rs56733622	0	152590324	C	G
5	rs2927177	0	152590344	C	T
5	rs62401280	0	152590470	T	C
5	rs62401281	0	152590553	G	A
5	rs2615159	0	152590591	T	C
5	rs73272253	0	152590843	C	T
5	rs17581550	0	152591126	A	G
5	rs17503470	0	152591716	C	T
5	rs6871189	0	152591968	T	G
5	rs6871196	0	152591973	T	C
5	rs17581704	0	152592203	G	A
5	rs296177	0	152592546	T	A
5	rs296178	0	152592621	A	G
5	rs17114189	0	152592944	A	C
5	rs296179	0	152594298	G	A
5	rs296180	0	152594702	G	C
5	rs296181	0	152594728	T	C
5	rs296182	0	152595362	C	A
5	rs10069588	0	152595448	A	C
5	rs10062550	0	152595466	T	C
5	rs55727014	0	152596177	A	G
5	rs186118	0	152596375	C	G
5	rs172452	0	152596384	G	A
5	rs12171513	0	152597948	A	T
5	rs296187	0	152598638	C	G
5	rs111374317	0	152598868	C	A
5	rs56376647	0	152599592	G	C
5	rs2447292	0	152599757	C	A
5	rs55933127	0	152599951	C	G
5	rs55674988	0	152599967	C	T
5	rs11167616	0	152600140	C	T
5	rs10039295	0	152600237	T	C
5	rs296188	0	152601263	T	C
5	rs4958629	0	152601759	G	A
5	rs17503711	0	152602565	A	G
5	rs17503738	0	152603307	C	T
5	rs296172	0	152603820	C	G
5	rs296171	0	152604066	G	A
5	rs2546333	0	152604757	G	A
5	rs1841685	0	152605240	G	A
5	rs1363497	0	152605682	C	T
5	rs1363498	0	152605690	A	G
5	rs72793628	0	152605794	G	A
5	rs1363499	0	152605860	G	A
5	rs62401293	0	152606208	G	A
5	rs72793631	0	152606214	G	A
5	rs3112532	0	152606570	A	G
5	rs60970806	0	152607414	C	A
5	rs111582573	0	152607907	A	G
5	rs148008797	0	152607927	T	C
5	rs62401295	0	152608224	C	T
5	rs11167618	0	152608942	A	T
5	rs7447368	0	152608992	G	A
5	rs727809	0	152610222	A	C
5	rs177001	0	152610561	A	G
5	rs56118692	0	152610767	C	T
5	rs72793634	0	152611538	C	T
5	rs727643	0	152612322	C	A
5	rs114267792	0	152612541	G	A
5	rs114639805	0	152612967	G	T
5	rs147823935	0	152614114	T	G
5	rs72793635	0	152614164	G	A
5	rs296175	0	152615506	G	A
5	rs148624592	0	152615748	G	T
5	rs2927175	0	152616258	T	C
5	rs2546327	0	152616309	G	A
5	rs74658082	0	152616972	G	A
5	rs1363496	0	152617924	A	G
5	rs1381541	0	152618066	G	C
5	rs992713	0	152619363	G	A
5	rs992714	0	152619427	A	T
5	rs2546328	0	152619464	T	G
5	rs17114209	0	152619729	A	C
5	rs2615153	0	152619755	G	A
5	rs56054019	0	152621984	G	A
5	rs993227	0	152623205	A	T
5	rs3101484	0	152623973	A	T
5	rs3101483	0	152624817	A	G
5	rs3101131	0	152625452	G	A
5	rs3112531	0	152625541	A	G
5	rs113329288	0	152626572	A	G
5	rs2926290	0	152626704	A	G
5	rs10477051	0	152626786	G	C
5	rs115086200	0	152627922	T	C
5	rs72793644	0	152628453	T	G
5	rs112070403	0	152628618	T	G
5	rs35060520	0	152628621	G	T
5	rs75839430	0	152628951	T	A
5	rs13436485	0	152629275	A	C
5	rs35381189	0	152629295	C	A
5	rs58539629	0	152629452	G	A
5	rs116299047	0	152629841	A	G
5	rs72793645	0	152629892	T	A
5	rs72793646	0	152630227	T	C
5	rs72793647	0	152630759	C	T
5	rs74893077	0	152630901	T	C
5	rs59074180	0	152631722	G	T
5	rs57695081	0	152631807	G	T
5	rs28796964	0	152632409	A	G
5	rs2974110	0	152632473	A	G
5	rs79247851	0	152632627	G	A
5	rs72793654	0	152632965	C	T
5	rs2168966	0	152633770	T	C
5	rs76527501	0	152634487	G	C
5	rs2061636	0	152634788	T	C
5	rs78275267	0	152635209	C	T
5	rs6580008	0	152635249	A	T
5	rs72793656	0	152635622	G	A
5	rs149774323	0	152636431	T	C
5	rs2061637	0	152636633	C	A
5	rs10515687	0	152636793	C	T
5	rs2926289	0	152637000	T	C
5	rs2349576	0	152638038	C	A
5	rs2061638	0	152638132	T	C
5	rs1462126	0	152638353	C	T
5	rs2061639	0	152638359	G	A
5	rs140053818	0	152638603	G	C
5	rs3101485	0	152639235	T	C
5	rs3101130	0	152639495	G	C
5	rs3112530	0	152639677	A	G
5	rs56009305	0	152639870	A	G
5	rs56123509	0	152639911	A	T
5	rs1993772	0	152640424	A	G
5	rs3101481	0	152640777	G	T
5	rs3112529	0	152641447	T	A
5	rs145491565	0	152641540	C	A
5	rs3111205	0	152641607	A	C
5	rs3101482	0	152641908	G	A
5	rs139834272	0	152641965	A	C
5	rs149828140	0	152642133	T	C
5	rs11747697	0	152642411	A	G
5	rs116692556	0	152642646	T	C
5	rs1947632	0	152642913	A	G
5	rs2926288	0	152643969	G	T
5	rs2973148	0	152643974	T	C
5	rs72793664	0	152643996	C	T
5	rs72793665	0	152644188	G	T
5	rs1350900	0	152644679	T	C
5	rs982494	0	152645213	T	C
5	rs2973149	0	152645408	G	A
5	rs73274195	0	152645440	G	A
5	rs2964817	0	152645765	C	T
5	rs2926287	0	152647818	G	A
5	rs1381540	0	152647990	A	G
5	rs2964813	0	152648708	C	T
5	rs1824311	0	152649413	A	C
5	rs2926286	0	152649498	T	C
5	rs116473216	0	152649559	G	C
5	rs72793672	0	152649872	T	C
5	rs56309724	0	152650014	T	C
5	rs2964812	0	152650211	G	A
5	rs2974111	0	152650382	A	T
5	rs2927173	0	152650546	G	A
5	rs2964811	0	152650598	T	A
5	rs2927174	0	152651538	C	T
5	rs2199123	0	152651765	A	G
5	rs11745332	0	152652111	C	T
5	rs1462108	0	152652414	C	A
5	rs1462109	0	152652626	G	A
5	rs72793675	0	152652737	C	T
5	rs2125515	0	152652976	A	T
5	rs2926285	0	152654387	T	G
5	rs17504608	0	152654468	C	T
5	rs17504622	0	152654479	C	T
5	rs17114289	0	152655295	A	G
5	rs17114293	0	152655697	A	G
5	rs1824	0	152655834	A	G
5	rs2973151	0	152656309	T	C
5	rs1903639	0	152656825	G	A
5	rs2973152	0	152657105	T	G
5	rs1462121	0	152657298	T	G
5	rs1462122	0	152658548	C	T
5	rs1462123	0	152658668	T	C
5	rs1462124	0	152658792	C	T
5	rs11747146	0	152659661	C	G
5	rs931012	0	152659864	T	C
5	rs2964816	0	152660235	G	T
5	rs35058195	0	152660612	T	A
5	rs116151746	0	152661092	C	T
5	rs12110038	0	152661214	C	T
5	rs149944506	0	152661326	C	A
5	rs11748893	0	152661435	G	T
5	rs185128906	0	152661503	G	A
5	rs72799209	0	152662677	C	T
5	rs116411503	0	152662780	G	A
5	rs138294810	0	152662815	T	C
5	rs62401302	0	152663222	A	T
5	rs10463328	0	152664042	G	A
5	rs13176930	0	152664721	T	A
5	rs2882195	0	152664792	T	G
5	rs10053693	0	152665143	C	T
5	rs1084070	0	152666446	C	T
5	rs1084071	0	152666521	A	T
5	rs4958634	0	152667577	T	C
5	rs112685341	0	152667933	G	C
5	rs72799214	0	152668275	C	A
5	rs114507267	0	152668470	C	A
5	rs60879540	0	152668800	G	C
5	rs2609658	0	152669217	C	G
5	rs6862332	0	152669228	C	T
5	rs2560253	0	152669830	C	T
5	rs10039156	0	152670517	T	G
5	rs36152933	0	152670552	A	G
5	rs12187536	0	152670571	T	C
5	rs7444329	0	152670867	C	T
5	rs62401303	0	152671513	T	C
5	rs62401304	0	152671618	T	C
5	rs6866689	0	152673497	T	C
5	rs149033799	0	152673898	G	C
5	rs7731358	0	152675022	C	T
5	rs11747293	0	152675141	T	C
5	rs11750267	0	152675215	A	G
5	rs188311889	0	152675307	G	T
5	rs2560227	0	152676677	G	A
5	rs151011228	0	152676684	T	C
5	rs113980258	0	152677114	C	T
5	rs13169047	0	152677168	C	T
5	rs114264103	0	152677477	A	G
5	rs2609665	0	152677967	G	T
5	rs2560229	0	152677993	A	T
5	rs2560230	0	152678034	C	T
5	rs9647580	0	152678112	T	C
5	rs1462111	0	152678321	T	C
5	rs74544128	0	152678746	G	C
5	rs2560231	0	152679176	C	T
5	rs55755012	0	152679357	A	G
5	rs140805448	0	152679534	C	T
5	rs7711396	0	152679609	T	C
5	rs2609666	0	152679666	A	G
5	rs150031753	0	152680103	G	A
5	rs146450130	0	152680753	T	G
5	rs11747428	0	152684509	G	A
5	rs308266	0	152685218	C	T
5	rs2615150	0	152685430	T	C
5	rs2560235	0	152685431	G	A
5	rs308267	0	152685455	C	T
5	rs11748375	0	152685878	G	A
5	rs308268	0	152685898	G	A
5	rs308269	0	152685952	G	A
5	rs10060758	0	152686098	A	G
5	rs75944467	0	152686551	G	A
5	rs308270	0	152686944	A	G
5	rs115196736	0	152688084	C	A
5	rs308271	0	152688178	T	A
5	rs217771	0	152688433	C	T
5	rs58361474	0	152688559	T	G
5	rs308272	0	152688885	A	G
5	rs7703714	0	152690404	T	A
5	rs2560239	0	152691177	A	G
5	rs80138595	0	152691265	T	C
5	rs72799217	0	152691359	T	C
5	rs2560240	0	152691381	G	A
5	rs7709157	0	152691458	T	C
5	rs7727282	0	152691694	C	T
5	rs7709602	0	152691730	T	C
5	rs72799219	0	152691829	A	T
5	rs143225164	0	152691838	T	A
5	rs12655112	0	152692403	A	G
5	rs79202918	0	152692585	T	G
5	rs1462113	0	152693291	A	G
5	rs1462114	0	152693367	A	C
5	rs1462115	0	152693433	A	G
5	rs4958636	0	152693965	T	C
5	rs72799220	0	152694407	C	T
5	rs962514	0	152694849	A	C
5	rs144424091	0	152695193	C	T
5	rs2615152	0	152696107	T	C
5	rs11740453	0	152696365	G	A
5	rs6580013	0	152696931	C	G
5	rs6580014	0	152697200	C	G
5	rs56012425	0	152697446	A	C
5	rs2560241	0	152699105	T	C
5	rs2560242	0	152699481	T	C
5	rs1026615	0	152699649	T	C
5	rs2615178	0	152700033	C	T
5	rs10477057	0	152700124	G	A
5	rs2609671	0	152700134	A	G
5	rs116374335	0	152700492	A	G
5	rs2615177	0	152700771	G	A
5	rs2615176	0	152701153	G	A
5	rs2560243	0	152701346	T	C
5	rs2615175	0	152701810	G	A
5	rs6896256	0	152701920	T	C
5	rs300329	0	152702949	C	T
5	rs300328	0	152703035	T	C
5	rs7724578	0	152703239	C	T
5	rs300327	0	152703974	A	C
5	rs113133034	0	152704380	C	G
5	rs300326	0	152704461	T	A
5	rs11742937	0	152704619	G	A
5	rs150247547	0	152704958	C	T
5	rs113594146	0	152705072	G	A
5	rs300325	0	152705138	T	C
5	rs145734882	0	152705231	C	G
5	rs36187124	0	152705647	C	T
5	rs150745158	0	152705936	C	T
5	rs12655396	0	152710988	C	T
5	rs4958637	0	152711802	T	A
5	rs2615173	0	152711947	C	T
5	rs2609661	0	152712555	C	T
5	rs2260878	0	152712583	G	A
5	rs1975932	0	152712912	G	A
5	rs2262710	0	152713691	T	C
5	rs2262711	0	152713775	C	T
5	rs2262712	0	152713833	T	G
5	rs111860601	0	152714138	G	A
5	rs113857605	0	152714407	G	A
5	rs115620544	0	152714435	T	C
5	rs2617267	0	152715085	C	T
5	rs2964819	0	152715329	T	C
5	rs2927584	0	152715355	T	C
5	rs2913310	0	152715390	T	A
5	rs2964820	0	152715435	G	C
5	rs10073797	0	152715445	C	G
5	rs2560245	0	152715538	A	C
5	rs2615171	0	152715715	G	T
5	rs2560246	0	152715933	G	A
5	rs2615170	0	152716081	G	A
5	rs2615169	0	152716102	T	C
5	rs2617268	0	152716160	C	T
5	rs2446429	0	152716207	T	G
5	rs10477077	0	152716233	C	T
5	rs2560247	0	152716310	T	A
5	rs2609673	0	152716371	G	C
5	rs2560248	0	152716435	A	G
5	rs13161711	0	152716437	T	C
5	rs2615168	0	152716521	G	T
5	rs2560249	0	152716651	A	G
5	rs170027	0	152717344	T	C
5	rs167357	0	152717402	G	C
5	rs72799240	0	152717405	T	C
5	rs304857	0	152718051	C	A
5	rs304859	0	152718344	A	G
5	rs113773089	0	152718423	C	T
5	rs138094981	0	152718424	G	A
5	rs170028	0	152718437	G	A
5	rs2560252	0	152718482	G	A
5	rs304860	0	152718507	C	G
5	rs172569	0	152718705	T	A
5	rs172570	0	152718836	C	A
5	rs11746142	0	152718958	C	T
5	rs304861	0	152719262	T	C
5	rs77896162	0	152719388	T	C
5	rs170029	0	152719589	G	C
5	rs304862	0	152719722	T	C
5	rs35407853	0	152719922	C	T
5	rs304863	0	152719988	T	C
5	rs11167629	0	152720600	G	A
5	rs304864	0	152720862	T	C
5	rs17583883	0	152720985	G	A
5	rs304865	0	152721114	C	T
5	rs62399001	0	152721168	A	G
5	rs192027498	0	152721433	T	C
5	rs188597	0	152721944	A	C
5	rs300330	0	152722723	A	G
5	rs214122	0	152722768	G	A
5	rs11741001	0	152723165	T	C
5	rs300331	0	152723200	C	G
5	rs300332	0	152723341	T	G
5	rs300333	0	152723370	A	T
5	rs300334	0	152723437	T	G
5	rs72799249	0	152723453	G	A
5	rs186183	0	152723560	T	C
5	rs300335	0	152723633	T	C
5	rs72799252	0	152723704	G	A
5	rs72799253	0	152723873	A	G
5	rs300336	0	152723934	T	C
5	rs149239	0	152724438	A	G
5	rs159759	0	152724544	A	G
5	rs72799254	0	152724599	T	C
5	rs160163	0	152725255	T	C
5	rs159974	0	152725480	C	T
5	rs11742907	0	152725576	T	A
5	rs159760	0	152725798	G	T
5	rs159975	0	152726383	A	G
5	rs159976	0	152727066	C	T
5	rs160066	0	152727358	G	C
5	rs150618	0	152727394	G	C
5	rs149095	0	152727445	G	A
5	rs10037511	0	152728406	T	C
5	rs11167630	0	152728426	A	C
5	rs302738	0	152728482	C	A
5	rs10045698	0	152728752	C	T
5	rs32007	0	152729017	A	T
5	rs11738200	0	152729108	G	A
5	rs13354091	0	152729750	G	T
5	rs159969	0	152730055	T	C
5	rs10036163	0	152730408	G	C
5	rs113499804	0	152730554	C	T
5	rs159970	0	152731603	C	T
5	rs159971	0	152731665	G	A
5	rs159972	0	152732406	G	A
5	rs34913136	0	152732742	G	A
5	rs17114459	0	152732763	T	C
5	rs159973	0	152732841	A	C
5	rs72799261	0	152733130	C	A
5	rs17114463	0	152733926	G	T
5	rs11749295	0	152734268	A	G
5	rs17114473	0	152734724	C	T
5	rs75168316	0	152735310	C	T
5	rs72799264	0	152735666	T	C
5	rs160172	0	152735785	T	C
5	rs159978	0	152737575	A	G
5	rs76939150	0	152737581	A	T
5	rs79805545	0	152737877	T	C
5	rs159979	0	152738822	G	A
5	rs112491330	0	152739052	A	T
5	rs72799267	0	152742385	G	A
5	rs111656972	0	152742607	G	A
5	rs72799269	0	152743136	T	C
5	rs75122639	0	152743497	C	A
5	rs114135963	0	152744056	C	T
5	rs300339	0	152744817	A	G
5	rs300340	0	152745610	T	A
5	rs71588087	0	152747739	G	C
5	rs304883	0	152748516	C	T
5	rs12521322	0	152748591	A	G
5	rs7722746	0	152749009	C	T
5	rs304884	0	152749099	G	A
5	rs143096390	0	152749278	A	G
5	rs304885	0	152749399	A	G
5	rs72799272	0	152749572	G	T
5	rs7732145	0	152750082	C	T
5	rs304886	0	152750698	A	C
5	rs304887	0	152750979	T	C
5	rs66466051	0	152751948	T	A
5	rs304888	0	152752962	G	A
5	rs304890	0	152753311	G	C
5	rs304850	0	152754143	C	G
5	rs79358439	0	152754426	C	T
5	rs11960462	0	152754666	T	G
5	rs11957080	0	152754678	G	A
5	rs304851	0	152754832	A	G
5	rs304852	0	152754947	C	T
5	rs34082276	0	152754949	C	T
5	rs17114489	0	152755113	G	A
5	rs160173	0	152755214	C	G
5	rs72799276	0	152755897	T	A
5	rs160174	0	152756597	G	A
5	rs71588089	0	152757960	T	A
5	rs74512874	0	152757975	T	C
5	rs304853	0	152758278	T	C
5	rs71588090	0	152758342	C	G
5	rs304854	0	152758522	T	C
5	rs304855	0	152759013	G	A
5	rs160152	0	152759359	G	C
5	rs11167631	0	152759448	A	G
5	rs9324747	0	152760340	A	G
5	rs160153	0	152760914	A	G
5	rs62399034	0	152761042	G	A
5	rs6881458	0	152761059	G	A
5	rs13176201	0	152761077	G	A
5	rs160154	0	152761282	A	G
5	rs2162715	0	152761319	G	A
5	rs186979931	0	152761499	C	A
5	rs71588091	0	152761812	C	T
5	rs160156	0	152762028	T	C
5	rs138074201	0	152762066	C	T
5	rs147026739	0	152762137	G	A
5	rs160157	0	152762228	A	G
5	rs160158	0	152762248	T	C
5	rs160161	0	152763890	C	A
5	rs143309674	0	152766034	T	C
5	rs304849	0	152766149	A	G
5	rs59590739	0	152767223	T	A
5	rs177521	0	152767642	T	C
5	rs72799282	0	152767997	A	G
5	rs35438870	0	152767999	C	T
5	rs149408814	0	152768837	C	G
5	rs304843	0	152769706	T	G
5	rs13178643	0	152770438	T	A
5	rs10035974	0	152770550	G	A
5	rs304844	0	152770561	T	G
5	rs76884791	0	152770673	G	A
5	rs186242	0	152771088	A	G
5	rs304845	0	152771642	G	C
5	rs304846	0	152771783	T	C
5	rs113745515	0	152772603	T	C
5	rs75221276	0	152772797	G	C
5	rs160063	0	152772852	G	A
5	rs160064	0	152773272	C	T
5	rs186297	0	152774216	T	C
5	rs160151	0	152774428	T	C
5	rs114920358	0	152774473	C	G
5	rs2617272	0	152774615	A	C
5	rs2609680	0	152774616	G	T
5	rs112435373	0	152775132	A	G
5	rs13185914	0	152775651	G	A
5	rs78500888	0	152775828	C	T
5	rs184240	0	152775942	C	A
5	rs922426	0	152776865	T	C
5	rs11167632	0	152776943	C	T
5	rs6877008	0	152777855	C	T
5	rs6882589	0	152778847	A	T
5	rs183385032	0	152778865	C	T
5	rs304841	0	152778918	C	T
5	rs62400960	0	152779574	T	C
5	rs13189392	0	152781628	C	T
5	rs72799286	0	152782048	T	C
5	rs304842	0	152783598	T	C
5	rs765275	0	152784397	T	A
5	rs11167633	0	152785000	T	C
5	rs77442856	0	152785080	G	A
5	rs1423466	0	152786520	T	C
5	rs74689408	0	152786704	A	T
5	rs115376373	0	152787446	T	C
5	rs1019738	0	152787454	G	A
5	rs146904046	0	152787629	G	A
5	rs72799288	0	152788079	A	T
5	rs116798378	0	152788160	A	G
5	rs17585622	0	152789098	C	T
5	rs72799289	0	152789119	T	C
5	rs2927585	0	152789621	A	G
5	rs4958644	0	152789711	A	G
5	rs79709244	0	152789754	G	T
5	rs4958645	0	152790163	A	G
5	rs7703007	0	152791022	T	C
5	rs1871164	0	152791465	G	A
5	rs116182433	0	152792560	T	C
5	rs10076894	0	152792737	C	T
5	rs10050987	0	152794363	C	T
5	rs13159257	0	152795131	A	G
5	rs143077005	0	152795137	C	T
5	rs76262184	0	152795311	A	T
5	rs115836356	0	152795580	T	C
5	rs76513047	0	152796367	C	T
5	rs12522297	0	152797487	G	A
5	rs12522290	0	152797656	C	G
5	rs13361457	0	152797679	C	T
5	rs2913309	0	152797984	G	C
5	rs1478364	0	152798385	C	T
5	rs62400961	0	152798405	A	G
5	rs1019507	0	152798614	C	A
5	rs13186377	0	152799023	A	G
5	rs55731755	0	152799972	C	T
5	rs75181861	0	152800002	C	T
5	rs78862375	0	152800566	C	A
5	rs13158974	0	152800851	C	T
5	rs116741758	0	152801011	T	G
5	rs76001601	0	152801021	G	C
5	rs1600146	0	152801466	C	G
5	rs1031845	0	152802272	C	G
5	rs13169527	0	152802553	G	T
5	rs76199127	0	152803048	C	T
5	rs146697834	0	152803776	G	A
5	rs10043888	0	152803817	A	G
5	rs17114541	0	152803838	T	C
5	rs62400962	0	152803844	A	G
5	rs11167635	0	152803974	C	T
5	rs79584878	0	152804472	T	C
5	rs1600145	0	152804574	G	T
5	rs13190209	0	152806220	C	T
5	rs4958340	0	152806290	C	T
5	rs13172447	0	152806345	T	C
5	rs77621090	0	152806425	C	T
5	rs76992644	0	152806610	T	C
5	rs1600144	0	152806727	G	A
5	rs78455058	0	152807811	A	C
5	rs1904137	0	152807831	C	T
5	rs13168647	0	152807900	G	C
5	rs72799299	0	152807987	C	T
5	rs4246042	0	152808549	G	C
5	rs4632855	0	152808568	A	C
5	rs151224097	0	152809085	G	A
5	rs11743215	0	152810464	C	T
5	rs75365900	0	152810929	A	G
5	rs78199988	0	152811071	T	C
5	rs34023196	0	152811326	G	A
5	rs116836887	0	152811838	G	T
5	rs17513975	0	152814032	G	C
5	rs7721208	0	152815282	G	T
5	rs17585983	0	152815591	C	T
5	rs13155623	0	152816011	T	C
5	rs4958650	0	152816139	G	A
5	rs4246043	0	152816489	C	T
5	rs72799302	0	152816563	A	C
5	rs6883921	0	152817363	T	C
5	rs1600143	0	152817611	A	C
5	rs141473673	0	152818932	G	C
5	rs10463247	0	152818937	G	A
5	rs4958341	0	152819263	C	T
5	rs4958651	0	152819604	C	G
5	rs183439080	0	152819658	C	T
5	rs4958652	0	152819661	C	T
5	rs10463333	0	152820419	C	T
5	rs4958342	0	152821442	G	C
5	rs4958655	0	152821589	A	G
5	rs7730730	0	152822494	G	A
5	rs17114556	0	152822616	G	A
5	rs55748671	0	152822869	G	A
5	rs7731120	0	152822875	C	T
5	rs185975568	0	152823131	A	G
5	rs10064224	0	152823984	A	T
5	rs62382795	0	152824653	A	G
5	rs17114562	0	152824797	G	A
5	rs4958343	0	152825092	G	A
5	rs17114564	0	152826064	T	C
5	rs4958656	0	152826444	T	C
5	rs73280309	0	152827045	C	T
5	rs2115486	0	152827716	A	G
5	rs2162980	0	152828051	T	C
5	rs77701081	0	152828661	G	A
5	rs17114566	0	152828910	A	C
5	rs73280315	0	152829035	C	T
5	rs55726194	0	152829162	C	G
5	rs182302120	0	152830623	G	A
5	rs144495097	0	152831933	A	C
5	rs142422059	0	152831939	T	C
5	rs58371778	0	152832001	C	T
5	rs56691914	0	152832062	A	C
5	rs59323472	0	152832275	G	A
5	rs145728407	0	152832444	C	T
5	rs147799498	0	152832765	C	T
5	rs183720327	0	152832821	A	G
5	rs148861924	0	152832903	G	C
5	rs191084319	0	152832991	A	C
5	rs6865266	0	152833891	T	C
5	rs6888737	0	152834085	G	A
5	rs6869523	0	152834091	T	G
5	rs147328970	0	152834372	C	T
5	rs6889252	0	152834373	G	T
5	rs6889267	0	152834400	G	A
5	rs77351030	0	152835304	A	G
5	rs114838506	0	152835494	G	A
5	rs17114570	0	152835647	C	T
5	rs13190147	0	152836096	G	A
5	rs17114571	0	152836468	G	A
5	rs17114573	0	152836946	C	T
5	rs11738005	0	152836987	A	C
5	rs512938	0	152838052	T	C
5	rs2195451	0	152839221	G	A
5	rs530376	0	152839315	A	G
5	rs473625	0	152839472	G	T
5	rs563607	0	152839987	C	G
5	rs78882906	0	152840106	G	C
5	rs577665	0	152840197	T	C
5	rs551059	0	152840815	A	C
5	rs546396	0	152841318	A	G
5	rs522610	0	152841607	T	C
5	rs17586726	0	152842027	G	A
5	rs498660	0	152842463	C	T
5	rs79289130	0	152842499	C	T
5	rs55784325	0	152842992	C	T
5	rs11747073	0	152842993	G	A
5	rs115136095	0	152843147	G	A
5	rs519968	0	152845246	A	G
5	rs512885	0	152845513	C	T
5	rs113911581	0	152845700	G	A
5	rs148661074	0	152845931	A	T
5	rs568014	0	152846102	C	T
5	rs506622	0	152846195	G	A
5	rs2914621	0	152847022	A	G
5	rs78939928	0	152847217	A	G
5	rs75220098	0	152847427	C	T
5	rs558939	0	152848097	A	G
5	rs555274	0	152848521	A	G
5	rs79094130	0	152849084	G	A
5	rs526154	0	152849312	A	G
5	rs519257	0	152849597	T	C
5	rs577755	0	152849791	C	T
5	rs516633	0	152849856	T	A
5	rs512971	0	152850264	A	G
5	rs570616	0	152850550	G	T
5	rs13163464	0	152850718	T	C
5	rs937212	0	152851118	T	C
5	rs2934131	0	152851598	C	T
5	rs12518669	0	152852622	A	G
5	rs13174618	0	152853043	T	C
5	rs509593	0	152853528	C	T
5	rs479649	0	152853858	C	T
5	rs568018	0	152854015	C	T
5	rs2162979	0	152854349	T	C
5	rs1366609	0	152854899	G	A
5	rs472603	0	152855224	C	T
5	rs518277	0	152856287	A	G
5	rs7724083	0	152856579	C	T
5	rs66925399	0	152856580	A	G
5	rs500324	0	152856817	T	C
5	rs472477	0	152857519	C	A
5	rs545957	0	152858426	A	C
5	rs541544	0	152858887	G	C
5	rs520730	0	152859682	C	A
5	rs75372797	0	152861056	C	T
5	rs72800718	0	152861322	G	A
5	rs6882575	0	152861509	A	G
5	rs513046	0	152861959	A	G
5	rs560151	0	152861990	A	G
5	rs11742573	0	152862930	G	A
5	rs475379	0	152863738	C	A
5	rs561961	0	152864054	C	T
5	rs930101	0	152864072	G	A
5	rs76951638	0	152864455	G	A
5	rs66962502	0	152864614	G	C
5	rs116124557	0	152864657	A	G
5	rs531648	0	152865117	T	C
5	rs576969	0	152865308	G	C
5	rs525208	0	152865781	T	C
5	rs497956	0	152866455	T	A
5	rs115969732	0	152866715	C	T
5	rs578772	0	152867348	T	C
5	rs35621169	0	152867729	C	T
5	rs548294	0	152868437	T	C
5	rs3792766	0	152869624	A	G
5	rs874179	0	152871004	C	T
5	rs2195450	0	152871009	G	A
5	rs7356588	0	152871422	C	T
5	rs3811983	0	152872085	C	T
5	rs3811984	0	152872916	G	A
5	rs524610	0	152872980	T	C
5	rs17515380	0	152873649	A	G
5	rs72800723	0	152873959	C	A
5	rs4145160	0	152874549	G	A
5	rs115047302	0	152874859	G	A
5	rs59281297	0	152874876	A	G
5	rs10515688	0	152875901	G	C
5	rs509555	0	152876121	A	G
5	rs138491803	0	152876766	G	A
5	rs35035880	0	152876874	G	T
5	rs1428920	0	152877008	C	T
5	rs147327605	0	152877500	G	A
5	rs13164993	0	152877509	G	T
5	rs542161	0	152878532	C	G
5	rs13190414	0	152878611	T	G
5	rs540375	0	152878727	G	A
5	rs515808	0	152879045	C	T
5	rs17515563	0	152879456	C	T
5	rs17515584	0	152879561	A	G
5	rs10515689	0	152881003	T	C
5	rs114428655	0	152881734	C	A
5	rs524905	0	152882366	G	A
5	rs498858	0	152882391	C	T
5	rs7707530	0	152883381	A	C
5	rs490922	0	152883823	G	A
5	rs35574907	0	152883999	A	C
5	rs17515709	0	152884098	C	G
5	rs12652927	0	152884177	C	T
5	rs1864205	0	152884830	T	C
5	rs518370	0	152885362	G	T
5	rs17114677	0	152885733	G	C
5	rs17515793	0	152887260	C	T
5	rs17114681	0	152887567	C	T
5	rs34029119	0	152887765	C	A
5	rs72800726	0	152887841	C	T
5	rs7737585	0	152890881	T	C
5	rs34708615	0	152891117	G	A
5	rs548916	0	152891475	G	A
5	rs76372068	0	152891573	G	A
5	rs72800727	0	152891678	T	A
5	rs17114692	0	152891951	C	G
5	rs13174063	0	152891970	A	G
5	rs7727515	0	152892304	G	A
5	rs515887	0	152892800	A	C
5	rs573496	0	152893433	C	T
5	rs512983	0	152895409	C	T
5	rs512193	0	152895477	G	T
5	rs55935294	0	152895508	T	C
5	rs502887	0	152895649	G	A
5	rs67431205	0	152895819	A	T
5	rs35333154	0	152898590	C	T
5	rs35830203	0	152898606	C	T
5	rs521210	0	152898815	C	T
5	rs78115154	0	152899101	T	C
5	rs503525	0	152899250	C	T
5	rs13170232	0	152899532	T	A
5	rs111926371	0	152899649	G	C
5	rs492014	0	152899691	C	T
5	rs574071	0	152900464	G	A
5	rs56095536	0	152900686	G	T
5	rs74413693	0	152900960	T	C
5	rs17588123	0	152901395	T	C
5	rs17114703	0	152901416	G	C
5	rs72800734	0	152902253	C	T
5	rs514336	0	152902390	T	C
5	rs72800735	0	152902619	T	G
5	rs509757	0	152902932	G	A
5	rs572798	0	152903563	A	G
5	rs9324749	0	152903814	G	A
5	rs2452801	0	152903944	G	C
5	rs545098	0	152904288	C	T
5	rs545006	0	152904321	C	G
5	rs475583	0	152904324	C	G
5	rs541518	0	152904681	T	C
5	rs517589	0	152905006	A	G
5	rs77286766	0	152905083	A	T
5	rs515709	0	152905221	T	C
5	rs495703	0	152905840	A	G
5	rs480726	0	152906727	C	T
5	rs576710	0	152906735	G	C
5	rs479946	0	152906772	T	G
5	rs479767	0	152906836	T	C
5	rs478962	0	152906887	G	A
5	rs73800069	0	152907024	T	C
5	rs566577	0	152907065	C	T
5	rs566474	0	152907105	A	G
5	rs564700	0	152907292	G	C
5	rs571940	0	152907303	G	A
5	rs549100	0	152907442	C	T
5	rs113816755	0	152907474	T	C
5	rs547166	0	152907687	G	A
5	rs547047	0	152907722	G	T
5	rs559294	0	152907857	C	T
5	rs62382825	0	152907907	A	G
5	rs10071989	0	152908119	G	A
5	rs79215447	0	152908195	T	C
5	rs517931	0	152908542	G	A
5	rs514381	0	152908929	C	G
5	rs493844	0	152908986	C	G
5	rs489572	0	152909353	T	C
5	rs488443	0	152909523	T	C
5	rs487362	0	152909684	A	G
5	rs115666662	0	152910638	A	G
5	rs4958659	0	152910903	C	G
5	rs4958660	0	152910913	C	G
5	rs1493395	0	152911857	A	G
5	rs4958661	0	152912291	A	G
5	rs59656704	0	152912455	G	A
5	rs726877	0	152912669	G	A
5	rs10477081	0	152912780	G	A
5	rs726876	0	152912848	C	T
5	rs12518721	0	152913035	A	G
5	rs1463748	0	152913402	C	T
5	rs1463747	0	152913504	G	T
5	rs1463746	0	152913770	T	C
5	rs76654752	0	152914559	A	G
5	rs72800748	0	152914656	A	G
5	rs112387297	0	152914729	G	A
5	rs74393115	0	152915006	A	G
5	rs77716838	0	152915312	C	T
5	rs1353090	0	152915667	C	A
5	rs1353089	0	152915691	C	T
5	rs17114771	0	152915962	G	A
5	rs10037684	0	152916023	G	T
5	rs9324750	0	152916029	A	C
5	rs10041179	0	152916115	T	G
5	rs10463334	0	152916145	G	C
5	rs11748184	0	152916201	A	G
5	rs1389286	0	152916588	T	A
5	rs11741791	0	152916651	G	A
5	rs35272297	0	152916713	G	A
5	rs10463248	0	152916954	T	C
5	rs10463335	0	152917252	T	C
5	rs72800754	0	152917318	G	A
5	rs10463249	0	152917360	T	C
5	rs74456587	0	152919213	G	A
5	rs17517444	0	152919763	A	T
5	rs10036589	0	152919794	C	T
5	rs1493393	0	152919829	G	A
5	rs10036623	0	152919943	C	A
5	rs9324751	0	152920205	G	A
5	rs72800756	0	152920270	G	C
5	rs62382828	0	152920554	G	A
5	rs6898704	0	152920888	T	G
5	rs139258000	0	152921123	C	T
5	rs28421461	0	152921137	C	T
5	rs6580017	0	152921213	C	T
5	rs6881762	0	152921216	A	G
5	rs6580018	0	152921359	C	A
5	rs143168510	0	152921379	G	T
5	rs62382829	0	152921742	G	A
5	rs1908099	0	152922459	A	G
5	rs17589518	0	152922614	C	G
5	rs80112756	0	152922721	G	C
5	rs11742547	0	152923060	G	C
5	rs72800758	0	152923177	G	A
5	rs80222637	0	152923180	G	A
5	rs11749744	0	152923320	A	G
5	rs6893720	0	152923433	C	T
5	rs2220779	0	152924063	A	G
5	rs116346448	0	152924093	G	A
5	rs1353084	0	152924129	T	C
5	rs6858939	0	152924319	G	A
5	rs35997851	0	152924586	G	A
5	rs6859491	0	152924632	G	A
5	rs1353082	0	152924819	G	A
5	rs1353081	0	152924978	T	G
5	rs1873906	0	152926509	C	T
5	rs1552838	0	152926718	A	T
5	rs55792640	0	152926788	T	C
5	rs4958344	0	152927244	T	C
5	rs1389289	0	152927735	C	G
5	rs148658824	0	152928031	T	C
5	rs77002777	0	152928042	G	A
5	rs9324752	0	152928109	A	G
5	rs72800766	0	152928207	G	T
5	rs1353091	0	152928355	G	A
5	rs62382831	0	152928499	C	T
5	rs1552834	0	152928591	G	A
5	rs1552833	0	152928843	A	C
5	rs72800768	0	152928871	C	G
5	rs10515690	0	152928938	C	T
5	rs62382832	0	152929147	C	T
5	rs6897621	0	152929215	G	A
5	rs79282813	0	152929804	G	T
5	rs6580019	0	152930691	C	A
5	rs2220781	0	152930816	G	A
5	rs2201280	0	152931111	C	G
5	rs2220780	0	152931228	G	A
5	rs11745937	0	152931827	G	C
5	rs11745911	0	152931872	C	T
5	rs34511642	0	152931950	T	C
5	rs17590185	0	152932027	A	G
5	rs17518278	0	152932223	G	A
5	rs11746811	0	152932383	G	A
5	rs62384365	0	152932542	T	C
5	rs17518292	0	152932802	A	G
5	rs62384366	0	152933004	C	T
5	rs12521029	0	152933183	G	A
5	rs35686288	0	152933196	T	C
5	rs6879645	0	152933224	A	G
5	rs6861065	0	152933412	T	A
5	rs6880024	0	152933460	A	G
5	rs6580022	0	152933936	A	T
5	rs6580023	0	152933982	C	G
5	rs59469179	0	152933988	A	T
5	rs7707039	0	152934082	T	C
5	rs7724886	0	152934156	C	T
5	rs5005059	0	152934210	T	C
5	rs5005058	0	152934240	G	A
5	rs5005057	0	152934250	C	T
5	rs12521769	0	152934351	G	T
5	rs4260727	0	152934594	C	T
5	rs1873905	0	152934623	T	G
5	rs1389288	0	152934800	T	A
5	rs79636908	0	152934928	A	T
5	rs72800777	0	152935041	T	G
5	rs6891253	0	152935155	G	A
5	rs62384367	0	152935317	A	G
5	rs10515691	0	152935392	G	A
5	rs10515692	0	152935410	T	C
5	rs10515693	0	152935428	G	A
5	rs7731586	0	152935803	G	T
5	rs7731734	0	152935870	G	A
5	rs7713717	0	152935932	T	C
5	rs7735696	0	152936180	C	T
5	rs6580024	0	152936421	T	A
5	rs4958662	0	152937326	C	T
5	rs4958663	0	152937418	C	T
5	rs4958345	0	152938596	G	C
5	rs59894478	0	152938627	G	A
5	rs13164049	0	152938900	T	C
5	rs34981000	0	152939029	T	C
5	rs72800783	0	152939352	A	C
5	rs68009309	0	152939440	G	A
5	rs72800784	0	152939537	G	A
5	rs72800788	0	152939663	C	A
5	rs34442949	0	152939918	C	T
5	rs716517	0	152940231	T	C
5	rs58437787	0	152940299	T	A
5	rs10065813	0	152940405	C	T
5	rs716518	0	152940456	A	G
5	rs754594	0	152940554	G	A
5	rs754595	0	152940613	A	G
5	rs754596	0	152940644	A	C
5	rs754597	0	152940686	T	G
5	rs12656103	0	152940728	G	A
5	rs867674	0	152941091	G	A
5	rs114480948	0	152941348	G	T
5	rs867673	0	152941373	G	A
5	rs72800792	0	152941526	C	T
5	rs35984965	0	152941657	C	G
5	rs12522802	0	152942223	T	C
5	rs35414667	0	152942437	G	T
5	rs13164918	0	152942608	C	T
5	rs12520252	0	152942826	C	G
5	rs12522937	0	152942836	T	C
5	rs12520266	0	152942869	C	T
5	rs74474458	0	152943267	A	C
5	rs77725044	0	152943270	A	G
5	rs115523442	0	152943272	C	T
5	rs72800796	0	152943856	C	T
5	rs55654300	0	152943914	T	C
5	rs72800798	0	152943963	T	C
5	rs72800799	0	152944000	G	A
5	rs35073762	0	152944010	T	C
5	rs72800800	0	152944041	A	T
5	rs10038377	0	152944507	A	G
5	rs72800802	0	152944574	C	A
5	rs17518607	0	152944883	C	T
5	rs11739617	0	152945080	T	C
5	rs1493391	0	152945379	A	G
5	rs12522329	0	152945536	C	T
5	rs12523009	0	152946086	G	A
5	rs140660437	0	152946118	G	A
5	rs35071937	0	152946531	C	T
5	rs115319529	0	152946743	T	A
5	rs2035947	0	152947135	C	T
5	rs72802604	0	152948125	C	T
5	rs12153765	0	152948254	T	A
5	rs12153489	0	152948337	C	T
5	rs12153490	0	152948351	C	T
5	rs12153497	0	152948593	C	T
5	rs12152942	0	152948692	A	G
5	rs6898976	0	152948717	T	C
5	rs12153502	0	152948739	G	A
5	rs937210	0	152949275	G	A
5	rs1493392	0	152949482	C	T
5	rs115994601	0	152950729	G	A
5	rs11749088	0	152950782	C	T
5	rs12153160	0	152951200	A	C
5	rs17518831	0	152951592	T	C
5	rs13189836	0	152952403	C	G
5	rs72802612	0	152952437	G	A
5	rs17114805	0	152952612	G	A
5	rs60597774	0	152953220	T	C
5	rs59796503	0	152953286	C	T
5	rs17114806	0	152953379	C	A
5	rs17114807	0	152953582	C	T
5	rs1077278	0	152953920	T	C
5	rs1077277	0	152954096	G	A
5	rs12514755	0	152954414	G	A
5	rs56217746	0	152954532	G	T
5	rs17114830	0	152954660	A	G
5	rs17519054	0	152955075	A	G
5	rs17114831	0	152955369	A	T
5	rs12515561	0	152955611	G	C
5	rs12515563	0	152955632	G	A
5	rs12515520	0	152955663	C	T
5	rs17114836	0	152955821	T	C
5	rs12515594	0	152955867	C	T
5	rs12520732	0	152955877	A	G
5	rs12520758	0	152956017	A	G
5	rs12515622	0	152956050	C	T
5	rs149536225	0	152956181	G	A
5	rs78771277	0	152956198	G	T
5	rs17519306	0	152956784	A	G
5	rs17114838	0	152956809	T	G
5	rs10058930	0	152956884	G	A
5	rs2055083	0	152957018	G	A
5	rs2055082	0	152957116	C	T
5	rs2055081	0	152957432	C	G
5	rs2055080	0	152957433	A	G
5	rs72802622	0	152957581	C	T
5	rs116604068	0	152957594	C	G
5	rs113628507	0	152957616	C	A
5	rs35815197	0	152957830	C	T
5	rs11750700	0	152957831	G	A
5	rs35226757	0	152957853	T	C
5	rs34511192	0	152957880	A	G
5	rs34714217	0	152957988	C	T
5	rs34049703	0	152958007	A	C
5	rs33998489	0	152958087	A	G
5	rs34487335	0	152958102	T	C
5	rs35595140	0	152958147	A	T
5	rs4958347	0	152958156	G	A
5	rs72802627	0	152958186	C	T
5	rs114864027	0	152958194	C	T
5	rs35097496	0	152958296	G	A
5	rs35540964	0	152958394	C	G
5	rs11738507	0	152958419	G	A
5	rs17519383	0	152958550	G	A
5	rs17519418	0	152958783	C	T
5	rs17519446	0	152959082	C	T
5	rs13180804	0	152959198	T	C
5	rs72802628	0	152959216	G	A
5	rs17591414	0	152959389	A	T
5	rs1552837	0	152959669	T	C
5	rs1552836	0	152959679	T	G
5	rs1552835	0	152959769	T	G
5	rs2131564	0	152959904	G	A
5	rs17519558	0	152960319	T	C
5	rs72802629	0	152960335	G	A
5	rs4958667	0	152960378	G	A
5	rs17519656	0	152960528	C	G
5	rs17591692	0	152960631	G	C
5	rs72802633	0	152961027	T	A
5	rs72802635	0	152961044	A	G
5	rs72802636	0	152961177	G	C
5	rs72802637	0	152961182	C	A
5	rs17519775	0	152961281	C	G
5	rs72802638	0	152961289	T	C
5	rs112123039	0	152961413	G	T
5	rs111270294	0	152961421	T	G
5	rs112594697	0	152961433	T	G
5	rs111637383	0	152961538	A	G
5	rs1973372	0	152961624	C	T
5	rs72802643	0	152961902	A	G
5	rs72802644	0	152961982	A	C
5	rs34777842	0	152961988	T	C
5	rs724000	0	152961989	C	G
5	rs149898662	0	152962074	G	A
5	rs72802645	0	152962363	G	A
5	rs116716989	0	152962507	G	T
5	rs112529713	0	152962546	C	T
5	rs114552583	0	152962708	A	G
5	rs1586937	0	152962736	G	A
5	rs114412581	0	152962932	G	C
5	rs28701828	0	152963701	G	A
5	rs17519810	0	152963720	A	G
5	rs34603108	0	152964621	A	G
5	rs77976523	0	152964667	G	C
5	rs193042960	0	152964961	C	T
5	rs116789782	0	152964969	A	G
5	rs62384382	0	152965164	C	T
5	rs114033695	0	152965302	A	G
5	rs114450896	0	152966180	C	T
5	rs7709924	0	152966469	G	A
5	rs10515694	0	152966532	G	C
5	rs1493389	0	152967306	G	A
5	rs778815	0	152967713	T	C
5	rs17096210	0	152967795	A	T
5	rs17519935	0	152967831	A	T
5	rs778816	0	152968158	C	T
5	rs1493388	0	152968285	A	G
5	rs143336124	0	152968571	C	T
5	rs778817	0	152968894	C	T
5	rs778819	0	152969250	C	T
5	rs17114847	0	152969784	C	T
5	rs62384383	0	152969986	A	T
5	rs12521489	0	152970854	T	A
5	rs10051060	0	152970985	A	G
5	rs778820	0	152972108	T	C
5	rs778821	0	152972201	T	C
5	rs79177865	0	152972368	T	C
5	rs12520178	0	152972462	G	C
5	rs55946739	0	152972548	A	T
5	rs778822	0	152972700	G	T
5	rs115208295	0	152974528	T	C
5	rs72802653	0	152976215	G	A
5	rs114191810	0	152976266	G	C
5	rs778825	0	152976325	T	C
5	rs985998	0	152976451	G	T
5	rs116571489	0	152978835	T	G
5	rs66731359	0	152978840	T	C
5	rs778827	0	152978935	T	C
5	rs12658202	0	152979554	C	A
5	rs147890220	0	152979780	T	A
5	rs150466846	0	152980242	C	T
5	rs80160190	0	152980439	G	A
5	rs76290378	0	152981067	T	G
5	rs79431546	0	152982421	T	C
5	rs812389	0	152983125	C	T
5	rs12513963	0	152983336	C	T
5	rs58315664	0	152983706	A	G
5	rs11742223	0	152983887	T	C
5	rs11738883	0	152984062	C	A
5	rs11746037	0	152984259	A	G
5	rs41373946	0	152984480	A	G
5	rs76846259	0	152986057	T	C
5	rs1493387	0	152987703	A	G
5	rs1493386	0	152988074	C	T
5	rs1493385	0	152988090	T	A
5	rs115576876	0	152988726	C	T
5	rs6863948	0	152988730	A	G
5	rs1994862	0	152988910	C	G
5	rs778829	0	152989204	G	A
5	rs1994861	0	152989266	T	G
5	rs36016760	0	152989300	T	G
5	rs1994860	0	152989323	A	G
5	rs147176651	0	152989356	T	C
5	rs17520467	0	152989469	G	T
5	rs114069240	0	152989783	A	T
5	rs17114874	0	152989878	G	C
5	rs77492896	0	152990570	T	C
5	rs1493383	0	152991398	C	T
5	rs7703304	0	152991811	T	C
5	rs6866738	0	152992110	T	C
5	rs778830	0	152992528	T	G
5	rs142082435	0	152992816	C	T
5	rs28695255	0	152992891	C	T
5	rs6886847	0	152992892	A	G
5	rs6891885	0	152993231	G	A
5	rs2910268	0	152993589	G	T
5	rs116026552	0	152993605	G	A
5	rs1493405	0	152993989	A	T
5	rs9784658	0	152994523	G	A
5	rs75053155	0	152994872	T	A
5	rs80193910	0	152996556	G	T
5	rs79663791	0	152996803	C	T
5	rs77413365	0	152997043	G	A
5	rs77441833	0	152997065	T	G
5	rs17114876	0	152997075	C	T
5	rs12187326	0	152997318	C	T
5	rs1493404	0	152997521	C	T
5	rs1493403	0	152998172	C	T
5	rs1493402	0	152998409	T	C
5	rs12189130	0	152998609	A	G
5	rs778832	0	152998618	T	C
5	rs71588096	0	152999793	T	C
5	rs10515695	0	153000229	G	C
5	rs17592741	0	153000842	C	G
5	rs1873910	0	153001552	A	T
5	rs1873909	0	153001711	G	A
5	rs1873908	0	153001818	T	G
5	rs1493400	0	153002053	A	G
5	rs4958668	0	153002465	G	A
5	rs76239041	0	153002618	G	A
5	rs75849876	0	153002644	T	C
5	rs77841625	0	153002716	G	T
5	rs1083562	0	153002796	T	C
5	rs10515696	0	153002897	G	A
5	rs1559157	0	153003764	A	G
5	rs11747659	0	153003904	G	T
5	rs17592909	0	153004619	G	C
5	rs76134513	0	153004646	T	C
5	rs11748500	0	153004943	G	A
5	rs11748478	0	153004995	C	A
5	rs116103147	0	153005409	C	T
5	rs76538467	0	153005944	G	A
5	rs115617551	0	153006374	G	A
5	rs1422883	0	153006375	C	T
5	rs76309268	0	153006729	T	C
5	rs11746196	0	153007398	G	C
5	rs140493196	0	153007714	C	T
5	rs11746246	0	153007762	C	T
5	rs74680387	0	153008038	C	T
5	rs11747180	0	153008369	C	T
5	rs113674749	0	153008825	G	C
5	rs78056779	0	153008937	C	T
5	rs75158767	0	153009172	T	A
5	rs17521172	0	153009259	T	C
5	rs142431743	0	153009299	T	A
5	rs78613534	0	153009308	G	A
5	rs75052125	0	153009309	C	A
5	rs75274261	0	153009352	G	T
5	rs58880393	0	153009364	T	C
5	rs1422884	0	153009489	T	C
5	rs11748119	0	153009687	C	A
5	rs78726546	0	153010084	G	A
5	rs7727464	0	153010231	G	T
5	rs7727479	0	153010257	G	A
5	rs10515697	0	153010645	A	T
5	rs1422885	0	153010676	T	C
5	rs1422886	0	153010922	C	A
5	rs1422887	0	153010982	A	G
5	rs1422888	0	153011041	A	G
5	rs79784956	0	153011200	C	T
5	rs1862409	0	153011461	T	G
5	rs7737904	0	153012184	C	T
5	rs7737906	0	153012186	C	T
5	rs74569903	0	153012480	T	G
5	rs75299574	0	153013238	G	A
5	rs79440012	0	153013383	A	G
5	rs918523	0	153013431	T	C
5	rs1540383	0	153013444	G	A
5	rs12513984	0	153013485	C	T
5	rs137874393	0	153013510	A	G
5	rs2910266	0	153014862	G	A
5	rs2910265	0	153015274	G	C
5	rs78768686	0	153015474	G	A
5	rs11740548	0	153015506	C	T
5	rs11744124	0	153016014	T	C
5	rs11741455	0	153016450	G	A
5	rs11741456	0	153016451	G	A
5	rs1422889	0	153016533	T	A
5	rs79384849	0	153017286	A	G
5	rs76998334	0	153017367	A	T
5	rs2910263	0	153017418	G	A
5	rs1422892	0	153017520	A	C
5	rs17593426	0	153018237	T	G
5	rs74454198	0	153018240	G	A
5	rs111839397	0	153018548	G	A
5	rs77518904	0	153018635	G	A
5	rs72802659	0	153018815	G	C
5	rs2910261	0	153019167	A	G
5	rs2216649	0	153019210	G	T
5	rs2910260	0	153020030	T	C
5	rs1422893	0	153020593	A	C
5	rs1422894	0	153020606	C	T
5	rs115812938	0	153020785	G	A
5	rs1363672	0	153021531	A	G
5	rs17114887	0	153021549	C	T
5	rs1422895	0	153022276	T	C
5	rs75656467	0	153022747	A	G
5	rs76855501	0	153022806	G	A
5	rs11955628	0	153022881	T	C
5	rs1363673	0	153023165	A	G
5	rs62384391	0	153023198	C	G
5	rs149800467	0	153023390	T	G
5	rs17521666	0	153023536	C	G
5	rs1422897	0	153023864	A	C
5	rs79828381	0	153024099	G	T
5	rs74318284	0	153024269	G	A
5	rs77687707	0	153024419	G	A
5	rs2963954	0	153024581	T	C
5	rs2963953	0	153024944	T	C
5	rs76093993	0	153025151	G	A
5	rs729329	0	153027222	A	G
5	rs78478407	0	153027256	T	C
5	rs17593685	0	153027498	G	A
5	rs889060	0	153027516	G	A
5	rs889061	0	153027556	C	T
5	rs889062	0	153027837	T	C
5	rs11741942	0	153027838	G	A
5	rs2963950	0	153029472	C	T
5	rs55981636	0	153029872	T	A
5	rs707176	0	153029960	T	C
5	rs77185297	0	153030713	A	G
5	rs2963949	0	153030741	C	T
5	rs2910258	0	153030802	C	A
5	rs2963948	0	153030831	G	C
5	rs2963947	0	153030854	C	T
5	rs2963946	0	153030980	A	C
5	rs72802661	0	153031177	C	A
5	rs1363674	0	153031345	T	A
5	rs1363675	0	153031711	A	C
5	rs1363676	0	153031739	A	G
5	rs1422898	0	153032103	G	A
5	rs115589542	0	153032139	C	T
5	rs78917897	0	153032220	G	T
5	rs12520128	0	153032350	G	A
5	rs79428808	0	153032579	G	A
5	rs918524	0	153033626	T	C
5	rs2963945	0	153034075	C	T
5	rs1363677	0	153034687	G	A
5	rs76343216	0	153034774	T	C
5	rs41290595	0	153035182	C	T
5	rs2963944	0	153035525	A	G
5	rs113832286	0	153036467	C	T
5	rs970077	0	153037007	A	G
5	rs78974410	0	153037179	T	C
5	rs970078	0	153037214	G	T
5	rs141227699	0	153037322	G	C
5	rs982945	0	153037451	G	C
5	rs76859227	0	153037501	C	T
5	rs77721085	0	153037780	A	C
5	rs2963943	0	153037953	C	T
5	rs2963942	0	153038016	G	A
5	rs78546986	0	153038162	C	T
5	rs41436549	0	153038281	A	G
5	rs2910269	0	153038313	G	A
5	rs4958670	0	153038650	A	G
5	rs2910267	0	153039299	C	T
5	rs2963941	0	153039315	T	C
5	rs115024208	0	153039321	A	T
5	rs2963940	0	153039383	T	G
5	rs2963939	0	153039468	A	G
5	rs1363678	0	153040075	A	G
5	rs2042257	0	153040288	C	T
```
