## Supplementary material for "Characterization of shared and ancestry-specific signals driving complex traits using multi-ancestry fine-mapping": s2.afreq

```
#CHROM	ID	REF	ALT	ALT_FREQS	OBS_CT
5	rs29848	T	G	0.496032	1008
5	rs58240603	T	C	0.407738	1008
5	rs6579917	T	G	0.0119048	1008
5	rs17804556	A	G	0.407738	1008
5	rs42390	A	G	0.941468	1008
5	rs68163569	C	T	0.0119048	1008
5	rs78761612	G	A	0.0376984	1008
5	rs117351971	G	A	0.0376984	1008
5	rs138514358	G	T	0.0376984	1008
5	rs159494	T	C	0.941468	1008
5	rs17742422	A	G	0.445437	1008
5	rs149267123	C	A	0.031746	1008
5	rs58269055	C	T	0.0119048	1008
5	rs3909856	C	A	0.425595	1008
5	rs72802288	A	G	0.41369	1008
5	rs17742440	C	T	0.405754	1008
5	rs159583	C	T	0.900794	1008
5	rs17662569	A	G	0.424603	1008
5	rs10515655	T	C	0.418651	1008
5	rs61322394	T	C	0.0119048	1008
5	rs159584	T	C	0.943452	1008
5	rs77495856	C	T	0.460317	1008
5	rs159585	A	G	0.939484	1008
5	rs154698	T	C	0.939484	1008
5	rs154697	A	C	0.939484	1008
5	rs159587	T	G	0.939484	1008
5	rs159588	C	G	0.939484	1008
5	rs159589	T	G	0.939484	1008
5	rs154696	A	C	0.939484	1008
5	rs160037	C	T	0.427579	1008
5	rs160036	C	G	0.427579	1008
5	rs154695	G	T	0.939484	1008
5	rs154694	T	C	0.427579	1008
5	rs177439	G	A	0.427579	1008
5	rs787124	G	C	0.945437	1008
5	rs693104	G	A	0.487103	1008
5	rs29849	T	G	0.427579	1008
5	rs29850	T	C	0.939484	1008
5	rs117880136	G	A	0.00892857	1008
5	rs29851	T	C	0.41369	1008
5	rs43166	G	A	0.939484	1008
5	rs78673128	G	A	0.00793651	1008
5	rs29852	A	G	0.414683	1008
5	rs39805	G	A	0.940476	1008
5	rs116941507	C	T	0.0188492	1008
5	rs149569	C	T	0.480159	1008
5	rs72802298	A	C	0.0138889	1008
5	rs29853	G	C	0.945437	1008
5	rs159822	G	A	0.510913	1008
5	rs159495	C	T	0.510913	1008
5	rs11956862	G	A	0.0138889	1008
5	rs29855	C	T	0.428571	1008
5	rs39806	C	G	0.428571	1008
5	rs79839982	T	G	0.0138889	1008
5	rs160040	G	A	0.510913	1008
5	rs159821	G	A	0.512897	1008
5	rs159820	A	G	0.527778	1008
5	rs39580	A	G	0.939484	1008
5	rs149570	C	T	0.510913	1008
5	rs159819	A	G	0.510913	1008
5	rs160041	C	T	0.510913	1008
5	rs29856	G	T	0.414683	1008
5	rs150508	G	A	0.510913	1008
5	rs76244935	C	G	0.030754	1008
5	rs300670	A	G	0.510913	1008
5	rs153537	A	G	0.939484	1008
5	rs7730910	C	G	0.0138889	1008
5	rs153538	T	G	0.939484	1008
5	rs1662208	A	G	0.510913	1008
5	rs300669	C	T	0.510913	1008
5	rs9324718	G	A	0.0138889	1008
5	rs1508767	T	C	0.510913	1008
5	rs10477008	C	A	0.0138889	1008
5	rs499767	G	A	0.510913	1008
5	rs534607	C	T	0.510913	1008
5	rs303989	T	G	0.510913	1008
5	rs303990	A	G	0.510913	1008
5	rs303991	T	C	0.510913	1008
5	rs518297	G	A	0.939484	1008
5	rs891164	A	G	0.510913	1008
5	rs695205	T	C	0.510913	1008
5	rs532857	G	C	0.508929	1008
5	rs166197	C	T	0.430556	1008
5	rs10477009	G	C	0.0138889	1008
5	rs482564	A	G	0.510913	1008
5	rs116940481	C	T	0.0188492	1008
5	rs1650908	A	C	0.510913	1008
5	rs485313	G	A	0.510913	1008
5	rs487470	T	C	0.510913	1008
5	rs253730	A	T	0.945437	1008
5	rs72802301	C	A	0.0138889	1008
5	rs253729	T	C	0.939484	1008
5	rs511292	T	C	0.510913	1008
5	rs253728	A	G	0.945437	1008
5	rs253727	A	G	0.939484	1008
5	rs66860936	T	C	0.0138889	1008
5	rs78143059	T	C	0.0595238	1008
5	rs513050	A	G	0.510913	1008
5	rs514032	C	A	0.510913	1008
5	rs515833	A	G	0.510913	1008
5	rs516675	G	A	0.510913	1008
5	rs147140525	T	C	0.412698	1008
5	rs185252	G	A	0.428571	1008
5	rs2584914	A	G	0.510913	1008
5	rs253726	G	T	0.428571	1008
5	rs253725	A	G	0.939484	1008
5	rs2584913	C	A	0.510913	1008
5	rs1662207	A	T	0.510913	1008
5	rs1650909	C	T	0.510913	1008
5	rs253723	G	A	0.414683	1008
5	rs1662206	A	G	0.510913	1008
5	rs2584912	A	G	0.510913	1008
5	rs72804303	C	T	0.0138889	1008
5	rs440768	T	C	0.414683	1008
5	rs577045	T	C	0.510913	1008
5	rs526435	A	G	0.510913	1008
5	rs388795	T	A	0.939484	1008
5	rs527312	C	T	0.510913	1008
5	rs1896778	A	C	0.939484	1008
5	rs529108	T	C	0.510913	1008
5	rs471407	G	A	0.510913	1008
5	rs494362	C	A	0.510913	1008
5	rs553933	T	C	0.510913	1008
5	rs556591	A	G	0.510913	1008
5	rs557546	A	T	0.510913	1008
5	rs501708	G	T	0.484127	1008
5	rs80355994	C	T	0.030754	1008
5	rs523609	G	A	0.510913	1008
5	rs524587	C	A	0.510913	1008
5	rs524656	T	G	0.428571	1008
5	rs2584910	G	A	0.939484	1008
5	rs80072737	G	A	0.470238	1008
5	rs2562388	C	T	0.510913	1008
5	rs804966	C	T	0.510913	1008
5	rs475253	T	A	0.510913	1008
5	rs34268622	A	G	0.0138889	1008
5	rs167221	G	A	0.510913	1008
5	rs154108	T	G	0.415675	1008
5	rs154107	T	G	0.939484	1008
5	rs17112702	G	C	0.412698	1008
5	rs297454	T	C	0.510913	1008
5	rs297453	C	T	0.508929	1008
5	rs6878804	G	A	0.0138889	1008
5	rs154106	G	A	0.888889	1008
5	rs256151	G	A	0.014881	1008
5	rs154103	T	C	0.866071	1008
5	rs10075826	A	G	0.427579	1008
5	rs297450	G	A	0.388889	1008
5	rs154102	A	G	0.464286	1008
5	rs159576	G	A	0.344246	1008
5	rs148726016	G	A	0.0128968	1008
5	rs297449	A	C	0.409722	1008
5	rs10515656	C	T	0.425595	1008
5	rs256150	C	T	0.465278	1008
5	rs256149	G	A	0.465278	1008
5	rs256148	T	A	0.465278	1008
5	rs9790850	A	G	0.334325	1008
5	rs9791102	T	G	0.287698	1008
5	rs256147	C	A	0.465278	1008
5	rs256146	T	C	0.181548	1008
5	rs256145	T	C	0.465278	1008
5	rs256144	C	T	0.181548	1008
5	rs1650910	G	A	0.28373	1008
5	rs12153340	C	T	0.262897	1008
5	rs787118	G	A	0.460317	1008
5	rs534419	C	G	0.358135	1008
5	rs72804311	G	A	0.107143	1008
5	rs72804313	T	C	0.0119048	1008
5	rs9791157	A	C	0.287698	1008
5	rs9790972	G	A	0.287698	1008
5	rs149867770	G	A	0.0128968	1008
5	rs142054436	T	A	0.0168651	1008
5	rs410723	G	A	0.888889	1008
5	rs12657471	C	G	0.337302	1008
5	rs365773	A	G	0.169643	1008
5	rs76113218	C	A	0.094246	1008
5	rs78792863	T	C	0.0853175	1008
5	rs256142	C	T	0.465278	1008
5	rs147135737	A	G	0.0228175	1008
5	rs72804314	C	T	0.106151	1008
5	rs256141	A	T	0.122024	1008
5	rs4958294	C	T	0.337302	1008
5	rs154095	G	T	0.465278	1008
5	rs149918044	G	A	0.0119048	1008
5	rs56073409	G	A	0.015873	1008
5	rs153531	A	G	0.127976	1008
5	rs74901911	C	T	0.337302	1008
5	rs72804319	A	G	0.0119048	1008
5	rs29845	C	T	0.127976	1008
5	rs4958513	C	T	0.423611	1008
5	rs6886964	G	A	0.106151	1008
5	rs1035871	C	T	0.015873	1008
5	rs12186851	T	G	0.337302	1008
5	rs72804321	T	C	0.015873	1008
5	rs40812	C	T	0.889881	1008
5	rs12187636	A	G	0.339286	1008
5	rs29843	T	A	0.450397	1008
5	rs1428170	G	T	0.093254	1008
5	rs10053232	G	A	0.441468	1008
5	rs79940111	C	A	0.0188492	1008
5	rs29842	T	C	0.450397	1008
5	rs10454988	G	A	0.339286	1008
5	rs438345	A	G	0.455357	1008
5	rs390073	A	C	0.457341	1008
5	rs75033508	C	T	0.00992063	1008
5	rs11951033	C	T	0.513889	1008
5	rs43165	G	A	0.105159	1008
5	rs78297585	C	T	0.339286	1008
5	rs139059319	C	A	0.0436508	1008
5	rs4958295	T	C	0.338294	1008
5	rs13353990	G	A	0.428571	1008
5	rs10515653	C	T	0.0198413	1008
5	rs29838	G	A	0.891865	1008
5	rs29837	G	A	0.443452	1008
5	rs28378200	G	A	0.428571	1008
5	rs29836	T	G	0.443452	1008
5	rs75791115	A	G	0.0267857	1008
5	rs12657138	A	T	0.338294	1008
5	rs73274922	A	G	0.428571	1008
5	rs1551161	A	G	0.338294	1008
5	rs79748052	A	G	0.0277778	1008
5	rs29835	G	T	0.891865	1008
5	rs29834	A	G	0.958333	1008
5	rs29833	T	C	0.443452	1008
5	rs74923033	C	T	0.0198413	1008
5	rs29831	T	C	0.443452	1008
5	rs146752500	A	G	0.0168651	1008
5	rs74401987	A	G	0.0198413	1008
5	rs72804324	T	G	0.338294	1008
5	rs12659396	A	G	0.0218254	1008
5	rs29828	A	T	0.443452	1008
5	rs29827	G	A	0.891865	1008
5	rs29826	T	G	0.443452	1008
5	rs39804	T	C	0.443452	1008
5	rs29824	T	C	0.455357	1008
5	rs4958514	C	G	0.542659	1008
5	rs78069876	C	T	0.093254	1008
5	rs29822	T	C	0.891865	1008
5	rs39803	A	G	0.891865	1008
5	rs39802	C	G	0.891865	1008
5	rs72804325	G	A	0.106151	1008
5	rs6888953	G	A	0.106151	1008
5	rs256156	G	A	0.455357	1008
5	rs12187670	C	T	0.348214	1008
5	rs1428163	C	T	0.436508	1008
5	rs1428164	G	A	0.784722	1008
5	rs149219354	T	C	0.0168651	1008
5	rs118087402	A	G	0.0257937	1008
5	rs17662766	G	T	0.0198413	1008
5	rs6870106	C	A	0.0535714	1008
5	rs148958163	G	T	0.0109127	1008
5	rs12657451	C	T	0.37004	1008
5	rs153530	T	C	0.821429	1008
5	rs11167571	T	C	0.368056	1008
5	rs72804329	G	A	0.077381	1008
5	rs12188765	C	G	0.368056	1008
5	rs17804712	C	T	0.368056	1008
5	rs154690	T	C	0.819444	1008
5	rs76529819	T	C	0.0198413	1008
5	rs147424266	A	G	0.0119048	1008
5	rs154689	A	G	0.368056	1008
5	rs17742580	A	G	0.427579	1008
5	rs154688	A	G	0.368056	1008
5	rs6579919	A	T	0.368056	1008
5	rs13188666	A	G	0.368056	1008
5	rs79470543	C	A	0.015873	1008
5	rs6874463	C	T	0.451389	1008
5	rs6579920	C	T	0.816468	1008
5	rs76431333	G	A	0.0198413	1008
5	rs4403170	G	A	0.367063	1008
5	rs3846715	C	T	0.964286	1008
5	rs3857428	G	T	0.818452	1008
5	rs80012614	A	T	0.0198413	1008
5	rs59349033	T	C	0.371032	1008
5	rs17112817	T	C	0.077381	1008
5	rs3911204	G	C	0.373016	1008
5	rs3911203	T	C	0.820437	1008
5	rs68004240	C	T	0.371032	1008
5	rs71588038	A	T	0.367063	1008
5	rs78377798	T	A	0.428571	1008
5	rs138654220	C	T	0.0198413	1008
5	rs111391195	A	T	0.0198413	1008
5	rs111949707	A	G	0.0198413	1008
5	rs117903527	C	T	0.0198413	1008
5	rs167193	C	T	0.899802	1008
5	rs159229	C	T	0.897817	1008
5	rs59072205	T	G	0.077381	1008
5	rs1644490	C	G	0.372024	1008
5	rs7718912	C	T	0.427579	1008
5	rs148260386	G	A	0.0198413	1008
5	rs294951	G	A	0.372024	1008
5	rs294950	T	C	0.372024	1008
5	rs294949	G	A	0.820437	1008
5	rs294948	C	T	0.372024	1008
5	rs140417983	G	A	0.0257937	1008
5	rs57731027	C	T	0.427579	1008
5	rs116273052	G	A	0.077381	1008
5	rs159388	T	C	0.821429	1008
5	rs76537809	G	A	0.427579	1008
5	rs294947	T	C	0.897817	1008
5	rs118071064	T	G	0.00992063	1008
5	rs7729873	A	G	0.426587	1008
5	rs10223081	T	C	0.427579	1008
5	rs59753013	T	C	0.077381	1008
5	rs295894	T	C	0.530754	1008
5	rs62396574	T	C	0.077381	1008
5	rs192696	C	T	0.52877	1008
5	rs17112824	G	A	0.077381	1008
5	rs1376642	A	G	0.077381	1008
5	rs295893	T	C	0.102183	1008
5	rs295892	G	T	0.52877	1008
5	rs746606	A	G	0.0277778	1008
5	rs17804784	A	G	0.0882937	1008
5	rs72804333	T	C	0.077381	1008
5	rs17742645	G	T	0.426587	1008
5	rs17112847	G	A	0.077381	1008
5	rs75987718	T	C	0.415675	1008
5	rs187354679	G	C	0.00992063	1008
5	rs294957	G	T	0.527778	1008
5	rs294956	C	T	0.626984	1008
5	rs294955	G	A	0.102183	1008
5	rs294954	G	A	0.102183	1008
5	rs294953	A	G	0.52877	1008
5	rs294952	G	A	0.626984	1008
5	rs72804334	G	A	0.077381	1008
5	rs117982307	C	T	0.0198413	1008
5	rs117768529	A	T	0.0198413	1008
5	rs787751	G	A	0.614087	1008
5	rs72804337	G	A	0.077381	1008
5	rs72804338	G	A	0.077381	1008
5	rs295910	A	C	0.550595	1008
5	rs294968	G	A	0.548611	1008
5	rs143441896	T	C	0.0575397	1008
5	rs147991021	C	A	0.0198413	1008
5	rs294966	C	T	0.550595	1008
5	rs294965	A	G	0.530754	1008
5	rs113271655	G	A	0.0198413	1008
5	rs10515652	C	T	0.0753968	1008
5	rs294964	T	C	0.628968	1008
5	rs294962	G	A	0.550595	1008
5	rs73274997	G	A	0.0198413	1008
5	rs294961	G	T	0.550595	1008
5	rs294960	C	T	0.626984	1008
5	rs294959	A	G	0.189484	1008
5	rs148552755	A	G	0.0119048	1008
5	rs211496	C	T	0.622024	1008
5	rs74709923	G	A	0.0119048	1008
5	rs294958	A	G	0.607143	1008
5	rs77990714	C	T	0.0109127	1008
5	rs140168177	T	C	0.0138889	1008
5	rs294945	C	A	0.606151	1008
5	rs1366608	T	G	0.0496032	1008
5	rs73798042	A	G	0.390873	1008
5	rs10063522	A	G	0.404762	1008
5	rs150842839	T	A	0.0138889	1008
5	rs2434975	T	C	0.613095	1008
5	rs12717855	C	T	0.0505952	1008
5	rs1156008	T	C	0.72619	1008
5	rs11950895	C	T	0.0496032	1008
5	rs167169	T	C	0.727183	1008
5	rs11951697	G	A	0.0505952	1008
5	rs17742766	C	T	0.400794	1008
5	rs190903	G	A	0.6875	1008
5	rs77872196	A	G	0.119048	1008
5	rs73798047	C	A	0.402778	1008
5	rs2434976	G	A	0.737103	1008
5	rs1820802	A	T	0.400794	1008
5	rs6870899	A	G	0.0496032	1008
5	rs73798049	A	G	0.416667	1008
5	rs146986874	C	T	0.0357143	1008
5	rs294946	T	A	0.688492	1008
5	rs169819	A	T	0.738095	1008
5	rs145035115	T	C	0.0277778	1008
5	rs707173	C	T	0.964286	1008
5	rs17663037	A	G	0.0496032	1008
5	rs1422929	T	C	0.694444	1008
5	rs184153	G	C	0.964286	1008
5	rs1864198	A	G	0.0496032	1008
5	rs4639211	A	G	0.626984	1008
5	rs10062828	C	T	0.0496032	1008
5	rs139565451	G	A	0.0138889	1008
5	rs184329138	C	T	0.0138889	1008
5	rs35315506	G	A	0.627976	1008
5	rs1363691	T	C	0.693452	1008
5	rs140454048	G	A	0.0168651	1008
5	rs148118063	A	G	0.0287698	1008
5	rs1376640	T	C	0.0496032	1008
5	rs59283799	G	T	0.604167	1008
5	rs10055017	T	C	0.0287698	1008
5	rs159230	T	C	0.952381	1008
5	rs12659680	G	A	0.604167	1008
5	rs10064138	A	G	0.0277778	1008
5	rs4145597	G	T	0.605159	1008
5	rs149986218	T	C	0.0138889	1008
5	rs13164653	G	C	0.200397	1008
5	rs2034583	T	C	0.0277778	1008
5	rs79819974	G	A	0.0634921	1008
5	rs13165008	G	T	0.605159	1008
5	rs1023845	G	A	0.0287698	1008
5	rs294969	A	G	0.952381	1008
5	rs6878435	C	T	0.046627	1008
5	rs75553435	G	A	0.0277778	1008
5	rs1023846	T	C	0.0248016	1008
5	rs1023847	C	G	0.0277778	1008
5	rs7724185	C	T	0.046627	1008
5	rs76196342	T	C	0.0277778	1008
5	rs115776013	G	A	0.0267857	1008
5	rs6579922	T	C	0.046627	1008
5	rs12110208	G	C	0.607143	1008
5	rs76005589	T	C	0.0952381	1008
5	rs78266432	G	A	0.0248016	1008
5	rs114570017	C	T	0.0248016	1008
5	rs10065797	A	G	0.607143	1008
5	rs76247981	G	T	0.0248016	1008
5	rs1946487	T	C	0.0277778	1008
5	rs17663169	A	G	0.046627	1008
5	rs7712864	C	A	0.68254	1008
5	rs114357407	T	G	0.0248016	1008
5	rs10065021	T	C	0.0277778	1008
5	rs13174082	G	T	0.046627	1008
5	rs7722799	G	C	0.046627	1008
5	rs140025069	A	T	0.00892857	1008
5	rs11958294	A	G	0.681548	1008
5	rs17805030	A	G	0.404762	1008
5	rs294970	G	T	0.952381	1008
5	rs112949661	T	C	0.0287698	1008
5	rs115439441	C	T	0.0248016	1008
5	rs10035750	C	A	0.0267857	1008
5	rs34353295	G	A	0.605159	1008
5	rs17112916	A	T	0.0277778	1008
5	rs34789586	T	G	0.046627	1008
5	rs17805060	A	G	0.605159	1008
5	rs10071469	A	G	0.0287698	1008
5	rs13172327	A	G	0.046627	1008
5	rs146433751	C	A	0.014881	1008
5	rs111298210	G	A	0.678571	1008
5	rs77056211	T	C	0.0287698	1008
5	rs4958296	A	G	0.627976	1008
5	rs115443103	C	T	0.0248016	1008
5	rs76554484	C	T	0.078373	1008
5	rs7719313	T	G	0.997024	1008
5	rs77391662	C	T	0.0277778	1008
5	rs114259932	A	C	0.0248016	1008
5	rs1922676	T	C	0.0456349	1008
5	rs7705529	A	G	0.0277778	1008
5	rs78600812	A	G	0.0277778	1008
5	rs34708143	C	T	0.604167	1008
5	rs12654341	C	A	0.604167	1008
5	rs1422927	C	T	0.0277778	1008
5	rs2112693	C	T	0.270833	1008
5	rs17742951	A	T	0.605159	1008
5	rs79586605	C	A	0.00892857	1008
5	rs79438724	C	T	0.0257937	1008
5	rs12658298	T	C	0.605159	1008
5	rs1833761	T	C	0.680556	1008
5	rs6890344	T	C	0.0277778	1008
5	rs115081439	A	T	0.0248016	1008
5	rs35418692	C	A	0.604167	1008
5	rs78923212	C	T	0.0248016	1008
5	rs9885403	C	T	0.679563	1008
5	rs76594798	T	C	0.031746	1008
5	rs11167574	G	T	0.046627	1008
5	rs74604654	C	T	0.0248016	1008
5	rs115538706	C	T	0.0248016	1008
5	rs74489858	G	C	0.0248016	1008
5	rs187682615	G	A	0.0109127	1008
5	rs17663259	G	A	0.046627	1008
5	rs76486831	G	A	0.0277778	1008
5	rs7712145	T	G	0.047619	1008
5	rs79592630	C	T	0.0168651	1008
5	rs76358129	T	C	0.0248016	1008
5	rs17805126	C	T	0.270833	1008
5	rs13163589	A	G	0.00793651	1008
5	rs75496506	C	T	0.0277778	1008
5	rs4958297	G	C	0.606151	1008
5	rs4958298	G	T	0.605159	1008
5	rs17805132	G	A	0.270833	1008
5	rs13174282	C	G	0.604167	1008
5	rs13174724	C	T	0.604167	1008
5	rs10043946	G	A	0.0277778	1008
5	rs144193009	T	A	0.0248016	1008
5	rs1922675	G	A	0.270833	1008
5	rs1922674	T	A	0.0277778	1008
5	rs7717039	T	C	0.046627	1008
5	rs17112953	A	G	0.0287698	1008
5	rs74716978	A	G	0.0277778	1008
5	rs1895316	T	G	0.919643	1008
5	rs7443947	G	C	0.0287698	1008
5	rs7711764	A	C	0.0257937	1008
5	rs12657019	A	C	0.605159	1008
5	rs116063616	G	T	0.0277778	1008
5	rs11953334	T	A	0.046627	1008
5	rs4958521	T	C	0.605159	1008
5	rs74980638	T	C	0.0248016	1008
5	rs79849075	G	C	0.0585317	1008
5	rs28478867	A	T	0.0277778	1008
5	rs12515700	C	A	0.046627	1008
5	rs11951585	G	C	0.680556	1008
5	rs10515651	T	C	0.0287698	1008
5	rs75442939	C	A	0.0228175	1008
5	rs80198789	C	T	0.0277778	1008
5	rs4958522	A	G	0.678571	1008
5	rs4958523	C	A	0.603175	1008
5	rs76951690	T	C	0.0228175	1008
5	rs6888966	C	T	0.047619	1008
5	rs34888579	G	A	0.603175	1008
5	rs4958524	T	C	0.679563	1008
5	rs1895315	T	C	0.679563	1008
5	rs1922672	C	G	0.679563	1008
5	rs112174278	C	G	0.0228175	1008
5	rs113929593	A	G	0.0228175	1008
5	rs111873964	G	A	0.0238095	1008
5	rs112588848	G	T	0.0228175	1008
5	rs111261002	A	G	0.0228175	1008
5	rs112188382	G	A	0.0228175	1008
5	rs113985951	A	G	0.0228175	1008
5	rs111920903	A	G	0.0228175	1008
5	rs111339634	G	A	0.0228175	1008
5	rs113567972	G	A	0.0228175	1008
5	rs112910206	A	G	0.0228175	1008
5	rs79598491	A	T	0.0228175	1008
5	rs17743052	G	C	0.094246	1008
5	rs7721482	G	A	0.64881	1008
5	rs80236999	T	C	0.0228175	1008
5	rs112246062	A	G	0.0228175	1008
5	rs112839782	T	C	0.0228175	1008
5	rs111828547	A	G	0.0228175	1008
5	rs113735062	A	G	0.0228175	1008
5	rs111266553	C	T	0.0228175	1008
5	rs112179443	C	G	0.0228175	1008
5	rs112981893	G	A	0.0228175	1008
5	rs113435777	G	A	0.0228175	1008
5	rs112765885	A	G	0.0228175	1008
5	rs111300465	A	G	0.0228175	1008
5	rs1317661	A	G	0.675595	1008
5	rs113460674	C	T	0.0228175	1008
5	rs112842565	C	T	0.0228175	1008
5	rs142146487	G	T	0.014881	1008
5	rs78268471	A	C	0.0228175	1008
5	rs112004968	T	A	0.0238095	1008
5	rs112911835	G	A	0.0228175	1008
5	rs113548352	C	T	0.0228175	1008
5	rs17743064	C	A	0.271825	1008
5	rs112746882	T	C	0.0228175	1008
5	rs112247673	A	G	0.0228175	1008
5	rs111830689	A	T	0.0228175	1008
5	rs112499069	A	T	0.0277778	1008
5	rs111271095	G	C	0.0228175	1008
5	rs113629921	C	T	0.0238095	1008
5	rs11951018	C	T	0.046627	1008
5	rs111620564	A	G	0.0228175	1008
5	rs112573775	G	A	0.0228175	1008
5	rs1895314	C	G	0.0228175	1008
5	rs1895313	C	T	0.0228175	1008
5	rs111349342	G	A	0.0228175	1008
5	rs1895312	G	A	0.0228175	1008
5	rs7721350	G	T	0.645833	1008
5	rs113033722	G	A	0.0228175	1008
5	rs112979006	T	A	0.0228175	1008
5	rs113109760	C	T	0.0228175	1008
5	rs78087955	A	G	0.0228175	1008
5	rs74882101	A	G	0.0228175	1008
5	rs147360190	C	T	0.0228175	1008
5	rs113839003	C	T	0.0228175	1008
5	rs2112694	A	G	0.046627	1008
5	rs1574034	G	A	0.0228175	1008
5	rs1124773	C	T	0.0228175	1008
5	rs6890315	T	C	0.274802	1008
5	rs77752710	T	C	0.014881	1008
5	rs72804360	A	G	0.00198413	1008
5	rs12519134	T	A	0.0972222	1008
5	rs74710699	A	C	0.0238095	1008
5	rs11167575	T	C	0.757937	1008
5	rs72804362	C	T	0.127976	1008
5	rs117422984	G	C	0.116071	1008
5	rs67302910	G	A	0.441468	1008
5	rs6579924	C	T	0.848214	1008
5	rs62396630	G	A	0.0585317	1008
5	rs72804364	G	A	0.0297619	1008
5	rs75916435	G	A	0.0337302	1008
5	rs10077784	T	C	0.848214	1008
5	rs56044017	C	T	0.0297619	1008
5	rs1997520	A	G	0.752976	1008
5	rs1997519	C	T	0.752976	1008
5	rs9324721	G	A	0.753968	1008
5	rs4569858	T	C	0.752976	1008
5	rs2204899	G	A	0.752976	1008
5	rs17112991	A	C	0.0277778	1008
5	rs17112995	C	A	0.0605159	1008
5	rs1922670	T	C	0.844246	1008
5	rs1922669	T	C	0.751984	1008
5	rs1895323	G	A	0.751984	1008
5	rs1922668	T	C	0.751984	1008
5	rs150310378	A	T	0.0119048	1008
5	rs17443704	G	A	0.0297619	1008
5	rs6876527	G	A	0.751984	1008
5	rs72804371	A	T	0.0297619	1008
5	rs1862393	G	T	0.752976	1008
5	rs1862394	G	A	0.753968	1008
5	rs10037446	A	G	0.753968	1008
5	rs6882001	A	G	0.753968	1008
5	rs2112696	G	A	0.844246	1008
5	rs4958525	G	A	0.0297619	1008
5	rs2161400	G	C	0.753968	1008
5	rs6888214	C	A	0.753968	1008
5	rs72804375	T	C	0.0297619	1008
5	rs11743409	A	G	0.753968	1008
5	rs10078065	G	A	0.753968	1008
5	rs4034959	C	T	0.753968	1008
5	rs62394461	T	C	0.0605159	1008
5	rs2103409	G	C	0.753968	1008
5	rs2103408	T	C	0.753968	1008
5	rs10052110	G	A	0.753968	1008
5	rs13176984	T	C	0.318452	1008
5	rs7706659	G	T	0.753968	1008
5	rs6579925	G	A	0.753968	1008
5	rs6579926	G	A	0.844246	1008
5	rs6579927	C	T	0.753968	1008
5	rs6579928	T	C	0.753968	1008
5	rs6870223	C	T	0.753968	1008
5	rs6870407	A	T	0.753968	1008
5	rs6870567	A	G	0.753968	1008
5	rs10054288	G	A	0.753968	1008
5	rs1895328	T	A	0.753968	1008
5	rs143465686	G	T	0.0277778	1008
5	rs1895327	G	A	0.844246	1008
5	rs7716404	A	C	0.757937	1008
5	rs7716658	C	T	0.756944	1008
5	rs12187029	G	C	0.753968	1008
5	rs12187019	C	T	0.753968	1008
5	rs12187043	G	A	0.753968	1008
5	rs12187221	G	A	0.753968	1008
5	rs13172915	C	T	0.755952	1008
5	rs13155261	T	A	0.755952	1008
5	rs79822112	C	T	0.0575397	1008
5	rs13173220	C	A	0.742063	1008
5	rs1862396	A	G	0.742063	1008
5	rs1862395	C	G	0.742063	1008
5	rs10214018	A	T	0.743056	1008
5	rs10214020	A	G	0.742063	1008
5	rs2216644	G	T	0.742063	1008
5	rs2216643	A	C	0.741071	1008
5	rs2194143	A	G	0.742063	1008
5	rs4034960	A	G	0.742063	1008
5	rs4034961	T	A	0.742063	1008
5	rs4034962	A	G	0.742063	1008
5	rs4034963	C	T	0.845238	1008
5	rs13154974	A	G	0.742063	1008
5	rs11741839	T	C	0.742063	1008
5	rs11741840	T	C	0.742063	1008
5	rs1922671	G	A	0.742063	1008
5	rs1805288	T	C	0.741071	1008
5	rs1895324	A	G	0.741071	1008
5	rs5009945	G	T	0.741071	1008
5	rs5009946	A	T	0.741071	1008
5	rs7729379	T	C	0.740079	1008
5	rs13180768	T	C	0.740079	1008
5	rs7709816	G	A	0.740079	1008
5	rs7709598	A	G	0.740079	1008
5	rs7709605	A	G	0.740079	1008
5	rs4034965	G	A	0.740079	1008
5	rs4034966	G	A	0.838294	1008
5	rs1833649	G	A	0.740079	1008
5	rs17113042	A	G	0.0257937	1008
5	rs7715389	G	A	0.843254	1008
5	rs11950281	C	T	0.0734127	1008
5	rs11167576	T	C	0.768849	1008
5	rs72806351	A	T	0.0287698	1008
5	rs1922667	G	A	0.740079	1008
5	rs1922666	T	C	0.843254	1008
5	rs6579929	C	A	0.738095	1008
5	rs2020191	C	T	0.740079	1008
5	rs2020189	A	G	0.740079	1008
5	rs77109331	C	A	0.0238095	1008
5	rs4958299	C	A	0.257937	1008
5	rs1422358	C	T	0.257937	1008
5	rs1422359	A	G	0.256944	1008
5	rs1422360	G	A	0.257937	1008
5	rs62394463	C	T	0.257937	1008
5	rs62394464	G	A	0.257937	1008
5	rs61312249	T	A	0.257937	1008
5	rs60277528	G	T	0.257937	1008
5	rs61460223	T	G	0.257937	1008
5	rs60730573	A	G	0.154762	1008
5	rs17445892	T	C	0.257937	1008
5	rs60664974	T	G	0.154762	1008
5	rs1363424	G	A	0.257937	1008
5	rs374032286	T	C	0.0119048	1008
5	rs10064093	G	A	0.257937	1008
5	rs56237127	A	G	0.0744048	1008
5	rs17113066	C	T	0.154762	1008
5	rs10064171	C	G	0.257937	1008
5	rs79651516	C	T	0.030754	1008
5	rs72806361	C	T	0.00297619	1008
5	rs72806362	C	T	0.00198413	1008
5	rs62394469	G	A	0.0734127	1008
5	rs59408150	T	C	0.154762	1008
5	rs60040053	G	A	0.154762	1008
5	rs60666977	G	C	0.154762	1008
5	rs67686803	A	G	0.417659	1008
5	rs1422361	G	A	0.229167	1008
5	rs55664233	C	T	0.0734127	1008
5	rs72806363	C	G	0.0287698	1008
5	rs72806364	C	T	0.0297619	1008
5	rs146078418	T	A	0.0287698	1008
5	rs62394475	T	C	0.261905	1008
5	rs1862285	A	T	0.261905	1008
5	rs73279044	C	T	0.15873	1008
5	rs62394476	G	A	0.0744048	1008
5	rs62394477	C	A	0.232143	1008
5	rs62394478	C	T	0.0734127	1008
5	rs138987469	G	A	0.0277778	1008
5	rs11167578	G	A	0.15873	1008
5	rs80194771	G	A	0.0178571	1008
5	rs73279045	C	T	0.15873	1008
5	rs4958527	G	C	0.0734127	1008
5	rs72806368	A	G	0.00297619	1008
5	rs62394479	T	C	0.0744048	1008
5	rs142146626	G	C	0.0119048	1008
5	rs80091187	T	C	0.0287698	1008
5	rs67575700	G	A	0.1875	1008
5	rs73279051	G	A	0.157738	1008
5	rs723427	G	A	0.00297619	1008
5	rs13357566	A	G	0.188492	1008
5	rs1363419	A	G	0.0287698	1008
5	rs2348646	A	C	0.1875	1008
5	rs17113078	G	A	0.157738	1008
5	rs17446143	C	T	0.0297619	1008
5	rs66579862	G	T	0.1875	1008
5	rs72806373	C	T	0.0287698	1008
5	rs56301012	G	A	0.0734127	1008
5	rs17543304	G	A	0.0734127	1008
5	rs7722129	G	C	0.1875	1008
5	rs1363418	T	G	0.0287698	1008
5	rs2881985	G	C	0.00297619	1008
5	rs1946226	C	T	0.157738	1008
5	rs55826009	C	T	0.0287698	1008
5	rs17543421	T	C	0.0287698	1008
5	rs72806376	C	T	0.0287698	1008
5	rs72806378	A	G	0.0287698	1008
5	rs28625684	T	C	0.1875	1008
5	rs72806379	C	T	0.0287698	1008
5	rs17113089	A	G	0.0257937	1008
5	rs72806381	T	A	0.0734127	1008
5	rs67427655	T	A	0.1875	1008
5	rs7704938	C	T	0.260913	1008
5	rs74333069	C	T	0.233135	1008
5	rs72806384	A	G	0.0287698	1008
5	rs72806385	G	A	0.0287698	1008
5	rs7726438	T	C	0.260913	1008
5	rs57756164	T	C	0.157738	1008
5	rs62394492	T	G	0.0734127	1008
5	rs72806389	T	C	0.0287698	1008
5	rs62394493	C	A	0.0734127	1008
5	rs56019388	T	G	0.00297619	1008
5	rs117482378	T	C	0.0257937	1008
5	rs7737302	C	T	0.1875	1008
5	rs72806396	G	A	0.00297619	1008
5	rs7704063	A	C	0.1875	1008
5	rs1035401	T	C	0.0287698	1008
5	rs1035400	A	G	0.1875	1008
5	rs2112538	G	T	0.0287698	1008
5	rs138111311	G	A	0.0238095	1008
5	rs72806400	C	T	0.00297619	1008
5	rs17113105	A	G	0.0287698	1008
5	rs72806402	C	A	0.00297619	1008
5	rs17113106	A	G	0.137897	1008
5	rs117404646	C	T	0.0287698	1008
5	rs2348647	C	A	0.1875	1008
5	rs2348648	C	T	0.0287698	1008
5	rs117969409	G	A	0.0257937	1008
5	rs17543712	C	G	0.0287698	1008
5	rs1422350	C	T	0.157738	1008
5	rs4958300	A	G	0.1875	1008
5	rs1363415	C	T	0.157738	1008
5	rs1363414	A	G	0.15873	1008
5	rs73280928	C	A	0.157738	1008
5	rs68155174	A	G	0.1875	1008
5	rs73280931	T	G	0.157738	1008
5	rs72808303	C	T	0.00297619	1008
5	rs73280933	C	T	0.157738	1008
5	rs11959224	A	G	0.1875	1008
5	rs6876461	T	C	0.1875	1008
5	rs370803136	G	T	0.0625	1008
5	rs375588261	G	A	0.0238095	1008
5	rs60161211	G	A	0.157738	1008
5	rs4958529	T	C	0.1875	1008
5	rs56656211	C	T	0.157738	1008
5	rs61522636	A	G	0.157738	1008
5	rs140944047	T	A	0.0327381	1008
5	rs72808307	G	A	0.0287698	1008
5	rs766895	G	A	0.0287698	1008
5	rs73280942	T	G	0.157738	1008
5	rs7703937	T	C	0.1875	1008
5	rs62394495	T	C	0.0734127	1008
5	rs17446807	T	C	0.0734127	1008
5	rs114133296	G	A	0.0287698	1008
5	rs72808310	T	C	0.030754	1008
5	rs17446828	A	G	0.1875	1008
5	rs56741013	C	A	0.157738	1008
5	rs17113138	G	T	0.1875	1008
5	rs17113141	A	G	0.156746	1008
5	rs59086178	C	T	0.156746	1008
5	rs56221251	A	C	0.186508	1008
5	rs62394496	C	A	0.0724206	1008
5	rs17113145	C	T	0.186508	1008
5	rs183946978	A	T	0.0575397	1008
5	rs1010254	C	T	0.186508	1008
5	rs6870097	A	T	0.186508	1008
5	rs6870816	G	T	0.186508	1008
5	rs6896780	T	C	0.186508	1008
5	rs149139046	A	G	0.0486111	1008
5	rs62394497	G	A	0.0724206	1008
5	rs60548470	A	G	0.156746	1008
5	rs141510711	C	T	0.0248016	1008
5	rs10043555	A	G	0.156746	1008
5	rs17113158	C	G	0.0257937	1008
5	rs1002798	A	G	0.156746	1008
5	rs78259450	G	C	0.0585317	1008
5	rs55696736	A	G	0.0724206	1008
5	rs17447016	A	C	0.0287698	1008
5	rs10223089	A	G	0.27381	1008
5	rs10223090	A	G	0.15873	1008
5	rs2161291	G	A	0.27381	1008
5	rs10223235	G	C	0.24504	1008
5	rs138378181	C	T	0.0138889	1008
5	rs2016865	G	A	0.27381	1008
5	rs1006969	A	G	0.27381	1008
5	rs2112537	T	A	0.15873	1008
5	rs9324725	G	A	0.24504	1008
5	rs4552577	T	C	0.27381	1008
5	rs149475880	C	T	0.00892857	1008
5	rs4552578	T	C	0.276786	1008
5	rs12110035	G	C	0.27381	1008
5	rs114626875	G	A	0.0367063	1008
5	rs55920366	G	A	0.0287698	1008
5	rs72808320	G	C	0.00297619	1008
5	rs62394500	A	T	0.24504	1008
5	rs918462	A	G	0.24504	1008
5	rs918461	G	A	0.27381	1008
5	rs918460	G	A	0.27381	1008
5	rs72808322	G	A	0.0287698	1008
5	rs72808324	T	C	0.0287698	1008
5	rs10059148	T	A	0.27381	1008
5	rs62394501	C	T	0.0853175	1008
5	rs138934875	C	G	0.0367063	1008
5	rs62394502	G	T	0.27381	1008
5	rs72808326	G	A	0.0287698	1008
5	rs114309942	G	A	0.0287698	1008
5	rs78236237	T	C	0.189484	1008
5	rs55655970	T	C	0.276786	1008
5	rs61254880	G	A	0.274802	1008
5	rs61579841	T	C	0.277778	1008
5	rs11950114	G	T	0.0853175	1008
5	rs10477015	T	G	0.24504	1008
5	rs10477016	C	T	0.24504	1008
5	rs1592895	A	G	0.27381	1008
5	rs79617533	T	C	0.15873	1008
5	rs1592896	G	T	0.0287698	1008
5	rs62394506	G	C	0.0853175	1008
5	rs72808328	G	A	0.0287698	1008
5	rs62394507	G	A	0.27381	1008
5	rs72808330	A	G	0.0287698	1008
5	rs11954622	T	C	0.27381	1008
5	rs141314942	A	G	0.0109127	1008
5	rs991637	C	A	0.0287698	1008
5	rs991636	A	G	0.27381	1008
5	rs991635	A	G	0.0287698	1008
5	rs991634	A	T	0.27381	1008
5	rs58797938	C	T	0.0515873	1008
5	rs115672114	G	T	0.0287698	1008
5	rs145571675	A	G	0.0287698	1008
5	rs34598240	G	A	0.27381	1008
5	rs56093149	G	A	0.0853175	1008
5	rs75674626	T	C	0.00694444	1008
5	rs56261934	C	A	0.0287698	1008
5	rs55693068	T	A	0.00297619	1008
5	rs4958530	A	G	0.27381	1008
5	rs7713838	C	A	0.24504	1008
5	rs116841993	C	G	0.0257937	1008
5	rs17447280	T	C	0.0853175	1008
5	rs1422354	C	T	0.276786	1008
5	rs1422352	T	C	0.276786	1008
5	rs6579934	C	T	0.248016	1008
5	rs1363417	A	G	0.276786	1008
5	rs1363416	C	A	0.276786	1008
5	rs994615	C	T	0.276786	1008
5	rs59339342	A	G	0.15873	1008
5	rs1422349	C	T	0.27381	1008
5	rs1422348	A	G	0.691468	1008
5	rs1363413	C	T	0.0287698	1008
5	rs72808338	C	T	0.0287698	1008
5	rs6860799	A	G	0.27381	1008
5	rs73280996	C	T	0.106151	1008
5	rs4958301	G	T	0.269841	1008
5	rs6866637	G	C	0.263889	1008
5	rs55917590	G	T	0.0277778	1008
5	rs55726523	C	T	0.0277778	1008
5	rs6866565	A	G	0.260913	1008
5	rs55689355	C	G	0.0267857	1008
5	rs17544525	A	C	0.0257937	1008
5	rs56091570	A	G	0.0257937	1008
5	rs2194085	C	G	0.299603	1008
5	rs957211	T	A	0.0257937	1008
5	rs1363411	G	A	0.412698	1008
5	rs61414607	A	G	0.093254	1008
5	rs10515658	C	T	0.0257937	1008
5	rs72808345	G	A	0.0257937	1008
5	rs2348421	T	C	0.0257937	1008
5	rs2348422	G	A	0.0257937	1008
5	rs56035552	T	C	0.0257937	1008
5	rs888878	C	T	0.0257937	1008
5	rs2348423	A	G	0.41369	1008
5	rs888877	C	T	0.0257937	1008
5	rs72808347	G	C	0.0257937	1008
5	rs111302028	C	T	0.0257937	1008
5	rs72808348	G	A	0.0257937	1008
5	rs56245652	A	G	0.0257937	1008
5	rs111899413	G	A	0.0257937	1008
5	rs141463741	G	A	0.0257937	1008
5	rs149568676	T	G	0.0257937	1008
5	rs56125782	A	G	0.0257937	1008
5	rs56382127	C	T	0.0257937	1008
5	rs55761989	G	A	0.0257937	1008
5	rs10042796	C	A	0.094246	1008
5	rs10045708	T	G	0.094246	1008
5	rs72791404	C	T	0.0257937	1008
5	rs72791406	A	G	0.0257937	1008
5	rs72791407	A	T	0.0257937	1008
5	rs72791408	T	C	0.0257937	1008
5	rs72791409	A	C	0.0257937	1008
5	rs72791410	T	C	0.0257937	1008
5	rs72791411	T	A	0.0257937	1008
5	rs55715312	G	A	0.0257937	1008
5	rs10515660	G	T	0.0257937	1008
5	rs10515661	G	C	0.0257937	1008
5	rs72791413	T	C	0.0257937	1008
5	rs72791415	C	A	0.0257937	1008
5	rs2348424	A	G	0.41369	1008
5	rs1156932	C	T	0.0257937	1008
5	rs1156933	C	T	0.0257937	1008
5	rs1156934	G	A	0.41369	1008
5	rs2348425	C	G	0.0257937	1008
5	rs1319549	C	T	0.0257937	1008
5	rs4392608	G	A	0.0257937	1008
5	rs2348426	A	G	0.0257937	1008
5	rs79071151	C	T	0.0257937	1008
5	rs1541651	T	G	0.0257937	1008
5	rs1541652	A	G	0.0257937	1008
5	rs1541653	T	C	0.0257937	1008
5	rs1422356	G	C	0.0257937	1008
5	rs80126375	A	C	0.0218254	1008
5	rs72791419	A	G	0.0257937	1008
5	rs10515662	T	C	0.0257937	1008
5	rs982418	T	C	0.0257937	1008
5	rs982419	G	C	0.41369	1008
5	rs1363420	C	T	0.0257937	1008
5	rs1363421	C	T	0.0257937	1008
5	rs10515663	C	T	0.0257937	1008
5	rs79782550	T	C	0.0178571	1008
5	rs10476783	G	A	0.41369	1008
5	rs72791420	A	G	0.0257937	1008
5	rs72791421	G	T	0.0257937	1008
5	rs72791422	T	C	0.0257937	1008
5	rs72791423	T	C	0.0257937	1008
5	rs118114024	A	T	0.077381	1008
5	rs72791424	A	C	0.0257937	1008
5	rs72791425	A	G	0.0257937	1008
5	rs55911705	G	A	0.0267857	1008
5	rs56074869	T	A	0.0267857	1008
5	rs982714	C	T	0.0257937	1008
5	rs73799615	G	A	0.0436508	1008
5	rs982715	A	C	0.0257937	1008
5	rs982716	C	T	0.0267857	1008
5	rs182211154	T	C	0.0198413	1008
5	rs4958303	A	T	0.0257937	1008
5	rs4958531	T	C	0.0257937	1008
5	rs4958532	G	A	0.0257937	1008
5	rs1895245	G	T	0.0257937	1008
5	rs1422357	C	A	0.0257937	1008
5	rs17545297	A	G	0.0257937	1008
5	rs3792906	T	C	0.414683	1008
5	rs3792907	C	T	0.0267857	1008
5	rs17545332	T	C	0.0257937	1008
5	rs17545367	A	T	0.0257937	1008
5	rs17448276	A	G	0.00496032	1008
5	rs72791429	A	C	0.0257937	1008
5	rs3828683	C	T	0.414683	1008
5	rs3828684	G	A	0.0257937	1008
5	rs72791432	T	C	0.0257937	1008
5	rs3828685	G	A	0.634921	1008
5	rs72791434	C	A	0.0257937	1008
5	rs72791435	G	A	0.0257937	1008
5	rs17448379	A	G	0.0257937	1008
5	rs17448407	T	G	0.0257937	1008
5	rs4958534	A	G	0.0257937	1008
5	rs17545590	C	T	0.00297619	1008
5	rs4958535	C	G	0.0257937	1008
5	rs3763130	G	T	0.0257937	1008
5	rs17448511	A	G	0.0257937	1008
5	rs111939424	C	T	0.00297619	1008
5	rs113309975	C	T	0.0257937	1008
5	rs17545665	C	T	0.0257937	1008
5	rs72791441	A	G	0.0257937	1008
5	rs72791442	A	G	0.0257937	1008
5	rs10476784	T	C	0.0267857	1008
5	rs79839671	T	C	0.0228175	1008
5	rs72791443	T	C	0.00297619	1008
5	rs716257	A	G	0.0257937	1008
5	rs958955	G	A	0.0257937	1008
5	rs1363423	C	T	0.0257937	1008
5	rs716256	G	A	0.0257937	1008
5	rs76806759	C	T	0.0178571	1008
5	rs41290593	C	A	0.0257937	1008
5	rs10434724	T	C	0.295635	1008
5	rs72791445	A	G	0.0257937	1008
5	rs10515664	A	G	0.0257937	1008
5	rs72791446	T	G	0.0257937	1008
5	rs72791447	A	G	0.0257937	1008
5	rs187440122	A	G	0.00595238	1008
5	rs72791449	A	G	0.0257937	1008
5	rs7341041	A	G	0.295635	1008
5	rs4958304	A	C	0.0257937	1008
5	rs72791451	A	G	0.0267857	1008
5	rs72791452	T	C	0.0257937	1008
5	rs10515665	T	A	0.0257937	1008
5	rs72791454	A	T	0.0257937	1008
5	rs10515666	A	G	0.215278	1008
5	rs17448739	C	A	0.0257937	1008
5	rs72791456	G	A	0.0257937	1008
5	rs17545881	T	A	0.0257937	1008
5	rs10515667	G	A	0.0257937	1008
5	rs72791458	A	G	0.0267857	1008
5	rs73282718	A	T	0.014881	1008
5	rs12658265	A	T	0.295635	1008
5	rs3749787	G	A	0.295635	1008
5	rs145273801	G	A	0.0248016	1008
5	rs4958536	A	G	0.0257937	1008
5	rs4958537	G	A	0.0257937	1008
5	rs72791461	T	C	0.0257937	1008
5	rs72791463	C	T	0.0257937	1008
5	rs11954677	G	A	0.295635	1008
5	rs184130676	T	C	0.0396825	1008
5	rs117596791	A	G	0.0238095	1008
5	rs72791464	C	T	0.0257937	1008
5	rs112977446	A	G	0.0257937	1008
5	rs116813055	G	T	0.0257937	1008
5	rs142910474	G	A	0.119048	1008
5	rs73282722	T	G	0.119048	1008
5	rs80045608	G	T	0.077381	1008
5	rs73282726	G	A	0.093254	1008
5	rs11953436	G	A	0.119048	1008
5	rs77144879	C	T	0.22123	1008
5	rs117843397	A	G	0.0218254	1008
5	rs10040373	C	T	0.093254	1008
5	rs34482736	A	T	0.093254	1008
5	rs55687380	G	C	0.0257937	1008
5	rs17448815	T	C	0.0257937	1008
5	rs72791468	C	T	0.0257937	1008
5	rs9686172	A	G	0.119048	1008
5	rs181851434	T	C	0.00992063	1008
5	rs9687964	T	G	0.119048	1008
5	rs9688095	T	C	0.119048	1008
5	rs72791470	A	G	0.0257937	1008
5	rs2098636	T	A	0.119048	1008
5	rs1422369	A	T	0.119048	1008
5	rs1422370	A	G	0.119048	1008
5	rs1422371	C	G	0.0257937	1008
5	rs72791475	G	A	0.0257937	1008
5	rs13355544	A	T	0.093254	1008
5	rs1363427	A	G	0.119048	1008
5	rs59081446	A	G	0.093254	1008
5	rs2080933	A	G	0.295635	1008
5	rs72791477	G	A	0.0257937	1008
5	rs118049382	C	T	0.077381	1008
5	rs2216618	A	G	0.093254	1008
5	rs111274157	C	T	0.093254	1008
5	rs117458549	C	A	0.0228175	1008
5	rs56171615	A	T	0.0257937	1008
5	rs2194086	G	A	0.093254	1008
5	rs112729802	C	T	0.0257937	1008
5	rs9324728	T	A	0.093254	1008
5	rs17546111	G	A	0.0267857	1008
5	rs60386518	T	C	0.355159	1008
5	rs17546132	G	A	0.0267857	1008
5	rs10515668	G	A	0.0267857	1008
5	rs72791481	T	C	0.0267857	1008
5	rs1422337	G	A	0.295635	1008
5	rs1946224	C	T	0.0267857	1008
5	rs1422338	A	G	0.093254	1008
5	rs13188352	A	G	0.093254	1008
5	rs10051177	G	A	0.093254	1008
5	rs1363406	A	G	0.356151	1008
5	rs11739168	C	T	0.22123	1008
5	rs17113223	C	T	0.0228175	1008
5	rs11745796	A	G	0.0605159	1008
5	rs17113231	G	C	0.295635	1008
5	rs72791485	A	G	0.0267857	1008
5	rs76631343	T	A	0.077381	1008
5	rs17546335	C	G	0.0267857	1008
5	rs35646221	A	T	0.355159	1008
5	rs13171889	G	A	0.093254	1008
5	rs17546405	A	G	0.0267857	1008
5	rs72791486	C	A	0.0267857	1008
5	rs72791488	G	T	0.0267857	1008
5	rs1946225	T	G	0.0267857	1008
5	rs79710953	A	G	0.0664683	1008
5	rs72791490	G	A	0.0267857	1008
5	rs72791492	A	G	0.0267857	1008
5	rs72791494	G	T	0.0267857	1008
5	rs72791495	G	T	0.0267857	1008
5	rs55893124	C	T	0.0267857	1008
5	rs4958541	A	G	0.0267857	1008
5	rs4958542	T	C	0.414683	1008
5	rs72791498	G	A	0.0277778	1008
5	rs144829438	C	T	0.0238095	1008
5	rs2042202	C	T	0.414683	1008
5	rs72791499	G	A	0.0267857	1008
5	rs2042203	C	T	0.21131	1008
5	rs2080929	T	C	0.0267857	1008
5	rs2080930	A	C	0.0267857	1008
5	rs145008880	A	G	0.0248016	1008
5	rs2080931	A	C	0.414683	1008
5	rs13167416	T	C	0.093254	1008
5	rs4958543	A	G	0.0267857	1008
5	rs17113236	T	A	0.294643	1008
5	rs10063682	C	G	0.093254	1008
5	rs1549196	A	C	0.414683	1008
5	rs113559777	T	C	0.0267857	1008
5	rs2194084	T	C	0.0267857	1008
5	rs73800410	T	C	0.219246	1008
5	rs147863152	C	T	0.0119048	1008
5	rs116998004	G	A	0.0257937	1008
5	rs76047091	T	A	0.0376984	1008
5	rs1422339	T	A	0.414683	1008
5	rs72793405	C	T	0.0267857	1008
5	rs1820039	A	C	0.294643	1008
5	rs117460002	C	T	0.014881	1008
5	rs12189223	T	C	0.094246	1008
5	rs72793406	G	A	0.0267857	1008
5	rs147845512	G	A	0.031746	1008
5	rs78482886	A	T	0.0138889	1008
5	rs75030755	C	T	0.0138889	1008
5	rs72793407	T	A	0.0267857	1008
5	rs72793408	G	C	0.0267857	1008
5	rs10515670	C	A	0.0267857	1008
5	rs12188805	G	A	0.094246	1008
5	rs1549194	G	C	0.414683	1008
5	rs72793410	C	T	0.0267857	1008
5	rs72793411	T	G	0.0267857	1008
5	rs147396577	C	T	0.0238095	1008
5	rs60638595	G	A	0.0138889	1008
5	rs72793413	A	G	0.0267857	1008
5	rs12656839	G	C	0.415675	1008
5	rs148507645	G	A	0.0228175	1008
5	rs72793414	G	A	0.00297619	1008
5	rs72793415	T	C	0.0267857	1008
5	rs78183697	G	A	0.0853175	1008
5	rs75299720	C	T	0.0446429	1008
5	rs76572344	T	G	0.0267857	1008
5	rs72793416	G	A	0.0267857	1008
5	rs72793417	G	T	0.00297619	1008
5	rs79555900	C	T	0.0109127	1008
5	rs10038465	A	G	0.094246	1008
5	rs35089436	A	G	0.415675	1008
5	rs62394523	T	C	0.321429	1008
5	rs34506975	G	C	0.094246	1008
5	rs72793420	G	A	0.0267857	1008
5	rs62394524	G	C	0.294643	1008
5	rs80071812	C	T	0.0853175	1008
5	rs55873826	A	G	0.294643	1008
5	rs59422719	A	G	0.294643	1008
5	rs28812797	C	T	0.094246	1008
5	rs58397562	G	A	0.321429	1008
5	rs59413242	C	T	0.294643	1008
5	rs57792782	G	C	0.294643	1008
5	rs55786903	A	C	0.321429	1008
5	rs62394531	A	G	0.321429	1008
5	rs36118613	G	A	0.297619	1008
5	rs56317910	T	C	0.324405	1008
5	rs61251036	G	A	0.324405	1008
5	rs55646219	T	G	0.294643	1008
5	rs62394536	T	G	0.295635	1008
5	rs55951926	T	C	0.0267857	1008
5	rs72793427	C	T	0.00297619	1008
5	rs7709256	G	A	0.415675	1008
5	rs1019475	G	T	0.321429	1008
5	rs72793429	C	A	0.0267857	1008
5	rs12652627	G	T	0.321429	1008
5	rs72793431	C	A	0.0267857	1008
5	rs72793433	C	T	0.0267857	1008
5	rs2059088	T	C	0.321429	1008
5	rs2059087	G	A	0.321429	1008
5	rs2161292	T	G	0.294643	1008
5	rs2059086	C	T	0.321429	1008
5	rs4404667	T	C	0.321429	1008
5	rs4339340	G	A	0.295635	1008
5	rs4418086	G	A	0.322421	1008
5	rs62394547	G	A	0.294643	1008
5	rs11740288	G	T	0.220238	1008
5	rs4532354	A	G	0.321429	1008
5	rs1862288	T	C	0.321429	1008
5	rs56035517	T	A	0.0267857	1008
5	rs1862287	C	T	0.294643	1008
5	rs146327630	A	T	0.030754	1008
5	rs72793437	T	C	0.0267857	1008
5	rs72793438	A	T	0.0267857	1008
5	rs6879741	A	G	0.294643	1008
5	rs1862286	A	G	0.321429	1008
5	rs72793439	T	C	0.0277778	1008
5	rs6861042	T	C	0.294643	1008
5	rs6880091	A	G	0.321429	1008
5	rs11957713	A	G	0.321429	1008
5	rs72793442	G	T	0.0267857	1008
5	rs72793443	T	C	0.0267857	1008
5	rs72793444	T	C	0.0267857	1008
5	rs2112540	C	T	0.294643	1008
5	rs2112539	C	T	0.294643	1008
5	rs72793447	T	C	0.0267857	1008
5	rs62393517	A	T	0.321429	1008
5	rs2348642	C	T	0.321429	1008
5	rs2348643	G	A	0.321429	1008
5	rs59598651	C	T	0.294643	1008
5	rs59893645	T	C	0.321429	1008
5	rs72793449	G	A	0.0267857	1008
5	rs57092036	G	T	0.321429	1008
5	rs10042880	A	G	0.093254	1008
5	rs78168239	G	A	0.0178571	1008
5	rs60079070	G	C	0.321429	1008
5	rs62393522	G	A	0.321429	1008
5	rs61640731	C	T	0.294643	1008
5	rs55657913	A	G	0.294643	1008
5	rs55638905	C	T	0.294643	1008
5	rs58985741	T	C	0.321429	1008
5	rs56211663	G	A	0.0267857	1008
5	rs55724355	G	A	0.00396825	1008
5	rs4602615	A	G	0.294643	1008
5	rs1422368	T	C	0.321429	1008
5	rs77212207	C	T	0.0218254	1008
5	rs72793455	C	A	0.0267857	1008
5	rs1422367	G	A	0.294643	1008
5	rs2080932	T	C	0.294643	1008
5	rs1422366	G	A	0.294643	1008
5	rs4958305	A	G	0.0267857	1008
5	rs4958306	T	C	0.0267857	1008
5	rs61131643	T	A	0.093254	1008
5	rs4958544	G	T	0.0267857	1008
5	rs888883	C	T	0.294643	1008
5	rs75950068	T	C	0.0267857	1008
5	rs79875406	C	T	0.078373	1008
5	rs59306112	A	T	0.321429	1008
5	rs7716081	T	C	0.321429	1008
5	rs7716395	T	A	0.294643	1008
5	rs888882	A	T	0.321429	1008
5	rs4400117	G	C	0.322421	1008
5	rs72793460	T	C	0.0267857	1008
5	rs7700695	C	T	0.299603	1008
5	rs72793462	G	A	0.0267857	1008
5	rs72793463	C	T	0.0267857	1008
5	rs12658063	T	C	0.331349	1008
5	rs12655878	C	T	0.332341	1008
5	rs12660058	A	G	0.304563	1008
5	rs62393528	T	A	0.304563	1008
5	rs62393529	C	T	0.331349	1008
5	rs62393530	A	G	0.331349	1008
5	rs6865721	C	T	0.334325	1008
5	rs56358018	G	A	0.334325	1008
5	rs62393532	T	G	0.334325	1008
5	rs62393533	A	C	0.334325	1008
5	rs9324729	G	A	0.0882937	1008
5	rs9324730	A	C	0.0882937	1008
5	rs10515671	A	G	0.0267857	1008
5	rs62393534	G	C	0.334325	1008
5	rs62393535	C	A	0.334325	1008
5	rs72793466	A	G	0.0267857	1008
5	rs62393536	C	T	0.334325	1008
5	rs62393537	C	G	0.334325	1008
5	rs6872336	G	A	0.422619	1008
5	rs1422365	A	G	0.334325	1008
5	rs1422364	A	C	0.334325	1008
5	rs72793468	A	G	0.0267857	1008
5	rs77835474	G	T	0.0188492	1008
5	rs1422363	C	T	0.334325	1008
5	rs72793469	G	A	0.0267857	1008
5	rs4958545	T	C	0.329365	1008
5	rs60121312	T	C	0.0267857	1008
5	rs59365202	G	A	0.0267857	1008
5	rs11956510	T	C	0.217262	1008
5	rs17450419	C	G	0.106151	1008
5	rs13361745	A	G	0.0267857	1008
5	rs55696776	C	T	0.0267857	1008
5	rs56275648	G	A	0.0267857	1008
5	rs117353937	G	A	0.0238095	1008
5	rs55846431	G	A	0.0267857	1008
5	rs117151388	G	A	0.0287698	1008
5	rs10072743	T	C	0.0267857	1008
5	rs10065026	G	A	0.0267857	1008
5	rs117138346	T	C	0.0436508	1008
5	rs4958546	G	A	0.0267857	1008
5	rs4958547	A	G	0.0267857	1008
5	rs4958548	T	C	0.0267857	1008
5	rs4958307	C	T	0.0267857	1008
5	rs72793472	C	G	0.0267857	1008
5	rs10069107	C	T	0.0267857	1008
5	rs7356769	T	A	0.0267857	1008
5	rs1422340	T	C	0.0267857	1008
5	rs1422341	G	A	0.0267857	1008
5	rs1422342	T	C	0.0267857	1008
5	rs143061405	C	A	0.0436508	1008
5	rs72793476	A	G	0.0267857	1008
5	rs75684842	C	G	0.144841	1008
5	rs34623862	A	G	0.162698	1008
5	rs34528250	T	A	0.161706	1008
5	rs888879	C	T	0.0267857	1008
5	rs731117	T	C	0.0267857	1008
5	rs1363407	T	C	0.0267857	1008
5	rs1363408	A	G	0.0267857	1008
5	rs1363409	A	G	0.0267857	1008
5	rs6886963	A	C	0.0267857	1008
5	rs10213914	A	C	0.0267857	1008
5	rs17113252	C	T	0.27877	1008
5	rs62393539	G	A	0.27877	1008
5	rs11959548	C	T	0.27877	1008
5	rs72793480	G	A	0.0267857	1008
5	rs72793481	C	G	0.0267857	1008
5	rs11959584	C	T	0.465278	1008
5	rs17113265	T	C	0.150794	1008
5	rs28374977	T	G	0.0267857	1008
5	rs17113267	G	A	0.27877	1008
5	rs17548153	C	T	0.0267857	1008
5	rs28639501	T	C	0.0267857	1008
5	rs72793485	T	A	0.0267857	1008
5	rs28495602	A	G	0.0267857	1008
5	rs6897802	C	T	0.465278	1008
5	rs72793487	T	C	0.0267857	1008
5	rs17113268	C	T	0.159722	1008
5	rs72793488	G	A	0.0267857	1008
5	rs11750622	G	A	0.183532	1008
5	rs118153346	G	A	0.0238095	1008
5	rs1422343	C	T	0.0267857	1008
5	rs1422344	T	A	0.0267857	1008
5	rs6884899	T	C	0.0267857	1008
5	rs6864518	G	A	0.0267857	1008
5	rs6864702	G	A	0.0267857	1008
5	rs56392306	C	T	0.0267857	1008
5	rs1019476	G	A	0.0267857	1008
5	rs10463323	T	C	0.220238	1008
5	rs147056408	C	T	0.0376984	1008
5	rs3864272	A	G	0.0267857	1008
5	rs4317310	T	A	0.281746	1008
5	rs62393543	T	A	0.28373	1008
5	rs10037486	T	G	0.0267857	1008
5	rs10078881	C	T	0.0267857	1008
5	rs35396120	C	G	0.159722	1008
5	rs4958549	C	A	0.0267857	1008
5	rs10038929	T	C	0.0267857	1008
5	rs149260949	C	G	0.0267857	1008
5	rs144767835	A	G	0.0267857	1008
5	rs10055105	G	A	0.0267857	1008
5	rs144613492	T	A	0.0267857	1008
5	rs111567154	C	T	0.0277778	1008
5	rs1035396	T	A	0.0267857	1008
5	rs7719209	G	A	0.468254	1008
5	rs28655323	A	G	0.0267857	1008
5	rs28548215	G	A	0.0267857	1008
5	rs1035397	C	G	0.470238	1008
5	rs13356461	G	A	0.0267857	1008
5	rs13157628	T	C	0.160714	1008
5	rs10039253	C	T	0.0267857	1008
5	rs35096741	A	T	0.159722	1008
5	rs34580661	C	T	0.159722	1008
5	rs17548209	T	C	0.0267857	1008
5	rs113263475	G	A	0.0664683	1008
5	rs72793497	C	T	0.0267857	1008
5	rs118120783	G	A	0.0119048	1008
5	rs4958311	T	A	0.0267857	1008
5	rs137964510	G	A	0.0376984	1008
5	rs4958312	T	C	0.0267857	1008
5	rs4958313	C	T	0.0267857	1008
5	rs4958314	G	A	0.0267857	1008
5	rs17113269	C	T	0.159722	1008
5	rs4493664	C	A	0.0267857	1008
5	rs74662610	T	C	0.0267857	1008
5	rs62393547	C	T	0.28373	1008
5	rs61637365	G	C	0.0267857	1008
5	rs55874732	G	A	0.0267857	1008
5	rs13161387	T	C	0.159722	1008
5	rs62393548	G	A	0.28373	1008
5	rs118006872	A	T	0.0287698	1008
5	rs10071155	T	C	0.0267857	1008
5	rs61291139	G	A	0.162698	1008
5	rs11747981	T	A	0.943452	1008
5	rs56399799	T	C	0.0267857	1008
5	rs12656429	C	T	0.384921	1008
5	rs117007224	T	C	0.0337302	1008
5	rs10067604	C	G	0.171627	1008
5	rs10515672	A	G	0.0367063	1008
5	rs62393549	C	T	0.145833	1008
5	rs7731937	T	C	0.760913	1008
5	rs55909942	T	G	0.0367063	1008
5	rs10434713	T	C	0.764881	1008
5	rs7717092	G	A	0.947421	1008
5	rs7737243	T	A	0.764881	1008
5	rs7717150	A	T	0.947421	1008
5	rs7717550	G	A	0.947421	1008
5	rs11746610	T	A	0.145833	1008
5	rs2216617	T	G	0.764881	1008
5	rs1345666	G	C	0.764881	1008
5	rs17548369	T	C	0.0575397	1008
5	rs1035398	C	T	0.0367063	1008
5	rs17451282	A	G	0.0367063	1008
5	rs17451303	A	G	0.0367063	1008
5	rs17113291	T	C	0.0367063	1008
5	rs7705865	G	A	0.762897	1008
5	rs2961771	C	T	0.143849	1008
5	rs6579943	A	T	0.762897	1008
5	rs13161499	A	G	0.768849	1008
5	rs2961772	G	A	0.910714	1008
5	rs56165873	C	T	0.0367063	1008
5	rs55954611	C	A	0.0367063	1008
5	rs151123271	G	C	0.0178571	1008
5	rs72795315	G	T	0.0367063	1008
5	rs1035399	C	T	0.94246	1008
5	rs55677109	T	C	0.0367063	1008
5	rs138778086	G	A	0.0287698	1008
5	rs111898793	T	C	0.0367063	1008
5	rs2961737	G	A	0.905754	1008
5	rs6579945	A	T	0.796627	1008
5	rs72795319	C	A	0.0367063	1008
5	rs72795320	G	T	0.0367063	1008
5	rs2961738	T	C	0.904762	1008
5	rs2909949	C	G	0.143849	1008
5	rs2909950	G	A	0.179563	1008
5	rs2112536	C	T	0.795635	1008
5	rs79819011	C	A	0.0178571	1008
5	rs72795325	C	T	0.0376984	1008
5	rs2348645	A	T	0.962302	1008
5	rs17451455	C	T	0.0376984	1008
5	rs7725174	G	T	0.104167	1008
5	rs78038401	G	T	0.047619	1008
5	rs11748577	C	T	0.0922619	1008
5	rs4958550	G	A	0.0386905	1008
5	rs56050684	C	A	0.0386905	1008
5	rs55696164	G	A	0.0386905	1008
5	rs2909953	G	A	0.103175	1008
5	rs79807378	A	G	0.047619	1008
5	rs2909954	G	A	0.952381	1008
5	rs2961740	T	A	0.90873	1008
5	rs2909955	C	G	0.90873	1008
5	rs4958551	G	A	0.0386905	1008
5	rs765676	G	A	0.90873	1008
5	rs76305957	T	C	0.015873	1008
5	rs765674	T	G	0.947421	1008
5	rs7714408	G	A	0.530754	1008
5	rs4585434	T	C	0.689484	1008
5	rs4362934	A	C	0.693452	1008
5	rs4075630	T	C	0.583333	1008
5	rs4075629	T	C	0.622024	1008
5	rs10515673	G	A	0.047619	1008
5	rs4361504	A	G	0.622024	1008
5	rs4632790	C	A	0.896825	1008
5	rs4505935	T	C	0.896825	1008
5	rs60032902	T	G	0.530754	1008
5	rs10052442	G	A	0.583333	1008
5	rs60822868	G	T	0.535714	1008
5	rs4613693	G	T	0.0386905	1008
5	rs74441456	A	G	0.0228175	1008
5	rs78039541	T	C	0.047619	1008
5	rs73798680	G	A	0.047619	1008
5	rs56097272	G	A	0.0386905	1008
5	rs117938372	A	G	0.0267857	1008
5	rs10058413	C	T	0.583333	1008
5	rs12654017	C	T	0.530754	1008
5	rs12654099	G	T	0.531746	1008
5	rs73798681	G	T	0.583333	1008
5	rs17548854	C	A	0.0386905	1008
5	rs17451810	C	G	0.0386905	1008
5	rs13436634	T	C	0.622024	1008
5	rs6875911	T	C	0.204365	1008
5	rs4958552	A	G	0.0347222	1008
5	rs4958553	A	C	0.622024	1008
5	rs10463245	A	G	0.583333	1008
5	rs4958554	T	G	0.0386905	1008
5	rs4958555	G	A	0.0386905	1008
5	rs72795336	G	A	0.0386905	1008
5	rs13190288	C	T	0.583333	1008
5	rs73798682	A	G	0.0525794	1008
5	rs35513945	T	C	0.621032	1008
5	rs72795339	A	C	0.0386905	1008
5	rs72795340	G	C	0.0386905	1008
5	rs13158091	A	G	0.583333	1008
5	rs117832127	A	G	0.0228175	1008
5	rs12659160	T	C	0.622024	1008
5	rs34299746	G	T	0.573413	1008
5	rs117832391	T	G	0.0287698	1008
5	rs4246030	C	T	0.0347222	1008
5	rs4246031	G	T	0.0545635	1008
5	rs72795344	T	A	0.0347222	1008
5	rs4958556	G	A	0.0496032	1008
5	rs117871303	C	A	0.0248016	1008
5	rs74935598	A	C	0.0545635	1008
5	rs76013536	T	C	0.0545635	1008
5	rs4958557	A	G	0.0892857	1008
5	rs79105866	C	A	0.0545635	1008
5	rs79585182	C	T	0.0545635	1008
5	rs4342320	T	A	0.0347222	1008
5	rs28663290	T	G	0.0892857	1008
5	rs28450108	C	T	0.0545635	1008
5	rs28687145	A	G	0.0892857	1008
5	rs6885840	T	A	0.0545635	1008
5	rs72795349	T	C	0.0357143	1008
5	rs72795350	G	A	0.0357143	1008
5	rs6868942	A	G	0.0892857	1008
5	rs10053527	A	G	0.0694444	1008
5	rs72795351	G	A	0.0347222	1008
5	rs72795352	G	A	0.0347222	1008
5	rs77163609	C	T	0.0208333	1008
5	rs79974301	G	A	0.0545635	1008
5	rs79046743	C	T	0.0545635	1008
5	rs72795354	G	T	0.0892857	1008
5	rs72795356	G	A	0.00496032	1008
5	rs4407620	T	C	0.0892857	1008
5	rs4475248	C	A	0.0892857	1008
5	rs4569857	A	G	0.0892857	1008
5	rs4958558	A	G	0.953373	1008
5	rs55748286	G	A	0.0892857	1008
5	rs55858427	T	C	0.0892857	1008
5	rs17452090	A	G	0.0892857	1008
5	rs10053277	T	C	0.0892857	1008
5	rs17549307	T	C	0.0347222	1008
5	rs79241281	G	A	0.0545635	1008
5	rs56012817	G	A	0.0892857	1008
5	rs78081010	C	A	0.0545635	1008
5	rs4958559	T	G	0.0892857	1008
5	rs2961747	T	C	0.0892857	1008
5	rs4246032	C	T	0.0892857	1008
5	rs56346646	G	A	0.0347222	1008
5	rs17549376	T	C	0.0892857	1008
5	rs56028813	G	A	0.0347222	1008
5	rs2961746	C	T	0.157738	1008
5	rs28578355	G	A	0.0684524	1008
5	rs12233923	C	T	0.047619	1008
5	rs12654265	T	C	0.0922619	1008
5	rs55802718	G	A	0.0347222	1008
5	rs2964249	G	T	0.0347222	1008
5	rs2964248	G	A	0.0347222	1008
5	rs2961745	C	T	0.0347222	1008
5	rs78108762	T	G	0.0555556	1008
5	rs17549488	C	A	0.0357143	1008
5	rs72795364	G	A	0.0357143	1008
5	rs2961741	T	C	0.0357143	1008
5	rs10036750	T	C	0.0357143	1008
5	rs10045463	C	T	0.0357143	1008
5	rs17113380	G	A	0.0744048	1008
5	rs143595286	G	A	0.0168651	1008
5	rs76933343	A	C	0.0863095	1008
5	rs2964243	G	A	0.208333	1008
5	rs73284867	T	C	0.0863095	1008
5	rs144796525	A	G	0.0248016	1008
5	rs2964242	T	C	0.291667	1008
5	rs2961762	G	T	0.291667	1008
5	rs2964240	T	C	0.206349	1008
5	rs72795371	G	A	0.0347222	1008
5	rs4262091	G	A	0.207341	1008
5	rs75013971	G	A	0.110119	1008
5	rs80099001	G	A	0.014881	1008
5	rs10067084	A	T	0.207341	1008
5	rs74834589	A	G	0.0843254	1008
5	rs2964237	T	C	0.207341	1008
5	rs4958315	A	C	0.6875	1008
5	rs7711928	G	A	0.208333	1008
5	rs73284889	G	A	0.209325	1008
5	rs60835300	A	G	0.214286	1008
5	rs6876403	A	G	0.0367063	1008
5	rs6876723	C	T	0.0337302	1008
5	rs4958560	T	C	0.0337302	1008
5	rs2964231	C	T	0.0337302	1008
5	rs4958561	A	G	0.0337302	1008
5	rs2961764	G	C	0.297619	1008
5	rs72795376	T	C	0.0337302	1008
5	rs2961765	C	T	0.0337302	1008
5	rs2961766	G	A	0.0337302	1008
5	rs72795379	A	G	0.0337302	1008
5	rs2964230	A	T	0.0337302	1008
5	rs71588051	A	G	0.00793651	1008
5	rs115768938	A	G	0.0853175	1008
5	rs2961756	T	A	0.0337302	1008
5	rs144866860	T	C	0.0178571	1008
5	rs12188564	G	A	0.00297619	1008
5	rs2961757	G	T	0.295635	1008
5	rs4478308	A	G	0.0337302	1008
5	rs3923209	A	T	0.0337302	1008
5	rs73286717	C	T	0.0853175	1008
5	rs10155517	G	T	0.0386905	1008
5	rs2964225	C	T	0.119048	1008
5	rs62395562	C	G	0.178571	1008
5	rs17113389	T	C	0.178571	1008
5	rs6891898	T	G	0.0853175	1008
5	rs2964224	G	A	0.119048	1008
5	rs17452991	G	C	0.0337302	1008
5	rs6874865	A	G	0.0853175	1008
5	rs2961759	T	C	0.297619	1008
5	rs17113394	A	G	0.0853175	1008
5	rs74370200	T	G	0.113095	1008
5	rs2961760	T	C	0.0347222	1008
5	rs4580766	A	G	0.0337302	1008
5	rs57336534	T	A	0.0853175	1008
5	rs7721306	C	T	0.178571	1008
5	rs2964223	C	T	0.119048	1008
5	rs4958316	C	A	0.0337302	1008
5	rs75282761	A	G	0.0337302	1008
5	rs4958317	G	A	0.0337302	1008
5	rs186841263	A	T	0.0248016	1008
5	rs4958318	C	T	0.0337302	1008
5	rs141091637	A	C	0.0287698	1008
5	rs7703981	A	G	0.173611	1008
5	rs72795389	C	T	0.00297619	1008
5	rs17113408	A	T	0.172619	1008
5	rs17550343	C	G	0.031746	1008
5	rs6869771	A	G	0.173611	1008
5	rs6870096	C	G	0.299603	1008
5	rs6869968	A	G	0.204365	1008
5	rs6875259	G	T	0.172619	1008
5	rs2964221	G	A	0.300595	1008
5	rs116857950	C	G	0.0138889	1008
5	rs11956179	T	G	0.204365	1008
5	rs58664268	G	A	0.173611	1008
5	rs79789534	A	G	0.0853175	1008
5	rs17113421	T	C	0.172619	1008
5	rs6871986	T	C	0.204365	1008
5	rs6872346	T	C	0.172619	1008
5	rs6891765	G	A	0.172619	1008
5	rs146867986	A	C	0.0238095	1008
5	rs57358310	A	T	0.204365	1008
5	rs55970355	A	G	0.172619	1008
5	rs72795394	G	T	0.031746	1008
5	rs150126628	C	T	0.0287698	1008
5	rs17453481	A	C	0.00297619	1008
5	rs112564513	C	T	0.031746	1008
5	rs6867859	G	T	0.172619	1008
5	rs6868331	A	G	0.204365	1008
5	rs6890103	T	C	0.209325	1008
5	rs35124713	G	A	0.031746	1008
5	rs4605775	C	T	0.186508	1008
5	rs55648940	C	T	0.031746	1008
5	rs7701534	T	G	0.217262	1008
5	rs112223343	G	A	0.00297619	1008
5	rs72797203	C	T	0.031746	1008
5	rs117693768	A	C	0.0853175	1008
5	rs113759615	G	A	0.031746	1008
5	rs11951715	A	G	0.217262	1008
5	rs11738783	T	G	0.0228175	1008
5	rs113031421	C	A	0.031746	1008
5	rs4304072	G	C	0.217262	1008
5	rs2961761	A	G	0.325397	1008
5	rs4537047	A	G	0.217262	1008
5	rs139730507	T	C	0.0287698	1008
5	rs2964219	T	G	0.875992	1008
5	rs73286762	T	C	0.185516	1008
5	rs192333645	C	T	0.0198413	1008
5	rs141351114	A	G	0.00892857	1008
5	rs35460029	G	A	0.0128968	1008
5	rs150604385	A	G	0.0337302	1008
5	rs55869831	A	C	0.217262	1008
5	rs60436228	T	C	0.185516	1008
5	rs2964218	A	C	0.325397	1008
5	rs61608756	G	C	0.18254	1008
5	rs2964217	A	G	0.338294	1008
5	rs62395569	G	A	0.183532	1008
5	rs62395570	A	G	0.185516	1008
5	rs72797211	T	A	0.00297619	1008
5	rs59214890	T	C	0.18254	1008
5	rs72797213	A	T	0.00297619	1008
5	rs11953465	A	G	0.217262	1008
5	rs72797215	C	G	0.031746	1008
5	rs56828861	T	C	0.18254	1008
5	rs10046082	G	A	0.031746	1008
5	rs72797217	C	T	0.00297619	1008
5	rs4958319	T	A	0.217262	1008
5	rs62395573	G	C	0.18254	1008
5	rs4360032	T	C	0.031746	1008
5	rs4557395	G	T	0.00297619	1008
5	rs4612055	T	C	0.217262	1008
5	rs2964215	A	C	0.338294	1008
5	rs4958320	G	A	0.031746	1008
5	rs10056525	C	T	0.536706	1008
5	rs4958562	C	T	0.00297619	1008
5	rs4074300	C	T	0.18254	1008
5	rs61070048	A	C	0.217262	1008
5	rs60230149	G	A	0.217262	1008
5	rs60025184	G	A	0.217262	1008
5	rs2961768	G	A	0.108135	1008
5	rs145545571	G	A	0.0287698	1008
5	rs17113468	A	G	0.18254	1008
5	rs58475180	T	C	0.217262	1008
5	rs60647622	A	G	0.181548	1008
5	rs143172995	G	T	0.0287698	1008
5	rs185248371	G	T	0.00496032	1008
5	rs12188263	A	T	0.031746	1008
5	rs182582248	T	C	0.0228175	1008
5	rs11746948	A	C	0.108135	1008
5	rs61641357	G	A	0.18254	1008
5	rs58558205	C	A	0.18254	1008
5	rs111868324	G	A	0.662698	1008
5	rs150724965	A	T	0.031746	1008
5	rs57278503	C	A	0.185516	1008
5	rs143463934	C	T	0.0257937	1008
5	rs58429828	C	G	0.18254	1008
5	rs4309960	A	G	0.217262	1008
5	rs56656916	C	T	0.18254	1008
5	rs12657267	T	C	0.0853175	1008
5	rs4473761	C	G	0.00396825	1008
5	rs12188715	T	A	0.031746	1008
5	rs10476785	A	G	0.217262	1008
5	rs74493278	A	G	0.104167	1008
5	rs11958345	T	A	0.18254	1008
5	rs72797227	T	C	0.125992	1008
5	rs114852555	T	C	0.0853175	1008
5	rs116047451	C	A	0.0853175	1008
5	rs185531123	G	T	0.0128968	1008
5	rs17453740	A	G	0.031746	1008
5	rs17453775	C	T	0.031746	1008
5	rs17113482	T	C	0.18254	1008
5	rs62395589	C	G	0.181548	1008
5	rs17453880	G	A	0.234127	1008
5	rs62395590	C	T	0.181548	1008
5	rs17113485	A	G	0.21627	1008
5	rs7702312	A	T	0.18254	1008
5	rs144542420	T	G	0.0287698	1008
5	rs72797231	C	T	0.124008	1008
5	rs4958563	A	G	0.21627	1008
5	rs12188451	G	A	0.0119048	1008
5	rs57670604	C	T	0.180556	1008
5	rs17113489	C	T	0.180556	1008
5	rs17113492	A	C	0.180556	1008
5	rs11948856	T	G	0.215278	1008
5	rs117909649	C	T	0.0287698	1008
5	rs12654855	A	G	0.0853175	1008
5	rs79347879	A	T	0.125992	1008
5	rs11960155	G	A	0.180556	1008
5	rs7735160	C	T	0.18254	1008
5	rs139316293	G	T	0.0287698	1008
5	rs146609068	G	C	0.0138889	1008
5	rs78489830	G	C	0.0853175	1008
5	rs80148650	A	T	0.0853175	1008
5	rs56115245	G	T	0.180556	1008
5	rs11959980	G	A	0.180556	1008
5	rs138710045	T	C	0.0198413	1008
5	rs4621548	C	T	0.108135	1008
5	rs117076040	T	G	0.0168651	1008
5	rs36077352	C	T	0.180556	1008
5	rs72797233	A	G	0.031746	1008
5	rs36044888	C	T	0.0119048	1008
5	rs75504660	A	C	0.0376984	1008
5	rs114025627	C	T	0.0853175	1008
5	rs6872479	G	T	0.891865	1008
5	rs141372634	A	C	0.047619	1008
5	rs6897983	T	C	0.215278	1008
5	rs61294052	A	G	0.180556	1008
5	rs4326129	A	T	0.666667	1008
5	rs34322043	C	T	0.27381	1008
5	rs35458863	T	G	0.0128968	1008
5	rs72797237	A	C	0.031746	1008
5	rs59054470	C	T	0.179563	1008
5	rs12655008	T	C	0.677579	1008
5	rs12054984	T	A	0.664683	1008
5	rs12055147	A	C	0.665675	1008
5	rs72797241	G	A	0.031746	1008
5	rs34106489	A	G	0.665675	1008
5	rs72797243	G	A	0.031746	1008
5	rs59126622	G	T	0.214286	1008
5	rs62395600	A	G	0.179563	1008
5	rs73801718	T	G	0.179563	1008
5	rs12522538	A	G	0.214286	1008
5	rs140852498	C	T	0.0446429	1008
5	rs2964263	C	G	0.664683	1008
5	rs7703966	C	T	0.179563	1008
5	rs34962096	A	T	0.0128968	1008
5	rs11167584	A	C	0.0357143	1008
5	rs12153605	T	A	0.0128968	1008
5	rs11955130	G	A	0.179563	1008
5	rs12658941	T	G	0.108135	1008
5	rs4958564	T	C	0.031746	1008
5	rs4958565	T	C	0.00297619	1008
5	rs181576540	T	C	0.0119048	1008
5	rs13359939	G	A	0.031746	1008
5	rs13361438	A	C	0.0347222	1008
5	rs117661640	T	C	0.0863095	1008
5	rs2964261	T	C	0.127976	1008
5	rs4487479	C	G	0.215278	1008
5	rs55648729	G	T	0.00297619	1008
5	rs143316487	T	G	0.0287698	1008
5	rs60862272	A	G	0.215278	1008
5	rs4246033	T	C	0.031746	1008
5	rs2964260	T	C	0.676587	1008
5	rs35706568	T	G	0.0119048	1008
5	rs10515674	G	A	0.108135	1008
5	rs72797251	G	A	0.00297619	1008
5	rs7733725	T	G	0.665675	1008
5	rs6873744	G	T	0.108135	1008
5	rs11956651	G	A	0.0347222	1008
5	rs67979431	G	T	0.0347222	1008
5	rs72797254	T	C	0.031746	1008
5	rs10043260	G	C	0.891865	1008
5	rs9324734	G	A	0.0347222	1008
5	rs6884556	G	C	0.0347222	1008
5	rs10515675	G	C	0.0347222	1008
5	rs117878563	A	G	0.0396825	1008
5	rs10515676	G	A	0.0347222	1008
5	rs4958566	C	T	0.0347222	1008
5	rs6871699	T	C	0.0347222	1008
5	rs17454420	G	A	0.031746	1008
5	rs6895969	G	A	0.0347222	1008
5	rs4958567	T	G	0.0347222	1008
5	rs4958568	G	A	0.0357143	1008
5	rs4958569	A	G	0.0347222	1008
5	rs4406125	G	A	0.0347222	1008
5	rs17113527	A	T	0.180556	1008
5	rs72797261	G	A	0.0228175	1008
5	rs17454604	C	T	0.0119048	1008
5	rs17454632	G	T	0.0119048	1008
5	rs72797262	C	A	0.00297619	1008
5	rs4398624	T	C	0.0347222	1008
5	rs34839589	G	A	0.0119048	1008
5	rs2961753	A	G	0.664683	1008
5	rs4413521	T	G	0.0119048	1008
5	rs4610448	A	T	0.215278	1008
5	rs148677353	A	G	0.0287698	1008
5	rs2964258	G	T	0.891865	1008
5	rs71588055	G	T	0.0119048	1008
5	rs147881221	C	T	0.0853175	1008
5	rs4958321	G	T	0.215278	1008
5	rs4958322	A	G	0.215278	1008
5	rs2961750	T	C	0.87996	1008
5	rs116903016	C	T	0.0287698	1008
5	rs17564660	C	T	0.108135	1008
5	rs4958323	A	G	0.031746	1008
5	rs79946733	C	T	0.00793651	1008
5	rs17454953	G	A	0.0853175	1008
5	rs116955900	T	A	0.0287698	1008
5	rs4958570	C	G	0.215278	1008
5	rs4958324	T	C	0.21627	1008
5	rs6887284	T	C	0.108135	1008
5	rs150125701	C	A	0.0287698	1008
5	rs10056328	C	G	0.21627	1008
5	rs6579952	T	C	0.87996	1008
5	rs2961752	G	A	0.662698	1008
5	rs4391148	T	C	0.21627	1008
5	rs6863717	G	C	0.21627	1008
5	rs78456703	A	G	0.112103	1008
5	rs6885111	T	C	0.21627	1008
5	rs6885419	T	C	0.21627	1008
5	rs6869129	G	A	0.21627	1008
5	rs56014830	T	A	0.031746	1008
5	rs6868896	A	G	0.212302	1008
5	rs6869035	C	T	0.215278	1008
5	rs7730088	T	G	0.215278	1008
5	rs10477025	C	A	0.66369	1008
5	rs7730407	T	C	0.180556	1008
5	rs35974504	A	G	0.0128968	1008
5	rs4618416	G	A	0.215278	1008
5	rs11167585	A	C	0.21627	1008
5	rs143727079	C	T	0.0178571	1008
5	rs12518097	T	C	0.215278	1008
5	rs13171648	C	G	0.0128968	1008
5	rs4958571	G	T	0.215278	1008
5	rs118029430	C	G	0.0218254	1008
5	rs34274502	A	G	0.0119048	1008
5	rs4958572	C	T	0.215278	1008
5	rs34790040	T	G	0.664683	1008
5	rs6886482	G	C	0.215278	1008
5	rs72797284	A	G	0.031746	1008
5	rs144413333	G	C	0.00496032	1008
5	rs6868043	T	C	0.215278	1008
5	rs61494452	T	C	0.180556	1008
5	rs7731459	C	T	0.215278	1008
5	rs11953908	G	A	0.180556	1008
5	rs11960369	A	G	0.183532	1008
5	rs138899094	T	C	0.0287698	1008
5	rs55725723	A	T	0.183532	1008
5	rs142472230	G	T	0.0138889	1008
5	rs77359932	C	G	0.664683	1008
5	rs12515178	G	A	0.215278	1008
5	rs4457062	G	C	0.664683	1008
5	rs10037655	C	T	0.215278	1008
5	rs147144154	C	T	0.0287698	1008
5	rs10041396	T	C	0.215278	1008
5	rs10041415	T	C	0.215278	1008
5	rs7725525	C	G	0.215278	1008
5	rs7707955	T	G	0.215278	1008
5	rs10039266	G	A	0.215278	1008
5	rs6877248	T	C	0.180556	1008
5	rs72797293	C	T	0.108135	1008
5	rs72797295	A	G	0.108135	1008
5	rs72797296	G	A	0.031746	1008
5	rs61031397	A	G	0.183532	1008
5	rs62398677	T	C	0.180556	1008
5	rs12717857	A	G	0.664683	1008
5	rs142599741	C	A	0.0386905	1008
5	rs115192402	C	T	0.0853175	1008
5	rs4318765	G	C	0.878968	1008
5	rs72797301	C	G	0.0228175	1008
5	rs4385197	G	A	0.21627	1008
5	rs55641807	G	A	0.181548	1008
5	rs56214789	G	A	0.181548	1008
5	rs7715495	T	G	0.21627	1008
5	rs7733573	C	T	0.21627	1008
5	rs72797302	G	A	0.0228175	1008
5	rs28842566	A	G	0.21627	1008
5	rs28749810	C	A	0.21627	1008
5	rs72799105	A	G	0.00297619	1008
5	rs10071370	T	G	0.217262	1008
5	rs4438865	A	G	0.0198413	1008
5	rs6859908	G	A	0.217262	1008
5	rs6860209	A	G	0.217262	1008
5	rs139357009	C	T	0.00892857	1008
5	rs4958325	G	A	0.031746	1008
5	rs144036177	G	T	0.0277778	1008
5	rs2974548	C	G	0.125992	1008
5	rs139432515	T	C	0.0287698	1008
5	rs2974549	C	A	0.661706	1008
5	rs2964255	G	A	0.661706	1008
5	rs79537317	C	T	0.0833333	1008
5	rs72799107	C	T	0.00396825	1008
5	rs7443558	T	A	0.0228175	1008
5	rs143435636	G	A	0.0188492	1008
5	rs17565170	C	T	0.0119048	1008
5	rs12517065	A	T	0.212302	1008
5	rs12517092	A	C	0.208333	1008
5	rs2974552	T	C	0.139881	1008
5	rs12522261	G	A	0.210317	1008
5	rs12522239	C	G	0.210317	1008
5	rs62398709	A	T	0.21131	1008
5	rs72799113	G	T	0.0327381	1008
5	rs17113590	C	T	0.177579	1008
5	rs11750746	C	T	0.529762	1008
5	rs17565365	C	T	0.0327381	1008
5	rs7701379	A	T	0.177579	1008
5	rs2974553	G	A	0.133929	1008
5	rs2974554	T	C	0.892857	1008
5	rs12657990	C	G	0.0853175	1008
5	rs7720912	C	T	0.107143	1008
5	rs58616307	G	A	0.177579	1008
5	rs140287551	T	C	0.0297619	1008
5	rs2964254	C	T	0.667659	1008
5	rs62398711	A	G	0.179563	1008
5	rs4301224	A	G	0.0327381	1008
5	rs72799116	C	A	0.133929	1008
5	rs12659834	G	A	0.107143	1008
5	rs12656222	A	G	0.0843254	1008
5	rs4629587	A	T	0.0119048	1008
5	rs17565470	A	G	0.0267857	1008
5	rs17565505	C	T	0.0257937	1008
5	rs142969494	A	G	0.0178571	1008
5	rs17113605	G	A	0.175595	1008
5	rs4473762	T	C	0.201389	1008
5	rs17565561	G	T	0.0109127	1008
5	rs34814004	C	T	0.0119048	1008
5	rs17455800	T	A	0.0257937	1008
5	rs2964253	C	T	0.677579	1008
5	rs2964252	G	A	0.853175	1008
5	rs149586080	A	G	0.0218254	1008
5	rs2964251	C	A	0.675595	1008
5	rs17565693	C	T	0.0257937	1008
5	rs113356263	C	T	0.0257937	1008
5	rs12655993	G	A	0.112103	1008
5	rs2964245	T	C	0.677579	1008
5	rs2964244	T	G	0.677579	1008
5	rs34941181	G	A	0.0119048	1008
5	rs2964233	T	A	0.850198	1008
5	rs191939430	T	G	0.015873	1008
5	rs562958418	T	G	0.0228175	1008
5	rs138839247	G	A	0.0178571	1008
5	rs112237043	G	A	0.0257937	1008
5	rs6579956	G	T	0.123016	1008
5	rs77257050	G	C	0.0882937	1008
5	rs185065456	G	C	0.111111	1008
5	rs139187407	T	A	0.0357143	1008
5	rs17565727	G	A	0.00297619	1008
5	rs145230628	C	T	0.0228175	1008
5	rs3890802	G	A	0.0257937	1008
5	rs2964264	C	T	0.146825	1008
5	rs17565839	C	T	0.0257937	1008
5	rs17456094	A	T	0.111111	1008
5	rs56047721	A	T	0.0257937	1008
5	rs2964262	G	T	0.849206	1008
5	rs373899627	C	T	0.0109127	1008
5	rs72799126	T	C	0.00297619	1008
5	rs4133347	A	C	0.0892857	1008
5	rs12659678	T	A	0.0892857	1008
5	rs17566118	C	T	0.0257937	1008
5	rs13172785	G	A	0.0119048	1008
5	rs17566146	C	G	0.0257937	1008
5	rs10044269	C	G	0.850198	1008
5	rs113470159	C	T	0.0257937	1008
5	rs145538389	G	A	0.14881	1008
5	rs12515053	T	C	0.850198	1008
5	rs148816596	C	T	0.0228175	1008
5	rs4958573	G	A	0.00297619	1008
5	rs4958574	C	T	0.0257937	1008
5	rs137929478	C	T	0.0228175	1008
5	rs36034026	C	T	0.0119048	1008
5	rs11950313	C	T	0.147817	1008
5	rs374846223	G	A	0.0228175	1008
5	rs4958575	C	G	0.147817	1008
5	rs72799135	G	A	0.0218254	1008
5	rs72799137	G	A	0.110119	1008
5	rs72799138	G	T	0.00297619	1008
5	rs7349809	C	T	0.0119048	1008
5	rs55737372	T	C	0.0446429	1008
5	rs79181447	G	A	0.235119	1008
5	rs4574531	C	T	0.293651	1008
5	rs72799139	G	A	0.0248016	1008
5	rs11167589	C	G	0.0257937	1008
5	rs4364377	C	T	0.287698	1008
5	rs72799142	A	C	0.00297619	1008
5	rs72799143	A	G	0.0257937	1008
5	rs144615353	C	T	0.00992063	1008
5	rs60969899	C	A	0.181548	1008
5	rs10066200	C	T	0.295635	1008
5	rs79265820	A	T	0.236111	1008
5	rs7713595	G	A	0.295635	1008
5	rs72799148	A	G	0.0257937	1008
5	rs72799149	C	T	0.0238095	1008
5	rs77994299	C	A	0.236111	1008
5	rs6579959	C	T	0.0257937	1008
5	rs78840811	G	T	0.0992063	1008
5	rs79407506	T	C	0.239087	1008
5	rs35963184	T	C	0.00992063	1008
5	rs76007097	A	G	0.00992063	1008
5	rs72799150	G	A	0.0257937	1008
5	rs72799151	C	A	0.0257937	1008
5	rs149353512	A	G	0.0228175	1008
5	rs62398720	G	A	0.00992063	1008
5	rs72799152	G	T	0.0238095	1008
5	rs72799153	A	T	0.0257937	1008
5	rs117863780	G	A	0.0228175	1008
5	rs144930276	A	G	0.0347222	1008
5	rs78298155	A	G	0.0496032	1008
5	rs79398529	T	C	0.0446429	1008
5	rs11746937	C	T	0.295635	1008
5	rs6881114	A	T	0.237103	1008
5	rs148591271	C	T	0.0228175	1008
5	rs11167591	T	A	0.84623	1008
5	rs72799157	C	A	0.0267857	1008
5	rs13178231	G	C	0.00992063	1008
5	rs76980266	T	C	0.238095	1008
5	rs62398722	G	C	0.00992063	1008
5	rs143868546	C	T	0.0396825	1008
5	rs201914277	G	C	0.235119	1008
5	rs7447431	C	A	0.236111	1008
5	rs4958328	C	A	0.00297619	1008
5	rs4308470	C	T	0.235119	1008
5	rs143761922	A	G	0.0228175	1008
5	rs4323223	T	C	0.298611	1008
5	rs113655983	T	C	0.0267857	1008
5	rs79299584	A	G	0.235119	1008
5	rs13159374	C	T	0.00992063	1008
5	rs72799160	C	T	0.0257937	1008
5	rs56125403	G	A	0.00992063	1008
5	rs72799161	T	C	0.0257937	1008
5	rs6878700	A	G	0.0257937	1008
5	rs6879032	C	T	0.296627	1008
5	rs4473763	T	C	0.296627	1008
5	rs116800235	G	A	0.0357143	1008
5	rs4544812	A	G	0.299603	1008
5	rs10059308	G	A	0.295635	1008
5	rs10043921	A	C	0.296627	1008
5	rs10059266	C	T	0.296627	1008
5	rs4478309	T	C	0.296627	1008
5	rs72799163	T	C	0.0257937	1008
5	rs72799164	C	G	0.00297619	1008
5	rs4416596	G	A	0.235119	1008
5	rs141632990	C	G	0.0228175	1008
5	rs12655343	C	T	0.238095	1008
5	rs56870670	T	A	0.237103	1008
5	rs113051436	G	A	0.00992063	1008
5	rs4451039	A	G	0.240079	1008
5	rs72799165	C	A	0.0257937	1008
5	rs146938195	G	T	0.00297619	1008
5	rs62398751	A	G	0.00992063	1008
5	rs4958577	C	T	0.00297619	1008
5	rs12654020	T	C	0.236111	1008
5	rs7702336	A	C	0.296627	1008
5	rs4958578	A	C	0.0109127	1008
5	rs56208248	A	G	0.00297619	1008
5	rs55752615	C	T	0.00297619	1008
5	rs55752608	T	A	0.0257937	1008
5	rs35835162	C	T	0.00992063	1008
5	rs11739795	G	A	0.296627	1008
5	rs72799168	T	A	0.0257937	1008
5	rs113598885	C	T	0.0257937	1008
5	rs10060947	G	A	0.296627	1008
5	rs184898080	T	C	0.00793651	1008
5	rs143000350	A	T	0.232143	1008
5	rs183678404	C	T	0.0565476	1008
5	rs570551018	T	C	0.0188492	1008
5	rs4513683	G	A	0.241071	1008
5	rs4302573	G	C	0.0605159	1008
5	rs138190918	G	A	0.0228175	1008
5	rs72799172	A	G	0.0257937	1008
5	rs77996152	C	A	0.0257937	1008
5	rs11167595	C	T	0.295635	1008
5	rs72799173	A	G	0.0257937	1008
5	rs139757848	T	C	0.0287698	1008
5	rs4587070	C	T	0.295635	1008
5	rs117499028	A	T	0.0257937	1008
5	rs56286804	G	A	0.0257937	1008
5	rs138953065	G	A	0.0228175	1008
5	rs75975683	T	C	0.236111	1008
5	rs11949473	A	C	0.0257937	1008
5	rs62400564	C	T	0.00992063	1008
5	rs55916564	G	T	0.0257937	1008
5	rs12653832	A	G	0.251984	1008
5	rs148800957	G	T	0.237103	1008
5	rs6882062	G	A	0.0208333	1008
5	rs6579966	A	G	0.298611	1008
5	rs72799176	T	C	0.0257937	1008
5	rs11167596	C	T	0.295635	1008
5	rs75081918	A	G	0.236111	1008
5	rs145126371	G	A	0.0228175	1008
5	rs35663252	G	A	0.00992063	1008
5	rs11167597	T	A	0.00297619	1008
5	rs72799178	A	G	0.0257937	1008
5	rs72799179	A	C	0.00892857	1008
5	rs4610449	T	G	0.847222	1008
5	rs11738908	T	C	0.0119048	1008
5	rs79243839	A	C	0.0436508	1008
5	rs12652858	T	G	0.0436508	1008
5	rs7735312	G	A	0.294643	1008
5	rs55826179	G	A	0.00297619	1008
5	rs4437360	C	T	0.294643	1008
5	rs36014761	G	C	0.248016	1008
5	rs6579967	A	G	0.0238095	1008
5	rs74366734	A	G	0.104167	1008
5	rs117666131	A	C	0.0228175	1008
5	rs4631168	G	A	0.00992063	1008
5	rs72799180	G	A	0.0238095	1008
5	rs74912687	G	A	0.0238095	1008
5	rs139369339	G	A	0.0357143	1008
5	rs55880278	G	A	0.0257937	1008
5	rs13079120	C	A	0.00297619	1008
5	rs9763544	C	T	0.234127	1008
5	rs112108171	C	T	0.0119048	1008
5	rs140677844	C	A	0.0228175	1008
5	rs146688464	T	G	0.0248016	1008
5	rs4413522	T	A	0.295635	1008
5	rs117700770	G	A	0.0565476	1008
5	rs4616882	A	G	0.848214	1008
5	rs139335384	C	T	0.0128968	1008
5	rs6895204	C	T	0.234127	1008
5	rs72799183	G	A	0.00297619	1008
5	rs34137256	C	G	0.702381	1008
5	rs6860413	A	C	0.705357	1008
5	rs6860836	G	A	0.703373	1008
5	rs12652774	A	G	0.25	1008
5	rs140239306	T	C	0.0228175	1008
5	rs113897692	A	G	0.0257937	1008
5	rs62400574	T	A	0.0109127	1008
5	rs11959761	T	C	0.0109127	1008
5	rs62400575	C	G	0.0109127	1008
5	rs28882707	G	C	0.549603	1008
5	rs111294930	A	G	0.00396825	1008
5	rs11745807	T	C	0.00892857	1008
5	rs10070675	T	C	0.534722	1008
5	rs78188806	C	A	0.137897	1008
5	rs75021641	A	C	0.0357143	1008
5	rs74847950	G	A	0.104167	1008
5	rs35040751	C	G	0.53373	1008
5	rs58283812	A	G	0.107143	1008
5	rs34719342	C	T	0.530754	1008
5	rs72799185	C	A	0.00297619	1008
5	rs4629584	A	C	0.00992063	1008
5	rs72799186	G	T	0.107143	1008
5	rs13167390	G	A	0.00992063	1008
5	rs13167622	C	A	0.117063	1008
5	rs72799187	C	T	0.0109127	1008
5	rs4460127	G	A	0.00992063	1008
5	rs4314388	T	C	0.53373	1008
5	rs11952081	A	G	0.117063	1008
5	rs13178327	A	T	0.527778	1008
5	rs4958579	G	C	0.107143	1008
5	rs11740092	T	A	0.00892857	1008
5	rs62400576	G	A	0.00892857	1008
5	rs34578343	A	T	0.00892857	1008
5	rs72799188	A	T	0.107143	1008
5	rs75445947	G	A	0.104167	1008
5	rs72799189	T	C	0.107143	1008
5	rs4596371	C	T	0.52877	1008
5	rs72799190	T	G	0.107143	1008
5	rs4958580	A	T	0.00992063	1008
5	rs4958581	T	C	0.00992063	1008
5	rs55918828	C	T	0.107143	1008
5	rs55830548	C	T	0.107143	1008
5	rs11737900	T	A	0.00992063	1008
5	rs62400577	G	A	0.00892857	1008
5	rs4583879	G	A	0.00992063	1008
5	rs55829928	T	G	0.107143	1008
5	rs148475046	A	G	0.107143	1008
5	rs72799196	C	T	0.107143	1008
5	rs36063192	G	C	0.117063	1008
5	rs72799198	A	G	0.107143	1008
5	rs117810618	A	G	0.0714286	1008
5	rs6877746	T	C	0.536706	1008
5	rs80140161	C	G	0.234127	1008
5	rs72799200	A	T	0.106151	1008
5	rs72799201	C	T	0.106151	1008
5	rs72799202	A	C	0.107143	1008
5	rs34107686	C	T	0.348214	1008
5	rs56269251	A	G	0.107143	1008
5	rs35239101	G	C	0.00992063	1008
5	rs59650592	G	A	0.53373	1008
5	rs4077752	T	C	0.00992063	1008
5	rs4077753	A	G	0.00992063	1008
5	rs6579969	A	G	0.00892857	1008
5	rs6879208	C	A	0.350198	1008
5	rs72801007	C	G	0.106151	1008
5	rs6885876	G	T	0.339286	1008
5	rs77258056	G	T	0.0555556	1008
5	rs6866034	G	A	0.116071	1008
5	rs11738913	G	T	0.00992063	1008
5	rs11167599	A	C	0.118056	1008
5	rs7445606	C	A	0.345238	1008
5	rs7356780	T	C	0.547619	1008
5	rs12188079	T	C	0.107143	1008
5	rs4318767	A	T	0.33631	1008
5	rs10077641	A	G	0.544643	1008
5	rs72801024	A	G	0.344246	1008
5	rs72801026	C	T	0.107143	1008
5	rs77550479	G	A	0.110119	1008
5	rs67988891	C	G	0.107143	1008
5	rs76943468	A	G	0.104167	1008
5	rs4246036	C	T	0.892857	1008
5	rs79237519	C	T	0.339286	1008
5	rs72802841	C	G	0.107143	1008
5	rs11958854	T	C	0.456349	1008
5	rs34623986	T	A	0.00992063	1008
5	rs72802843	G	T	0.34127	1008
5	rs11956180	G	A	0.454365	1008
5	rs55967446	G	T	0.108135	1008
5	rs6579971	A	G	0.454365	1008
5	rs79781491	C	A	0.334325	1008
5	rs13183376	G	A	0.00992063	1008
5	rs12517563	C	T	0.344246	1008
5	rs13170178	T	C	0.00992063	1008
5	rs117974252	G	A	0.031746	1008
5	rs72802845	T	C	0.00694444	1008
5	rs10066607	G	A	0.537698	1008
5	rs12652096	A	G	0.546627	1008
5	rs4498242	T	A	0.541667	1008
5	rs4501333	C	T	0.339286	1008
5	rs4512127	G	A	0.00992063	1008
5	rs10155618	G	A	0.532738	1008
5	rs10056079	A	C	0.541667	1008
5	rs12188960	C	G	0.00297619	1008
5	rs12186623	T	C	0.107143	1008
5	rs202163439	G	A	0.0128968	1008
5	rs11743031	A	G	0.00992063	1008
5	rs72802852	G	T	0.107143	1008
5	rs6873509	C	A	0.00992063	1008
5	rs72802853	C	T	0.107143	1008
5	rs11747599	G	T	0.537698	1008
5	rs72802856	G	A	0.107143	1008
5	rs72802857	A	C	0.349206	1008
5	rs4623205	C	T	0.537698	1008
5	rs4260724	C	T	0.334325	1008
5	rs4958583	C	T	0.107143	1008
5	rs34110017	A	G	0.00992063	1008
5	rs12515909	G	C	0.340278	1008
5	rs4260728	C	A	0.107143	1008
5	rs76678999	G	A	0.0535714	1008
5	rs10080005	G	A	0.537698	1008
5	rs10065286	A	G	0.644841	1008
5	rs10050518	C	A	0.53869	1008
5	rs4438927	T	C	0.00992063	1008
5	rs190702844	A	C	0.0109127	1008
5	rs78801754	C	A	0.100198	1008
5	rs4448055	T	G	0.0128968	1008
5	rs34564743	T	C	0.00793651	1008
5	rs4958331	T	C	0.00793651	1008
5	rs72802861	C	T	0.105159	1008
5	rs34608916	G	A	0.00793651	1008
5	rs4360090	T	A	0.518849	1008
5	rs6579974	C	T	0.372024	1008
5	rs7722574	C	T	0.00793651	1008
5	rs117721677	C	T	0.0178571	1008
5	rs72802864	C	T	0.371032	1008
5	rs4533946	C	G	0.00793651	1008
5	rs10039836	C	T	0.511905	1008
5	rs4075508	G	T	0.00793651	1008
5	rs78447804	T	C	0.102183	1008
5	rs72802868	G	T	0.00297619	1008
5	rs7706159	A	G	0.519841	1008
5	rs17113719	T	C	0.367063	1008
5	rs17113723	T	G	0.159722	1008
5	rs4437425	G	A	0.105159	1008
5	rs4634406	A	C	0.00892857	1008
5	rs12654450	T	C	0.105159	1008
5	rs17113727	T	C	0.00892857	1008
5	rs117354673	G	A	0.102183	1008
5	rs4145744	C	G	0.364087	1008
5	rs72802874	C	T	0.105159	1008
5	rs17113732	C	T	0.364087	1008
5	rs4263546	G	A	0.477183	1008
5	rs6898262	T	C	0.522817	1008
5	rs72802877	A	G	0.105159	1008
5	rs111770575	C	T	0.00297619	1008
5	rs61602419	C	T	0.358135	1008
5	rs72802879	G	A	0.358135	1008
5	rs113635099	C	G	0.105159	1008
5	rs72802882	C	T	0.105159	1008
5	rs17488630	C	T	0.00297619	1008
5	rs2069118	A	C	0.359127	1008
5	rs2069117	A	C	0.535714	1008
5	rs11167602	A	G	0.0416667	1008
5	rs72802883	A	C	0.105159	1008
5	rs12153328	T	C	0.00297619	1008
5	rs12153071	C	A	0.105159	1008
5	rs4958586	G	A	0.535714	1008
5	rs4246037	C	T	0.535714	1008
5	rs72802887	A	G	0.00297619	1008
5	rs4958587	T	C	0.105159	1008
5	rs7444191	G	A	0.535714	1008
5	rs4130910	T	C	0.535714	1008
5	rs4130911	A	G	0.535714	1008
5	rs74822068	A	G	0.00396825	1008
5	rs4404733	T	G	0.535714	1008
5	rs7714032	A	G	0.359127	1008
5	rs12520319	C	T	0.363095	1008
5	rs7734850	T	G	0.363095	1008
5	rs55992747	C	T	0.00297619	1008
5	rs117199130	A	T	0.0248016	1008
5	rs142625256	A	T	0.0267857	1008
5	rs4559049	C	A	0.359127	1008
5	rs72802889	T	C	0.105159	1008
5	rs72802890	G	T	0.105159	1008
5	rs145629047	C	T	0.0188492	1008
5	rs72802891	C	G	0.105159	1008
5	rs72802892	C	G	0.359127	1008
5	rs72802893	A	G	0.105159	1008
5	rs4509081	A	G	0.535714	1008
5	rs76408858	C	T	0.0287698	1008
5	rs12657097	G	A	0.105159	1008
5	rs11746423	G	T	0.536706	1008
5	rs11746399	C	T	0.535714	1008
5	rs12657196	G	A	0.102183	1008
5	rs11740655	A	G	0.535714	1008
5	rs6898936	T	C	0.640873	1008
5	rs59505587	A	C	0.363095	1008
5	rs72804758	C	T	0.105159	1008
5	rs118185686	G	A	0.0426587	1008
5	rs4533947	G	A	0.531746	1008
5	rs4524565	A	G	0.015873	1008
5	rs79460323	C	T	0.0297619	1008
5	rs11742188	T	C	0.015873	1008
5	rs201814195	G	T	0.103175	1008
5	rs4394168	T	C	0.106151	1008
5	rs74845849	T	C	0.0218254	1008
5	rs4958591	A	G	0.645833	1008
5	rs113790150	T	C	0.106151	1008
5	rs17113761	C	T	0.0119048	1008
5	rs72804766	C	T	0.00297619	1008
5	rs13188558	G	A	0.531746	1008
5	rs12659802	A	G	0.106151	1008
5	rs4145743	G	T	0.531746	1008
5	rs13160798	A	G	0.540675	1008
5	rs117461075	C	A	0.0297619	1008
5	rs10053762	A	C	0.540675	1008
5	rs12519844	C	T	0.353175	1008
5	rs6885316	A	G	0.642857	1008
5	rs77629264	T	A	0.104167	1008
5	rs17113771	C	T	0.0833333	1008
5	rs7713322	T	C	0.892857	1008
5	rs78141945	C	T	0.0386905	1008
5	rs9285647	A	G	0.5625	1008
5	rs9324737	C	G	0.892857	1008
5	rs7702551	A	C	0.892857	1008
5	rs67023410	T	G	0.334325	1008
5	rs117295572	T	C	0.104167	1008
5	rs11745666	C	A	0.00694444	1008
5	rs11167603	T	C	0.56746	1008
5	rs11167604	A	C	0.917659	1008
5	rs78208826	C	G	0.267857	1008
5	rs78649379	A	G	0.078373	1008
5	rs4310018	C	T	0.892857	1008
5	rs10056647	T	G	0.918651	1008
5	rs13187261	G	A	0.918651	1008
5	rs4958592	A	G	0.917659	1008
5	rs4262150	T	G	0.918651	1008
5	rs4262151	T	C	0.918651	1008
5	rs4463219	G	T	0.918651	1008
5	rs17113789	G	C	0.352183	1008
5	rs4285285	G	A	0.892857	1008
5	rs140097529	A	T	0.0337302	1008
5	rs17113791	T	C	0.16369	1008
5	rs4478368	G	A	0.729167	1008
5	rs76109787	C	T	0.0515873	1008
5	rs55660904	C	A	0.107143	1008
5	rs147465171	G	T	0.892857	1008
5	rs140025389	A	T	0.0406746	1008
5	rs74437095	C	T	0.481151	1008
5	rs192492770	C	A	0.0119048	1008
5	rs184262955	G	T	0.326389	1008
5	rs144937153	C	T	0.104167	1008
5	rs139581696	C	T	0.00198413	1008
5	rs542865842	T	G	0.00396825	1008
5	rs149205384	G	C	0.107143	1008
5	rs140068361	G	T	0.330357	1008
5	rs112611903	C	G	0.914683	1008
5	rs4958594	C	T	0.558532	1008
5	rs113568682	A	T	0.0813492	1008
5	rs6579985	C	T	0.0248016	1008
5	rs4246039	G	A	0.552579	1008
5	rs3924315	T	A	0.55754	1008
5	rs3924314	C	A	0.552579	1008
5	rs139359438	G	A	0.0357143	1008
5	rs72804775	C	T	0.00297619	1008
5	rs56313315	C	T	0.00297619	1008
5	rs12516528	C	T	0.326389	1008
5	rs4298301	G	C	0.334325	1008
5	rs73799163	C	T	0.00694444	1008
5	rs72804778	G	A	0.0813492	1008
5	rs7736377	G	A	0.892857	1008
5	rs12659715	A	G	0.107143	1008
5	rs4501386	G	T	0.55754	1008
5	rs141393388	G	A	0.015873	1008
5	rs10515677	T	C	0.0406746	1008
5	rs17489682	T	G	0.107143	1008
5	rs11746770	C	T	0.558532	1008
5	rs72804781	T	C	0.107143	1008
5	rs12652844	T	C	0.107143	1008
5	rs4145742	C	T	0.326389	1008
5	rs113844564	G	A	0.00297619	1008
5	rs114110542	C	G	0.356151	1008
5	rs72804786	G	A	0.0813492	1008
5	rs17113811	C	T	0.325397	1008
5	rs72804789	C	T	0.107143	1008
5	rs146827667	T	C	0.00992063	1008
5	rs10515678	C	T	0.00297619	1008
5	rs17489917	T	C	0.0406746	1008
5	rs7379700	C	T	0.558532	1008
5	rs10037537	G	A	0.894841	1008
5	rs79044056	C	T	0.103175	1008
5	rs4958596	A	G	0.921627	1008
5	rs146291324	C	T	0.0218254	1008
5	rs10041133	A	G	0.920635	1008
5	rs56117655	A	G	0.0793651	1008
5	rs72804798	G	T	0.0793651	1008
5	rs6579993	A	G	0.0793651	1008
5	rs66786682	C	T	0.323413	1008
5	rs13182323	T	C	0.920635	1008
5	rs72804800	C	T	0.100198	1008
5	rs74587734	A	C	0.078373	1008
5	rs13154813	T	A	0.0297619	1008
5	rs34698853	T	C	0.624008	1008
5	rs72806703	A	T	0.0505952	1008
5	rs111617189	A	G	0.0505952	1008
5	rs72806705	C	T	0.0505952	1008
5	rs6863497	A	G	0.0257937	1008
5	rs4958598	T	C	0.0505952	1008
5	rs4958599	A	G	0.0505952	1008
5	rs72806708	G	C	0.00198413	1008
5	rs72806709	T	C	0.0486111	1008
5	rs72806710	A	G	0.0486111	1008
5	rs72806711	A	T	0.0248016	1008
5	rs11167606	G	A	0.40873	1008
5	rs72806712	T	C	0.047619	1008
5	rs72806713	C	T	0.0267857	1008
5	rs72806714	G	C	0.0267857	1008
5	rs7725791	A	G	0.0367063	1008
5	rs62400619	C	T	0.565476	1008
5	rs7730082	C	T	0.0367063	1008
5	rs17113831	C	A	0.395833	1008
5	rs17113833	A	T	0.0367063	1008
5	rs146715858	T	A	0.0198413	1008
5	rs17113836	A	T	0.24504	1008
5	rs72806775	C	T	0.0367063	1008
5	rs72806776	T	C	0.0605159	1008
5	rs117246061	C	G	0.0347222	1008
5	rs6864972	T	C	0.0605159	1008
5	rs6884140	C	A	0.0605159	1008
5	rs80110888	A	G	0.251984	1008
5	rs79780900	G	A	0.0337302	1008
5	rs72806780	C	T	0.0605159	1008
5	rs72806782	T	C	0.0605159	1008
5	rs72806784	G	C	0.0605159	1008
5	rs62400620	A	G	0.031746	1008
5	rs72806785	A	G	0.0605159	1008
5	rs4484483	G	A	0.392857	1008
5	rs1010100	T	C	0.547619	1008
5	rs72806788	T	C	0.0605159	1008
5	rs72806790	T	C	0.0605159	1008
5	rs34081660	G	A	0.483135	1008
5	rs72806792	C	A	0.00892857	1008
5	rs74626937	A	G	0.00892857	1008
5	rs72806793	G	A	0.0605159	1008
5	rs72806795	C	A	0.0605159	1008
5	rs113147549	G	A	0.0605159	1008
5	rs117558319	T	C	0.0327381	1008
5	rs72806798	T	C	0.0605159	1008
5	rs60402008	T	C	0.0605159	1008
5	rs17568427	G	A	0.0367063	1008
5	rs9968702	C	G	0.0605159	1008
5	rs1438932	T	C	0.546627	1008
5	rs199650684	C	A	0.0228175	1008
5	rs35739758	C	T	0.546627	1008
5	rs1438934	C	T	0.0595238	1008
5	rs6579996	G	A	0.573413	1008
5	rs143705192	T	C	0.014881	1008
5	rs7700487	C	T	0.426587	1008
5	rs1371060	C	T	0.457341	1008
5	rs78560567	G	A	0.176587	1008
5	rs182595493	A	C	0.0178571	1008
5	rs11952806	T	C	0.0396825	1008
5	rs56395246	A	T	0.415675	1008
5	rs56369204	A	G	0.415675	1008
5	rs34033163	C	T	0.0694444	1008
5	rs17490495	G	C	0.0297619	1008
5	rs1123202	C	G	0.0297619	1008
5	rs1438935	G	T	0.030754	1008
5	rs74688658	G	T	0.0297619	1008
5	rs17490523	T	C	0.0297619	1008
5	rs372236376	T	C	0.00496032	1008
5	rs1438937	G	T	0.480159	1008
5	rs17490621	C	T	0.0297619	1008
5	rs115455000	G	T	0.0396825	1008
5	rs78455917	C	T	0.0297619	1008
5	rs17490669	C	T	0.030754	1008
5	rs1438938	C	T	0.40873	1008
5	rs117008997	C	A	0.0396825	1008
5	rs1154938	A	C	0.499008	1008
5	rs1438939	G	A	0.480159	1008
5	rs1438940	T	C	0.527778	1008
5	rs10515679	C	T	0.40873	1008
5	rs2118788	G	C	0.480159	1008
5	rs6877355	T	C	0.40873	1008
5	rs2882067	A	G	0.409722	1008
5	rs75138536	G	A	0.0396825	1008
5	rs4958332	G	A	0.0297619	1008
5	rs2349021	A	G	0.0297619	1008
5	rs17113869	A	G	0.409722	1008
5	rs74538262	G	A	0.0287698	1008
5	rs17491087	C	T	0.0297619	1008
5	rs1347830	C	T	0.409722	1008
5	rs1816688	C	G	0.481151	1008
5	rs17491108	A	G	0.40873	1008
5	rs1438942	C	G	0.030754	1008
5	rs73284204	C	T	0.0297619	1008
5	rs2349022	T	C	0.481151	1008
5	rs2349023	A	G	0.0297619	1008
5	rs2118789	G	C	0.0297619	1008
5	rs76336393	C	T	0.184524	1008
5	rs13158154	C	T	0.40873	1008
5	rs113635491	G	A	0.0396825	1008
5	rs147535774	G	A	0.0396825	1008
5	rs79536628	A	G	0.030754	1008
5	rs79398071	G	T	0.0297619	1008
5	rs7716928	C	T	0.480159	1008
5	rs34646589	C	A	0.123016	1008
5	rs7737370	T	C	0.457341	1008
5	rs73284207	T	C	0.0297619	1008
5	rs79032943	G	A	0.0297619	1008
5	rs4958333	C	G	0.480159	1008
5	rs969644	A	G	0.481151	1008
5	rs2118790	A	G	0.409722	1008
5	rs79037338	C	A	0.0704365	1008
5	rs78735348	G	A	0.0297619	1008
5	rs76227193	T	C	0.0396825	1008
5	rs144064064	T	G	0.0396825	1008
5	rs75814948	G	A	0.0396825	1008
5	rs76740663	G	T	0.0297619	1008
5	rs1866419	C	T	0.407738	1008
5	rs1866420	G	C	0.407738	1008
5	rs75889360	G	A	0.0287698	1008
5	rs1866421	T	A	0.409722	1008
5	rs77222743	T	C	0.0297619	1008
5	rs17113875	G	A	0.40873	1008
5	rs139045269	T	C	0.0396825	1008
5	rs1561416	T	C	0.481151	1008
5	rs79883111	G	A	0.0496032	1008
5	rs61153555	G	C	0.0297619	1008
5	rs139914439	C	A	0.00992063	1008
5	rs141239786	T	C	0.0297619	1008
5	rs35145596	C	A	0.123016	1008
5	rs77364694	A	T	0.0396825	1008
5	rs77563323	A	G	0.0396825	1008
5	rs77315776	T	C	0.0297619	1008
5	rs80244784	G	A	0.0297619	1008
5	rs74803865	T	C	0.0297619	1008
5	rs11167608	A	G	0.464286	1008
5	rs137876997	G	A	0.0257937	1008
5	rs77059269	A	T	0.0297619	1008
5	rs78102792	T	C	0.0287698	1008
5	rs376680245	A	G	0.0386905	1008
5	rs13155184	A	G	0.421627	1008
5	rs79149946	C	A	0.0297619	1008
5	rs150225483	A	G	0.0238095	1008
5	rs118075975	C	T	0.0367063	1008
5	rs1438944	G	C	0.176587	1008
5	rs111911908	C	T	0.0406746	1008
5	rs4610512	G	A	0.0297619	1008
5	rs138502343	T	A	0.0446429	1008
5	rs1595585	A	G	0.496032	1008
5	rs1595586	G	A	0.425595	1008
5	rs113608759	A	G	0.0386905	1008
5	rs79650656	C	T	0.0287698	1008
5	rs189949062	A	G	0.0128968	1008
5	rs77620556	G	T	0.0386905	1008
5	rs74294758	T	A	0.0297619	1008
5	rs77627901	C	T	0.0386905	1008
5	rs77259152	G	A	0.0287698	1008
5	rs144435953	A	G	0.0297619	1008
5	rs140550706	G	A	0.0287698	1008
5	rs375567719	A	T	0.0386905	1008
5	rs143493345	A	G	0.0386905	1008
5	rs33997492	C	G	0.496032	1008
5	rs112669240	T	C	0.0406746	1008
5	rs146416996	C	T	0.0297619	1008
5	rs75632583	A	C	0.0456349	1008
5	rs6888537	A	C	0.497024	1008
5	rs966088	T	C	0.426587	1008
5	rs725482	A	C	0.497024	1008
5	rs76275952	T	C	0.0386905	1008
5	rs60221066	T	C	0.0357143	1008
5	rs59374654	G	A	0.219246	1008
5	rs77095015	C	T	0.0386905	1008
5	rs117956757	G	T	0.0168651	1008
5	rs79501413	G	A	0.0386905	1008
5	rs35165123	C	T	0.132937	1008
5	rs1371059	C	G	0.529762	1008
5	rs77870463	A	T	0.0416667	1008
5	rs12717867	A	G	0.529762	1008
5	rs73284261	A	G	0.0297619	1008
5	rs79410204	A	T	0.0386905	1008
5	rs1438930	T	A	0.458333	1008
5	rs76066460	G	A	0.0238095	1008
5	rs73284269	A	T	0.0297619	1008
5	rs965561	A	G	0.52877	1008
5	rs73284276	A	G	0.0297619	1008
5	rs147756423	T	C	0.0386905	1008
5	rs80156893	G	A	0.0297619	1008
5	rs17113912	A	G	0.0704365	1008
5	rs10075167	C	G	0.52877	1008
5	rs17491606	G	A	0.0496032	1008
5	rs34004416	C	A	0.458333	1008
5	rs73284282	A	G	0.0297619	1008
5	rs6887677	G	A	0.52877	1008
5	rs6887416	A	G	0.0297619	1008
5	rs4958603	G	A	0.0297619	1008
5	rs2196776	C	T	0.52877	1008
5	rs185432525	A	C	0.0297619	1008
5	rs4958605	A	G	0.0297619	1008
5	rs182277155	T	C	0.0228175	1008
5	rs111678204	G	A	0.0297619	1008
5	rs76469915	A	G	0.0297619	1008
5	rs76564956	A	T	0.0386905	1008
5	rs67942753	A	T	0.0297619	1008
5	rs180841873	A	G	0.00595238	1008
5	rs35042667	G	A	0.391865	1008
5	rs989587	T	C	0.53373	1008
5	rs182137183	C	A	0.0168651	1008
5	rs73284298	T	A	0.0297619	1008
5	rs75250501	T	C	0.0386905	1008
5	rs1583692	G	A	0.334325	1008
5	rs149584745	T	A	0.0297619	1008
5	rs10477042	C	A	0.452381	1008
5	rs1438955	T	G	0.0386905	1008
5	rs17113927	G	A	0.459325	1008
5	rs79584935	G	C	0.0386905	1008
5	rs77616790	G	T	0.0386905	1008
5	rs78933846	C	T	0.0297619	1008
5	rs76867950	C	T	0.0297619	1008
5	rs1438953	T	C	0.52877	1008
5	rs77706448	C	T	0.206349	1008
5	rs17569941	A	C	0.0297619	1008
5	rs10075608	T	A	0.527778	1008
5	rs57627853	A	G	0.046627	1008
5	rs17113931	C	T	0.52877	1008
5	rs4034666	T	C	0.52877	1008
5	rs17576481	G	A	0.0297619	1008
5	rs1561417	C	A	0.454365	1008
5	rs1023756	G	T	0.0763889	1008
5	rs117511075	A	C	0.0446429	1008
5	rs7707939	A	G	0.530754	1008
5	rs7732468	T	C	0.453373	1008
5	rs77431456	A	C	0.0297619	1008
5	rs56303068	T	A	0.131944	1008
5	rs17492192	A	G	0.0297619	1008
5	rs2882068	A	G	0.529762	1008
5	rs17492248	C	T	0.0297619	1008
5	rs74782008	C	T	0.030754	1008
5	rs61329931	G	T	0.451389	1008
5	rs1371062	A	G	0.0446429	1008
5	rs74682334	C	T	0.0297619	1008
5	rs75649428	C	T	0.0297619	1008
5	rs80203545	G	T	0.0297619	1008
5	rs116964731	T	A	0.031746	1008
5	rs75379877	G	A	0.0287698	1008
5	rs17113961	C	T	0.0456349	1008
5	rs17576736	G	C	0.0297619	1008
5	rs17576757	T	C	0.00297619	1008
5	rs77323846	G	A	0.0287698	1008
5	rs78137320	C	T	0.0287698	1008
5	rs80055413	G	A	0.0277778	1008
5	rs17492381	C	T	0.00198413	1008
5	rs4958606	C	T	0.483135	1008
5	rs7737372	C	T	0.485119	1008
5	rs184740288	A	G	0.0456349	1008
5	rs115653672	C	A	0.0456349	1008
5	rs115202753	T	G	0.0456349	1008
5	rs76958815	T	A	0.0456349	1008
5	rs76887381	A	G	0.0456349	1008
5	rs78988440	T	A	0.031746	1008
5	rs114276582	C	T	0.0456349	1008
5	rs117709143	G	A	0.030754	1008
5	rs2083257	G	T	0.0456349	1008
5	rs2099664	T	C	0.0456349	1008
5	rs12658477	C	T	0.214286	1008
5	rs78717846	A	C	0.0456349	1008
5	rs6886088	C	T	0.0297619	1008
5	rs930398	G	T	0.487103	1008
5	rs76725907	G	A	0.0456349	1008
5	rs962356	C	G	0.699405	1008
5	rs114726053	T	G	0.047619	1008
5	rs72808724	A	G	0.0763889	1008
5	rs75391416	A	G	0.046627	1008
5	rs74513551	G	A	0.046627	1008
5	rs76683033	T	C	0.0297619	1008
5	rs77439996	G	A	0.0297619	1008
5	rs75819000	T	C	0.0287698	1008
5	rs79980907	C	A	0.0287698	1008
5	rs11744443	T	C	0.700397	1008
5	rs17113985	G	A	0.047619	1008
5	rs11749978	C	A	0.41369	1008
5	rs11740459	T	C	0.41369	1008
5	rs11750192	G	A	0.0456349	1008
5	rs12186592	C	T	0.487103	1008
5	rs12187452	T	C	0.458333	1008
5	rs17096206	A	G	0.047619	1008
5	rs79694366	T	G	0.0257937	1008
5	rs149379654	T	C	0.0228175	1008
5	rs17493016	T	C	0.0257937	1008
5	rs17114001	C	A	0.435516	1008
5	rs17114003	C	T	0.0238095	1008
5	rs10515681	G	A	0.435516	1008
5	rs12153107	C	T	0.435516	1008
5	rs17493227	A	C	0.25	1008
5	rs4958334	C	T	0.0257937	1008
5	rs73802035	A	G	0.0238095	1008
5	rs115572610	G	C	0.0238095	1008
5	rs10515682	C	A	0.0257937	1008
5	rs17114007	G	C	0.0238095	1008
5	rs10515683	T	C	0.0238095	1008
5	rs145980753	T	C	0.0109127	1008
5	rs115560407	C	T	0.0228175	1008
5	rs78077940	G	A	0.0228175	1008
5	rs17114009	A	G	0.0228175	1008
5	rs17114010	T	C	0.489087	1008
5	rs74672505	G	A	0.0228175	1008
5	rs79875133	G	A	0.0228175	1008
5	rs59672393	G	A	0.227183	1008
5	rs141653483	T	A	0.0198413	1008
5	rs79603141	G	C	0.0248016	1008
5	rs148462736	C	T	0.0228175	1008
5	rs4958608	G	A	0.0257937	1008
5	rs17493476	T	G	0.0496032	1008
5	rs76091702	C	T	0.0545635	1008
5	rs114505796	C	T	0.0238095	1008
5	rs59174362	C	G	0.439484	1008
5	rs78557859	G	A	0.0257937	1008
5	rs114852523	C	T	0.0228175	1008
5	rs114516899	C	T	0.0228175	1008
5	rs1595589	G	C	0.488095	1008
5	rs79499758	G	A	0.0228175	1008
5	rs12658628	C	A	0.227183	1008
5	rs76623980	G	A	0.0257937	1008
5	rs7731686	A	T	0.462302	1008
5	rs75528404	G	A	0.0257937	1008
5	rs11743148	A	T	0.462302	1008
5	rs58190715	G	A	0.438492	1008
5	rs74489140	T	C	0.0257937	1008
5	rs7709887	C	G	0.438492	1008
5	rs62398809	A	G	0.488095	1008
5	rs11746889	G	T	0.439484	1008
5	rs17578068	T	A	0.0257937	1008
5	rs150024699	C	T	0.0228175	1008
5	rs2349025	A	G	0.462302	1008
5	rs59767754	G	A	0.439484	1008
5	rs186215075	T	G	0.0238095	1008
5	rs546326420	T	A	0.0257937	1008
5	rs6886124	C	T	0.439484	1008
5	rs6867434	T	G	0.490079	1008
5	rs116713403	C	A	0.0248016	1008
5	rs17578145	A	G	0.00198413	1008
5	rs79151886	G	T	0.0248016	1008
5	rs10515684	A	G	0.0248016	1008
5	rs6892121	C	A	0.439484	1008
5	rs17114019	A	G	0.0248016	1008
5	rs998275	G	A	0.0257937	1008
5	rs77732911	T	C	0.0248016	1008
5	rs6579997	A	C	0.464286	1008
5	rs6579998	C	T	0.438492	1008
5	rs74208492	A	T	0.0257937	1008
5	rs6888974	T	C	0.439484	1008
5	rs75526615	A	G	0.0257937	1008
5	rs6868545	A	C	0.078373	1008
5	rs987369	G	A	0.347222	1008
5	rs74376027	T	A	0.0257937	1008
5	rs17114034	A	G	0.0257937	1008
5	rs74294759	C	G	0.0248016	1008
5	rs1036604	G	C	0.464286	1008
5	rs1036605	A	G	0.439484	1008
5	rs17114042	A	G	0.0248016	1008
5	rs1036606	G	T	0.439484	1008
5	rs1898739	A	G	0.490079	1008
5	rs1898740	A	G	0.490079	1008
5	rs77090914	A	G	0.0248016	1008
5	rs6881504	T	C	0.464286	1008
5	rs1438951	T	C	0.439484	1008
5	rs140746087	T	A	0.0327381	1008
5	rs1371063	T	C	0.490079	1008
5	rs115392047	C	T	0.0248016	1008
5	rs2043847	G	C	0.71627	1008
5	rs59630076	T	C	0.490079	1008
5	rs59033823	T	G	0.464286	1008
5	rs79632279	G	A	0.0376984	1008
5	rs17114053	T	C	0.0248016	1008
5	rs1371064	A	G	0.439484	1008
5	rs116094847	G	A	0.0248016	1008
5	rs4509080	T	G	0.489087	1008
5	rs4461689	C	G	0.490079	1008
5	rs116162731	C	T	0.0248016	1008
5	rs17114059	A	G	0.0248016	1008
5	rs4333366	G	A	0.440476	1008
5	rs17578717	T	G	0.0257937	1008
5	rs150059934	T	A	0.0198413	1008
5	rs75188257	C	T	0.0257937	1008
5	rs62398815	G	A	0.440476	1008
5	rs17114062	A	G	0.491071	1008
5	rs114755463	G	A	0.0257937	1008
5	rs11167610	C	T	0.431548	1008
5	rs11167611	A	C	0.440476	1008
5	rs17114066	A	G	0.0248016	1008
5	rs13184465	C	T	0.108135	1008
5	rs6895535	G	A	0.847222	1008
5	rs1438949	A	G	0.928571	1008
5	rs1438948	G	A	0.331349	1008
5	rs1438947	T	A	0.397817	1008
5	rs1126220	C	T	0.0565476	1008
5	rs75943769	T	C	0.0744048	1008
5	rs11167612	A	G	0.928571	1008
5	rs2028278	C	T	0.394841	1008
5	rs17114070	A	T	0.0396825	1008
5	rs7709012	T	C	0.343254	1008
5	rs1438946	T	C	0.430556	1008
5	rs62398816	A	G	0.530754	1008
5	rs34021572	T	G	0.427579	1008
5	rs2118793	C	A	0.561508	1008
5	rs2118792	G	A	0.924603	1008
5	rs59105157	T	C	0.0228175	1008
5	rs6898369	A	C	0.306548	1008
5	rs1438945	T	A	0.926587	1008
5	rs2196778	A	C	0.936508	1008
5	rs2196777	G	C	0.105159	1008
5	rs2349027	T	C	0.105159	1008
5	rs4958609	C	T	0.62996	1008
5	rs10044958	T	C	0.105159	1008
5	rs13359871	C	T	0.105159	1008
5	rs1438943	G	C	0.636905	1008
5	rs2216626	A	G	0.830357	1008
5	rs1363508	G	A	0.826389	1008
5	rs971050	C	G	0.105159	1008
5	rs2579040	T	A	0.935516	1008
5	rs10044436	G	A	0.105159	1008
5	rs10044974	G	A	0.105159	1008
5	rs753768	T	A	0.105159	1008
5	rs10075961	T	C	0.105159	1008
5	rs185527909	C	G	0.0248016	1008
5	rs294708	G	A	0.936508	1008
5	rs10042383	C	T	0.105159	1008
5	rs294706	C	A	0.830357	1008
5	rs294705	C	A	0.830357	1008
5	rs294704	G	T	0.935516	1008
5	rs294703	T	A	0.830357	1008
5	rs1422563	A	C	0.105159	1008
5	rs294701	T	C	0.830357	1008
5	rs294700	T	C	0.935516	1008
5	rs4958610	A	G	0.105159	1008
5	rs294699	T	A	0.936508	1008
5	rs4958611	G	A	0.105159	1008
5	rs117407807	T	C	0.031746	1008
5	rs147891223	T	A	0.0109127	1008
5	rs2579041	A	C	0.830357	1008
5	rs2546336	C	A	0.830357	1008
5	rs1592924	G	A	0.0128968	1008
5	rs2910022	G	A	0.935516	1008
5	rs2962806	A	G	0.829365	1008
5	rs10070003	A	C	0.105159	1008
5	rs2910023	T	C	0.195437	1008
5	rs10036998	C	T	0.105159	1008
5	rs11740987	C	T	0.105159	1008
5	rs2962807	G	T	0.195437	1008
5	rs2962808	A	G	0.935516	1008
5	rs2962809	A	G	0.936508	1008
5	rs2910024	A	T	0.906746	1008
5	rs2962810	A	G	0.936508	1008
5	rs2962812	A	G	0.830357	1008
5	rs62398834	C	T	0.0634921	1008
5	rs2910026	C	T	0.935516	1008
5	rs2962813	A	G	0.831349	1008
5	rs2962814	G	A	0.831349	1008
5	rs2962815	C	G	0.831349	1008
5	rs12108896	C	T	0.634921	1008
5	rs12108897	C	T	0.634921	1008
5	rs2910027	C	T	0.831349	1008
5	rs2962816	A	G	0.936508	1008
5	rs6580002	A	G	0.935516	1008
5	rs6580003	T	C	0.829365	1008
5	rs2973157	G	A	0.935516	1008
5	rs7705359	T	G	0.104167	1008
5	rs2962817	T	A	0.831349	1008
5	rs2973156	G	A	0.935516	1008
5	rs2910028	A	C	0.831349	1008
5	rs2973147	G	C	0.830357	1008
5	rs2910029	C	G	0.935516	1008
5	rs10073138	T	C	0.104167	1008
5	rs10065344	C	T	0.104167	1008
5	rs2910030	A	G	0.936508	1008
5	rs2910031	C	T	0.633929	1008
5	rs10055618	T	A	0.104167	1008
5	rs17579441	C	T	0.104167	1008
5	rs1363500	C	T	0.831349	1008
5	rs2973146	G	A	0.936508	1008
5	rs4958616	T	C	0.0625	1008
5	rs2962819	T	G	0.936508	1008
5	rs149375349	G	C	0.0416667	1008
5	rs75695914	G	C	0.0357143	1008
5	rs4958617	T	G	0.104167	1008
5	rs2973145	C	T	0.935516	1008
5	rs2910032	C	T	0.832341	1008
5	rs2973144	G	A	0.633929	1008
5	rs1422552	A	G	0.831349	1008
5	rs74953814	G	A	0.0257937	1008
5	rs76225244	T	C	0.0109127	1008
5	rs2910034	G	C	0.831349	1008
5	rs2974108	T	A	0.935516	1008
5	rs2974109	C	T	0.831349	1008
5	rs1363504	T	C	0.831349	1008
5	rs2973142	T	C	0.935516	1008
5	rs2962820	C	T	0.831349	1008
5	rs1422561	G	T	0.634921	1008
5	rs75710461	T	C	0.0198413	1008
5	rs2962821	T	C	0.935516	1008
5	rs2962822	A	G	0.00297619	1008
5	rs10477046	C	T	0.104167	1008
5	rs150351276	A	C	0.0188492	1008
5	rs2973141	T	G	0.196429	1008
5	rs2962823	T	C	0.936508	1008
5	rs2910035	G	A	0.935516	1008
5	rs62398837	C	A	0.104167	1008
5	rs56141337	G	A	0.104167	1008
5	rs79116066	C	A	0.0357143	1008
5	rs1363503	T	G	0.104167	1008
5	rs1363502	T	G	0.837302	1008
5	rs2910036	G	C	0.636905	1008
5	rs2973139	C	T	0.304563	1008
5	rs10061698	C	T	0.104167	1008
5	rs10515686	G	T	0.104167	1008
5	rs2962824	A	G	0.838294	1008
5	rs1422560	T	G	0.838294	1008
5	rs1422558	A	G	0.199405	1008
5	rs2962825	C	A	0.582341	1008
5	rs2973138	T	C	0.943452	1008
5	rs2962826	A	C	0.943452	1008
5	rs144992506	C	T	0.0208333	1008
5	rs1820064	G	A	0.106151	1008
5	rs34403108	C	G	0.105159	1008
5	rs2910037	T	C	0.0168651	1008
5	rs34692597	A	C	0.105159	1008
5	rs191987692	A	G	0.00793651	1008
5	rs1155182	G	C	0.198413	1008
5	rs181744429	A	G	0.0208333	1008
5	rs1155181	G	C	0.105159	1008
5	rs1155180	G	T	0.104167	1008
5	rs10070616	C	T	0.104167	1008
5	rs6879090	A	G	0.0565476	1008
5	rs73288094	C	G	0.0575397	1008
5	rs2973136	A	T	0.199405	1008
5	rs141677641	C	T	0.0109127	1008
5	rs2973135	T	A	0.416667	1008
5	rs4958619	G	A	0.105159	1008
5	rs55827458	C	T	0.0565476	1008
5	rs1582492	A	G	0.104167	1008
5	rs6866071	C	T	0.105159	1008
5	rs7707621	G	T	0.0565476	1008
5	rs3095940	A	C	0.199405	1008
5	rs79822074	C	G	0.014881	1008
5	rs62398852	A	T	0.104167	1008
5	rs10079569	T	C	0.104167	1008
5	rs7717923	C	A	0.104167	1008
5	rs2546329	C	A	0.0565476	1008
5	rs4510624	T	C	0.105159	1008
5	rs371475423	C	T	0.0128968	1008
5	rs10477047	G	A	0.105159	1008
5	rs11748398	G	A	0.104167	1008
5	rs13185862	A	G	0.280754	1008
5	rs10040503	A	C	0.105159	1008
5	rs62398853	G	A	0.105159	1008
5	rs62398854	G	A	0.105159	1008
5	rs62398855	C	A	0.106151	1008
5	rs17501895	T	C	0.106151	1008
5	rs17580090	G	A	0.106151	1008
5	rs2615166	A	C	0.0565476	1008
5	rs78058709	G	C	0.0565476	1008
5	rs4958622	A	G	0.106151	1008
5	rs4958623	T	C	0.105159	1008
5	rs4958624	C	A	0.105159	1008
5	rs4958625	G	T	0.105159	1008
5	rs3112536	A	G	0.418651	1008
5	rs11743140	A	G	0.105159	1008
5	rs13355325	T	A	0.105159	1008
5	rs1363505	A	C	0.105159	1008
5	rs1820065	G	A	0.105159	1008
5	rs117913771	G	A	0.0565476	1008
5	rs11167615	T	C	0.105159	1008
5	rs6864273	A	G	0.104167	1008
5	rs1895270	A	G	0.105159	1008
5	rs1895271	A	G	0.105159	1008
5	rs2080950	G	A	0.105159	1008
5	rs296191	A	C	0.199405	1008
5	rs1363507	C	T	0.105159	1008
5	rs4958627	A	T	0.104167	1008
5	rs74556510	G	A	0.0406746	1008
5	rs184160	T	C	0.0565476	1008
5	rs2042223	G	T	0.105159	1008
5	rs2546331	T	C	0.0565476	1008
5	rs6892717	C	G	0.105159	1008
5	rs6873816	T	C	0.106151	1008
5	rs10070587	T	C	0.105159	1008
5	rs10077451	A	T	0.105159	1008
5	rs2615165	G	T	0.200397	1008
5	rs296173	A	T	0.0565476	1008
5	rs296174	C	T	0.00198413	1008
5	rs1862317	A	C	0.106151	1008
5	rs1862318	A	C	0.105159	1008
5	rs1862319	A	C	0.106151	1008
5	rs1030192	A	C	0.105159	1008
5	rs142033264	C	T	0.0248016	1008
5	rs72791583	T	A	0.0515873	1008
5	rs10074705	A	G	0.107143	1008
5	rs10059900	C	T	0.106151	1008
5	rs115727385	C	T	0.0565476	1008
5	rs17502681	A	C	0.107143	1008
5	rs296184	C	A	0.0565476	1008
5	rs1862323	A	G	0.106151	1008
5	rs1862322	T	A	0.106151	1008
5	rs182414	G	C	0.0565476	1008
5	rs211895	C	T	0.0565476	1008
5	rs188436	A	C	0.199405	1008
5	rs296183	T	C	0.0565476	1008
5	rs4958336	A	T	0.105159	1008
5	rs172451	A	G	0.199405	1008
5	rs1023615	G	A	0.106151	1008
5	rs74864822	G	A	0.0625	1008
5	rs1363501	G	A	0.108135	1008
5	rs17503043	T	C	0.104167	1008
5	rs61451966	G	A	0.104167	1008
5	rs2615164	G	T	0.106151	1008
5	rs1422556	A	C	0.104167	1008
5	rs1422555	T	G	0.104167	1008
5	rs1422554	G	C	0.104167	1008
5	rs2615163	T	C	0.100198	1008
5	rs74387777	G	C	0.0555556	1008
5	rs17503085	T	G	0.104167	1008
5	rs2216625	C	T	0.104167	1008
5	rs2194103	A	T	0.104167	1008
5	rs2194102	T	G	0.104167	1008
5	rs62401274	T	C	0.104167	1008
5	rs9968677	C	T	0.104167	1008
5	rs9968737	T	C	0.104167	1008
5	rs9968739	T	C	0.104167	1008
5	rs9968678	C	T	0.104167	1008
5	rs9968680	C	T	0.104167	1008
5	rs28775574	T	C	0.105159	1008
5	rs78195442	A	C	0.0277778	1008
5	rs2615162	C	T	0.10119	1008
5	rs2973161	A	C	0.416667	1008
5	rs62401276	T	C	0.104167	1008
5	rs17503275	T	C	0.104167	1008
5	rs1462120	C	T	0.100198	1008
5	rs1462119	C	T	0.104167	1008
5	rs1462118	T	C	0.104167	1008
5	rs4329070	G	A	0.104167	1008
5	rs2615161	T	C	0.100198	1008
5	rs4257818	C	A	0.105159	1008
5	rs13168705	A	G	0.285714	1008
5	rs4623206	A	T	0.104167	1008
5	rs2615160	T	C	0.10119	1008
5	rs62401278	G	C	0.104167	1008
5	rs2045735	A	G	0.104167	1008
5	rs2045734	T	C	0.104167	1008
5	rs56733622	C	G	0.104167	1008
5	rs2927177	C	T	0.416667	1008
5	rs62401280	T	C	0.104167	1008
5	rs62401281	G	A	0.104167	1008
5	rs2615159	T	C	0.260913	1008
5	rs78190082	G	C	0.0406746	1008
5	rs17581550	A	G	0.104167	1008
5	rs17503470	C	T	0.104167	1008
5	rs17581704	G	A	0.104167	1008
5	rs296177	T	A	0.100198	1008
5	rs296178	A	G	0.155754	1008
5	rs149235130	C	G	0.0188492	1008
5	rs296179	G	A	0.156746	1008
5	rs141697869	C	T	0.0188492	1008
5	rs296180	G	C	0.156746	1008
5	rs296181	T	C	0.260913	1008
5	rs296182	C	A	0.0992063	1008
5	rs10069588	A	C	0.104167	1008
5	rs10062550	T	C	0.104167	1008
5	rs55727014	A	G	0.104167	1008
5	rs186118	C	G	0.156746	1008
5	rs172452	G	A	0.100198	1008
5	rs148529578	T	C	0.0555556	1008
5	rs12171513	A	T	0.104167	1008
5	rs296187	C	G	0.156746	1008
5	rs111374317	C	A	0.416667	1008
5	rs56376647	G	C	0.104167	1008
5	rs2447292	C	A	0.260913	1008
5	rs78696653	T	C	0.0734127	1008
5	rs55933127	C	G	0.104167	1008
5	rs55674988	C	T	0.104167	1008
5	rs11167616	C	T	0.104167	1008
5	rs10039295	T	C	0.104167	1008
5	rs296188	T	C	0.100198	1008
5	rs4958629	G	A	0.104167	1008
5	rs17503711	A	G	0.104167	1008
5	rs17503738	C	T	0.104167	1008
5	rs296172	C	G	0.156746	1008
5	rs296171	G	A	0.115079	1008
5	rs2546333	G	A	0.337302	1008
5	rs77064962	C	T	0.152778	1008
5	rs1841685	G	A	0.339286	1008
5	rs1363497	C	T	0.340278	1008
5	rs1363498	A	G	0.33631	1008
5	rs12657916	T	G	0.15377	1008
5	rs72793628	G	A	0.0406746	1008
5	rs1363499	G	A	0.296627	1008
5	rs62401293	G	A	0.100198	1008
5	rs72793631	G	A	0.0406746	1008
5	rs3112532	A	G	0.459325	1008
5	rs60970806	C	A	0.0406746	1008
5	rs111582573	A	G	0.0406746	1008
5	rs139082106	A	G	0.0555556	1008
5	rs143109193	C	T	0.15377	1008
5	rs7447368	G	A	0.280754	1008
5	rs727809	A	C	0.100198	1008
5	rs177001	A	G	0.396825	1008
5	rs56118692	C	T	0.0406746	1008
5	rs140209788	T	C	0.0337302	1008
5	rs115997302	G	C	0.0555556	1008
5	rs727643	C	A	0.343254	1008
5	rs7714387	C	T	0.151786	1008
5	rs72793635	G	A	0.0406746	1008
5	rs191632334	A	G	0.0119048	1008
5	rs296175	G	A	0.142857	1008
5	rs2927175	T	C	0.343254	1008
5	rs1363496	A	G	0.0853175	1008
5	rs1381541	G	C	0.316468	1008
5	rs992713	G	A	0.316468	1008
5	rs992714	A	T	0.316468	1008
5	rs2546328	T	G	0.143849	1008
5	rs2615153	G	A	0.143849	1008
5	rs1422551	C	T	0.151786	1008
5	rs79193298	T	C	0.151786	1008
5	rs75800482	A	C	0.151786	1008
5	rs56054019	G	A	0.0208333	1008
5	rs75523708	A	C	0.151786	1008
5	rs10078466	G	A	0.152778	1008
5	rs993227	A	T	0.400794	1008
5	rs117775897	A	G	0.077381	1008
5	rs1462116	A	C	0.151786	1008
5	rs3101484	A	T	0.400794	1008
5	rs3101483	A	G	0.318452	1008
5	rs10054205	C	T	0.15377	1008
5	rs3101131	G	A	0.143849	1008
5	rs61168125	T	C	0.15377	1008
5	rs3112531	A	G	0.314484	1008
5	rs10037349	C	A	0.15377	1008
5	rs113329288	A	G	0.0208333	1008
5	rs2926290	A	G	0.318452	1008
5	rs10477051	G	C	0.0843254	1008
5	rs10071927	A	G	0.15377	1008
5	rs57338666	A	G	0.15377	1008
5	rs117093931	C	T	0.15377	1008
5	rs72793644	T	G	0.0208333	1008
5	rs75839430	T	A	0.0208333	1008
5	rs13436485	A	C	0.174603	1008
5	rs35381189	C	A	0.0208333	1008
5	rs4958632	T	C	0.047619	1008
5	rs13435955	C	A	0.15377	1008
5	rs72793645	T	A	0.0208333	1008
5	rs72793646	T	C	0.0208333	1008
5	rs72793647	C	T	0.0208333	1008
5	rs59074180	G	T	0.0208333	1008
5	rs57695081	G	T	0.0208333	1008
5	rs28796964	A	G	0.174603	1008
5	rs2974110	A	G	0.143849	1008
5	rs116855963	C	T	0.15377	1008
5	rs79247851	G	A	0.031746	1008
5	rs72793654	C	T	0.0208333	1008
5	rs2168966	T	C	0.402778	1008
5	rs1563711	G	A	0.15377	1008
5	rs12659203	A	G	0.15377	1008
5	rs2061636	T	C	0.0208333	1008
5	rs77805785	T	C	0.0753968	1008
5	rs6580008	A	T	0.174603	1008
5	rs72793656	G	A	0.0208333	1008
5	rs2061637	C	A	0.0208333	1008
5	rs10515687	C	T	0.0208333	1008
5	rs2926289	T	C	0.457341	1008
5	rs2349576	C	A	0.297619	1008
5	rs2061638	T	C	0.297619	1008
5	rs1462126	C	T	0.298611	1008
5	rs2061639	G	A	0.319444	1008
5	rs3101485	T	C	0.702381	1008
5	rs3101130	G	C	0.856151	1008
5	rs3112530	A	G	0.702381	1008
5	rs56009305	A	G	0.0208333	1008
5	rs56123509	A	T	0.0208333	1008
5	rs1993772	A	G	0.681548	1008
5	rs141399782	C	T	0.0238095	1008
5	rs74972802	C	G	0.15377	1008
5	rs3101481	G	T	0.681548	1008
5	rs3112529	T	A	0.681548	1008
5	rs3111205	A	C	0.702381	1008
5	rs191559166	C	T	0.0188492	1008
5	rs3101482	G	A	0.702381	1008
5	rs77852529	T	C	0.15377	1008
5	rs11747697	A	G	0.0208333	1008
5	rs59498861	T	G	0.15377	1008
5	rs2926288	G	T	0.702381	1008
5	rs2973148	T	C	0.856151	1008
5	rs72793664	C	T	0.0208333	1008
5	rs72793665	G	T	0.0208333	1008
5	rs1350900	T	C	0.0208333	1008
5	rs982494	T	C	0.702381	1008
5	rs2973149	G	A	0.702381	1008
5	rs2964817	C	T	0.702381	1008
5	rs2926287	G	A	0.702381	1008
5	rs1381540	A	G	0.702381	1008
5	rs150994704	C	A	0.0436508	1008
5	rs2964813	C	T	0.702381	1008
5	rs1824311	A	C	0.856151	1008
5	rs2926286	T	C	0.856151	1008
5	rs72793672	T	C	0.0208333	1008
5	rs56309724	T	C	0.0208333	1008
5	rs2964812	G	A	0.702381	1008
5	rs2974111	A	T	0.681548	1008
5	rs2927173	G	A	0.681548	1008
5	rs2964811	T	A	0.681548	1008
5	rs77826248	T	A	0.077381	1008
5	rs2927174	C	T	0.702381	1008
5	rs2199123	A	G	0.702381	1008
5	rs11745332	C	T	0.0208333	1008
5	rs1462108	C	A	0.702381	1008
5	rs1462109	G	A	0.702381	1008
5	rs72793675	C	T	0.0208333	1008
5	rs2125515	A	T	0.702381	1008
5	rs2926285	T	G	0.681548	1008
5	rs17114289	A	G	0.0208333	1008
5	rs17114293	A	G	0.0208333	1008
5	rs1824	A	G	0.0843254	1008
5	rs2973151	T	C	0.856151	1008
5	rs150417876	A	G	0.030754	1008
5	rs1903639	G	A	0.0208333	1008
5	rs2973152	T	G	0.702381	1008
5	rs184313024	G	A	0.015873	1008
5	rs1462121	T	G	0.856151	1008
5	rs10067191	G	A	0.15377	1008
5	rs1462122	C	T	0.856151	1008
5	rs1462123	T	C	0.856151	1008
5	rs1462124	C	T	0.681548	1008
5	rs11747146	C	G	0.0208333	1008
5	rs931012	T	C	0.174603	1008
5	rs6862560	T	G	0.15377	1008
5	rs2964816	G	T	0.856151	1008
5	rs35058195	T	A	0.174603	1008
5	rs59114600	G	A	0.15377	1008
5	rs184850699	C	T	0.0188492	1008
5	rs12110038	C	T	0.200397	1008
5	rs11748893	G	T	0.0456349	1008
5	rs10077318	G	A	0.151786	1008
5	rs72799209	C	T	0.0456349	1008
5	rs141315037	G	A	0.0218254	1008
5	rs77525726	C	T	0.0396825	1008
5	rs62401302	A	T	0.0257937	1008
5	rs10463328	G	A	0.856151	1008
5	rs13176930	T	A	0.554563	1008
5	rs2882195	T	G	0.190476	1008
5	rs10053693	C	T	0.190476	1008
5	rs1084070	C	T	0.665675	1008
5	rs1084071	A	T	0.664683	1008
5	rs4958634	T	C	0.856151	1008
5	rs13361682	G	A	0.144841	1008
5	rs72799214	C	A	0.0456349	1008
5	rs60879540	G	C	0.0456349	1008
5	rs2609658	C	G	0.856151	1008
5	rs6862332	C	T	0.190476	1008
5	rs2560253	C	T	0.856151	1008
5	rs10039156	T	G	0.856151	1008
5	rs36152933	A	G	0.0456349	1008
5	rs12187536	T	C	0.581349	1008
5	rs10155557	T	G	0.144841	1008
5	rs7444329	C	T	0.665675	1008
5	rs139363158	T	G	0.0892857	1008
5	rs4466215	G	C	0.144841	1008
5	rs376480829	C	A	0.0416667	1008
5	rs6874079	A	T	0.144841	1008
5	rs62401303	T	C	0.665675	1008
5	rs62401304	T	C	0.665675	1008
5	rs76760934	A	C	0.014881	1008
5	rs6866689	T	C	0.191468	1008
5	rs149033799	G	C	0.144841	1008
5	rs7731358	C	T	0.191468	1008
5	rs11747293	T	C	0.046627	1008
5	rs11750267	A	G	0.19246	1008
5	rs141715263	G	T	0.0763889	1008
5	rs142705651	C	T	0.144841	1008
5	rs116745642	G	A	0.144841	1008
5	rs151011228	T	C	0.855159	1008
5	rs113980258	C	T	0.193452	1008
5	rs13169047	C	T	0.279762	1008
5	rs2609665	G	T	0.855159	1008
5	rs2560229	A	T	0.855159	1008
5	rs2560230	C	T	0.66369	1008
5	rs1462111	T	C	0.66369	1008
5	rs2560231	C	T	0.855159	1008
5	rs55755012	A	G	0.00198413	1008
5	rs7711396	T	C	0.191468	1008
5	rs2609666	A	G	0.66369	1008
5	rs117767458	T	C	0.00992063	1008
5	rs150031753	G	A	0.191468	1008
5	rs186074455	G	A	0.0119048	1008
5	rs145393036	T	A	0.144841	1008
5	rs10477054	A	T	0.144841	1008
5	rs185092605	T	C	0.143849	1008
5	rs186804353	T	A	0.0367063	1008
5	rs192905713	T	C	0.144841	1008
5	rs11747428	G	A	0.0456349	1008
5	rs308266	C	T	0.00198413	1008
5	rs181518519	G	T	0.0248016	1008
5	rs2615150	T	C	0.850198	1008
5	rs2560235	G	A	0.00892857	1008
5	rs308267	C	T	0.85119	1008
5	rs11748375	G	A	0.046627	1008
5	rs308268	G	A	0.85119	1008
5	rs308269	G	A	0.659722	1008
5	rs148782530	C	T	0.0119048	1008
5	rs10060758	A	G	0.191468	1008
5	rs76972361	G	A	0.0763889	1008
5	rs308270	A	G	0.852183	1008
5	rs147647043	G	T	0.0257937	1008
5	rs308271	T	A	0.659722	1008
5	rs76058062	G	T	0.145833	1008
5	rs217771	C	T	0.659722	1008
5	rs58361474	T	G	0.191468	1008
5	rs76279808	C	T	0.145833	1008
5	rs78811355	G	A	0.145833	1008
5	rs308272	A	G	0.660714	1008
5	rs117952847	C	T	0.0763889	1008
5	rs7703714	T	A	0.191468	1008
5	rs78994531	C	G	0.0297619	1008
5	rs80138595	T	C	0.0357143	1008
5	rs72799217	T	C	0.0456349	1008
5	rs2560240	G	A	0.660714	1008
5	rs7709157	T	C	0.191468	1008
5	rs7727282	C	T	0.191468	1008
5	rs7709602	T	C	0.191468	1008
5	rs7709744	T	C	0.145833	1008
5	rs72799219	A	T	0.0456349	1008
5	rs12655112	A	G	0.190476	1008
5	rs12659360	G	T	0.144841	1008
5	rs1462113	A	G	0.856151	1008
5	rs1462114	A	C	0.856151	1008
5	rs1462115	A	G	0.665675	1008
5	rs4958636	T	C	0.0257937	1008
5	rs72799220	C	T	0.190476	1008
5	rs115213266	C	T	0.0763889	1008
5	rs75231527	T	C	0.0763889	1008
5	rs962514	A	C	0.665675	1008
5	rs10061959	T	C	0.144841	1008
5	rs11740453	G	A	0.0456349	1008
5	rs10055962	C	G	0.144841	1008
5	rs6580013	C	G	0.0456349	1008
5	rs10054526	T	A	0.144841	1008
5	rs6580014	C	G	0.195437	1008
5	rs56012425	A	C	0.190476	1008
5	rs2560241	T	C	0.664683	1008
5	rs2560242	T	C	0.664683	1008
5	rs1026615	T	C	0.855159	1008
5	rs2615178	C	T	0.855159	1008
5	rs10477057	G	A	0.190476	1008
5	rs2609671	A	G	0.855159	1008
5	rs2615177	G	A	0.665675	1008
5	rs2615176	G	A	0.856151	1008
5	rs2560243	T	C	0.856151	1008
5	rs2615175	G	A	0.665675	1008
5	rs6896256	T	C	0.191468	1008
5	rs75485798	C	A	0.144841	1008
5	rs300329	C	T	0.665675	1008
5	rs300328	T	C	0.856151	1008
5	rs7724578	C	T	0.0456349	1008
5	rs116229373	G	C	0.144841	1008
5	rs300327	A	C	0.856151	1008
5	rs300326	T	A	0.856151	1008
5	rs11742937	G	A	0.0456349	1008
5	rs141280708	G	A	0.133929	1008
5	rs113594146	G	A	0.046627	1008
5	rs138529556	T	C	0.0753968	1008
5	rs300325	T	C	0.856151	1008
5	rs145734882	C	G	0.0367063	1008
5	rs181144424	C	T	0.0753968	1008
5	rs141800662	A	G	0.0922619	1008
5	rs12655396	C	T	0.856151	1008
5	rs3851505	G	C	0.144841	1008
5	rs4958637	T	A	0.582341	1008
5	rs2615173	C	T	0.856151	1008
5	rs2609661	C	T	0.856151	1008
5	rs2260878	G	A	0.856151	1008
5	rs1975932	G	A	0.665675	1008
5	rs2262710	T	C	0.856151	1008
5	rs2262711	C	T	0.856151	1008
5	rs2262712	T	G	0.856151	1008
5	rs111860601	G	A	0.856151	1008
5	rs113857605	G	A	0.0456349	1008
5	rs2617267	C	T	0.856151	1008
5	rs2964819	T	C	0.855159	1008
5	rs2927584	T	C	0.856151	1008
5	rs2913310	T	A	0.856151	1008
5	rs2964820	G	C	0.856151	1008
5	rs10073797	C	G	0.856151	1008
5	rs2560245	A	C	0.856151	1008
5	rs2615171	G	T	0.856151	1008
5	rs2560246	G	A	0.856151	1008
5	rs2615170	G	A	0.856151	1008
5	rs2615169	T	C	0.856151	1008
5	rs2617268	C	T	0.856151	1008
5	rs2446429	T	G	0.856151	1008
5	rs10477077	C	T	0.146825	1008
5	rs2560247	T	A	0.856151	1008
5	rs2609673	G	C	0.856151	1008
5	rs2560248	A	G	0.856151	1008
5	rs13161711	T	C	0.0456349	1008
5	rs2615168	G	T	0.856151	1008
5	rs2560249	A	G	0.856151	1008
5	rs170027	T	C	0.856151	1008
5	rs167357	G	C	0.855159	1008
5	rs72799240	T	C	0.0456349	1008
5	rs148577311	T	C	0.0376984	1008
5	rs1820156	C	T	0.144841	1008
5	rs304857	C	A	0.856151	1008
5	rs304859	A	G	0.856151	1008
5	rs113773089	C	T	0.0456349	1008
5	rs170028	G	A	0.856151	1008
5	rs2560252	G	A	0.856151	1008
5	rs304860	C	G	0.856151	1008
5	rs172569	T	A	0.856151	1008
5	rs172570	C	A	0.856151	1008
5	rs11746142	C	T	0.0456349	1008
5	rs304861	T	C	0.856151	1008
5	rs170029	G	C	0.856151	1008
5	rs304862	T	C	0.856151	1008
5	rs304863	T	C	0.856151	1008
5	rs11167629	G	A	0.582341	1008
5	rs304864	T	C	0.856151	1008
5	rs17583883	G	A	0.0257937	1008
5	rs77726829	A	T	0.0178571	1008
5	rs304865	C	T	0.665675	1008
5	rs62399001	A	G	0.0257937	1008
5	rs12654473	A	G	0.144841	1008
5	rs1824612	G	A	0.144841	1008
5	rs191978352	A	G	0.0218254	1008
5	rs188597	A	C	0.810516	1008
5	rs80334479	T	C	0.144841	1008
5	rs300330	A	G	0.810516	1008
5	rs214122	G	A	0.810516	1008
5	rs11741001	T	C	0.0456349	1008
5	rs300331	C	G	0.856151	1008
5	rs300332	T	G	0.856151	1008
5	rs300333	A	T	0.665675	1008
5	rs300334	T	G	0.856151	1008
5	rs72799249	G	A	0.0456349	1008
5	rs186183	T	C	0.856151	1008
5	rs79662319	G	A	0.144841	1008
5	rs300335	T	C	0.856151	1008
5	rs72799252	G	A	0.0456349	1008
5	rs72799253	A	G	0.0456349	1008
5	rs77941746	C	T	0.144841	1008
5	rs300336	T	C	0.810516	1008
5	rs150176573	G	A	0.0248016	1008
5	rs149239	A	G	0.810516	1008
5	rs159759	A	G	0.856151	1008
5	rs72799254	T	C	0.0456349	1008
5	rs160163	T	C	0.856151	1008
5	rs159974	C	T	0.810516	1008
5	rs11742907	T	A	0.0456349	1008
5	rs159760	G	T	0.810516	1008
5	rs159975	A	G	0.810516	1008
5	rs159976	C	T	0.665675	1008
5	rs139201161	A	C	0.0228175	1008
5	rs160066	G	C	0.856151	1008
5	rs150618	G	C	0.856151	1008
5	rs149095	G	A	0.856151	1008
5	rs2161567	C	T	0.144841	1008
5	rs10037511	T	C	0.190476	1008
5	rs302738	C	A	0.856151	1008
5	rs10045698	C	T	0.190476	1008
5	rs32007	A	T	0.0396825	1008
5	rs11738200	G	A	0.190476	1008
5	rs13354091	G	T	0.190476	1008
5	rs159969	T	C	0.665675	1008
5	rs10036163	G	C	0.190476	1008
5	rs159971	G	A	0.655754	1008
5	rs159972	G	A	0.856151	1008
5	rs17114459	T	C	0.199405	1008
5	rs159973	A	C	0.856151	1008
5	rs72799261	C	A	0.0456349	1008
5	rs74674378	G	A	0.145833	1008
5	rs17114463	G	T	0.190476	1008
5	rs138986804	C	T	0.0178571	1008
5	rs11749295	A	G	0.190476	1008
5	rs17114473	C	T	0.188492	1008
5	rs143852009	T	G	0.0218254	1008
5	rs72799264	T	C	0.0545635	1008
5	rs160172	T	C	0.855159	1008
5	rs139701754	T	C	0.015873	1008
5	rs76271728	T	C	0.142857	1008
5	rs139603983	T	C	0.0119048	1008
5	rs159978	A	G	0.854167	1008
5	rs7734443	C	T	0.142857	1008
5	rs159979	G	A	0.0843254	1008
5	rs141975541	A	G	0.0337302	1008
5	rs56733664	C	G	0.142857	1008
5	rs7713476	A	C	0.142857	1008
5	rs72799267	G	A	0.0456349	1008
5	rs117825480	T	A	0.0168651	1008
5	rs10065164	T	A	0.142857	1008
5	rs58422753	G	A	0.142857	1008
5	rs143412125	A	G	0.00496032	1008
5	rs77681604	G	T	0.0714286	1008
5	rs300339	A	G	0.718254	1008
5	rs300340	T	A	0.565476	1008
5	rs304883	C	T	0.717262	1008
5	rs7722746	C	T	0.132937	1008
5	rs304884	G	A	0.717262	1008
5	rs117764974	G	T	0.0168651	1008
5	rs7732145	C	T	0.132937	1008
5	rs304886	A	C	0.837302	1008
5	rs304887	T	C	0.837302	1008
5	rs76441848	G	A	0.046627	1008
5	rs140079152	T	C	0.0138889	1008
5	rs66466051	T	A	0.00892857	1008
5	rs304888	G	A	0.00396825	1008
5	rs304890	G	C	0.717262	1008
5	rs304850	C	G	0.584325	1008
5	rs11960462	T	G	0.132937	1008
5	rs11957080	G	A	0.132937	1008
5	rs304851	A	G	0.717262	1008
5	rs304852	C	T	0.717262	1008
5	rs160173	C	G	0.717262	1008
5	rs72799276	T	A	0.0267857	1008
5	rs160174	G	A	0.717262	1008
5	rs140116595	G	A	0.0982143	1008
5	rs75357935	G	A	0.015873	1008
5	rs74883815	A	G	0.0446429	1008
5	rs304853	T	C	0.717262	1008
5	rs304854	T	C	0.837302	1008
5	rs304855	G	A	0.717262	1008
5	rs160152	G	C	0.83631	1008
5	rs11167631	A	G	0.12004	1008
5	rs144742808	C	T	0.0327381	1008
5	rs9324747	A	G	0.427579	1008
5	rs17114505	C	T	0.111111	1008
5	rs160153	A	G	0.717262	1008
5	rs13176201	G	A	0.161706	1008
5	rs2162715	G	A	0.119048	1008
5	rs186979931	C	A	0.271825	1008
5	rs140864232	C	T	0.111111	1008
5	rs160156	T	C	0.717262	1008
5	rs138074201	C	T	0.114087	1008
5	rs160157	A	G	0.717262	1008
5	rs160158	T	C	0.717262	1008
5	rs160161	C	A	0.717262	1008
5	rs143309674	T	C	0.162698	1008
5	rs186889122	A	G	0.0168651	1008
5	rs304849	A	G	0.582341	1008
5	rs59590739	T	A	0.134921	1008
5	rs304843	T	G	0.718254	1008
5	rs10035974	G	A	0.119048	1008
5	rs304844	T	G	0.717262	1008
5	rs76884791	G	A	0.119048	1008
5	rs186242	A	G	0.717262	1008
5	rs304845	G	C	0.717262	1008
5	rs304846	T	C	0.83631	1008
5	rs160063	G	A	0.717262	1008
5	rs160064	C	T	0.717262	1008
5	rs160151	T	C	0.718254	1008
5	rs2617272	A	C	0.842262	1008
5	rs2609680	G	T	0.844246	1008
5	rs77524676	C	A	0.030754	1008
5	rs184240	C	A	0.00396825	1008
5	rs922426	T	C	0.277778	1008
5	rs11167632	C	T	0.135913	1008
5	rs78888827	C	T	0.0128968	1008
5	rs6877008	C	T	0.119048	1008
5	rs6882589	A	T	0.119048	1008
5	rs304841	C	T	0.842262	1008
5	rs142731891	C	T	0.0168651	1008
5	rs13189392	C	T	0.151786	1008
5	rs72799286	T	C	0.284722	1008
5	rs304842	T	C	0.693452	1008
5	rs765275	T	A	0.306548	1008
5	rs11167633	T	C	0.135913	1008
5	rs75783486	C	A	0.0238095	1008
5	rs1423466	T	C	0.733135	1008
5	rs1019738	G	A	0.123016	1008
5	rs2927585	A	G	0.892857	1008
5	rs4958644	A	G	0.156746	1008
5	rs4958645	A	G	0.279762	1008
5	rs7703007	T	C	0.156746	1008
5	rs78355525	T	C	0.0277778	1008
5	rs1871164	G	A	0.606151	1008
5	rs189320318	A	G	0.00694444	1008
5	rs116182433	T	C	0.0238095	1008
5	rs10076894	C	T	0.600198	1008
5	rs10050987	C	T	0.598214	1008
5	rs13159257	A	G	0.118056	1008
5	rs76513047	C	T	0.431548	1008
5	rs13361457	C	T	0.594246	1008
5	rs2913309	G	C	0.977183	1008
5	rs1019507	C	A	0.597222	1008
5	rs13186377	A	G	0.119048	1008
5	rs75181861	C	T	0.0188492	1008
5	rs140350294	A	G	0.030754	1008
5	rs1600146	C	G	0.430556	1008
5	rs1031845	C	G	0.102183	1008
5	rs13169527	G	T	0.105159	1008
5	rs10043888	A	G	0.899802	1008
5	rs17114541	T	C	0.366071	1008
5	rs62400962	A	G	0.365079	1008
5	rs11167635	C	T	0.899802	1008
5	rs1600145	G	T	0.0843254	1008
5	rs13190209	C	T	0.0803571	1008
5	rs4958340	C	T	0.618056	1008
5	rs13172447	T	C	0.0843254	1008
5	rs1904137	C	T	0.915675	1008
5	rs13168647	G	C	0.0803571	1008
5	rs72799299	C	T	0.281746	1008
5	rs4246042	G	C	0.899802	1008
5	rs4632855	A	C	0.915675	1008
5	rs11743215	C	T	0.0803571	1008
5	rs78199988	T	C	0.015873	1008
5	rs34023196	G	A	0.0803571	1008
5	rs149617227	C	T	0.0277778	1008
5	rs7721208	G	T	0.914683	1008
5	rs17585983	C	T	0.0813492	1008
5	rs80247738	A	G	0.102183	1008
5	rs13155623	T	C	0.0813492	1008
5	rs4958650	G	A	0.166667	1008
5	rs4246043	C	T	0.89881	1008
5	rs6883921	T	C	0.997024	1008
5	rs1600143	A	C	0.89881	1008
5	rs10463247	G	A	0.280754	1008
5	rs4958341	C	T	0.915675	1008
5	rs4958651	C	G	0.0962302	1008
5	rs4958652	C	T	0.997024	1008
5	rs10463333	C	T	0.899802	1008
5	rs184788282	A	G	0.014881	1008
5	rs4958342	G	C	0.899802	1008
5	rs4958655	A	G	0.899802	1008
5	rs78568341	T	C	0.134921	1008
5	rs7730730	G	A	0.981151	1008
5	rs17114556	G	A	0.366071	1008
5	rs55748671	G	A	0.015873	1008
5	rs7731120	C	T	0.997024	1008
5	rs140565271	G	A	0.047619	1008
5	rs10064224	A	T	0.899802	1008
5	rs56063430	G	A	0.0327381	1008
5	rs62382795	A	G	0.619048	1008
5	rs17114562	G	A	0.015873	1008
5	rs4958343	G	A	0.0813492	1008
5	rs17114564	T	C	0.015873	1008
5	rs4958656	T	C	0.899802	1008
5	rs73280309	C	T	0.015873	1008
5	rs2115486	A	G	0.915675	1008
5	rs2162980	T	C	0.915675	1008
5	rs17114566	A	C	0.015873	1008
5	rs73280315	C	T	0.015873	1008
5	rs377689270	G	A	0.0952381	1008
5	rs142422059	T	C	0.0823413	1008
5	rs58371778	C	T	0.015873	1008
5	rs56691914	A	C	0.015873	1008
5	rs59323472	G	A	0.015873	1008
5	rs145728407	C	T	0.015873	1008
5	rs183720327	A	G	0.015873	1008
5	rs6865266	T	C	0.015873	1008
5	rs6888737	G	A	0.015873	1008
5	rs6869523	T	G	0.015873	1008
5	rs6889252	G	T	0.015873	1008
5	rs6889267	G	A	0.0228175	1008
5	rs17114570	C	T	0.015873	1008
5	rs13190147	G	A	0.0813492	1008
5	rs17114571	G	A	0.015873	1008
5	rs17114573	C	T	0.280754	1008
5	rs11738005	A	C	0.0823413	1008
5	rs140909350	A	G	0.014881	1008
5	rs512938	T	C	0.0168651	1008
5	rs117468740	C	T	0.014881	1008
5	rs530376	A	G	0.116071	1008
5	rs74380171	A	G	0.0644841	1008
5	rs473625	G	T	0.0327381	1008
5	rs77163640	A	G	0.031746	1008
5	rs563607	C	G	0.115079	1008
5	rs577665	T	C	0.0327381	1008
5	rs551059	A	C	0.0327381	1008
5	rs546396	A	G	0.0327381	1008
5	rs522610	T	C	0.0327381	1008
5	rs17586726	G	A	0.0813492	1008
5	rs498660	C	T	0.0327381	1008
5	rs55784325	C	T	0.602183	1008
5	rs11747073	G	A	0.0823413	1008
5	rs142329780	G	A	0.0327381	1008
5	rs519968	A	G	0.0327381	1008
5	rs512885	C	T	0.0327381	1008
5	rs568014	C	T	0.0327381	1008
5	rs506622	G	A	0.0327381	1008
5	rs2914621	A	G	0.998016	1008
5	rs558939	A	G	0.0327381	1008
5	rs555274	A	G	0.0327381	1008
5	rs526154	A	G	0.0327381	1008
5	rs519257	T	C	0.0327381	1008
5	rs577755	C	T	0.998016	1008
5	rs516633	T	A	0.0327381	1008
5	rs78555597	A	C	0.0168651	1008
5	rs117548050	C	A	0.0496032	1008
5	rs512971	A	G	0.0327381	1008
5	rs570616	G	T	0.0327381	1008
5	rs937212	T	C	0.0327381	1008
5	rs2934131	C	T	0.0327381	1008
5	rs4639284	C	T	0.014881	1008
5	rs12518669	A	G	0.881944	1008
5	rs13174618	T	C	0.0823413	1008
5	rs142882386	C	T	0.0228175	1008
5	rs509593	C	T	0.0327381	1008
5	rs479649	C	T	0.0515873	1008
5	rs568018	C	T	0.0347222	1008
5	rs149450934	G	A	0.0228175	1008
5	rs191082739	G	A	0.00198413	1008
5	rs2162979	T	C	0.280754	1008
5	rs1366609	G	A	0.0813492	1008
5	rs472603	C	T	0.0327381	1008
5	rs518277	A	G	0.0327381	1008
5	rs7724083	C	T	0.0823413	1008
5	rs66925399	A	G	0.281746	1008
5	rs500324	T	C	0.0327381	1008
5	rs472477	C	A	0.0327381	1008
5	rs545957	A	C	0.115079	1008
5	rs541544	G	C	0.0327381	1008
5	rs520730	C	A	0.0327381	1008
5	rs72800718	G	A	0.161706	1008
5	rs6882575	A	G	0.602183	1008
5	rs513046	A	G	0.0327381	1008
5	rs560151	A	G	0.115079	1008
5	rs11742573	G	A	0.0803571	1008
5	rs475379	C	A	0.0327381	1008
5	rs561961	C	T	0.0327381	1008
5	rs930101	G	A	0.0813492	1008
5	rs76951638	G	A	0.015873	1008
5	rs66962502	G	C	0.282738	1008
5	rs531648	T	C	0.0327381	1008
5	rs576969	G	C	0.0327381	1008
5	rs525208	T	C	0.0327381	1008
5	rs185429518	A	G	0.0228175	1008
5	rs497956	T	A	0.0327381	1008
5	rs578772	T	C	0.998016	1008
5	rs35621169	C	T	0.10119	1008
5	rs548294	T	C	0.725198	1008
5	rs3792766	A	G	0.12996	1008
5	rs147571145	C	A	0.0228175	1008
5	rs874179	C	T	0.571429	1008
5	rs2195450	G	A	0.116071	1008
5	rs3811983	C	T	0.210317	1008
5	rs3811984	G	A	0.605159	1008
5	rs524610	T	C	0.246032	1008
5	rs77503484	A	G	0.0892857	1008
5	rs17515380	A	G	0.0724206	1008
5	rs4145160	G	A	0.603175	1008
5	rs59281297	A	G	0.117063	1008
5	rs10515688	G	C	0.141865	1008
5	rs509555	A	G	0.237103	1008
5	rs79821167	T	A	0.0892857	1008
5	rs35035880	G	T	0.0257937	1008
5	rs1428920	C	T	0.699405	1008
5	rs13164993	G	T	0.0257937	1008
5	rs542161	C	G	0.875992	1008
5	rs13190414	T	G	0.0257937	1008
5	rs540375	G	A	0.875992	1008
5	rs515808	C	T	0.142857	1008
5	rs17515563	C	T	0.141865	1008
5	rs117470323	C	T	0.0218254	1008
5	rs10515689	T	C	0.604167	1008
5	rs524905	G	A	0.876984	1008
5	rs498858	C	T	0.875992	1008
5	rs7707530	A	C	0.117063	1008
5	rs490922	G	A	0.117063	1008
5	rs35574907	A	C	0.0267857	1008
5	rs17515709	C	G	0.117063	1008
5	rs12652927	C	T	0.094246	1008
5	rs75390196	A	G	0.0496032	1008
5	rs1864205	T	C	0.142857	1008
5	rs518370	G	T	0.875992	1008
5	rs17114677	G	C	0.0257937	1008
5	rs17515793	C	T	0.117063	1008
5	rs17114681	C	T	0.738095	1008
5	rs34029119	C	A	0.0238095	1008
5	rs7737585	T	C	0.143849	1008
5	rs34708615	G	A	0.0248016	1008
5	rs548916	G	A	0.885913	1008
5	rs17114692	C	G	0.111111	1008
5	rs13174063	A	G	0.0257937	1008
5	rs7727515	G	A	0.110119	1008
5	rs573496	C	T	0.112103	1008
5	rs512983	C	T	0.115079	1008
5	rs512193	G	T	0.137897	1008
5	rs55935294	T	C	0.748016	1008
5	rs502887	G	A	0.112103	1008
5	rs75842807	A	C	0.0436508	1008
5	rs67431205	A	T	0.110119	1008
5	rs78134697	G	A	0.0386905	1008
5	rs191075663	T	A	0.0228175	1008
5	rs35333154	C	T	0.0248016	1008
5	rs35830203	C	T	0.0248016	1008
5	rs521210	C	T	0.134921	1008
5	rs503525	C	T	0.110119	1008
5	rs117736806	A	G	0.0267857	1008
5	rs13170232	T	A	0.113095	1008
5	rs574071	G	A	0.142857	1008
5	rs56095536	G	T	0.142857	1008
5	rs17588123	T	C	0.0456349	1008
5	rs17114703	G	C	0.0178571	1008
5	rs72800734	C	T	0.0753968	1008
5	rs514336	T	C	0.3125	1008
5	rs509757	G	A	0.176587	1008
5	rs572798	A	G	0.176587	1008
5	rs2452801	G	C	0.176587	1008
5	rs545098	C	T	0.177579	1008
5	rs545006	C	G	0.177579	1008
5	rs475583	C	G	0.310516	1008
5	rs541518	T	C	0.177579	1008
5	rs517589	A	G	0.177579	1008
5	rs515709	T	C	0.177579	1008
5	rs495703	A	G	0.176587	1008
5	rs480726	C	T	0.172619	1008
5	rs576710	G	C	0.172619	1008
5	rs479946	T	G	0.172619	1008
5	rs479767	T	C	0.172619	1008
5	rs478962	G	A	0.172619	1008
5	rs566577	C	T	0.306548	1008
5	rs566474	A	G	0.175595	1008
5	rs564700	G	C	0.172619	1008
5	rs571940	G	A	0.172619	1008
5	rs549100	C	T	0.172619	1008
5	rs547166	G	A	0.172619	1008
5	rs547047	G	T	0.172619	1008
5	rs559294	C	T	0.172619	1008
5	rs62382825	A	G	0.103175	1008
5	rs10071989	G	A	0.0138889	1008
5	rs517931	G	A	0.172619	1008
5	rs514381	C	G	0.172619	1008
5	rs493844	C	G	0.172619	1008
5	rs489572	T	C	0.172619	1008
5	rs488443	T	C	0.172619	1008
5	rs487362	A	G	0.172619	1008
5	rs4958659	C	G	0.829365	1008
5	rs4958660	C	G	0.829365	1008
5	rs1493395	A	G	0.69246	1008
5	rs4958661	A	G	0.827381	1008
5	rs59656704	G	A	0.827381	1008
5	rs726877	G	A	0.827381	1008
5	rs17114750	C	T	0.0833333	1008
5	rs726876	C	T	0.827381	1008
5	rs12518721	A	G	0.0753968	1008
5	rs1463748	C	T	0.102183	1008
5	rs1463747	G	T	0.134921	1008
5	rs1463746	T	C	0.827381	1008
5	rs76654752	A	G	0.0962302	1008
5	rs72800748	A	G	0.172619	1008
5	rs112387297	G	A	0.171627	1008
5	rs141922985	C	T	0.0128968	1008
5	rs147527073	A	T	0.00396825	1008
5	rs17114771	G	A	0.0753968	1008
5	rs10037684	G	T	0.0138889	1008
5	rs9324750	A	C	0.84127	1008
5	rs10041179	T	G	0.0138889	1008
5	rs10463334	G	C	0.134921	1008
5	rs1389286	T	A	0.12996	1008
5	rs35272297	G	A	0.0138889	1008
5	rs150930411	T	C	0.00793651	1008
5	rs139536451	C	T	0.0228175	1008
5	rs10463248	T	C	0.130952	1008
5	rs10463335	T	C	0.131944	1008
5	rs10463249	T	C	0.130952	1008
5	rs17517444	A	T	0.12996	1008
5	rs1493393	G	A	0.12996	1008
5	rs72800756	G	C	0.0753968	1008
5	rs62382828	G	A	0.12996	1008
5	rs6898704	T	G	0.12996	1008
5	rs6580017	C	T	0.12996	1008
5	rs6881762	A	G	0.12996	1008
5	rs6580018	C	A	0.12996	1008
5	rs62382829	G	A	0.0168651	1008
5	rs143891312	T	A	0.014881	1008
5	rs1908099	A	G	0.12996	1008
5	rs17589518	C	G	0.12996	1008
5	rs11742547	G	C	0.12996	1008
5	rs72800758	G	A	0.0753968	1008
5	rs80222637	G	A	0.0823413	1008
5	rs11749744	A	G	0.12996	1008
5	rs6893720	C	T	0.12996	1008
5	rs2220779	A	G	0.12996	1008
5	rs1353084	T	C	0.71131	1008
5	rs6858939	G	A	0.12996	1008
5	rs35997851	G	A	0.0138889	1008
5	rs6859491	G	A	0.130952	1008
5	rs78610617	C	T	0.0277778	1008
5	rs1353082	G	A	0.12996	1008
5	rs1353081	T	G	0.12996	1008
5	rs77325244	G	A	0.031746	1008
5	rs80283283	A	T	0.0456349	1008
5	rs1552838	A	T	0.71131	1008
5	rs55792640	T	C	0.12996	1008
5	rs74381797	G	A	0.0297619	1008
5	rs4958344	T	C	0.71131	1008
5	rs74884884	A	C	0.0367063	1008
5	rs1389289	C	G	0.71131	1008
5	rs9324752	A	G	0.71131	1008
5	rs1353091	G	A	0.0753968	1008
5	rs62382831	C	T	0.155754	1008
5	rs1552834	G	A	0.71131	1008
5	rs1552833	A	C	0.71131	1008
5	rs72800768	C	G	0.12996	1008
5	rs10515690	C	T	0.12996	1008
5	rs62382832	C	T	0.12996	1008
5	rs75721783	C	A	0.0277778	1008
5	rs189623608	T	A	0.0287698	1008
5	rs191333391	C	T	0.0277778	1008
5	rs79762307	T	C	0.0525794	1008
5	rs6580019	C	A	0.130952	1008
5	rs2220781	G	A	0.130952	1008
5	rs2201280	C	G	0.130952	1008
5	rs75729851	G	C	0.0535714	1008
5	rs2220780	G	A	0.130952	1008
5	rs11745937	G	C	0.130952	1008
5	rs11745911	C	T	0.130952	1008
5	rs34511642	T	C	0.0138889	1008
5	rs17590185	A	G	0.130952	1008
5	rs17518278	G	A	0.130952	1008
5	rs11746811	G	A	0.130952	1008
5	rs62384365	T	C	0.130952	1008
5	rs62384366	C	T	0.130952	1008
5	rs12521029	G	A	0.0753968	1008
5	rs35686288	T	C	0.0962302	1008
5	rs6879645	A	G	0.130952	1008
5	rs6861065	T	A	0.130952	1008
5	rs6880024	A	G	0.130952	1008
5	rs6580022	A	T	0.130952	1008
5	rs6580023	C	G	0.12996	1008
5	rs7707039	T	C	0.130952	1008
5	rs7724886	C	T	0.130952	1008
5	rs5005059	T	C	0.130952	1008
5	rs5005058	G	A	0.130952	1008
5	rs5005057	C	T	0.130952	1008
5	rs12521769	G	T	0.0753968	1008
5	rs4260727	C	T	0.130952	1008
5	rs1873905	T	G	0.130952	1008
5	rs1389288	T	A	0.130952	1008
5	rs6891253	G	A	0.130952	1008
5	rs117072001	G	A	0.0376984	1008
5	rs10515691	G	A	0.12996	1008
5	rs10515692	T	C	0.130952	1008
5	rs10515693	G	A	0.157738	1008
5	rs7731586	G	T	0.130952	1008
5	rs7731734	G	A	0.130952	1008
5	rs7713717	T	C	0.130952	1008
5	rs7735696	C	T	0.130952	1008
5	rs6580024	T	A	0.130952	1008
5	rs144684684	A	G	0.0267857	1008
5	rs4958662	C	T	0.828373	1008
5	rs4958663	C	T	0.678571	1008
5	rs78955592	A	G	0.0297619	1008
5	rs4958345	G	C	0.679563	1008
5	rs59894478	G	A	0.14881	1008
5	rs13164049	T	C	0.160714	1008
5	rs34981000	T	C	0.160714	1008
5	rs72800783	A	C	0.159722	1008
5	rs115296433	C	T	0.0277778	1008
5	rs68009309	G	A	0.159722	1008
5	rs72800784	G	A	0.160714	1008
5	rs72800788	C	A	0.160714	1008
5	rs34442949	C	T	0.160714	1008
5	rs716517	T	C	0.724206	1008
5	rs58437787	T	A	0.14881	1008
5	rs716518	A	G	0.0515873	1008
5	rs754594	G	A	0.14881	1008
5	rs754595	A	G	0.14881	1008
5	rs754596	A	C	0.14881	1008
5	rs754597	T	G	0.149802	1008
5	rs12656103	G	A	0.680556	1008
5	rs867674	G	A	0.159722	1008
5	rs867673	G	A	0.14881	1008
5	rs72800792	C	T	0.14881	1008
5	rs35984965	C	G	0.160714	1008
5	rs12522802	T	C	0.159722	1008
5	rs35414667	G	T	0.160714	1008
5	rs13164918	C	T	0.159722	1008
5	rs12520252	C	G	0.160714	1008
5	rs12522937	T	C	0.159722	1008
5	rs12520266	C	T	0.14881	1008
5	rs74474458	A	C	0.14881	1008
5	rs77725044	A	G	0.0565476	1008
5	rs115523442	C	T	0.0962302	1008
5	rs74854053	C	T	0.0277778	1008
5	rs72800796	C	T	0.14881	1008
5	rs55654300	T	C	0.10119	1008
5	rs72800798	T	C	0.14881	1008
5	rs72800799	G	A	0.14881	1008
5	rs35073762	T	C	0.160714	1008
5	rs72800800	A	T	0.14881	1008
5	rs72800802	C	A	0.14881	1008
5	rs114991629	C	G	0.0297619	1008
5	rs12522329	C	T	0.14881	1008
5	rs12523009	G	A	0.14881	1008
5	rs35071937	C	T	0.161706	1008
5	rs2035947	C	T	0.0168651	1008
5	rs75874187	A	T	0.0277778	1008
5	rs72802604	C	T	0.14881	1008
5	rs12153765	T	A	0.14881	1008
5	rs12153489	C	T	0.14881	1008
5	rs12153490	C	T	0.14881	1008
5	rs78728257	A	G	0.0277778	1008
5	rs12153497	C	T	0.14881	1008
5	rs12152942	A	G	0.14881	1008
5	rs12153502	G	A	0.14881	1008
5	rs79062119	G	A	0.030754	1008
5	rs937210	G	A	0.14881	1008
5	rs1493392	C	T	0.680556	1008
5	rs12153160	A	C	0.15873	1008
5	rs17518831	T	C	0.10119	1008
5	rs13189836	C	G	0.159722	1008
5	rs17114805	G	A	0.14881	1008
5	rs60597774	T	C	0.14881	1008
5	rs59796503	C	T	0.14881	1008
5	rs17114806	C	A	0.14881	1008
5	rs17114807	C	T	0.14881	1008
5	rs1077278	T	C	0.14881	1008
5	rs1077277	G	A	0.14881	1008
5	rs12514755	G	A	0.14881	1008
5	rs56217746	G	T	0.10119	1008
5	rs17114830	A	G	0.14881	1008
5	rs17519054	A	G	0.14881	1008
5	rs150379511	A	G	0.0109127	1008
5	rs74587885	A	G	0.031746	1008
5	rs12515561	G	C	0.161706	1008
5	rs12515563	G	A	0.150794	1008
5	rs12515520	C	T	0.161706	1008
5	rs12515594	C	T	0.161706	1008
5	rs12520732	A	G	0.161706	1008
5	rs12520758	A	G	0.161706	1008
5	rs12515622	C	T	0.16369	1008
5	rs17519306	A	G	0.149802	1008
5	rs17114838	T	G	0.149802	1008
5	rs10058930	G	A	0.691468	1008
5	rs147569951	C	T	0.0277778	1008
5	rs2055083	G	A	0.149802	1008
5	rs2055082	C	T	0.149802	1008
5	rs2055081	C	G	0.14881	1008
5	rs2055080	A	G	0.14881	1008
5	rs72802622	C	T	0.149802	1008
5	rs113628507	C	A	0.149802	1008
5	rs35815197	C	T	0.149802	1008
5	rs11750700	G	A	0.100198	1008
5	rs35226757	T	C	0.149802	1008
5	rs34511192	A	G	0.149802	1008
5	rs34714217	C	T	0.149802	1008
5	rs34049703	A	C	0.149802	1008
5	rs33998489	A	G	0.150794	1008
5	rs34487335	T	C	0.149802	1008
5	rs35595140	A	T	0.149802	1008
5	rs4958347	G	A	0.684524	1008
5	rs7704432	G	A	0.0297619	1008
5	rs140897212	C	G	0.0277778	1008
5	rs35097496	G	A	0.149802	1008
5	rs35540964	C	G	0.150794	1008
5	rs11738507	G	A	0.100198	1008
5	rs17519383	G	A	0.10119	1008
5	rs17519418	C	T	0.149802	1008
5	rs17519446	C	T	0.152778	1008
5	rs72802628	G	A	0.149802	1008
5	rs115103837	T	A	0.0297619	1008
5	rs117817417	T	C	0.0347222	1008
5	rs1552837	T	C	0.149802	1008
5	rs1552836	T	G	0.149802	1008
5	rs1552835	T	G	0.149802	1008
5	rs2131564	G	A	0.149802	1008
5	rs17519558	T	C	0.149802	1008
5	rs4958667	G	A	0.791667	1008
5	rs17519656	C	G	0.149802	1008
5	rs72802635	A	G	0.149802	1008
5	rs72802636	G	C	0.149802	1008
5	rs72802637	C	A	0.149802	1008
5	rs17519775	C	G	0.149802	1008
5	rs72802638	T	C	0.149802	1008
5	rs112123039	G	T	0.0297619	1008
5	rs111270294	T	G	0.149802	1008
5	rs111637383	A	G	0.149802	1008
5	rs72802643	A	G	0.149802	1008
5	rs72802644	A	C	0.149802	1008
5	rs10463336	G	T	0.0218254	1008
5	rs34777842	T	C	0.0287698	1008
5	rs72802645	G	A	0.149802	1008
5	rs112529713	C	T	0.150794	1008
5	rs114552583	A	G	0.127976	1008
5	rs1586937	G	A	0.0496032	1008
5	rs75705538	C	A	0.0168651	1008
5	rs200928967	G	A	0.0168651	1008
5	rs62384382	C	T	0.0813492	1008
5	rs77437421	A	G	0.0168651	1008
5	rs7709924	G	A	0.791667	1008
5	rs79165828	C	T	0.0496032	1008
5	rs778815	T	C	0.951389	1008
5	rs17096210	A	T	0.183532	1008
5	rs17519935	A	T	0.0813492	1008
5	rs778816	C	T	0.709325	1008
5	rs76363644	G	T	0.0168651	1008
5	rs778817	C	T	0.790675	1008
5	rs778819	C	T	0.943452	1008
5	rs17114847	C	T	0.134921	1008
5	rs62384383	A	T	0.0813492	1008
5	rs778820	T	C	0.928571	1008
5	rs778821	T	C	0.791667	1008
5	rs778822	G	T	0.928571	1008
5	rs140449040	C	T	0.0486111	1008
5	rs78269393	T	C	0.0496032	1008
5	rs778825	T	C	0.793651	1008
5	rs985998	G	T	0.078373	1008
5	rs188067033	C	T	0.015873	1008
5	rs66731359	T	C	0.0585317	1008
5	rs17114868	C	T	0.0625	1008
5	rs778827	T	C	0.800595	1008
5	rs12055179	G	T	0.0496032	1008
5	rs200437683	C	T	0.014881	1008
5	rs12658202	C	A	0.193452	1008
5	rs17114870	T	C	0.0486111	1008
5	rs143380038	C	T	0.0426587	1008
5	rs812389	C	T	0.767857	1008
5	rs58315664	A	G	0.749008	1008
5	rs778829	G	A	0.769841	1008
5	rs17114874	G	C	0.641865	1008
5	rs117383719	A	C	0.0694444	1008
5	rs77486234	T	G	0.0734127	1008
5	rs117212831	A	G	0.0228175	1008
5	rs778830	T	G	0.775794	1008
5	rs117845698	C	T	0.0277778	1008
5	rs151138430	C	T	0.0109127	1008
5	rs141256902	T	A	0.0109127	1008
5	rs2910268	G	T	0.0327381	1008
5	rs17114876	C	T	0.746032	1008
5	rs12187326	C	T	0.00198413	1008
5	rs778832	T	C	0.0198413	1008
5	rs77472589	C	G	0.0902778	1008
5	rs10515695	G	C	0.00198413	1008
5	rs1873910	A	T	0.00198413	1008
5	rs1873909	G	A	0.00198413	1008
5	rs1873908	T	G	0.00198413	1008
5	rs1493400	A	G	0.00198413	1008
5	rs4958668	G	A	0.747024	1008
5	rs76239041	G	A	0.0327381	1008
5	rs75849876	T	C	0.00198413	1008
5	rs77841625	G	T	0.00198413	1008
5	rs1083562	T	C	0.0198413	1008
5	rs10515696	G	A	0.00297619	1008
5	rs1559157	A	G	0.649802	1008
5	rs1422883	C	T	0.0198413	1008
5	rs149233489	T	C	0.0347222	1008
5	rs1422884	T	C	0.775794	1008
5	rs148389625	G	C	0.0188492	1008
5	rs1540383	G	A	0.0198413	1008
5	rs142471436	G	C	0.0744048	1008
5	rs78054328	T	C	0.0704365	1008
5	rs2910266	G	A	0.0198413	1008
5	rs2910265	G	C	0.0208333	1008
5	rs149012176	T	G	0.0168651	1008
5	rs1422889	T	A	0.748016	1008
5	rs141620079	A	G	0.0119048	1008
5	rs2910263	G	A	0.0218254	1008
5	rs1422892	A	C	0.777778	1008
5	rs17593426	T	G	0.00198413	1008
5	rs2910261	A	G	0.127976	1008
5	rs2216649	G	T	0.106151	1008
5	rs2910260	T	C	0.0208333	1008
5	rs1422893	A	C	0.0218254	1008
5	rs1422894	C	T	0.0208333	1008
5	rs1363672	A	G	0.0208333	1008
5	rs141711838	A	G	0.0396825	1008
5	rs1422895	T	C	0.0208333	1008
5	rs1363673	A	G	0.0208333	1008
5	rs1422897	A	C	0.125992	1008
5	rs2963954	T	C	0.127976	1008
5	rs2963953	T	C	0.0208333	1008
5	rs74705659	A	G	0.0406746	1008
5	rs139047509	A	G	0.0109127	1008
5	rs729329	A	G	0.323413	1008
5	rs889060	G	A	0.0208333	1008
5	rs889061	C	T	0.0198413	1008
5	rs889062	T	C	0.0208333	1008
5	rs2963950	C	T	0.0198413	1008
5	rs707176	T	C	0.0198413	1008
5	rs2910258	C	A	0.0198413	1008
5	rs2963948	G	C	0.0198413	1008
5	rs2963947	C	T	0.0198413	1008
5	rs2963946	A	C	0.0198413	1008
5	rs147825554	G	A	0.0327381	1008
5	rs1363674	T	A	0.0198413	1008
5	rs1363675	A	C	0.0198413	1008
5	rs1363676	A	G	0.0198413	1008
5	rs138240610	T	A	0.0109127	1008
5	rs1422898	G	A	0.0198413	1008
5	rs918524	T	C	0.0198413	1008
5	rs2963945	C	T	0.0198413	1008
5	rs1363677	G	A	0.0198413	1008
5	rs2963944	A	G	0.0198413	1008
5	rs117880362	C	A	0.015873	1008
5	rs970077	A	G	0.0198413	1008
5	rs970078	G	T	0.0208333	1008
5	rs982945	G	C	0.0198413	1008
5	rs77721085	A	C	0.105159	1008
5	rs2963943	C	T	0.0208333	1008
5	rs2963942	G	A	0.0198413	1008
5	rs78546986	C	T	0.105159	1008
5	rs2910269	G	A	0.0198413	1008
5	rs4958670	A	G	0.643849	1008
5	rs2910267	C	T	0.125992	1008
5	rs2963941	T	C	0.0208333	1008
5	rs148133530	T	C	0.0337302	1008
5	rs2963940	T	G	0.0208333	1008
5	rs2963939	A	G	0.0208333	1008
5	rs1363678	A	G	0.0208333	1008
5	rs117121206	G	A	0.0357143	1008
5	rs2042257	C	T	0.0208333	1008
```
