## Supplementary material for "Characterization of shared and ancestry-specific signals driving complex traits using multi-ancestry fine-mapping": s2_snps.txt

```
rs29848
rs58240603
rs6579917
rs17804556
rs42390
rs68163569
rs78761612
rs117351971
rs138514358
rs159494
rs17742422
rs149267123
rs58269055
rs3909856
rs72802288
rs17742440
rs159583
rs17662569
rs10515655
rs61322394
rs159584
rs77495856
rs159585
rs154698
rs154697
rs159587
rs159588
rs159589
rs154696
rs160037
rs160036
rs154695
rs154694
rs177439
rs787124
rs693104
rs29849
rs29850
rs117880136
rs29851
rs43166
rs78673128
rs29852
rs39805
rs116941507
rs149569
rs72802298
rs29853
rs159822
rs159495
rs11956862
rs29855
rs39806
rs79839982
rs160040
rs159821
rs159820
rs39580
rs149570
rs159819
rs160041
rs29856
rs150508
rs76244935
rs300670
rs153537
rs7730910
rs153538
rs1662208
rs300669
rs9324718
rs1508767
rs10477008
rs499767
rs534607
rs303989
rs303990
rs303991
rs518297
rs891164
rs695205
rs532857
rs166197
rs10477009
rs482564
rs116940481
rs1650908
rs485313
rs487470
rs253730
rs72802301
rs253729
rs511292
rs253728
rs253727
rs66860936
rs78143059
rs513050
rs514032
rs515833
rs516675
rs147140525
rs185252
rs2584914
rs253726
rs253725
rs2584913
rs1662207
rs1650909
rs253723
rs1662206
rs2584912
rs72804303
rs440768
rs577045
rs526435
rs388795
rs527312
rs1896778
rs529108
rs471407
rs494362
rs553933
rs556591
rs557546
rs501708
rs80355994
rs523609
rs524587
rs524656
rs2584910
rs80072737
rs2562388
rs804966
rs475253
rs34268622
rs167221
rs154108
rs154107
rs17112702
rs297454
rs297453
rs6878804
rs154106
rs256151
rs154103
rs10075826
rs297450
rs154102
rs159576
rs148726016
rs297449
rs10515656
rs256150
rs256149
rs256148
rs9790850
rs9791102
rs256147
rs256146
rs256145
rs256144
rs1650910
rs12153340
rs787118
rs534419
rs72804311
rs72804313
rs9791157
rs9790972
rs149867770
rs142054436
rs410723
rs12657471
rs365773
rs76113218
rs78792863
rs256142
rs147135737
rs72804314
rs256141
rs4958294
rs154095
rs149918044
rs56073409
rs153531
rs74901911
rs72804319
rs29845
rs4958513
rs6886964
rs1035871
rs12186851
rs72804321
rs40812
rs12187636
rs29843
rs1428170
rs10053232
rs79940111
rs29842
rs10454988
rs438345
rs390073
rs75033508
rs11951033
rs43165
rs78297585
rs139059319
rs4958295
rs13353990
rs10515653
rs29838
rs29837
rs28378200
rs29836
rs75791115
rs12657138
rs73274922
rs1551161
rs79748052
rs29835
rs29834
rs29833
rs74923033
rs29831
rs146752500
rs74401987
rs72804324
rs12659396
rs29828
rs29827
rs29826
rs39804
rs29824
rs4958514
rs78069876
rs29822
rs39803
rs39802
rs72804325
rs6888953
rs256156
rs12187670
rs1428163
rs1428164
rs149219354
rs118087402
rs17662766
rs6870106
rs148958163
rs12657451
rs153530
rs11167571
rs72804329
rs12188765
rs17804712
rs154690
rs76529819
rs147424266
rs154689
rs17742580
rs154688
rs6579919
rs13188666
rs79470543
rs6874463
rs6579920
rs76431333
rs4403170
rs3846715
rs3857428
rs80012614
rs59349033
rs17112817
rs3911204
rs3911203
rs68004240
rs71588038
rs78377798
rs138654220
rs111391195
rs111949707
rs117903527
rs167193
rs159229
rs59072205
rs1644490
rs7718912
rs148260386
rs294951
rs294950
rs294949
rs294948
rs140417983
rs57731027
rs116273052
rs159388
rs76537809
rs294947
rs118071064
rs7729873
rs10223081
rs59753013
rs295894
rs62396574
rs192696
rs17112824
rs1376642
rs295893
rs295892
rs746606
rs17804784
rs72804333
rs17742645
rs17112847
rs75987718
rs187354679
rs294957
rs294956
rs294955
rs294954
rs294953
rs294952
rs72804334
rs117982307
rs117768529
rs787751
rs72804337
rs72804338
rs295910
rs294968
rs143441896
rs147991021
rs294966
rs294965
rs113271655
rs10515652
rs294964
rs294962
rs73274997
rs294961
rs294960
rs294959
rs148552755
rs211496
rs74709923
rs294958
rs77990714
rs140168177
rs294945
rs1366608
rs73798042
rs10063522
rs150842839
rs2434975
rs12717855
rs1156008
rs11950895
rs167169
rs11951697
rs17742766
rs190903
rs77872196
rs73798047
rs2434976
rs1820802
rs6870899
rs73798049
rs146986874
rs294946
rs169819
rs145035115
rs707173
rs17663037
rs1422929
rs184153
rs1864198
rs4639211
rs10062828
rs139565451
rs184329138
rs35315506
rs1363691
rs140454048
rs148118063
rs1376640
rs59283799
rs10055017
rs159230
rs12659680
rs10064138
rs4145597
rs149986218
rs13164653
rs2034583
rs79819974
rs13165008
rs1023845
rs294969
rs6878435
rs75553435
rs1023846
rs1023847
rs7724185
rs76196342
rs115776013
rs6579922
rs12110208
rs76005589
rs78266432
rs114570017
rs10065797
rs76247981
rs1946487
rs17663169
rs7712864
rs114357407
rs10065021
rs13174082
rs7722799
rs140025069
rs11958294
rs17805030
rs294970
rs112949661
rs115439441
rs10035750
rs34353295
rs17112916
rs34789586
rs17805060
rs10071469
rs13172327
rs146433751
rs111298210
rs77056211
rs4958296
rs115443103
rs76554484
rs7719313
rs77391662
rs114259932
rs1922676
rs7705529
rs78600812
rs34708143
rs12654341
rs1422927
rs2112693
rs17742951
rs79586605
rs79438724
rs12658298
rs1833761
rs6890344
rs115081439
rs35418692
rs78923212
rs9885403
rs76594798
rs11167574
rs74604654
rs115538706
rs74489858
rs187682615
rs17663259
rs76486831
rs7712145
rs79592630
rs76358129
rs17805126
rs13163589
rs75496506
rs4958297
rs4958298
rs17805132
rs13174282
rs13174724
rs10043946
rs144193009
rs1922675
rs1922674
rs7717039
rs17112953
rs74716978
rs1895316
rs7443947
rs7711764
rs12657019
rs116063616
rs11953334
rs4958521
rs74980638
rs79849075
rs28478867
rs12515700
rs11951585
rs10515651
rs75442939
rs80198789
rs4958522
rs4958523
rs76951690
rs6888966
rs34888579
rs4958524
rs1895315
rs1922672
rs112174278
rs113929593
rs111873964
rs112588848
rs111261002
rs112188382
rs113985951
rs111920903
rs111339634
rs113567972
rs112910206
rs79598491
rs17743052
rs7721482
rs80236999
rs112246062
rs112839782
rs111828547
rs113735062
rs111266553
rs112179443
rs112981893
rs113435777
rs112765885
rs111300465
rs1317661
rs113460674
rs112842565
rs142146487
rs78268471
rs112004968
rs112911835
rs113548352
rs17743064
rs112746882
rs112247673
rs111830689
rs112499069
rs111271095
rs113629921
rs11951018
rs111620564
rs112573775
rs1895314
rs1895313
rs111349342
rs1895312
rs7721350
rs113033722
rs112979006
rs113109760
rs78087955
rs74882101
rs147360190
rs113839003
rs2112694
rs1574034
rs1124773
rs6890315
rs77752710
rs72804360
rs12519134
rs74710699
rs11167575
rs72804362
rs117422984
rs67302910
rs6579924
rs62396630
rs72804364
rs75916435
rs10077784
rs56044017
rs1997520
rs1997519
rs9324721
rs4569858
rs2204899
rs17112991
rs17112995
rs1922670
rs1922669
rs1895323
rs1922668
rs150310378
rs17443704
rs6876527
rs72804371
rs1862393
rs1862394
rs10037446
rs6882001
rs2112696
rs4958525
rs2161400
rs6888214
rs72804375
rs11743409
rs10078065
rs4034959
rs62394461
rs2103409
rs2103408
rs10052110
rs13176984
rs7706659
rs6579925
rs6579926
rs6579927
rs6579928
rs6870223
rs6870407
rs6870567
rs10054288
rs1895328
rs143465686
rs1895327
rs7716404
rs7716658
rs12187029
rs12187019
rs12187043
rs12187221
rs13172915
rs13155261
rs79822112
rs13173220
rs1862396
rs1862395
rs10214018
rs10214020
rs2216644
rs2216643
rs2194143
rs4034960
rs4034961
rs4034962
rs4034963
rs13154974
rs11741839
rs11741840
rs1922671
rs1805288
rs1895324
rs5009945
rs5009946
rs7729379
rs13180768
rs7709816
rs7709598
rs7709605
rs4034965
rs4034966
rs1833649
rs17113042
rs7715389
rs11950281
rs11167576
rs72806351
rs1922667
rs1922666
rs6579929
rs2020191
rs2020189
rs77109331
rs4958299
rs1422358
rs1422359
rs1422360
rs62394463
rs62394464
rs61312249
rs60277528
rs61460223
rs60730573
rs17445892
rs60664974
rs1363424
rs374032286
rs10064093
rs56237127
rs17113066
rs10064171
rs79651516
rs72806361
rs72806362
rs62394469
rs59408150
rs60040053
rs60666977
rs67686803
rs1422361
rs55664233
rs72806363
rs72806364
rs146078418
rs62394475
rs1862285
rs73279044
rs62394476
rs62394477
rs62394478
rs138987469
rs11167578
rs80194771
rs73279045
rs4958527
rs72806368
rs62394479
rs142146626
rs80091187
rs67575700
rs73279051
rs723427
rs13357566
rs1363419
rs2348646
rs17113078
rs17446143
rs66579862
rs72806373
rs56301012
rs17543304
rs7722129
rs1363418
rs2881985
rs1946226
rs55826009
rs17543421
rs72806376
rs72806378
rs28625684
rs72806379
rs17113089
rs72806381
rs67427655
rs7704938
rs74333069
rs72806384
rs72806385
rs7726438
rs57756164
rs62394492
rs72806389
rs62394493
rs56019388
rs117482378
rs7737302
rs72806396
rs7704063
rs1035401
rs1035400
rs2112538
rs138111311
rs72806400
rs17113105
rs72806402
rs17113106
rs117404646
rs2348647
rs2348648
rs117969409
rs17543712
rs1422350
rs4958300
rs1363415
rs1363414
rs73280928
rs68155174
rs73280931
rs72808303
rs73280933
rs11959224
rs6876461
rs370803136
rs375588261
rs60161211
rs4958529
rs56656211
rs61522636
rs140944047
rs72808307
rs766895
rs73280942
rs7703937
rs62394495
rs17446807
rs114133296
rs72808310
rs17446828
rs56741013
rs17113138
rs17113141
rs59086178
rs56221251
rs62394496
rs17113145
rs183946978
rs1010254
rs6870097
rs6870816
rs6896780
rs149139046
rs62394497
rs60548470
rs141510711
rs10043555
rs17113158
rs1002798
rs78259450
rs55696736
rs17447016
rs10223089
rs10223090
rs2161291
rs10223235
rs138378181
rs2016865
rs1006969
rs2112537
rs9324725
rs4552577
rs149475880
rs4552578
rs12110035
rs114626875
rs55920366
rs72808320
rs62394500
rs918462
rs918461
rs918460
rs72808322
rs72808324
rs10059148
rs62394501
rs138934875
rs62394502
rs72808326
rs114309942
rs78236237
rs55655970
rs61254880
rs61579841
rs11950114
rs10477015
rs10477016
rs1592895
rs79617533
rs1592896
rs62394506
rs72808328
rs62394507
rs72808330
rs11954622
rs141314942
rs991637
rs991636
rs991635
rs991634
rs58797938
rs115672114
rs145571675
rs34598240
rs56093149
rs75674626
rs56261934
rs55693068
rs4958530
rs7713838
rs116841993
rs17447280
rs1422354
rs1422352
rs6579934
rs1363417
rs1363416
rs994615
rs59339342
rs1422349
rs1422348
rs1363413
rs72808338
rs6860799
rs73280996
rs4958301
rs6866637
rs55917590
rs55726523
rs6866565
rs55689355
rs17544525
rs56091570
rs2194085
rs957211
rs1363411
rs61414607
rs10515658
rs72808345
rs2348421
rs2348422
rs56035552
rs888878
rs2348423
rs888877
rs72808347
rs111302028
rs72808348
rs56245652
rs111899413
rs141463741
rs149568676
rs56125782
rs56382127
rs55761989
rs10042796
rs10045708
rs72791404
rs72791406
rs72791407
rs72791408
rs72791409
rs72791410
rs72791411
rs55715312
rs10515660
rs10515661
rs72791413
rs72791415
rs2348424
rs1156932
rs1156933
rs1156934
rs2348425
rs1319549
rs4392608
rs2348426
rs79071151
rs1541651
rs1541652
rs1541653
rs1422356
rs80126375
rs72791419
rs10515662
rs982418
rs982419
rs1363420
rs1363421
rs10515663
rs79782550
rs10476783
rs72791420
rs72791421
rs72791422
rs72791423
rs118114024
rs72791424
rs72791425
rs55911705
rs56074869
rs982714
rs73799615
rs982715
rs982716
rs182211154
rs4958303
rs4958531
rs4958532
rs1895245
rs1422357
rs17545297
rs3792906
rs3792907
rs17545332
rs17545367
rs17448276
rs72791429
rs3828683
rs3828684
rs72791432
rs3828685
rs72791434
rs72791435
rs17448379
rs17448407
rs4958534
rs17545590
rs4958535
rs3763130
rs17448511
rs111939424
rs113309975
rs17545665
rs72791441
rs72791442
rs10476784
rs79839671
rs72791443
rs716257
rs958955
rs1363423
rs716256
rs76806759
rs41290593
rs10434724
rs72791445
rs10515664
rs72791446
rs72791447
rs187440122
rs72791449
rs7341041
rs4958304
rs72791451
rs72791452
rs10515665
rs72791454
rs10515666
rs17448739
rs72791456
rs17545881
rs10515667
rs72791458
rs73282718
rs12658265
rs3749787
rs145273801
rs4958536
rs4958537
rs72791461
rs72791463
rs11954677
rs184130676
rs117596791
rs72791464
rs112977446
rs116813055
rs142910474
rs73282722
rs80045608
rs73282726
rs11953436
rs77144879
rs117843397
rs10040373
rs34482736
rs55687380
rs17448815
rs72791468
rs9686172
rs181851434
rs9687964
rs9688095
rs72791470
rs2098636
rs1422369
rs1422370
rs1422371
rs72791475
rs13355544
rs1363427
rs59081446
rs2080933
rs72791477
rs118049382
rs2216618
rs111274157
rs117458549
rs56171615
rs2194086
rs112729802
rs9324728
rs17546111
rs60386518
rs17546132
rs10515668
rs72791481
rs1422337
rs1946224
rs1422338
rs13188352
rs10051177
rs1363406
rs11739168
rs17113223
rs11745796
rs17113231
rs72791485
rs76631343
rs17546335
rs35646221
rs13171889
rs17546405
rs72791486
rs72791488
rs1946225
rs79710953
rs72791490
rs72791492
rs72791494
rs72791495
rs55893124
rs4958541
rs4958542
rs72791498
rs144829438
rs2042202
rs72791499
rs2042203
rs2080929
rs2080930
rs145008880
rs2080931
rs13167416
rs4958543
rs17113236
rs10063682
rs1549196
rs113559777
rs2194084
rs73800410
rs147863152
rs116998004
rs76047091
rs1422339
rs72793405
rs1820039
rs117460002
rs12189223
rs72793406
rs147845512
rs78482886
rs75030755
rs72793407
rs72793408
rs10515670
rs12188805
rs1549194
rs72793410
rs72793411
rs147396577
rs60638595
rs72793413
rs12656839
rs148507645
rs72793414
rs72793415
rs78183697
rs75299720
rs76572344
rs72793416
rs72793417
rs79555900
rs10038465
rs35089436
rs62394523
rs34506975
rs72793420
rs62394524
rs80071812
rs55873826
rs59422719
rs28812797
rs58397562
rs59413242
rs57792782
rs55786903
rs62394531
rs36118613
rs56317910
rs61251036
rs55646219
rs62394536
rs55951926
rs72793427
rs7709256
rs1019475
rs72793429
rs12652627
rs72793431
rs72793433
rs2059088
rs2059087
rs2161292
rs2059086
rs4404667
rs4339340
rs4418086
rs62394547
rs11740288
rs4532354
rs1862288
rs56035517
rs1862287
rs146327630
rs72793437
rs72793438
rs6879741
rs1862286
rs72793439
rs6861042
rs6880091
rs11957713
rs72793442
rs72793443
rs72793444
rs2112540
rs2112539
rs72793447
rs62393517
rs2348642
rs2348643
rs59598651
rs59893645
rs72793449
rs57092036
rs10042880
rs78168239
rs60079070
rs62393522
rs61640731
rs55657913
rs55638905
rs58985741
rs56211663
rs55724355
rs4602615
rs1422368
rs77212207
rs72793455
rs1422367
rs2080932
rs1422366
rs4958305
rs4958306
rs61131643
rs4958544
rs888883
rs75950068
rs79875406
rs59306112
rs7716081
rs7716395
rs888882
rs4400117
rs72793460
rs7700695
rs72793462
rs72793463
rs12658063
rs12655878
rs12660058
rs62393528
rs62393529
rs62393530
rs6865721
rs56358018
rs62393532
rs62393533
rs9324729
rs9324730
rs10515671
rs62393534
rs62393535
rs72793466
rs62393536
rs62393537
rs6872336
rs1422365
rs1422364
rs72793468
rs77835474
rs1422363
rs72793469
rs4958545
rs60121312
rs59365202
rs11956510
rs17450419
rs13361745
rs55696776
rs56275648
rs117353937
rs55846431
rs117151388
rs10072743
rs10065026
rs117138346
rs4958546
rs4958547
rs4958548
rs4958307
rs72793472
rs10069107
rs7356769
rs1422340
rs1422341
rs1422342
rs143061405
rs72793476
rs75684842
rs34623862
rs34528250
rs888879
rs731117
rs1363407
rs1363408
rs1363409
rs6886963
rs10213914
rs17113252
rs62393539
rs11959548
rs72793480
rs72793481
rs11959584
rs17113265
rs28374977
rs17113267
rs17548153
rs28639501
rs72793485
rs28495602
rs6897802
rs72793487
rs17113268
rs72793488
rs11750622
rs118153346
rs1422343
rs1422344
rs6884899
rs6864518
rs6864702
rs56392306
rs1019476
rs10463323
rs147056408
rs3864272
rs4317310
rs62393543
rs10037486
rs10078881
rs35396120
rs4958549
rs10038929
rs149260949
rs144767835
rs10055105
rs144613492
rs111567154
rs1035396
rs7719209
rs28655323
rs28548215
rs1035397
rs13356461
rs13157628
rs10039253
rs35096741
rs34580661
rs17548209
rs113263475
rs72793497
rs118120783
rs4958311
rs137964510
rs4958312
rs4958313
rs4958314
rs17113269
rs4493664
rs74662610
rs62393547
rs61637365
rs55874732
rs13161387
rs62393548
rs118006872
rs10071155
rs61291139
rs11747981
rs56399799
rs12656429
rs117007224
rs10067604
rs10515672
rs62393549
rs7731937
rs55909942
rs10434713
rs7717092
rs7737243
rs7717150
rs7717550
rs11746610
rs2216617
rs1345666
rs17548369
rs1035398
rs17451282
rs17451303
rs17113291
rs7705865
rs2961771
rs6579943
rs13161499
rs2961772
rs56165873
rs55954611
rs151123271
rs72795315
rs1035399
rs55677109
rs138778086
rs111898793
rs2961737
rs6579945
rs72795319
rs72795320
rs2961738
rs2909949
rs2909950
rs2112536
rs79819011
rs72795325
rs2348645
rs17451455
rs7725174
rs78038401
rs11748577
rs4958550
rs56050684
rs55696164
rs2909953
rs79807378
rs2909954
rs2961740
rs2909955
rs4958551
rs765676
rs76305957
rs765674
rs7714408
rs4585434
rs4362934
rs4075630
rs4075629
rs10515673
rs4361504
rs4632790
rs4505935
rs60032902
rs10052442
rs60822868
rs4613693
rs74441456
rs78039541
rs73798680
rs56097272
rs117938372
rs10058413
rs12654017
rs12654099
rs73798681
rs17548854
rs17451810
rs13436634
rs6875911
rs4958552
rs4958553
rs10463245
rs4958554
rs4958555
rs72795336
rs13190288
rs73798682
rs35513945
rs72795339
rs72795340
rs13158091
rs117832127
rs12659160
rs34299746
rs117832391
rs4246030
rs4246031
rs72795344
rs4958556
rs117871303
rs74935598
rs76013536
rs4958557
rs79105866
rs79585182
rs4342320
rs28663290
rs28450108
rs28687145
rs6885840
rs72795349
rs72795350
rs6868942
rs10053527
rs72795351
rs72795352
rs77163609
rs79974301
rs79046743
rs72795354
rs72795356
rs4407620
rs4475248
rs4569857
rs4958558
rs55748286
rs55858427
rs17452090
rs10053277
rs17549307
rs79241281
rs56012817
rs78081010
rs4958559
rs2961747
rs4246032
rs56346646
rs17549376
rs56028813
rs2961746
rs28578355
rs12233923
rs12654265
rs55802718
rs2964249
rs2964248
rs2961745
rs78108762
rs17549488
rs72795364
rs2961741
rs10036750
rs10045463
rs17113380
rs143595286
rs76933343
rs2964243
rs73284867
rs144796525
rs2964242
rs2961762
rs2964240
rs72795371
rs4262091
rs75013971
rs80099001
rs10067084
rs74834589
rs2964237
rs4958315
rs7711928
rs73284889
rs60835300
rs6876403
rs6876723
rs4958560
rs2964231
rs4958561
rs2961764
rs72795376
rs2961765
rs2961766
rs72795379
rs2964230
rs71588051
rs115768938
rs2961756
rs144866860
rs12188564
rs2961757
rs4478308
rs3923209
rs73286717
rs10155517
rs2964225
rs62395562
rs17113389
rs6891898
rs2964224
rs17452991
rs6874865
rs2961759
rs17113394
rs74370200
rs2961760
rs4580766
rs57336534
rs7721306
rs2964223
rs4958316
rs75282761
rs4958317
rs186841263
rs4958318
rs141091637
rs7703981
rs72795389
rs17113408
rs17550343
rs6869771
rs6870096
rs6869968
rs6875259
rs2964221
rs116857950
rs11956179
rs58664268
rs79789534
rs17113421
rs6871986
rs6872346
rs6891765
rs146867986
rs57358310
rs55970355
rs72795394
rs150126628
rs17453481
rs112564513
rs6867859
rs6868331
rs6890103
rs35124713
rs4605775
rs55648940
rs7701534
rs112223343
rs72797203
rs117693768
rs113759615
rs11951715
rs11738783
rs113031421
rs4304072
rs2961761
rs4537047
rs139730507
rs2964219
rs73286762
rs192333645
rs141351114
rs35460029
rs150604385
rs55869831
rs60436228
rs2964218
rs61608756
rs2964217
rs62395569
rs62395570
rs72797211
rs59214890
rs72797213
rs11953465
rs72797215
rs56828861
rs10046082
rs72797217
rs4958319
rs62395573
rs4360032
rs4557395
rs4612055
rs2964215
rs4958320
rs10056525
rs4958562
rs4074300
rs61070048
rs60230149
rs60025184
rs2961768
rs145545571
rs17113468
rs58475180
rs60647622
rs143172995
rs185248371
rs12188263
rs182582248
rs11746948
rs61641357
rs58558205
rs111868324
rs150724965
rs57278503
rs143463934
rs58429828
rs4309960
rs56656916
rs12657267
rs4473761
rs12188715
rs10476785
rs74493278
rs11958345
rs72797227
rs114852555
rs116047451
rs185531123
rs17453740
rs17453775
rs17113482
rs62395589
rs17453880
rs62395590
rs17113485
rs7702312
rs144542420
rs72797231
rs4958563
rs12188451
rs57670604
rs17113489
rs17113492
rs11948856
rs117909649
rs12654855
rs79347879
rs11960155
rs7735160
rs139316293
rs146609068
rs78489830
rs80148650
rs56115245
rs11959980
rs138710045
rs4621548
rs117076040
rs36077352
rs72797233
rs36044888
rs75504660
rs114025627
rs6872479
rs141372634
rs6897983
rs61294052
rs4326129
rs34322043
rs35458863
rs72797237
rs59054470
rs12655008
rs12054984
rs12055147
rs72797241
rs34106489
rs72797243
rs59126622
rs62395600
rs73801718
rs12522538
rs140852498
rs2964263
rs7703966
rs34962096
rs11167584
rs12153605
rs11955130
rs12658941
rs4958564
rs4958565
rs181576540
rs13359939
rs13361438
rs117661640
rs2964261
rs4487479
rs55648729
rs143316487
rs60862272
rs4246033
rs2964260
rs35706568
rs10515674
rs72797251
rs7733725
rs6873744
rs11956651
rs67979431
rs72797254
rs10043260
rs9324734
rs6884556
rs10515675
rs117878563
rs10515676
rs4958566
rs6871699
rs17454420
rs6895969
rs4958567
rs4958568
rs4958569
rs4406125
rs17113527
rs72797261
rs17454604
rs17454632
rs72797262
rs4398624
rs34839589
rs2961753
rs4413521
rs4610448
rs148677353
rs2964258
rs71588055
rs147881221
rs4958321
rs4958322
rs2961750
rs116903016
rs17564660
rs4958323
rs79946733
rs17454953
rs116955900
rs4958570
rs4958324
rs6887284
rs150125701
rs10056328
rs6579952
rs2961752
rs4391148
rs6863717
rs78456703
rs6885111
rs6885419
rs6869129
rs56014830
rs6868896
rs6869035
rs7730088
rs10477025
rs7730407
rs35974504
rs4618416
rs11167585
rs143727079
rs12518097
rs13171648
rs4958571
rs118029430
rs34274502
rs4958572
rs34790040
rs6886482
rs72797284
rs144413333
rs6868043
rs61494452
rs7731459
rs11953908
rs11960369
rs138899094
rs55725723
rs142472230
rs77359932
rs12515178
rs4457062
rs10037655
rs147144154
rs10041396
rs10041415
rs7725525
rs7707955
rs10039266
rs6877248
rs72797293
rs72797295
rs72797296
rs61031397
rs62398677
rs12717857
rs142599741
rs115192402
rs4318765
rs72797301
rs4385197
rs55641807
rs56214789
rs7715495
rs7733573
rs72797302
rs28842566
rs28749810
rs72799105
rs10071370
rs4438865
rs6859908
rs6860209
rs139357009
rs4958325
rs144036177
rs2974548
rs139432515
rs2974549
rs2964255
rs79537317
rs72799107
rs7443558
rs143435636
rs17565170
rs12517065
rs12517092
rs2974552
rs12522261
rs12522239
rs62398709
rs72799113
rs17113590
rs11750746
rs17565365
rs7701379
rs2974553
rs2974554
rs12657990
rs7720912
rs58616307
rs140287551
rs2964254
rs62398711
rs4301224
rs72799116
rs12659834
rs12656222
rs4629587
rs17565470
rs17565505
rs142969494
rs17113605
rs4473762
rs17565561
rs34814004
rs17455800
rs2964253
rs2964252
rs149586080
rs2964251
rs17565693
rs113356263
rs12655993
rs2964245
rs2964244
rs34941181
rs2964233
rs191939430
rs562958418
rs138839247
rs112237043
rs6579956
rs77257050
rs185065456
rs139187407
rs17565727
rs145230628
rs3890802
rs2964264
rs17565839
rs17456094
rs56047721
rs2964262
rs373899627
rs72799126
rs4133347
rs12659678
rs17566118
rs13172785
rs17566146
rs10044269
rs113470159
rs145538389
rs12515053
rs148816596
rs4958573
rs4958574
rs137929478
rs36034026
rs11950313
rs374846223
rs4958575
rs72799135
rs72799137
rs72799138
rs7349809
rs55737372
rs79181447
rs4574531
rs72799139
rs11167589
rs4364377
rs72799142
rs72799143
rs144615353
rs60969899
rs10066200
rs79265820
rs7713595
rs72799148
rs72799149
rs77994299
rs6579959
rs78840811
rs79407506
rs35963184
rs76007097
rs72799150
rs72799151
rs149353512
rs62398720
rs72799152
rs72799153
rs117863780
rs144930276
rs78298155
rs79398529
rs11746937
rs6881114
rs148591271
rs11167591
rs72799157
rs13178231
rs76980266
rs62398722
rs143868546
rs201914277
rs7447431
rs4958328
rs4308470
rs143761922
rs4323223
rs113655983
rs79299584
rs13159374
rs72799160
rs56125403
rs72799161
rs6878700
rs6879032
rs4473763
rs116800235
rs4544812
rs10059308
rs10043921
rs10059266
rs4478309
rs72799163
rs72799164
rs4416596
rs141632990
rs12655343
rs56870670
rs113051436
rs4451039
rs72799165
rs146938195
rs62398751
rs4958577
rs12654020
rs7702336
rs4958578
rs56208248
rs55752615
rs55752608
rs35835162
rs11739795
rs72799168
rs113598885
rs10060947
rs184898080
rs143000350
rs183678404
rs570551018
rs4513683
rs4302573
rs138190918
rs72799172
rs77996152
rs11167595
rs72799173
rs139757848
rs4587070
rs117499028
rs56286804
rs138953065
rs75975683
rs11949473
rs62400564
rs55916564
rs12653832
rs148800957
rs6882062
rs6579966
rs72799176
rs11167596
rs75081918
rs145126371
rs35663252
rs11167597
rs72799178
rs72799179
rs4610449
rs11738908
rs79243839
rs12652858
rs7735312
rs55826179
rs4437360
rs36014761
rs6579967
rs74366734
rs117666131
rs4631168
rs72799180
rs74912687
rs139369339
rs55880278
rs13079120
rs9763544
rs112108171
rs140677844
rs146688464
rs4413522
rs117700770
rs4616882
rs139335384
rs6895204
rs72799183
rs34137256
rs6860413
rs6860836
rs12652774
rs140239306
rs113897692
rs62400574
rs11959761
rs62400575
rs28882707
rs111294930
rs11745807
rs10070675
rs78188806
rs75021641
rs74847950
rs35040751
rs58283812
rs34719342
rs72799185
rs4629584
rs72799186
rs13167390
rs13167622
rs72799187
rs4460127
rs4314388
rs11952081
rs13178327
rs4958579
rs11740092
rs62400576
rs34578343
rs72799188
rs75445947
rs72799189
rs4596371
rs72799190
rs4958580
rs4958581
rs55918828
rs55830548
rs11737900
rs62400577
rs4583879
rs55829928
rs148475046
rs72799196
rs36063192
rs72799198
rs117810618
rs6877746
rs80140161
rs72799200
rs72799201
rs72799202
rs34107686
rs56269251
rs35239101
rs59650592
rs4077752
rs4077753
rs6579969
rs6879208
rs72801007
rs6885876
rs77258056
rs6866034
rs11738913
rs11167599
rs7445606
rs7356780
rs12188079
rs4318767
rs10077641
rs72801024
rs72801026
rs77550479
rs67988891
rs76943468
rs4246036
rs79237519
rs72802841
rs11958854
rs34623986
rs72802843
rs11956180
rs55967446
rs6579971
rs79781491
rs13183376
rs12517563
rs13170178
rs117974252
rs72802845
rs10066607
rs12652096
rs4498242
rs4501333
rs4512127
rs10155618
rs10056079
rs12188960
rs12186623
rs202163439
rs11743031
rs72802852
rs6873509
rs72802853
rs11747599
rs72802856
rs72802857
rs4623205
rs4260724
rs4958583
rs34110017
rs12515909
rs4260728
rs76678999
rs10080005
rs10065286
rs10050518
rs4438927
rs190702844
rs78801754
rs4448055
rs34564743
rs4958331
rs72802861
rs34608916
rs4360090
rs6579974
rs7722574
rs117721677
rs72802864
rs4533946
rs10039836
rs4075508
rs78447804
rs72802868
rs7706159
rs17113719
rs17113723
rs4437425
rs4634406
rs12654450
rs17113727
rs117354673
rs4145744
rs72802874
rs17113732
rs4263546
rs6898262
rs72802877
rs111770575
rs61602419
rs72802879
rs113635099
rs72802882
rs17488630
rs2069118
rs2069117
rs11167602
rs72802883
rs12153328
rs12153071
rs4958586
rs4246037
rs72802887
rs4958587
rs7444191
rs4130910
rs4130911
rs74822068
rs4404733
rs7714032
rs12520319
rs7734850
rs55992747
rs117199130
rs142625256
rs4559049
rs72802889
rs72802890
rs145629047
rs72802891
rs72802892
rs72802893
rs4509081
rs76408858
rs12657097
rs11746423
rs11746399
rs12657196
rs11740655
rs6898936
rs59505587
rs72804758
rs118185686
rs4533947
rs4524565
rs79460323
rs11742188
rs201814195
rs4394168
rs74845849
rs4958591
rs113790150
rs17113761
rs72804766
rs13188558
rs12659802
rs4145743
rs13160798
rs117461075
rs10053762
rs12519844
rs6885316
rs77629264
rs17113771
rs7713322
rs78141945
rs9285647
rs9324737
rs7702551
rs67023410
rs117295572
rs11745666
rs11167603
rs11167604
rs78208826
rs78649379
rs4310018
rs10056647
rs13187261
rs4958592
rs4262150
rs4262151
rs4463219
rs17113789
rs4285285
rs140097529
rs17113791
rs4478368
rs76109787
rs55660904
rs147465171
rs140025389
rs74437095
rs192492770
rs184262955
rs144937153
rs139581696
rs542865842
rs149205384
rs140068361
rs112611903
rs4958594
rs113568682
rs6579985
rs4246039
rs3924315
rs3924314
rs139359438
rs72804775
rs56313315
rs12516528
rs4298301
rs73799163
rs72804778
rs7736377
rs12659715
rs4501386
rs141393388
rs10515677
rs17489682
rs11746770
rs72804781
rs12652844
rs4145742
rs113844564
rs114110542
rs72804786
rs17113811
rs72804789
rs146827667
rs10515678
rs17489917
rs7379700
rs10037537
rs79044056
rs4958596
rs146291324
rs10041133
rs56117655
rs72804798
rs6579993
rs66786682
rs13182323
rs72804800
rs74587734
rs13154813
rs34698853
rs72806703
rs111617189
rs72806705
rs6863497
rs4958598
rs4958599
rs72806708
rs72806709
rs72806710
rs72806711
rs11167606
rs72806712
rs72806713
rs72806714
rs7725791
rs62400619
rs7730082
rs17113831
rs17113833
rs146715858
rs17113836
rs72806775
rs72806776
rs117246061
rs6864972
rs6884140
rs80110888
rs79780900
rs72806780
rs72806782
rs72806784
rs62400620
rs72806785
rs4484483
rs1010100
rs72806788
rs72806790
rs34081660
rs72806792
rs74626937
rs72806793
rs72806795
rs113147549
rs117558319
rs72806798
rs60402008
rs17568427
rs9968702
rs1438932
rs199650684
rs35739758
rs1438934
rs6579996
rs143705192
rs7700487
rs1371060
rs78560567
rs182595493
rs11952806
rs56395246
rs56369204
rs34033163
rs17490495
rs1123202
rs1438935
rs74688658
rs17490523
rs372236376
rs1438937
rs17490621
rs115455000
rs78455917
rs17490669
rs1438938
rs117008997
rs1154938
rs1438939
rs1438940
rs10515679
rs2118788
rs6877355
rs2882067
rs75138536
rs4958332
rs2349021
rs17113869
rs74538262
rs17491087
rs1347830
rs1816688
rs17491108
rs1438942
rs73284204
rs2349022
rs2349023
rs2118789
rs76336393
rs13158154
rs113635491
rs147535774
rs79536628
rs79398071
rs7716928
rs34646589
rs7737370
rs73284207
rs79032943
rs4958333
rs969644
rs2118790
rs79037338
rs78735348
rs76227193
rs144064064
rs75814948
rs76740663
rs1866419
rs1866420
rs75889360
rs1866421
rs77222743
rs17113875
rs139045269
rs1561416
rs79883111
rs61153555
rs139914439
rs141239786
rs35145596
rs77364694
rs77563323
rs77315776
rs80244784
rs74803865
rs11167608
rs137876997
rs77059269
rs78102792
rs376680245
rs13155184
rs79149946
rs150225483
rs118075975
rs1438944
rs111911908
rs4610512
rs138502343
rs1595585
rs1595586
rs113608759
rs79650656
rs189949062
rs77620556
rs74294758
rs77627901
rs77259152
rs144435953
rs140550706
rs375567719
rs143493345
rs33997492
rs112669240
rs146416996
rs75632583
rs6888537
rs966088
rs725482
rs76275952
rs60221066
rs59374654
rs77095015
rs117956757
rs79501413
rs35165123
rs1371059
rs77870463
rs12717867
rs73284261
rs79410204
rs1438930
rs76066460
rs73284269
rs965561
rs73284276
rs147756423
rs80156893
rs17113912
rs10075167
rs17491606
rs34004416
rs73284282
rs6887677
rs6887416
rs4958603
rs2196776
rs185432525
rs4958605
rs182277155
rs111678204
rs76469915
rs76564956
rs67942753
rs180841873
rs35042667
rs989587
rs182137183
rs73284298
rs75250501
rs1583692
rs149584745
rs10477042
rs1438955
rs17113927
rs79584935
rs77616790
rs78933846
rs76867950
rs1438953
rs77706448
rs17569941
rs10075608
rs57627853
rs17113931
rs4034666
rs17576481
rs1561417
rs1023756
rs117511075
rs7707939
rs7732468
rs77431456
rs56303068
rs17492192
rs2882068
rs17492248
rs74782008
rs61329931
rs1371062
rs74682334
rs75649428
rs80203545
rs116964731
rs75379877
rs17113961
rs17576736
rs17576757
rs77323846
rs78137320
rs80055413
rs17492381
rs4958606
rs7737372
rs184740288
rs115653672
rs115202753
rs76958815
rs76887381
rs78988440
rs114276582
rs117709143
rs2083257
rs2099664
rs12658477
rs78717846
rs6886088
rs930398
rs76725907
rs962356
rs114726053
rs72808724
rs75391416
rs74513551
rs76683033
rs77439996
rs75819000
rs79980907
rs11744443
rs17113985
rs11749978
rs11740459
rs11750192
rs12186592
rs12187452
rs17096206
rs79694366
rs149379654
rs17493016
rs17114001
rs17114003
rs10515681
rs12153107
rs17493227
rs4958334
rs73802035
rs115572610
rs10515682
rs17114007
rs10515683
rs145980753
rs115560407
rs78077940
rs17114009
rs17114010
rs74672505
rs79875133
rs59672393
rs141653483
rs79603141
rs148462736
rs4958608
rs17493476
rs76091702
rs114505796
rs59174362
rs78557859
rs114852523
rs114516899
rs1595589
rs79499758
rs12658628
rs76623980
rs7731686
rs75528404
rs11743148
rs58190715
rs74489140
rs7709887
rs62398809
rs11746889
rs17578068
rs150024699
rs2349025
rs59767754
rs186215075
rs546326420
rs6886124
rs6867434
rs116713403
rs17578145
rs79151886
rs10515684
rs6892121
rs17114019
rs998275
rs77732911
rs6579997
rs6579998
rs74208492
rs6888974
rs75526615
rs6868545
rs987369
rs74376027
rs17114034
rs74294759
rs1036604
rs1036605
rs17114042
rs1036606
rs1898739
rs1898740
rs77090914
rs6881504
rs1438951
rs140746087
rs1371063
rs115392047
rs2043847
rs59630076
rs59033823
rs79632279
rs17114053
rs1371064
rs116094847
rs4509080
rs4461689
rs116162731
rs17114059
rs4333366
rs17578717
rs150059934
rs75188257
rs62398815
rs17114062
rs114755463
rs11167610
rs11167611
rs17114066
rs13184465
rs6895535
rs1438949
rs1438948
rs1438947
rs1126220
rs75943769
rs11167612
rs2028278
rs17114070
rs7709012
rs1438946
rs62398816
rs34021572
rs2118793
rs2118792
rs59105157
rs6898369
rs1438945
rs2196778
rs2196777
rs2349027
rs4958609
rs10044958
rs13359871
rs1438943
rs2216626
rs1363508
rs971050
rs2579040
rs10044436
rs10044974
rs753768
rs10075961
rs185527909
rs294708
rs10042383
rs294706
rs294705
rs294704
rs294703
rs1422563
rs294701
rs294700
rs4958610
rs294699
rs4958611
rs117407807
rs147891223
rs2579041
rs2546336
rs1592924
rs2910022
rs2962806
rs10070003
rs2910023
rs10036998
rs11740987
rs2962807
rs2962808
rs2962809
rs2910024
rs2962810
rs2962812
rs62398834
rs2910026
rs2962813
rs2962814
rs2962815
rs12108896
rs12108897
rs2910027
rs2962816
rs6580002
rs6580003
rs2973157
rs7705359
rs2962817
rs2973156
rs2910028
rs2973147
rs2910029
rs10073138
rs10065344
rs2910030
rs2910031
rs10055618
rs17579441
rs1363500
rs2973146
rs4958616
rs2962819
rs149375349
rs75695914
rs4958617
rs2973145
rs2910032
rs2973144
rs1422552
rs74953814
rs76225244
rs2910034
rs2974108
rs2974109
rs1363504
rs2973142
rs2962820
rs1422561
rs75710461
rs2962821
rs2962822
rs10477046
rs150351276
rs2973141
rs2962823
rs2910035
rs62398837
rs56141337
rs79116066
rs1363503
rs1363502
rs2910036
rs2973139
rs10061698
rs10515686
rs2962824
rs1422560
rs1422558
rs2962825
rs2973138
rs2962826
rs144992506
rs1820064
rs34403108
rs2910037
rs34692597
rs191987692
rs1155182
rs181744429
rs1155181
rs1155180
rs10070616
rs6879090
rs73288094
rs2973136
rs141677641
rs2973135
rs4958619
rs55827458
rs1582492
rs6866071
rs7707621
rs3095940
rs79822074
rs62398852
rs10079569
rs7717923
rs2546329
rs4510624
rs371475423
rs10477047
rs11748398
rs13185862
rs10040503
rs62398853
rs62398854
rs62398855
rs17501895
rs17580090
rs2615166
rs78058709
rs4958622
rs4958623
rs4958624
rs4958625
rs3112536
rs11743140
rs13355325
rs1363505
rs1820065
rs117913771
rs11167615
rs6864273
rs1895270
rs1895271
rs2080950
rs296191
rs1363507
rs4958627
rs74556510
rs184160
rs2042223
rs2546331
rs6892717
rs6873816
rs10070587
rs10077451
rs2615165
rs296173
rs296174
rs1862317
rs1862318
rs1862319
rs1030192
rs142033264
rs72791583
rs10074705
rs10059900
rs115727385
rs17502681
rs296184
rs1862323
rs1862322
rs182414
rs211895
rs188436
rs296183
rs4958336
rs172451
rs1023615
rs74864822
rs1363501
rs17503043
rs61451966
rs2615164
rs1422556
rs1422555
rs1422554
rs2615163
rs74387777
rs17503085
rs2216625
rs2194103
rs2194102
rs62401274
rs9968677
rs9968737
rs9968739
rs9968678
rs9968680
rs28775574
rs78195442
rs2615162
rs2973161
rs62401276
rs17503275
rs1462120
rs1462119
rs1462118
rs4329070
rs2615161
rs4257818
rs13168705
rs4623206
rs2615160
rs62401278
rs2045735
rs2045734
rs56733622
rs2927177
rs62401280
rs62401281
rs2615159
rs78190082
rs17581550
rs17503470
rs17581704
rs296177
rs296178
rs149235130
rs296179
rs141697869
rs296180
rs296181
rs296182
rs10069588
rs10062550
rs55727014
rs186118
rs172452
rs148529578
rs12171513
rs296187
rs111374317
rs56376647
rs2447292
rs78696653
rs55933127
rs55674988
rs11167616
rs10039295
rs296188
rs4958629
rs17503711
rs17503738
rs296172
rs296171
rs2546333
rs77064962
rs1841685
rs1363497
rs1363498
rs12657916
rs72793628
rs1363499
rs62401293
rs72793631
rs3112532
rs60970806
rs111582573
rs139082106
rs143109193
rs7447368
rs727809
rs177001
rs56118692
rs140209788
rs115997302
rs727643
rs7714387
rs72793635
rs191632334
rs296175
rs2927175
rs1363496
rs1381541
rs992713
rs992714
rs2546328
rs2615153
rs1422551
rs79193298
rs75800482
rs56054019
rs75523708
rs10078466
rs993227
rs117775897
rs1462116
rs3101484
rs3101483
rs10054205
rs3101131
rs61168125
rs3112531
rs10037349
rs113329288
rs2926290
rs10477051
rs10071927
rs57338666
rs117093931
rs72793644
rs75839430
rs13436485
rs35381189
rs4958632
rs13435955
rs72793645
rs72793646
rs72793647
rs59074180
rs57695081
rs28796964
rs2974110
rs116855963
rs79247851
rs72793654
rs2168966
rs1563711
rs12659203
rs2061636
rs77805785
rs6580008
rs72793656
rs2061637
rs10515687
rs2926289
rs2349576
rs2061638
rs1462126
rs2061639
rs3101485
rs3101130
rs3112530
rs56009305
rs56123509
rs1993772
rs141399782
rs74972802
rs3101481
rs3112529
rs3111205
rs191559166
rs3101482
rs77852529
rs11747697
rs59498861
rs2926288
rs2973148
rs72793664
rs72793665
rs1350900
rs982494
rs2973149
rs2964817
rs2926287
rs1381540
rs150994704
rs2964813
rs1824311
rs2926286
rs72793672
rs56309724
rs2964812
rs2974111
rs2927173
rs2964811
rs77826248
rs2927174
rs2199123
rs11745332
rs1462108
rs1462109
rs72793675
rs2125515
rs2926285
rs17114289
rs17114293
rs1824
rs2973151
rs150417876
rs1903639
rs2973152
rs184313024
rs1462121
rs10067191
rs1462122
rs1462123
rs1462124
rs11747146
rs931012
rs6862560
rs2964816
rs35058195
rs59114600
rs184850699
rs12110038
rs11748893
rs10077318
rs72799209
rs141315037
rs77525726
rs62401302
rs10463328
rs13176930
rs2882195
rs10053693
rs1084070
rs1084071
rs4958634
rs13361682
rs72799214
rs60879540
rs2609658
rs6862332
rs2560253
rs10039156
rs36152933
rs12187536
rs10155557
rs7444329
rs139363158
rs4466215
rs376480829
rs6874079
rs62401303
rs62401304
rs76760934
rs6866689
rs149033799
rs7731358
rs11747293
rs11750267
rs141715263
rs142705651
rs116745642
rs151011228
rs113980258
rs13169047
rs2609665
rs2560229
rs2560230
rs1462111
rs2560231
rs55755012
rs7711396
rs2609666
rs117767458
rs150031753
rs186074455
rs145393036
rs10477054
rs185092605
rs186804353
rs192905713
rs11747428
rs308266
rs181518519
rs2615150
rs2560235
rs308267
rs11748375
rs308268
rs308269
rs148782530
rs10060758
rs76972361
rs308270
rs147647043
rs308271
rs76058062
rs217771
rs58361474
rs76279808
rs78811355
rs308272
rs117952847
rs7703714
rs78994531
rs80138595
rs72799217
rs2560240
rs7709157
rs7727282
rs7709602
rs7709744
rs72799219
rs12655112
rs12659360
rs1462113
rs1462114
rs1462115
rs4958636
rs72799220
rs115213266
rs75231527
rs962514
rs10061959
rs11740453
rs10055962
rs6580013
rs10054526
rs6580014
rs56012425
rs2560241
rs2560242
rs1026615
rs2615178
rs10477057
rs2609671
rs2615177
rs2615176
rs2560243
rs2615175
rs6896256
rs75485798
rs300329
rs300328
rs7724578
rs116229373
rs300327
rs300326
rs11742937
rs141280708
rs113594146
rs138529556
rs300325
rs145734882
rs181144424
rs141800662
rs12655396
rs3851505
rs4958637
rs2615173
rs2609661
rs2260878
rs1975932
rs2262710
rs2262711
rs2262712
rs111860601
rs113857605
rs2617267
rs2964819
rs2927584
rs2913310
rs2964820
rs10073797
rs2560245
rs2615171
rs2560246
rs2615170
rs2615169
rs2617268
rs2446429
rs10477077
rs2560247
rs2609673
rs2560248
rs13161711
rs2615168
rs2560249
rs170027
rs167357
rs72799240
rs148577311
rs1820156
rs304857
rs304859
rs113773089
rs170028
rs2560252
rs304860
rs172569
rs172570
rs11746142
rs304861
rs170029
rs304862
rs304863
rs11167629
rs304864
rs17583883
rs77726829
rs304865
rs62399001
rs12654473
rs1824612
rs191978352
rs188597
rs80334479
rs300330
rs214122
rs11741001
rs300331
rs300332
rs300333
rs300334
rs72799249
rs186183
rs79662319
rs300335
rs72799252
rs72799253
rs77941746
rs300336
rs150176573
rs149239
rs159759
rs72799254
rs160163
rs159974
rs11742907
rs159760
rs159975
rs159976
rs139201161
rs160066
rs150618
rs149095
rs2161567
rs10037511
rs302738
rs10045698
rs32007
rs11738200
rs13354091
rs159969
rs10036163
rs159971
rs159972
rs17114459
rs159973
rs72799261
rs74674378
rs17114463
rs138986804
rs11749295
rs17114473
rs143852009
rs72799264
rs160172
rs139701754
rs76271728
rs139603983
rs159978
rs7734443
rs159979
rs141975541
rs56733664
rs7713476
rs72799267
rs117825480
rs10065164
rs58422753
rs143412125
rs77681604
rs300339
rs300340
rs304883
rs7722746
rs304884
rs117764974
rs7732145
rs304886
rs304887
rs76441848
rs140079152
rs66466051
rs304888
rs304890
rs304850
rs11960462
rs11957080
rs304851
rs304852
rs160173
rs72799276
rs160174
rs140116595
rs75357935
rs74883815
rs304853
rs304854
rs304855
rs160152
rs11167631
rs144742808
rs9324747
rs17114505
rs160153
rs13176201
rs2162715
rs186979931
rs140864232
rs160156
rs138074201
rs160157
rs160158
rs160161
rs143309674
rs186889122
rs304849
rs59590739
rs304843
rs10035974
rs304844
rs76884791
rs186242
rs304845
rs304846
rs160063
rs160064
rs160151
rs2617272
rs2609680
rs77524676
rs184240
rs922426
rs11167632
rs78888827
rs6877008
rs6882589
rs304841
rs142731891
rs13189392
rs72799286
rs304842
rs765275
rs11167633
rs75783486
rs1423466
rs1019738
rs2927585
rs4958644
rs4958645
rs7703007
rs78355525
rs1871164
rs189320318
rs116182433
rs10076894
rs10050987
rs13159257
rs76513047
rs13361457
rs2913309
rs1019507
rs13186377
rs75181861
rs140350294
rs1600146
rs1031845
rs13169527
rs10043888
rs17114541
rs62400962
rs11167635
rs1600145
rs13190209
rs4958340
rs13172447
rs1904137
rs13168647
rs72799299
rs4246042
rs4632855
rs11743215
rs78199988
rs34023196
rs149617227
rs7721208
rs17585983
rs80247738
rs13155623
rs4958650
rs4246043
rs6883921
rs1600143
rs10463247
rs4958341
rs4958651
rs4958652
rs10463333
rs184788282
rs4958342
rs4958655
rs78568341
rs7730730
rs17114556
rs55748671
rs7731120
rs140565271
rs10064224
rs56063430
rs62382795
rs17114562
rs4958343
rs17114564
rs4958656
rs73280309
rs2115486
rs2162980
rs17114566
rs73280315
rs377689270
rs142422059
rs58371778
rs56691914
rs59323472
rs145728407
rs183720327
rs6865266
rs6888737
rs6869523
rs6889252
rs6889267
rs17114570
rs13190147
rs17114571
rs17114573
rs11738005
rs140909350
rs512938
rs117468740
rs530376
rs74380171
rs473625
rs77163640
rs563607
rs577665
rs551059
rs546396
rs522610
rs17586726
rs498660
rs55784325
rs11747073
rs142329780
rs519968
rs512885
rs568014
rs506622
rs2914621
rs558939
rs555274
rs526154
rs519257
rs577755
rs516633
rs78555597
rs117548050
rs512971
rs570616
rs937212
rs2934131
rs4639284
rs12518669
rs13174618
rs142882386
rs509593
rs479649
rs568018
rs149450934
rs191082739
rs2162979
rs1366609
rs472603
rs518277
rs7724083
rs66925399
rs500324
rs472477
rs545957
rs541544
rs520730
rs72800718
rs6882575
rs513046
rs560151
rs11742573
rs475379
rs561961
rs930101
rs76951638
rs66962502
rs531648
rs576969
rs525208
rs185429518
rs497956
rs578772
rs35621169
rs548294
rs3792766
rs147571145
rs874179
rs2195450
rs3811983
rs3811984
rs524610
rs77503484
rs17515380
rs4145160
rs59281297
rs10515688
rs509555
rs79821167
rs35035880
rs1428920
rs13164993
rs542161
rs13190414
rs540375
rs515808
rs17515563
rs117470323
rs10515689
rs524905
rs498858
rs7707530
rs490922
rs35574907
rs17515709
rs12652927
rs75390196
rs1864205
rs518370
rs17114677
rs17515793
rs17114681
rs34029119
rs7737585
rs34708615
rs548916
rs17114692
rs13174063
rs7727515
rs573496
rs512983
rs512193
rs55935294
rs502887
rs75842807
rs67431205
rs78134697
rs191075663
rs35333154
rs35830203
rs521210
rs503525
rs117736806
rs13170232
rs574071
rs56095536
rs17588123
rs17114703
rs72800734
rs514336
rs509757
rs572798
rs2452801
rs545098
rs545006
rs475583
rs541518
rs517589
rs515709
rs495703
rs480726
rs576710
rs479946
rs479767
rs478962
rs566577
rs566474
rs564700
rs571940
rs549100
rs547166
rs547047
rs559294
rs62382825
rs10071989
rs517931
rs514381
rs493844
rs489572
rs488443
rs487362
rs4958659
rs4958660
rs1493395
rs4958661
rs59656704
rs726877
rs17114750
rs726876
rs12518721
rs1463748
rs1463747
rs1463746
rs76654752
rs72800748
rs112387297
rs141922985
rs147527073
rs17114771
rs10037684
rs9324750
rs10041179
rs10463334
rs1389286
rs35272297
rs150930411
rs139536451
rs10463248
rs10463335
rs10463249
rs17517444
rs1493393
rs72800756
rs62382828
rs6898704
rs6580017
rs6881762
rs6580018
rs62382829
rs143891312
rs1908099
rs17589518
rs11742547
rs72800758
rs80222637
rs11749744
rs6893720
rs2220779
rs1353084
rs6858939
rs35997851
rs6859491
rs78610617
rs1353082
rs1353081
rs77325244
rs80283283
rs1552838
rs55792640
rs74381797
rs4958344
rs74884884
rs1389289
rs9324752
rs1353091
rs62382831
rs1552834
rs1552833
rs72800768
rs10515690
rs62382832
rs75721783
rs189623608
rs191333391
rs79762307
rs6580019
rs2220781
rs2201280
rs75729851
rs2220780
rs11745937
rs11745911
rs34511642
rs17590185
rs17518278
rs11746811
rs62384365
rs62384366
rs12521029
rs35686288
rs6879645
rs6861065
rs6880024
rs6580022
rs6580023
rs7707039
rs7724886
rs5005059
rs5005058
rs5005057
rs12521769
rs4260727
rs1873905
rs1389288
rs6891253
rs117072001
rs10515691
rs10515692
rs10515693
rs7731586
rs7731734
rs7713717
rs7735696
rs6580024
rs144684684
rs4958662
rs4958663
rs78955592
rs4958345
rs59894478
rs13164049
rs34981000
rs72800783
rs115296433
rs68009309
rs72800784
rs72800788
rs34442949
rs716517
rs58437787
rs716518
rs754594
rs754595
rs754596
rs754597
rs12656103
rs867674
rs867673
rs72800792
rs35984965
rs12522802
rs35414667
rs13164918
rs12520252
rs12522937
rs12520266
rs74474458
rs77725044
rs115523442
rs74854053
rs72800796
rs55654300
rs72800798
rs72800799
rs35073762
rs72800800
rs72800802
rs114991629
rs12522329
rs12523009
rs35071937
rs2035947
rs75874187
rs72802604
rs12153765
rs12153489
rs12153490
rs78728257
rs12153497
rs12152942
rs12153502
rs79062119
rs937210
rs1493392
rs12153160
rs17518831
rs13189836
rs17114805
rs60597774
rs59796503
rs17114806
rs17114807
rs1077278
rs1077277
rs12514755
rs56217746
rs17114830
rs17519054
rs150379511
rs74587885
rs12515561
rs12515563
rs12515520
rs12515594
rs12520732
rs12520758
rs12515622
rs17519306
rs17114838
rs10058930
rs147569951
rs2055083
rs2055082
rs2055081
rs2055080
rs72802622
rs113628507
rs35815197
rs11750700
rs35226757
rs34511192
rs34714217
rs34049703
rs33998489
rs34487335
rs35595140
rs4958347
rs7704432
rs140897212
rs35097496
rs35540964
rs11738507
rs17519383
rs17519418
rs17519446
rs72802628
rs115103837
rs117817417
rs1552837
rs1552836
rs1552835
rs2131564
rs17519558
rs4958667
rs17519656
rs72802635
rs72802636
rs72802637
rs17519775
rs72802638
rs112123039
rs111270294
rs111637383
rs72802643
rs72802644
rs10463336
rs34777842
rs72802645
rs112529713
rs114552583
rs1586937
rs75705538
rs200928967
rs62384382
rs77437421
rs7709924
rs79165828
rs778815
rs17096210
rs17519935
rs778816
rs76363644
rs778817
rs778819
rs17114847
rs62384383
rs778820
rs778821
rs778822
rs140449040
rs78269393
rs778825
rs985998
rs188067033
rs66731359
rs17114868
rs778827
rs12055179
rs200437683
rs12658202
rs17114870
rs143380038
rs812389
rs58315664
rs778829
rs17114874
rs117383719
rs77486234
rs117212831
rs778830
rs117845698
rs151138430
rs141256902
rs2910268
rs17114876
rs12187326
rs778832
rs77472589
rs10515695
rs1873910
rs1873909
rs1873908
rs1493400
rs4958668
rs76239041
rs75849876
rs77841625
rs1083562
rs10515696
rs1559157
rs1422883
rs149233489
rs1422884
rs148389625
rs1540383
rs142471436
rs78054328
rs2910266
rs2910265
rs149012176
rs1422889
rs141620079
rs2910263
rs1422892
rs17593426
rs2910261
rs2216649
rs2910260
rs1422893
rs1422894
rs1363672
rs141711838
rs1422895
rs1363673
rs1422897
rs2963954
rs2963953
rs74705659
rs139047509
rs729329
rs889060
rs889061
rs889062
rs2963950
rs707176
rs2910258
rs2963948
rs2963947
rs2963946
rs147825554
rs1363674
rs1363675
rs1363676
rs138240610
rs1422898
rs918524
rs2963945
rs1363677
rs2963944
rs117880362
rs970077
rs970078
rs982945
rs77721085
rs2963943
rs2963942
rs78546986
rs2910269
rs4958670
rs2910267
rs2963941
rs148133530
rs2963940
rs2963939
rs1363678
rs117121206
rs2042257
```
