## Supplementary material for "Characterization of shared and ancestry-specific signals driving complex traits using multi-ancestry fine-mapping": susiex_nc3.cs80.cs

```
CS_ID	SNP	BP	REF_ALLELE	ALT_ALLELE	REF_FRQ	BETA	SE	-LOG10P	CS_PIP	OVRL_PIP
1	rs72802868	152235215	T,T	G,G	0.717694,0.997024	-0.0316622,0.174414	0.00439248,0.078473	12.2467,1.58099	0.115681	0.115682
1	rs17488630	152244165	T,T	C,C	0.717694,0.997024	-0.0316153,0.165621	0.00439248,0.078473	12.2126,1.45828	0.0859035	0.0859044
1	rs111770575	152242327	T,T	C,C	0.717694,0.997024	-0.0314786,0.167019	0.00439248,0.078473	12.1138,1.47746	0.0736767	0.0736776
1	rs12188960	152214214	G,G	C,C	0.719682,0.997024	-0.0306766,0.195674	0.00440194,0.078473	11.4956,1.89796	0.0439305	0.0439318
1	rs12153328	152247221	C,C	T,T	0.717694,0.997024	-0.0314786,0.141626	0.00439248,0.078473	12.1138,1.14808	0.0400168	0.0400176
1	rs72802887	152249082	G,G	A,A	0.717694,0.997024	-0.0314786,0.138889	0.00439248,0.078473	12.1138,1.11496	0.0376871	0.0376879
1	rs72804766	152273887	T,T	C,C	0.717694,0.997024	-0.0312052,0.14416	0.00439248,0.078473	11.9172,1.17915	0.0290548	0.0290555
1	rs55992747	152253548	T,T	C,C	0.717694,0.997024	-0.0313419,0.132286	0.00439248,0.078473	12.0153,1.03695	0.0271258	0.0271265
1	rs72802861	152230416	T,T	C,C	0.718688,0.894841	-0.0314653,0.0234505	0.00439719,0.013935	12.0799,1.03431	0.0219843	0.0219852
1	rs12654450	152238850	C,C	T,T	0.717694,0.894841	-0.0314786,0.0228018	0.00439248,0.013935	12.1138,0.99235	0.0212397	0.0212405
1	rs111294930	152177121	G,G	A,A	0.718688,0.996032	-0.0299204,0.154479	0.00439719,0.0679934	10.9938,1.63661	0.0209167	0.0209181
1	rs4437425	152238341	A,A	G,G	0.717694,0.894841	-0.0314316,0.0228988	0.00439248,0.013935	12.0799,0.998574	0.0200922	0.0200931
1	rs72802874	152240163	T,T	C,C	0.717694,0.894841	-0.0314316,0.0226589	0.00439248,0.013935	12.0799,0.983214	0.0196294	0.0196303
1	rs72802882	152242673	T,T	C,C	0.717694,0.894841	-0.0313889,0.022317	0.00439248,0.013935	12.0491,0.961521	0.0179092	0.01791
1	rs113635099	152242554	G,G	C,C	0.717694,0.894841	-0.0313889,0.022266	0.00439248,0.013935	12.0491,0.958304	0.0178228	0.0178236
1	rs72802883	152246607	C,C	A,A	0.717694,0.894841	-0.0314316,0.0215831	0.00439248,0.013935	12.0799,0.915708	0.0177421	0.0177429
1	rs72802877	152241855	G,G	A,A	0.717694,0.894841	-0.0313419,0.0224599	0.00439248,0.013935	12.0153,0.970557	0.0170155	0.0170164
1	rs12153071	152247852	A,A	C,C	0.717694,0.894841	-0.0313419,0.0214405	0.00439248,0.013935	12.0153,0.906927	0.0154742	0.015475
1	rs4958587	152251201	C,C	T,T	0.717694,0.894841	-0.0312522,0.0212705	0.00439248,0.013935	11.9509,0.896511	0.0134695	0.0134703
1	rs72799183	152173815	A,A	G,G	0.717694,0.997024	-0.0287084,0.206054	0.00439248,0.078473	10.1988,2.06326	0.0118693	0.0118709
1	rs10515678	152323236	T,T	C,C	0.7167,0.997024	-0.0313086,0.0906461	0.00438781,0.078473	12.0153,0.605479	0.0114647	0.0114653
1	rs72802889	152254829	C,C	T,T	0.717694,0.894841	-0.0311582,0.0206326	0.00439248,0.013935	11.8836,0.857907	0.011192	0.0111927
1	rs72802891	152255602	G,G	C,C	0.717694,0.894841	-0.0311582,0.0206326	0.00439248,0.013935	11.8836,0.857907	0.011192	0.0111927
1	rs12657097	152257408	A,A	G,G	0.717694,0.894841	-0.0311582,0.0205867	0.00439248,0.013935	11.8836,0.855159	0.0111475	0.0111483
1	rs72802890	152255145	T,T	G,G	0.717694,0.894841	-0.0311154,0.0206326	0.00439248,0.013935	11.8531,0.857907	0.0105567	0.0105575
1	rs72802893	152256185	G,G	A,A	0.717694,0.894841	-0.0311154,0.0206326	0.00439248,0.013935	11.8531,0.857907	0.0105567	0.0105575
1	rs72804775	152303195	T,T	C,C	0.715706,0.997024	-0.0310921,0.0954643	0.00438317,0.078473	11.8836,0.650169	0.00989783	0.00989843
1	rs13079120	152170441	A,A	C,C	0.717694,0.997024	-0.0287084,0.199946	0.00439248,0.078473	10.1988,1.96514	0.00968943	0.00969084
1	rs56313315	152307156	T,T	C,C	0.715706,0.997024	-0.0310495,0.0977485	0.00438317,0.078473	11.8531,0.671826	0.00967009	0.00967069
1	rs12659802	152274478	G,G	A,A	0.717694,0.893849	-0.0310214,0.0198672	0.00439248,0.0138774	11.786,0.817435	0.00882056	0.00882127
1	rs113844564	152317522	A,A	G,G	0.715706,0.997024	-0.0310025,0.0954372	0.00438317,0.078473	11.8195,0.649913	0.00875493	0.00875553
1	rs4394168	152264172	C,C	T,T	0.717694,0.893849	-0.0309743,0.0202579	0.00439248,0.0138774	11.7526,0.840576	0.00855425	0.00855497
1	rs72804758	152259430	T,T	C,C	0.717694,0.894841	-0.0309743,0.0203419	0.00439248,0.013935	11.7526,0.840576	0.00849537	0.00849609
1	rs113790150	152272524	C,C	T,T	0.717694,0.893849	-0.0309743,0.02006	0.00439248,0.0138774	11.7526,0.828817	0.00841035	0.00841107
2	rs177001	152610561	G,G	A,A	0.513917,0.603175	0.024607,0.0251159	0.00395583,0.00873739	9.3047,2.39295	0.0249949	0.0251204
2	rs111374317	152598868	A,A	C,C	0.352883,0.583333	0.0253262,0.0199006	0.00413745,0.00867062	9.03213,1.66307	0.01425	0.0142994
2	rs2927177	152590344	T,T	C,C	0.352883,0.583333	0.0252781,0.0199163	0.00413745,0.00867062	9.00049,1.66515	0.013634	0.013682
2	rs2973161	152587913	C,C	A,A	0.351889,0.583333	0.0252944,0.0199163	0.00414011,0.00867062	9.00049,1.66515	0.0132838	0.0133316
2	rs12522365	152561963	A,NA	G,NA	0.799205,NA	-0.0280788,NA	0.00493553,NA	7.8938,NA	0.0121046	0.0121371
2	rs34605934	152512454	A,NA	C,NA	0.801193,NA	-0.0282428,NA	0.00495399,NA	7.92414,NA	0.0113546	0.0113904
2	rs71588074	152513524	A,NA	C,NA	0.801193,NA	-0.0281949,NA	0.00495399,NA	7.89951,NA	0.0108867	0.0109215
2	rs159760	152725798	T,T	G,G	0.175944,0.189484	-0.0186377,-0.0297846	0.00519247,0.0109078	3.47955,2.19913	0.0105322	0.0105344
2	rs3112532	152606570	G,G	A,A	0.352883,0.540675	0.0250523,0.0197811	0.00413745,0.00857778	8.85259,1.6756	0.0104685	0.0105
2	rs300330	152722723	G,G	A,A	0.175944,0.189484	-0.0185887,-0.029735	0.00519247,0.0109078	3.46385,2.19315	0.0100427	0.0100449
2	rs159974	152725480	T,T	C,C	0.175944,0.189484	-0.0186377,-0.0295764	0.00519247,0.0109078	3.47955,2.17406	0.0100376	0.0100398
2	rs149239	152724438	G,G	A,A	0.175944,0.189484	-0.0185442,-0.0297846	0.00519247,0.0109078	3.44961,2.19913	0.00983134	0.00983356
2	rs300336	152723934	C,C	T,T	0.175944,0.189484	-0.0185442,-0.0297846	0.00519247,0.0109078	3.44961,2.19913	0.00983134	0.00983356
2	rs188597	152721944	C,C	A,A	0.175944,0.189484	-0.0185442,-0.029735	0.00519247,0.0109078	3.44961,2.19315	0.00971912	0.00972133
2	rs159975	152726383	G,G	A,A	0.175944,0.189484	-0.0184996,-0.029735	0.00519247,0.0109078	3.4354,2.19315	0.00940661	0.0094088
2	rs35708928	152516410	T,NA	C,NA	0.801193,NA	-0.0280119,NA	0.00495399,NA	7.80583,NA	0.00927805	0.00930979
2	rs13154170	152523263	A,NA	G,NA	0.801193,NA	-0.0280119,NA	0.00495399,NA	7.80583,NA	0.00927805	0.00930979
2	rs214122	152722768	A,A	G,G	0.175944,0.189484	-0.0184506,-0.029735	0.00519247,0.0109078	3.4198,2.19315	0.00907516	0.00907733
2	rs67431205	152895819	T,T	A,A	0.902585,0.889881	-0.0321901,0.00363357	0.00666778,0.0136555	5.85975,0.102279	0.00890751	0.00907849
2	rs12518081	152522954	G,NA	A,NA	0.801193,NA	-0.027964,NA	0.00495399,NA	7.78138,NA	0.00889943	0.0089304
2	rs7443245	152523960	A,NA	C,NA	0.801193,NA	-0.027964,NA	0.00495399,NA	7.78138,NA	0.00889943	0.0089304
2	rs71588081	152583794	G,NA	C,NA	0.802187,NA	-0.028237,NA	0.00496334,NA	7.8938,NA	0.00888911	0.00891913
2	rs1870861	152564649	G,NA	T,NA	0.802187,NA	-0.0278621,NA	0.00496334,NA	7.70294,NA	0.00837162	0.00840144
2	rs12518199	152550924	T,NA	G,NA	0.802187,NA	-0.0278621,NA	0.00496334,NA	7.70294,NA	0.00837162	0.00840144
2	rs76262184	152795311	T,NA	A,NA	0.817097,NA	-0.0265423,NA	0.00511437,NA	6.67657,NA	0.00830211	0.00843227
2	rs34244108	152528318	G,NA	A,NA	0.801193,NA	-0.0278724,NA	0.00495399,NA	7.73481,NA	0.00822099	0.00825054
2	rs1462120	152588679	T,T	C,C	0.955268,0.899802	0.0421552,0.0343971	0.00956466,0.0142364	4.98038,1.80449	0.00793044	0.00793744
2	rs13176930	152664721	A,A	T,T	0.644135,0.445437	-0.0252294,-0.0170547	0.0041296,0.00860072	8.99997,1.32446	0.00773578	0.00777268
2	rs13168691	152566077	C,NA	G,NA	0.802187,NA	-0.0277651,NA	0.00496334,NA	7.65392,NA	0.00769983	0.00772823
2	rs13176510	152548490	T,NA	A,NA	0.802187,NA	-0.0277651,NA	0.00496334,NA	7.65392,NA	0.00769983	0.00772823
2	rs34611901	152548305	G,NA	C,NA	0.802187,NA	-0.0277651,NA	0.00496334,NA	7.65392,NA	0.00769983	0.00772823
2	rs2926289	152637000	C,C	T,T	0.353877,0.542659	0.0250795,0.0178097	0.00413481,0.00858064	8.88081,1.42097	0.00752199	0.00755687
2	rs35029802	152533739	T,NA	G,NA	0.802187,NA	-0.0277372,NA	0.00496334,NA	7.63988,NA	0.00751776	0.00754576
2	rs13156828	152576916	G,NA	A,NA	0.802187,NA	-0.0277209,NA	0.00496334,NA	7.63168,NA	0.00741344	0.00744121
2	rs34316705	152534727	A,NA	C,NA	0.802187,NA	-0.0276935,NA	0.00496334,NA	7.61788,NA	0.00724119	0.00726858
2	rs12516389	152532584	A,NA	G,NA	0.802187,NA	-0.0276935,NA	0.00496334,NA	7.61788,NA	0.00724119	0.00726858
2	rs80197494	152539791	T,NA	C,NA	0.801193,NA	-0.0277128,NA	0.00495399,NA	7.65392,NA	0.00716462	0.00719188
2	rs80094630	152564226	A,NA	C,NA	0.802187,NA	-0.0276724,NA	0.00496334,NA	7.60726,NA	0.00711131	0.00713841
2	rs71588079	152571659	A,NA	G,NA	0.802187,NA	-0.0276283,NA	0.00496334,NA	7.58509,NA	0.00684788	0.00687439
2	rs12152961	152566888	A,NA	G,NA	0.802187,NA	-0.0276283,NA	0.00496334,NA	7.58509,NA	0.00684788	0.00687439
2	rs116069046	152572037	A,NA	C,NA	0.802187,NA	-0.0276283,NA	0.00496334,NA	7.58509,NA	0.00684788	0.00687439
2	rs13157574	152547025	A,NA	G,NA	0.802187,NA	-0.0276283,NA	0.00496334,NA	7.58509,NA	0.00684788	0.00687439
2	rs13156645	152546657	T,NA	C,NA	0.802187,NA	-0.0276283,NA	0.00496334,NA	7.58509,NA	0.00684788	0.00687439
2	rs12517903	152534905	A,NA	G,NA	0.802187,NA	-0.0276018,NA	0.00496334,NA	7.57179,NA	0.00669465	0.00672081
2	rs2615161	152589016	C,C	T,T	0.9334,0.899802	0.0335408,0.0388775	0.00792989,0.0142364	4.6307,2.19948	0.00664545	0.00664904
2	rs296182	152595362	A,A	C,C	0.955268,0.900794	0.0417097,0.0344516	0.00956466,0.0142995	4.88746,1.79632	0.00648472	0.00649107
2	rs2615160	152589262	C,C	T,T	0.9334,0.89881	0.033165,0.0391524	0.00792989,0.0141743	4.53969,2.24101	0.00609714	0.00610078
2	rs1559112	152580137	T,NA	G,NA	0.802187,NA	-0.027487,NA	0.00496334,NA	7.51435,NA	0.00607173	0.00609644
2	rs71588077	152535916	G,NA	C,NA	0.801193,NA	-0.0275017,NA	0.00495399,NA	7.5477,NA	0.00598343	0.00600796
2	rs2615162	152587879	T,T	C,C	0.9334,0.89881	0.0332602,0.0387225	0.00792989,0.0141743	4.56265,2.20084	0.00588375	0.00588723
2	rs2615163	152585822	C,C	T,T	0.9334,0.899802	0.033165,0.0390019	0.00792989,0.0142364	4.53969,2.21101	0.00572003	0.00572347
2	rs7447368	152608992	A,A	G,G	0.691849,0.719246	-0.0234605,-0.0215029	0.00428205,0.00951265	7.36835,1.62354	0.00565684	0.005687
2	rs296177	152592546	A,A	T,T	0.9334,0.899802	0.033165,0.0389399	0.00792989,0.0142364	4.53969,2.20526	0.00565567	0.00565908
2	rs2910032	152540354	T,T	C,C	0.462227,0.167659	-0.026882,-0.018608	0.00396563,0.011443	10.9164,0.983308	0.00563755	0.00580459
2	rs172452	152596384	A,A	G,G	0.9334,0.899802	0.0333052,0.0385004	0.00792989,0.0142364	4.57355,2.16472	0.00556866	0.00557197
2	rs296188	152601263	C,C	T,T	0.9334,0.899802	0.0333052,0.0384051	0.00792989,0.0142364	4.57355,2.15598	0.00547395	0.00547722
2	rs13170232	152899532	A,A	T,T	0.902585,0.886905	-0.0313146,0.00618839	0.00666778,0.0134972	5.5771,0.189366	0.00527023	0.00538672
2	rs34165048	152583317	A,NA	T,NA	0.801193,NA	-0.0272456,NA	0.00495399,NA	7.41981,NA	0.00481971	0.00484135
2	rs7727515	152892304	A,A	G,G	0.900596,0.889881	-0.0316652,0.00142656	0.00660805,0.0136555	5.78199,0.0377264	0.00481772	0.00493305
2	rs2560242	152699481	C,C	T,T	0.178926,0.335317	-0.018633,-0.0220255	0.00515836,0.00905458	3.51767,1.82408	0.00480667	0.00480823
2	rs13157119	152546935	T,NA	C,NA	0.802187,NA	-0.0272043,NA	0.00496334,NA	7.37384,NA	0.00478426	0.00480577
2	rs1462115	152693433	G,G	A,A	0.178926,0.334325	-0.0185437,-0.0222692	0.00515836,0.00906124	3.48873,1.85431	0.00474067	0.00474225
2	rs159969	152730055	C,C	T,T	0.178926,0.334325	-0.0184499,-0.0223721	0.00515836,0.00906124	3.45847,1.86807	0.00458359	0.00458516
2	rs13168705	152589220	G,G	A,A	0.687873,0.714286	-0.023421,-0.0199872	0.00426697,0.0094624	7.39316,1.46014	0.0045621	0.0045863
2	rs2615177	152700771	A,A	G,G	0.178926,0.334325	-0.0185883,-0.0218905	0.00515836,0.00906124	3.50319,1.80413	0.0045134	0.00451491
2	rs2560241	152699105	C,C	T,T	0.178926,0.335317	-0.0185437,-0.0220255	0.00515836,0.00905458	3.48873,1.82408	0.00449812	0.00449964
2	rs12522290	152797656	G,NA	C,NA	0.817097,NA	-0.0257902,NA	0.00511437,NA	6.33817,NA	0.00446866	0.00455274
2	rs62401304	152671618	C,C	T,T	0.178926,0.334325	-0.0184008,-0.022451	0.00515836,0.00906124	3.44267,1.87866	0.00446171	0.00446329
2	rs308271	152688178	A,A	T,T	0.178926,0.340278	-0.0184946,-0.0219896	0.00515836,0.00902206	3.47286,1.82983	0.00438245	0.00438397
2	rs7444329	152670867	T,T	C,C	0.178926,0.334325	-0.0183561,-0.022451	0.00515836,0.00906124	3.42834,1.87866	0.00431756	0.00431912
2	rs308272	152688885	G,G	A,A	0.178926,0.339286	-0.0184946,-0.021956	0.00515836,0.00902845	3.47286,1.82329	0.00431677	0.00431828
2	rs2262712	152713833	G,G	T,T	0.079523,0.143849	-0.0299622,-0.0233401	0.0073078,0.0121808	4.38395,1.2569	0.00428899	0.00429034
2	rs1975932	152712912	A,A	G,G	0.178926,0.334325	-0.0184008,-0.0222464	0.00515836,0.00906124	3.44267,1.85128	0.00428551	0.00428704
2	rs962514	152694849	C,C	A,A	0.17992,0.334325	-0.018361,-0.0220953	0.00514721,0.00906124	3.44267,1.83119	0.0042713	0.00427282
2	rs1084070	152666446	T,T	C,C	0.178926,0.334325	-0.0183561,-0.0223487	0.00515836,0.00906124	3.42834,1.86494	0.00420963	0.00421117
2	rs2609666	152679666	G,G	A,A	0.178926,0.33631	-0.0184008,-0.0221603	0.00515836,0.00904796	3.44267,1.84413	0.00417979	0.00418131
2	rs2560230	152678034	T,T	C,C	0.178926,0.33631	-0.0184008,-0.0221603	0.00515836,0.00904796	3.44267,1.84413	0.00417979	0.00418131
2	rs159976	152727066	T,T	C,C	0.178926,0.334325	-0.0183561,-0.0222692	0.00515836,0.00906124	3.42834,1.85431	0.00417038	0.00417189
2	rs300329	152702949	T,T	C,C	0.178926,0.334325	-0.0184499,-0.0219393	0.00515836,0.00906124	3.45847,1.81056	0.00412215	0.00412363
2	rs1084071	152666521	T,T	A,A	0.178926,0.335317	-0.0183114,-0.0223323	0.00515836,0.00905458	3.41404,1.86494	0.00408482	0.00408635
2	rs2615175	152701810	A,A	G,G	0.178926,0.334325	-0.0184499,-0.0218905	0.00515836,0.00906124	3.45847,1.80413	0.00407371	0.00407517
2	rs159971	152731665	A,A	G,G	0.178926,0.344246	-0.0182623,-0.02216	0.00515836,0.00899701	3.39834,1.86086	0.00405345	0.004055
2	rs1462111	152678321	C,C	T,T	0.178926,0.33631	-0.0183561,-0.0221603	0.00515836,0.00904796	3.42834,1.84413	0.00404475	0.00404625
2	rs2560240	152691381	A,A	G,G	0.178926,0.339286	-0.0184008,-0.0218528	0.00515836,0.00902845	3.44267,1.80961	0.00392812	0.00392958
2	rs160172	152735785	C,C	T,T	0.079523,0.144841	-0.0298653,-0.0229248	0.0073078,0.012146	4.35911,1.2284	0.00387511	0.00387641
2	rs308269	152685952	A,A	G,G	0.178926,0.340278	-0.0183561,-0.0218864	0.00515836,0.00902206	3.42834,1.81612	0.00385877	0.00386022
2	rs62401303	152671513	C,C	T,T	0.178926,0.334325	-0.0182176,-0.0223974	0.00515836,0.00906124	3.3841,1.87147	0.00384993	0.00385143
2	rs304865	152721114	T,T	C,C	0.178926,0.334325	-0.0182176,-0.0223182	0.00515836,0.00906124	3.3841,1.86086	0.00381423	0.00381571
2	rs300333	152723370	T,T	A,A	0.178926,0.334325	-0.0182176,-0.0223182	0.00515836,0.00906124	3.3841,1.86086	0.00381423	0.00381571
2	rs159973	152732841	C,C	A,A	0.079523,0.143849	-0.0297761,-0.0231456	0.0073078,0.0121808	4.33629,1.24101	0.00376265	0.00376393
2	rs217771	152688433	T,T	C,C	0.178926,0.340278	-0.0183114,-0.0218864	0.00515836,0.00902206	3.41404,1.81612	0.00373436	0.0037358
2	rs149033799	152673898	C,C	G,G	0.954274,0.855159	0.0431572,0.0203103	0.00946506,0.012146	5.29037,1.02462	0.00363998	0.00364397
2	rs159972	152732406	A,A	G,G	0.079523,0.143849	-0.0296868,-0.0232424	0.0073078,0.0121808	4.31352,1.24891	0.00363405	0.00363532
2	rs12522297	152797487	A,NA	G,NA	0.817097,NA	-0.0255282,NA	0.00511437,NA	6.22239,NA	0.00361911	0.00369164
2	rs1462113	152693291	G,G	A,A	0.079523,0.143849	-0.0293678,-0.0242097	0.0073078,0.0121808	4.23269,1.32917	0.00348964	0.0034909
2	rs159978	152737575	G,G	A,A	0.079523,0.145833	-0.0297275,-0.0225153	0.0073078,0.0121117	4.32388,1.20045	0.00342643	0.00342767
2	rs1462114	152693367	C,C	A,A	0.079523,0.143849	-0.029321,-0.0242097	0.0073078,0.0121808	4.22089,1.32917	0.00340241	0.00340366
2	rs302738	152728482	A,A	C,C	0.079523,0.143849	-0.0295933,-0.0231401	0.0073078,0.0121808	4.28974,1.24057	0.0034018	0.00340303
2	rs160066	152727358	C,C	G,G	0.079523,0.143849	-0.0294572,-0.023389	0.0073078,0.0121808	4.25525,1.26092	0.00327625	0.00327746
2	rs172570	152718836	A,A	C,C	0.079523,0.143849	-0.0293678,-0.0233401	0.0073078,0.0121808	4.23269,1.2569	0.00309897	0.00310016
2	rs159759	152724544	G,G	A,A	0.079523,0.143849	-0.0293678,-0.0233401	0.0073078,0.0121808	4.23269,1.2569	0.00309897	0.00310016
2	rs300335	152723633	C,C	T,T	0.079523,0.143849	-0.0293678,-0.0233401	0.0073078,0.0121808	4.23269,1.2569	0.00309897	0.00310016
2	rs186183	152723560	C,C	T,T	0.079523,0.143849	-0.0293678,-0.0233401	0.0073078,0.0121808	4.23269,1.2569	0.00309897	0.00310016
2	rs300332	152723341	G,G	T,T	0.079523,0.143849	-0.0293678,-0.0233401	0.0073078,0.0121808	4.23269,1.2569	0.00309897	0.00310016
2	rs2617267	152715085	T,T	C,C	0.079523,0.143849	-0.0293678,-0.0233401	0.0073078,0.0121808	4.23269,1.2569	0.00309897	0.00310016
2	rs1026615	152699649	C,C	T,T	0.079523,0.144841	-0.0294146,-0.0231174	0.0073078,0.012146	4.2445,1.24411	0.00308133	0.00308252
2	rs150618	152727394	C,C	G,G	0.079523,0.143849	-0.029321,-0.023389	0.0073078,0.0121808	4.22089,1.26092	0.00304332	0.00304451
2	rs304864	152720862	C,C	T,T	0.079523,0.143849	-0.029321,-0.0233401	0.0073078,0.0121808	4.22089,1.2569	0.0030215	0.00302268
2	rs160163	152725255	C,C	T,T	0.079523,0.143849	-0.029321,-0.0233401	0.0073078,0.0121808	4.22089,1.2569	0.0030215	0.00302268
2	rs304861	152719262	C,C	T,T	0.079523,0.143849	-0.0292785,-0.0234916	0.0073078,0.0121808	4.21018,1.26936	0.0030196	0.00302079
2	rs149095	152727445	A,A	G,G	0.079523,0.143849	-0.0292785,-0.0234427	0.0073078,0.0121808	4.21018,1.26533	0.00299786	0.00299904
2	rs2609671	152700134	G,G	A,A	0.079523,0.144841	-0.0293678,-0.0230687	0.0073078,0.012146	4.23269,1.24012	0.00298288	0.00298405
2	rs2560252	152718482	A,A	G,G	0.079523,0.143849	-0.0292785,-0.0233401	0.0073078,0.0121808	4.21018,1.2569	0.00295286	0.00295403
2	rs304863	152719988	C,C	T,T	0.079523,0.143849	-0.0292785,-0.0233401	0.0073078,0.0121808	4.21018,1.2569	0.00295286	0.00295403
2	rs170029	152719589	C,C	G,G	0.079523,0.143849	-0.0292785,-0.0233401	0.0073078,0.0121808	4.21018,1.2569	0.00295286	0.00295403
2	rs172569	152718705	A,A	T,T	0.079523,0.143849	-0.0292785,-0.0233401	0.0073078,0.0121808	4.21018,1.2569	0.00295286	0.00295403
2	rs304860	152718507	G,G	C,C	0.079523,0.143849	-0.0292785,-0.0233401	0.0073078,0.0121808	4.21018,1.2569	0.00295286	0.00295403
2	rs304862	152719722	C,C	T,T	0.079523,0.143849	-0.0292785,-0.0233401	0.0073078,0.0121808	4.21018,1.2569	0.00295286	0.00295403
2	rs2560249	152716651	G,G	A,A	0.079523,0.143849	-0.0292785,-0.0233401	0.0073078,0.0121808	4.21018,1.2569	0.00295286	0.00295403
2	rs170027	152717344	C,C	T,T	0.079523,0.143849	-0.0292785,-0.0233401	0.0073078,0.0121808	4.21018,1.2569	0.00295286	0.00295403
2	rs304857	152718051	A,A	C,C	0.079523,0.143849	-0.0292785,-0.0232863	0.0073078,0.0121808	4.21018,1.2525	0.00292962	0.00293079
2	rs2609661	152712555	T,T	C,C	0.079523,0.143849	-0.0292785,-0.0232863	0.0073078,0.0121808	4.21018,1.2525	0.00292962	0.00293079
2	rs2262711	152713775	T,T	C,C	0.079523,0.143849	-0.0292785,-0.0232863	0.0073078,0.0121808	4.21018,1.2525	0.00292962	0.00293079
2	rs111860601	152714138	A,A	G,G	0.079523,0.143849	-0.0292785,-0.0232863	0.0073078,0.0121808	4.21018,1.2525	0.00292962	0.00293079
2	rs304859	152718344	G,G	A,A	0.079523,0.143849	-0.0292785,-0.0232863	0.0073078,0.0121808	4.21018,1.2525	0.00292962	0.00293079
2	rs170028	152718437	A,A	G,G	0.079523,0.143849	-0.0292785,-0.0232863	0.0073078,0.0121808	4.21018,1.2525	0.00292962	0.00293079
2	rs2609673	152716371	C,C	G,G	0.079523,0.143849	-0.0292785,-0.0232863	0.0073078,0.0121808	4.21018,1.2525	0.00292962	0.00293079
2	rs2615171	152715715	T,T	G,G	0.079523,0.143849	-0.0292785,-0.0232863	0.0073078,0.0121808	4.21018,1.2525	0.00292962	0.00293079
2	rs2560245	152715538	C,C	A,A	0.079523,0.143849	-0.0292785,-0.0232863	0.0073078,0.0121808	4.21018,1.2525	0.00292962	0.00293079
2	rs10073797	152715445	G,G	C,C	0.079523,0.143849	-0.0292785,-0.0232863	0.0073078,0.0121808	4.21018,1.2525	0.00292962	0.00293079
2	rs2964820	152715435	C,C	G,G	0.079523,0.143849	-0.0292785,-0.0232863	0.0073078,0.0121808	4.21018,1.2525	0.00292962	0.00293079
2	rs2913310	152715390	A,A	T,T	0.079523,0.143849	-0.0292785,-0.0232863	0.0073078,0.0121808	4.21018,1.2525	0.00292962	0.00293079
2	rs2262710	152713691	C,C	T,T	0.079523,0.143849	-0.0292785,-0.0232863	0.0073078,0.0121808	4.21018,1.2525	0.00292962	0.00293079
2	rs2927584	152715355	C,C	T,T	0.079523,0.143849	-0.0292785,-0.0232863	0.0073078,0.0121808	4.21018,1.2525	0.00292962	0.00293079
2	rs2560246	152715933	A,A	G,G	0.079523,0.143849	-0.0292785,-0.0232863	0.0073078,0.0121808	4.21018,1.2525	0.00292962	0.00293079
2	rs2615170	152716081	A,A	G,G	0.079523,0.143849	-0.0292785,-0.0232863	0.0073078,0.0121808	4.21018,1.2525	0.00292962	0.00293079
2	rs2615169	152716102	C,C	T,T	0.079523,0.143849	-0.0292785,-0.0232863	0.0073078,0.0121808	4.21018,1.2525	0.00292962	0.00293079
2	rs2617268	152716160	T,T	C,C	0.079523,0.143849	-0.0292785,-0.0232863	0.0073078,0.0121808	4.21018,1.2525	0.00292962	0.00293079
2	rs2560247	152716310	A,A	T,T	0.079523,0.143849	-0.0292785,-0.0232863	0.0073078,0.0121808	4.21018,1.2525	0.00292962	0.00293079
2	rs2615168	152716521	T,T	G,G	0.079523,0.143849	-0.0292785,-0.0232863	0.0073078,0.0121808	4.21018,1.2525	0.00292962	0.00293079
2	rs167357	152717402	C,C	G,G	0.079523,0.144841	-0.0292785,-0.0232735	0.0073078,0.012146	4.21018,1.2569	0.00292879	0.00292995
2	rs2615176	152701153	A,A	G,G	0.079523,0.143849	-0.029321,-0.0230808	0.0073078,0.0121808	4.22089,1.23574	0.00290914	0.0029103
2	rs2615173	152711947	T,T	C,C	0.079523,0.143849	-0.0292785,-0.0232374	0.0073078,0.0121808	4.21018,1.2485	0.00290871	0.00290987
2	rs2260878	152712583	A,A	G,G	0.079523,0.143849	-0.0292785,-0.0232374	0.0073078,0.0121808	4.21018,1.2485	0.00290871	0.00290987
2	rs12655396	152710988	T,T	C,C	0.079523,0.143849	-0.0292785,-0.0231836	0.0073078,0.0121808	4.21018,1.24411	0.00288592	0.00288708
2	rs1462121	152657298	G,G	T,T	0.045726,0.143849	-0.0422975,-0.0212184	0.00946502,0.0121808	5.1043,1.08876	0.00285714	0.00286057
2	rs2560243	152701346	C,C	T,T	0.079523,0.143849	-0.0292785,-0.0230808	0.0073078,0.0121808	4.21018,1.23574	0.00284304	0.0028442
2	rs300326	152704461	A,A	T,T	0.079523,0.143849	-0.0292785,-0.0230319	0.0073078,0.0121808	4.21018,1.23177	0.00282291	0.00282406
3	rs79212538	151993104	T,NA	G,NA	0.964215,NA	0.0583053,NA	0.0106439,NA	7.36593,NA	0.267444	0.267445
3	rs115283145	152220464	G,NA	T,NA	0.960239,NA	0.0544636,NA	0.0101186,NA	7.13404,NA	0.0965704	0.0965711
3	rs17455625	152056394	C,NA	T,NA	0.961233,NA	0.0538384,NA	0.0102422,NA	6.83331,NA	0.0588319	0.0588326
3	rs116618941	152316992	A,NA	T,NA	0.961233,NA	0.0541999,NA	0.0102422,NA	6.91687,NA	0.0521858	0.0521866
3	rs114889281	152249306	C,NA	T,NA	0.961233,NA	0.0539703,NA	0.0102422,NA	6.86373,NA	0.0470833	0.0470841
3	rs17550287	151941138	G,NA	T,NA	0.960239,NA	0.0520338,NA	0.0101186,NA	6.56664,NA	0.0439981	0.043999
3	rs17567622	152306534	A,NA	G,NA	0.961233,NA	0.0537487,NA	0.0102422,NA	6.81264,NA	0.0426515	0.0426523
3	rs117693768	151952878	C,C	A,A	0.961233,0.914682	0.0545205,0.0145423	0.0102422,0.015302	6.99145,0.466058	0.0287296	0.0287298
3	rs147881221	152020283	T,T	C,C	0.962227,0.914682	0.0545742,0.0152047	0.0103707,0.015302	6.84702,0.494309	0.0237401	0.0237403
3	rs115192402	152046352	T,T	C,C	0.961233,0.914682	0.0540442,0.0161652	0.0102422,0.015302	6.88082,0.536432	0.0227725	0.0227728
3	rs116800235	152130671	A,A	G,G	0.961233,0.964286	0.0545716,0.0182478	0.0102422,0.0230345	7.00335,0.368306	0.0222753	0.0222756
3	rs17454953	152022095	A,A	G,G	0.962227,0.914682	0.0544173,0.0149671	0.0103707,0.015302	6.81132,0.484101	0.0219091	0.0219093
3	rs114025627	151993238	T,T	C,C	0.962227,0.914682	0.0544619,0.0125777	0.0103707,0.015302	6.82147,0.386056	0.0205297	0.0205299
3	rs12657990	152058115	G,G	C,C	0.961233,0.914682	0.0539553,0.0153497	0.0102422,0.015302	6.86027,0.500581	0.0204071	0.0204073
3	rs139369339	152167299	A,A	G,G	0.960239,0.964286	0.0539339,0.0148773	0.0101186,0.0230345	7.00828,0.285365	0.019372	0.0193723
3	rs75668976	152332252	C,NA	A,NA	0.959245,NA	0.0512333,NA	0.00999958,NA	6.5231,NA	0.0186381	0.0186389
```
