## Supplementary material for "Characterization of shared and ancestry-specific signals driving complex traits using multi-ancestry fine-mapping": susiex_nc3.cs80.snp

```
BP	SNP	PIP(CS1)	LogBF(CS1,Pop1)	LogBF(CS1,Pop2)	PIP(CS2)	LogBF(CS2,Pop1)	LogBF(CS2,Pop2)	PIP(CS3)	LogBF(CS3,Pop1)	LogBF(CS3,Pop2)
151449400	rs29848	5.33984e-10	-1.98377	0.989942	3.2635e-06	-1.55829	1.08146	4.12882e-06	-1.61664	0.969826
151449442	rs58240603	4.28423e-10	-1.90029	0.686211	1.65143e-06	-1.93583	0.777841	2.57511e-06	-1.7996	0.680693
151449864	rs6579917	1.64114e-10	-1.42493	-0.748705	2.97445e-07	-1.93428	-0.937875	7.11999e-07	-1.47662	-0.927864
151449899	rs17804556	4.40083e-10	-1.89642	0.709196	1.68585e-06	-1.9387	0.801341	2.62016e-06	-1.80521	0.703647
151450294	rs42390	5.93019e-11	-1.90639	-1.28517	3.04955e-07	-1.58552	-1.2617	3.43127e-07	-1.85269	-1.28177
151450715	rs68163569	1.37227e-10	-1.43148	-0.921079	2.57541e-07	-1.93948	-1.07672	5.8594e-07	-1.53067	-1.06867
151450868	rs78761612	3.83602e-10	-2.03115e-10	-1.32459	1.39097e-06	-2.03115e-10	-1.32963	2.09069e-06	-2.03115e-10	-1.32731
151450887	rs117351971	3.85683e-10	-2.03115e-10	-1.31918	1.39256e-06	-2.03115e-10	-1.32849	2.09905e-06	-2.03115e-10	-1.32332
151450908	rs138514358	3.83267e-10	-2.03115e-10	-1.32546	1.39098e-06	-2.03115e-10	-1.32962	2.08948e-06	-2.03115e-10	-1.32789
151451058	rs159494	5.9424e-11	-1.90274	-1.28676	3.06851e-07	-1.57735	-1.26367	3.44181e-07	-1.84797	-1.28342
151451852	rs17742422	4.49566e-10	-1.90407	0.738162	1.61949e-06	-1.93287	0.755353	2.66092e-06	-1.7939	0.707774
151451910	rs149267123	4.00222e-10	-2.03115e-10	-1.28217	1.44778e-06	-2.03115e-10	-1.2896	2.17384e-06	-2.03115e-10	-1.28831
151452143	rs58269055	1.90376e-10	-1.37818	-0.647011	3.28392e-07	-1.91955	-0.853631	8.10718e-07	-1.43203	-0.842602
151452689	rs3909856	4.54882e-10	-1.26596	0.111806	8.95097e-07	-1.98501	0.214554	1.33026e-06	-1.94613	0.166699
151452923	rs72802288	4.17243e-10	-1.92495	0.68443	1.59277e-06	-1.91331	0.71915	2.65336e-06	-1.75788	0.668907
151453171	rs17742440	4.74158e-10	-1.891	0.778348	1.82144e-06	-1.93087	0.870869	2.84523e-06	-1.78041	0.761257
151453190	rs159583	6.42616e-11	-1.89143	-1.2198	3.4243e-07	-1.54154	-1.18977	3.75033e-07	-1.82384	-1.2217
151453285	rs17662569	4.00612e-10	-1.25089	-0.0303088	7.71189e-07	-1.9849	0.0654531	1.1396e-06	-1.95161	0.0174898
151453383	rs10515655	3.88238e-10	-1.92179	0.609215	1.47408e-06	-1.88978	0.618188	2.49302e-06	-1.7379	0.586595
151453449	rs61322394	1.40982e-10	-1.50572	-0.819846	2.76099e-07	-1.95075	-0.995881	6.13222e-07	-1.5672	-0.986635
151453491	rs113569768	2.47226e-10	-1.76389	-2.42834e-10	1.35273e-06	-1.35751	-2.42834e-10	2.02968e-06	-1.35692	-2.42834e-10
151453834	rs159584	5.52029e-11	-1.95361	-1.30957	2.6528e-07	-1.69708	-1.28952	3.16224e-07	-1.91029	-1.30581
151454428	rs77495856	3.26126e-10	-1.98194	0.495027	1.84286e-06	-1.65062	0.602316	2.41611e-06	-1.71442	0.531773
151454429	rs159585	5.26221e-11	-1.98495	-1.3261	2.24126e-07	-1.83046	-1.32472	2.93516e-07	-1.96541	-1.32521
151454562	rs154698	5.26465e-11	-1.98508	-1.32551	2.22146e-07	-1.84002	-1.32403	2.92738e-07	-1.96872	-1.32456
151454710	rs154697	5.26814e-11	-1.98505	-1.32488	2.23368e-07	-1.83528	-1.32329	2.93418e-07	-1.96711	-1.32385
151455044	rs159587	5.2725e-11	-1.98445	-1.32465	2.18449e-07	-1.8578	-1.32303	2.91384e-07	-1.97431	-1.32361
151455074	rs159588	5.27541e-11	-1.98367	-1.32488	2.16508e-07	-1.86647	-1.32329	2.90611e-07	-1.97672	-1.32385
151455391	rs159589	5.28283e-11	-1.98472	-1.32243	2.1998e-07	-1.85335	-1.3205	2.9248e-07	-1.97299	-1.32118
151455515	rs10515654	4.04494e-10	-1.27156	-2.42834e-10	8.37172e-07	-1.83736	-2.42834e-10	1.5184e-06	-1.64714	-2.42834e-10
151455529	rs116673259	2.4084e-10	-1.79006	-2.42834e-10	1.02473e-06	-1.6352	-2.42834e-10	1.81672e-06	-1.46777	-2.42834e-10
151455843	rs154696	5.28046e-11	-1.98492	-1.32268	2.20915e-07	-1.84883	-1.32078	2.92809e-07	-1.97159	-1.32145
151455990	rs160037	2.69804e-10	-1.7343	0.0578039	9.17632e-07	-1.91718	0.171591	1.5279e-06	-1.75894	0.118034
151456198	rs160036	2.68114e-10	-1.74971	0.0669303	9.19093e-07	-1.92508	0.181084	1.51982e-06	-1.77356	0.127356
151456270	rs154695	5.27698e-11	-1.98505	-1.3232	2.23796e-07	-1.83528	-1.32137	2.93958e-07	-1.96711	-1.32202
151456332	rs154694	2.67717e-10	-1.74207	0.0578039	9.13958e-07	-1.92119	0.171591	1.51668e-06	-1.76631	0.118034
151456352	rs177439	2.67717e-10	-1.74207	0.0578039	9.13958e-07	-1.92119	0.171591	1.51668e-06	-1.76631	0.118034
151462591	rs787124	5.49834e-11	-1.98367	-1.28349	2.31215e-07	-1.86647	-1.25757	3.04617e-07	-1.97672	-1.27678
151462879	rs141428559	4.30327e-10	-1.20965	-2.42834e-10	1.01227e-06	-1.64744	-2.42834e-10	1.09251e-06	-1.97633	-2.42834e-10
151463117	rs693104	3.75453e-10	-1.66018	0.31412	1.16295e-06	-1.97732	0.468645	1.88281e-06	-1.81282	0.380783
151463491	rs29849	2.67442e-10	-1.73309	0.0477984	9.01477e-07	-1.92453	0.161182	1.49539e-06	-1.77023	0.107813
151463985	rs29850	5.27767e-11	-1.98495	-1.32317	2.24885e-07	-1.83046	-1.32134	2.94465e-07	-1.96541	-1.32199
151463986	rs117880136	4.05852e-10	-2.03115e-10	-1.2682	1.43775e-06	-2.03115e-10	-1.29655	2.2247e-06	-2.03115e-10	-1.26518
151464176	rs29851	3.83433e-10	-1.97932	0.654288	1.51759e-06	-1.93887	0.696367	2.08328e-06	-1.98012	0.649265
151464393	rs43166	5.28045e-11	-1.98495	-1.32265	2.25019e-07	-1.83046	-1.32075	2.94634e-07	-1.96541	-1.32141
151464412	rs78673128	4.73248e-10	-2.03115e-10	-1.11457	1.75256e-06	-2.03115e-10	-1.09855	2.61266e-06	-2.03115e-10	-1.10443
151465581	rs29852	3.69073e-10	-1.97803	0.614831	1.46937e-06	-1.93534	0.660545	2.00191e-06	-1.97893	0.608225
151465617	rs56079504	6.37437e-10	-0.816737	-2.42834e-10	4.12274e-06	-0.243112	-2.42834e-10	6.5957e-06	-0.178384	-2.42834e-10
151465747	rs39805	5.2955e-11	-1.98505	-1.3197	2.24601e-07	-1.83528	-1.31779	2.95149e-07	-1.96711	-1.31797
151466164	rs116941507	3.87321e-10	-2.03115e-10	-1.31494	1.43242e-06	-2.03115e-10	-1.30026	2.13454e-06	-2.03115e-10	-1.30655
151466556	rs149569	3.19883e-10	-1.75546	0.249225	1.09921e-06	-1.95307	0.388026	1.63907e-06	-1.87995	0.309281
151466681	rs151085912	3.30594e-10	-1.4733	-2.42834e-10	1.35111e-06	-1.35871	-2.42834e-10	1.65817e-06	-1.55909	-2.42834e-10
151466808	rs72802298	9.01696e-11	-1.72984	-1.04266	2.23883e-07	-1.98479	-1.17147	4.05169e-07	-1.81585	-1.15241
151466830	rs29853	5.51813e-11	-1.98445	-1.27912	2.34499e-07	-1.8578	-1.25214	3.06782e-07	-1.97431	-1.27211
151466968	rs29854	2.12116e-10	-1.91706	-2.42834e-10	8.41171e-07	-1.83259	-2.42834e-10	1.27875e-06	-1.81892	-2.42834e-10
151467672	rs159822	3.08499e-10	-1.74097	0.198499	1.03644e-06	-1.95817	0.33433	1.58948e-06	-1.87008	0.268688
151467730	rs159495	3.1995e-10	-1.71472	0.208689	1.03935e-06	-1.966	0.344962	1.63569e-06	-1.85185	0.279109
151467792	rs11956862	1.00862e-10	-1.82529	-0.83515	2.65715e-07	-1.97477	-1.01019	4.66082e-07	-1.84487	-0.983325
151467804	rs29855	2.50859e-10	-1.82011	0.07081	8.966e-07	-1.95754	0.188762	1.42593e-06	-1.83998	0.130003
151468076	rs39806	2.41168e-10	-1.85037	0.0616718	8.77991e-07	-1.969	0.179246	1.3733e-06	-1.86826	0.120673
151468098	rs79839982	8.86491e-11	-1.72984	-1.05967	2.21089e-07	-1.98479	-1.18403	3.99812e-07	-1.81585	-1.16572
151468163	rs160040	3.34255e-10	-1.70073	0.238437	1.06837e-06	-1.96949	0.375994	1.70294e-06	-1.84197	0.309527
151468169	rs159821	3.27227e-10	-1.70777	0.224225	1.05959e-06	-1.96779	0.36604	1.65757e-06	-1.84696	0.287509
151468417	rs159820	3.33504e-10	-1.72835	0.263813	1.15285e-06	-1.96215	0.444756	1.72877e-06	-1.86137	0.343974
151468499	rs39580	5.35392e-11	-1.98506	-1.30872	2.24554e-07	-1.84775	-1.30552	2.97206e-07	-1.97151	-1.30662
151468591	rs149570	3.49062e-10	-1.65738	0.238437	1.05959e-06	-1.97774	0.375994	1.7569e-06	-1.81078	0.309527
151468794	rs116102537	2.54332e-10	-1.73555	-2.42834e-10	1.10109e-06	-1.56333	-2.42834e-10	1.9812e-06	-1.3811	-2.42834e-10
151468804	rs159819	3.42313e-10	-1.65738	0.218914	1.03823e-06	-1.97774	0.35563	1.72218e-06	-1.81078	0.289565
151469006	rs160041	3.39733e-10	-1.66495	0.218914	1.03946e-06	-1.97656	0.35563	1.71272e-06	-1.81628	0.289565
151469527	rs29856	3.66587e-10	-1.97414	0.604179	1.45971e-06	-1.93116	0.649769	1.98328e-06	-1.97764	0.597592
151469659	rs150508	3.18471e-10	-1.67981	0.169146	9.89451e-07	-1.97393	0.303694	1.61033e-06	-1.82703	0.238665
151469764	rs76244935	3.85497e-10	-2.03115e-10	-1.31966	1.40483e-06	-2.03115e-10	-1.31971	2.10152e-06	-2.03115e-10	-1.32214
151470176	rs300670	3.25694e-10	-1.65738	0.169146	9.85685e-07	-1.97774	0.303694	1.63671e-06	-1.81078	0.238665
151470336	rs153537	5.40483e-11	-1.9848	-1.29951	2.28891e-07	-1.83844	-1.2957	3.00988e-07	-1.96847	-1.29701
151470521	rs7730910	1.15355e-10	-1.81989	-0.706288	2.94755e-07	-1.97609	-0.905152	5.22423e-07	-1.83981	-0.874269
151470655	rs153538	5.39831e-11	-1.9849	-1.30063	2.23586e-07	-1.86071	-1.29688	2.98577e-07	-1.97536	-1.29817
151470785	rs1662208	3.2613e-10	-1.67626	0.189358	1.01081e-06	-1.97367	0.324791	1.63604e-06	-1.83186	0.259339
151471449	rs300669	2.49979e-10	-1.91191	0.159092	9.83911e-07	-1.96905	0.293198	1.58364e-06	-1.83345	0.228381
151471450	rs9324718	1.12274e-10	-1.96578	-0.587475	3.34847e-07	-1.94751	-0.806201	6.11006e-07	-1.78548	-0.771967
151471560	rs1508767	2.51571e-10	-1.91561	0.169146	9.92596e-07	-1.97076	0.303694	1.59148e-06	-1.83881	0.238665
151471642	rs10477008	1.13455e-10	-1.95711	-0.585673	3.39326e-07	-1.93574	-0.804687	6.28141e-07	-1.75939	-0.770404
151471748	rs499767	2.53207e-10	-1.91922	0.179235	1.00149e-06	-1.97237	0.314225	1.59956e-06	-1.84406	0.248985
151471753	rs534607	2.50628e-10	-1.92946	0.179235	9.97235e-07	-1.97662	0.314225	1.57545e-06	-1.85925	0.248985
151472189	rs303989	2.54019e-10	-1.92614	0.189358	1.00916e-06	-1.9753	0.324791	1.59977e-06	-1.85428	0.259339
151472485	rs79330318	2.34371e-10	-1.81729	-2.42834e-10	1.23326e-06	-1.44997	-2.42834e-10	1.85034e-06	-1.44943	-2.42834e-10
151472553	rs303990	2.56352e-10	-1.92614	0.198499	1.01883e-06	-1.9753	0.33433	1.6148e-06	-1.85428	0.268688
151472734	rs303991	2.56352e-10	-1.92614	0.198499	1.01883e-06	-1.9753	0.33433	1.6148e-06	-1.85428	0.268688
151472827	rs518297	5.45863e-11	-1.98508	-1.28933	2.28185e-07	-1.85229	-1.28494	3.02839e-07	-1.97291	-1.28645
151472918	rs891164	2.63703e-10	-1.91828	0.218914	1.04034e-06	-1.97571	0.35563	1.64969e-06	-1.85378	0.289565
151473021	rs695205	2.56352e-10	-1.92614	0.198499	1.01883e-06	-1.9753	0.33433	1.6148e-06	-1.85428	0.268688
151473100	rs532857	2.57631e-10	-1.92614	0.203476	1.01411e-06	-1.9753	0.329683	1.61835e-06	-1.85428	0.270884
151473104	rs166197	1.9923e-10	-1.94504	-0.0346899	8.8609e-07	-1.85024	0.0696719	1.28887e-06	-1.8306	0.0195566
151473561	rs10477009	1.1015e-10	-1.95519	-0.617166	3.31328e-07	-1.93319	-0.831087	6.14565e-07	-1.75398	-0.797664
151473640	rs482564	2.58119e-10	-1.92946	0.208689	1.02836e-06	-1.97662	0.344962	1.62363e-06	-1.85925	0.279109
151473826	rs116940481	3.83434e-10	-2.03115e-10	-1.32502	1.39535e-06	-2.03115e-10	-1.32648	2.09109e-06	-2.03115e-10	-1.32712
151473829	rs1650908	2.60772e-10	-1.92946	0.218914	1.03939e-06	-1.97662	0.35563	1.6407e-06	-1.85925	0.289565
151473894	rs149167248	7.92552e-10	-0.598935	-2.42834e-10	7.51055e-07	-1.94591	-2.42834e-10	1.36791e-06	-1.75152	-2.42834e-10
151473934	rs485313	2.60772e-10	-1.92946	0.218914	1.03939e-06	-1.97662	0.35563	1.6407e-06	-1.85925	0.289565
151474046	rs487470	2.58119e-10	-1.92946	0.208689	1.02836e-06	-1.97662	0.344962	1.62363e-06	-1.85925	0.279109
151474068	rs253730	6.1102e-11	-1.98506	-1.17659	2.67169e-07	-1.84775	-1.13175	3.42575e-07	-1.97151	-1.16456
151474162	rs72802301	8.52844e-11	-1.93605	-0.89215	2.68434e-07	-1.91912	-1.05566	4.76626e-07	-1.77508	-1.03074
151474295	rs253729	5.58473e-11	-1.98424	-1.26734	2.39047e-07	-1.82883	-1.2619	3.12205e-07	-1.96514	-1.26376
151474315	rs511292	2.53178e-10	-1.92946	0.189358	1.00783e-06	-1.97662	0.324791	1.59185e-06	-1.85925	0.259339
151474362	rs253728	6.03759e-11	-1.9849	-1.18871	2.60111e-07	-1.86071	-1.14557	3.36985e-07	-1.97536	-1.17716
151474626	rs253727	5.589e-11	-1.98501	-1.26579	2.37828e-07	-1.83555	-1.26029	3.12273e-07	-1.96651	-1.26217
151474653	rs66860936	1.12223e-10	-1.96578	-0.587921	3.34721e-07	-1.94751	-0.806575	6.1077e-07	-1.78548	-0.772353
151474689	rs78143059	3.93203e-10	-2.03115e-10	-1.29987	1.41814e-06	-2.03115e-10	-1.31028	2.12929e-06	-2.03115e-10	-1.30901
151474693	rs513050	2.52364e-10	-1.93268	0.189358	1.00659e-06	-1.97785	0.324791	1.58412e-06	-1.86411	0.259339
151474788	rs514032	2.54681e-10	-1.93268	0.198499	1.01624e-06	-1.97785	0.33433	1.599e-06	-1.86411	0.268688
151474827	rs515833	2.52364e-10	-1.93268	0.189358	1.00659e-06	-1.97785	0.324791	1.58412e-06	-1.86411	0.259339
151474905	rs516675	2.54681e-10	-1.93268	0.198499	1.01624e-06	-1.97785	0.33433	1.599e-06	-1.86411	0.268688
151475021	rs147140525	3.02628e-10	-1.92637	0.364681	1.20478e-06	-1.90491	0.431577	1.93856e-06	-1.75821	0.35535
151475357	rs185252	1.82348e-10	-1.95143	-0.11684	8.11006e-07	-1.8622	-0.00690866	1.17312e-06	-1.84342	-0.0617127
151475411	rs2584914	2.53178e-10	-1.92946	0.189358	1.00783e-06	-1.97662	0.324791	1.59185e-06	-1.85925	0.259339
151475542	rs253726	1.84113e-10	-1.9418	-0.11684	8.25615e-07	-1.84435	-0.00690866	1.19577e-06	-1.8243	-0.0617127
151475572	rs253725	5.70406e-11	-1.98424	-1.24619	2.4436e-07	-1.82883	-1.23992	3.19053e-07	-1.96514	-1.24206
151475629	rs2584913	2.49528e-10	-1.92614	0.171523	9.90549e-07	-1.9753	0.306175	1.57085e-06	-1.85428	0.241097
151475836	rs1662207	2.48702e-10	-1.92946	0.171523	9.8924e-07	-1.97662	0.306175	1.56307e-06	-1.85925	0.241097
151475960	rs1650909	2.50959e-10	-1.92946	0.180557	9.98613e-07	-1.97662	0.315605	1.57758e-06	-1.85925	0.250338
151475994	rs253723	3.31834e-10	-1.97603	0.506474	1.31158e-06	-1.9393	0.550904	1.79572e-06	-1.97945	0.500055
151476021	rs1662206	2.50959e-10	-1.92946	0.180557	9.98613e-07	-1.97662	0.315605	1.57758e-06	-1.85925	0.250338
151476132	rs2584912	2.50152e-10	-1.93268	0.180557	9.97388e-07	-1.97785	0.315605	1.56992e-06	-1.86411	0.250338
151476553	rs72804303	8.36567e-11	-1.95862	-0.888856	2.62792e-07	-1.94297	-1.05305	4.52428e-07	-1.82991	-1.02802
151477029	rs440768	3.20475e-10	-1.97884	0.47445	1.26136e-06	-1.94594	0.518492	1.73547e-06	-1.98161	0.468087
151477146	rs577045	2.50152e-10	-1.93268	0.180557	9.97388e-07	-1.97785	0.315605	1.56992e-06	-1.86411	0.250338
151477434	rs190155616	1.31692e-09	-0.0911414	-2.42834e-10	3.61648e-06	-0.37413	-2.42834e-10	5.10524e-06	-0.434535	-2.42834e-10
151477442	rs526435	2.46382e-10	-1.93883	0.171523	9.85891e-07	-1.98002	0.306175	1.54085e-06	-1.87356	0.241097
151477465	rs388795	5.84396e-11	-1.9848	-1.2214	2.4831e-07	-1.83844	-1.21426	3.26159e-07	-1.96847	-1.2167
151477523	rs527312	2.46382e-10	-1.93883	0.171523	9.85891e-07	-1.98002	0.306175	1.54085e-06	-1.87356	0.241097
151477632	rs1896778	5.86846e-11	-1.9848	-1.21721	2.49385e-07	-1.83844	-1.20995	3.27555e-07	-1.96847	-1.21243
151477665	rs528346	2.06265e-10	-1.94503	-2.42834e-10	8.74671e-07	-1.79354	-2.42834e-10	1.34157e-06	-1.77096	-2.42834e-10
151477719	rs529108	2.4789e-10	-1.94176	0.180557	9.94299e-07	-1.98095	0.315605	1.54805e-06	-1.87814	0.250338
151477739	rs471407	2.4789e-10	-1.94176	0.180557	9.94299e-07	-1.98095	0.315605	1.54805e-06	-1.87814	0.250338
151477894	rs494362	2.45661e-10	-1.94176	0.171523	9.84966e-07	-1.98095	0.306175	1.53381e-06	-1.87814	0.241097
151478127	rs553933	2.45661e-10	-1.94176	0.171523	9.84966e-07	-1.98095	0.306175	1.53381e-06	-1.87814	0.241097
151478422	rs556591	2.40208e-10	-1.95421	0.161517	9.71701e-07	-1.98407	0.29573	1.48791e-06	-1.89829	0.230862
151478548	rs557546	2.38409e-10	-1.95175	0.151546	9.62102e-07	-1.98358	0.285319	1.47884e-06	-1.8942	0.220661
151478670	rs501708	3.05337e-10	-1.95657	0.403793	1.17456e-06	-1.98446	0.485723	1.87194e-06	-1.90228	0.464457
151478698	rs80355994	3.9081e-10	-2.03115e-10	-1.30597	1.42415e-06	-2.03115e-10	-1.30605	2.12743e-06	-2.03115e-10	-1.30989
151478794	rs523609	2.42623e-10	-1.95421	0.171523	9.81904e-07	-1.98407	0.306175	1.50322e-06	-1.89829	0.241097
151478918	rs524587	2.3339e-10	-1.96309	0.14161	9.50766e-07	-1.98506	0.274943	1.43562e-06	-1.9137	0.210495
151478937	rs524656	1.65377e-10	-1.95428	-0.211681	7.30437e-07	-1.8677	-0.10604	1.05838e-06	-1.84933	-0.158728
151479134	rs2584910	6.0838e-11	-1.97985	-1.18612	2.69526e-07	-1.79279	-1.17793	3.44045e-07	-1.95106	-1.18072
151479275	rs80072737	2.68509e-10	-1.97047	0.28916	1.0998e-06	-1.98455	0.420051	1.59519e-06	-1.92759	0.329782
151479373	rs2562388	2.40208e-10	-1.95421	0.161517	9.71701e-07	-1.98407	0.29573	1.48791e-06	-1.89829	0.230862
151479424	rs804966	2.40208e-10	-1.95421	0.161517	9.71701e-07	-1.98407	0.29573	1.48791e-06	-1.89829	0.230862
151479605	rs475253	2.4632e-10	-1.94044	0.17288	9.868e-07	-1.98051	0.307592	1.55477e-06	-1.86596	0.242485
151479737	rs34268622	1.03412e-10	-1.96222	-0.673253	3.14221e-07	-1.93947	-0.877816	5.80788e-07	-1.7622	-0.845971
151479855	rs167221	2.446e-10	-1.9375	0.162926	9.77551e-07	-1.97954	0.297201	1.54639e-06	-1.86118	0.232303
151480061	rs154108	2.85807e-10	-1.98207	0.363195	1.12097e-06	-1.95491	0.409473	1.54747e-06	-1.98387	0.355692
151480080	rs154107	6.14101e-11	-1.98425	-1.17237	2.63513e-07	-1.82949	-1.1638	3.42507e-07	-1.96955	-1.16672
151480115	rs17112702	2.38247e-10	-1.93618	0.135299	9.65328e-07	-1.89247	0.197548	1.57435e-06	-1.73758	0.126623
151480338	rs297454	2.42582e-10	-1.94578	0.162926	9.75045e-07	-1.9821	0.297201	1.52549e-06	-1.87479	0.232303
151480536	rs17443089	1.98228e-10	-1.98478	-2.42834e-10	7.58313e-07	-1.93629	-2.42834e-10	1.09305e-06	-1.97583	-2.42834e-10
151480656	rs297453	2.09814e-10	-1.91106	-0.016912	8.23369e-07	-1.96973	0.115752	1.34706e-06	-1.81628	0.0494073
151480658	rs6878804	1.09722e-10	-1.98454	-0.591708	3.23716e-07	-1.97777	-0.809754	5.54695e-07	-1.8785	-0.775634
151481045	rs154106	8.16271e-11	-1.89527	-0.976766	4.27006e-07	-1.5514	-0.959186	4.70038e-07	-1.83061	-0.989135
151481177	rs154105	2.02277e-10	-1.96455	-2.42834e-10	9.78584e-07	-1.68128	-2.42834e-10	1.48111e-06	-1.67201	-2.42834e-10
151481425	rs256151	8.69904e-11	-1.90101	-0.907385	7.53123e-07	-1.08137	-0.861791	1.7156e-06	-0.625495	-0.899544
151481730	rs154104	2.02238e-10	-1.96475	-2.42834e-10	1.00101e-06	-1.65862	-2.42834e-10	1.47475e-06	-1.67631	-2.42834e-10
151481997	rs154103	5.35536e-11	-1.98257	-1.31094	2.965e-07	-1.58161	-1.29373	4.89555e-07	-1.48907	-1.28999
151482147	rs10075826	1.58056e-10	-1.74167	-0.469569	5.68803e-07	-1.6942	-0.529653	1.48371e-06	-1.08039	-0.589864
151482649	rs297450	1.49701e-10	-1.86228	-0.403271	4.95097e-07	-1.88022	-0.482416	1.02441e-06	-1.56232	-0.478363
151482728	rs154102	1.45052e-10	-1.93592	-0.361174	9.41658e-07	-1.26679	-0.452954	2.79945e-06	-0.539082	-0.496299
151482960	rs159576	1.59466e-10	-1.85093	-0.351429	5.16404e-07	-1.86778	-0.452714	1.10195e-06	-1.53382	-0.433897
151483363	rs154101	2.02133e-10	-1.96527	-2.42834e-10	1.04781e-06	-1.61293	-2.42834e-10	1.77189e-06	-1.49275	-2.42834e-10
151483518	rs148726016	5.74709e-10	-2.03115e-10	-0.920329	2.17079e-06	-2.03115e-10	-0.884541	3.19478e-06	-2.03115e-10	-0.903283
151483769	rs297449	4.06199e-10	-1.97677	0.709419	1.57987e-06	-1.74515	0.54286	5.45652e-06	-0.857715	0.489725
151483806	rs10515656	2.04791e-10	-1.93972	-0.0124853	6.89943e-07	-1.93536	-0.0954117	9.37206e-07	-1.98049	-0.149163
151484319	rs256150	1.01189e-09	-1.46527	1.11065	3.35768e-06	-1.45743	1.00905	3.15336e-06	-1.83311	0.916781
151484383	rs256149	1.02774e-09	-1.41378	1.0747	3.41414e-06	-1.40556	0.973859	3.13422e-06	-1.80472	0.882293
151484476	rs256148	9.87475e-10	-1.46527	1.08623	3.27835e-06	-1.45743	0.98514	3.08033e-06	-1.83311	0.893348
151484630	rs9790850	1.0466e-10	-1.9822	-0.64128	3.78373e-07	-1.96239	-0.669115	6.48223e-07	-1.80283	-0.69549
151484687	rs9791102	8.82169e-11	-1.97942	-0.814973	3.00254e-07	-1.96841	-0.894347	5.27311e-07	-1.82075	-0.884021
151484718	rs256147	9.60056e-10	-1.44496	1.03776	3.19108e-06	-1.43697	0.937703	2.97315e-06	-1.82204	0.846866
151484970	rs112846992	1.98356e-10	-1.98413	-2.42834e-10	7.24859e-07	-1.98141	-2.42834e-10	1.0896e-06	-1.97899	-2.42834e-10
151485020	rs256146	2.86226e-10	-1.73228	0.114865	1.33883e-06	-1.53705	0.169216	1.71554e-06	-1.58529	0.0602116
151485030	rs256145	9.51573e-10	-1.46527	1.04919	3.16164e-06	-1.45743	0.948892	2.97284e-06	-1.83311	0.857829
151485060	rs256144	2.8985e-10	-1.71969	0.114865	1.40827e-06	-1.48648	0.169216	1.79609e-06	-1.5394	0.0602116
151485718	rs1650910	9.24219e-11	-1.97443	-0.773397	3.10541e-07	-1.97485	-0.854217	5.3462e-07	-1.84264	-0.848362
151485797	rs12153340	1.49957e-10	-1.88802	-0.375823	5.07223e-07	-1.82077	-0.517667	7.20737e-07	-1.89319	-0.499096
151485917	rs787118	9.85732e-10	-1.46527	1.08446	3.36603e-06	-1.45743	1.01154	3.09758e-06	-1.83311	0.898934
151487185	rs116098322	1.98183e-10	-1.985	-2.42834e-10	8.44188e-07	-1.82901	-2.42834e-10	1.72401e-06	-1.52015	-2.42834e-10
151487632	rs534419	1.60567e-10	-1.91093	-0.284549	5.24556e-07	-1.92695	-0.377881	7.24729e-07	-1.94312	-0.443643
151488004	rs72804311	2.03011e-10	-1.71588	-0.245058	7.97649e-07	-1.68172	-0.204001	1.62533e-06	-1.38456	-0.194528
151488391	rs72804313	1.52988e-10	-1.74426	-0.499576	5.61692e-07	-1.73661	-0.49982	1.13656e-06	-1.45524	-0.481556
151488456	rs9791157	9.49201e-11	-1.98464	-0.736519	3.28518e-07	-1.95597	-0.81682	5.88721e-07	-1.78057	-0.81403
151488639	rs9790972	9.33184e-11	-1.97622	-0.76196	3.64135e-07	-1.82698	-0.842882	9.53368e-07	-1.27484	-0.837716
151488724	rs154100	1.98574e-10	-1.98303	-2.42834e-10	1.08758e-06	-1.57567	-2.42834e-10	1.87234e-06	-1.43761	-2.42834e-10
151490692	rs34406344	2.23452e-10	-1.865	-2.42834e-10	7.31039e-07	-1.97292	-2.42834e-10	1.11636e-06	-1.95473	-2.42834e-10
151491442	rs149867770	8.40739e-10	-2.03115e-10	-0.539911	3.46987e-06	-2.03115e-10	-0.415514	4.8614e-06	-2.03115e-10	-0.483476
151491729	rs142054436	4.94848e-10	-2.03115e-10	-1.06994	1.80065e-06	-2.03115e-10	-1.07148	2.6604e-06	-2.03115e-10	-1.08632
151491739	rs434926	1.99141e-10	-1.98018	-2.42834e-10	1.11741e-06	-1.54862	-2.42834e-10	1.96752e-06	-1.38803	-2.42834e-10
151491976	rs410723	1.85501e-10	-1.34764	-0.70349	6.26366e-07	-1.42921	-0.698237	7.08518e-07	-1.69562	-0.71376
151492433	rs12657471	1.00922e-10	-1.98422	-0.675632	3.77229e-07	-1.93625	-0.698284	6.86959e-07	-1.71099	-0.729291
151492690	rs142839897	2.37768e-10	-1.8029	-2.42834e-10	1.22004e-06	-1.46075	-2.42834e-10	1.90455e-06	-1.42056	-2.42834e-10
151492844	rs113291000	2.02877e-10	-1.96159	-2.42834e-10	2.41453e-06	-0.778125	-2.42834e-10	1.49709e-06	-1.66128	-2.42834e-10
151492934	rs365773	3.54695e-10	-1.32691	-0.0760217	1.47147e-06	-1.24267	-0.0307023	1.72042e-06	-1.37807	-0.14416
151493342	rs115419742	2.18102e-10	-1.88923	-2.42834e-10	9.32311e-07	-1.72972	-2.42834e-10	2.04157e-06	-1.35108	-2.42834e-10
151493343	rs76113218	6.01826e-10	-2.03115e-10	-0.874224	2.30159e-06	-2.03115e-10	-0.82603	3.3846e-06	-2.03115e-10	-0.845566
151494134	rs78792863	4.73943e-10	-2.03115e-10	-1.11311	1.74168e-06	-2.03115e-10	-1.10478	2.51064e-06	-2.03115e-10	-1.14426
151494676	rs256142	1.14894e-09	-1.2039	0.976304	3.12982e-06	-1.43701	0.918357	2.63915e-06	-1.87909	0.784745
151494711	rs147135737	4.54614e-10	-2.03115e-10	-1.15474	1.7003e-06	-2.03115e-10	-1.12882	2.47932e-06	-2.03115e-10	-1.15682
151494758	rs72804314	2.14104e-10	-1.7607	-0.147031	8.46335e-07	-1.75335	-0.0731243	1.59241e-06	-1.50424	-0.0953117
151494995	rs256141	2.85067e-10	-1.34124	-0.280231	1.04658e-06	-1.25789	-0.356219	1.33171e-06	-1.39183	-0.386513
151495019	rs4958294	1.03727e-10	-1.98323	-0.649198	3.89573e-07	-1.93003	-0.672308	7.14869e-07	-1.6965	-0.703953
151495545	rs154095	1.15454e-09	-1.12786	0.905121	3.11019e-06	-1.37303	0.848082	2.53818e-06	-1.84996	0.716607
151495811	rs149918044	1.77336e-10	-1.7607	-0.335449	6.50878e-07	-1.75335	-0.335717	1.2774e-06	-1.50424	-0.315737
151496131	rs56073409	1.24373e-10	-1.5786	-0.872301	2.47541e-07	-1.9671	-1.08871	4.90058e-07	-1.67351	-1.10452
151497313	rs153531	3.12206e-10	-1.34124	-0.189291	1.21472e-06	-1.25789	-0.20723	1.46923e-06	-1.39183	-0.28824
151497744	rs154687	1.98615e-10	-1.98282	-2.42834e-10	1.17307e-06	-1.5	-2.42834e-10	2.0872e-06	-1.32898	-2.42834e-10
151497773	rs74901911	9.93051e-11	-1.98323	-0.692769	3.73247e-07	-1.93003	-0.71512	6.85637e-07	-1.6965	-0.745705
151498030	rs72804319	1.77358e-10	-1.71491	-0.381111	6.51427e-07	-1.70685	-0.381372	1.3031e-06	-1.4382	-0.361855
151498529	rs29845	2.89338e-10	-1.36688	-0.239715	1.12437e-06	-1.28516	-0.257251	1.36611e-06	-1.41643	-0.336402
151499107	rs29844	1.98801e-10	-1.98189	-2.42834e-10	1.13779e-06	-1.53054	-2.42834e-10	2.0095e-06	-1.36692	-2.42834e-10
151500036	rs4958513	1.82679e-10	-1.75287	-0.313597	5.64658e-07	-1.8746	-0.35657	7.05625e-07	-1.98073	-0.432742
151500041	rs6886964	2.14431e-10	-1.66515	-0.241057	7.99463e-07	-1.71334	-0.170104	1.46283e-06	-1.49302	-0.191414
151500329	rs1035871	1.18492e-10	-1.66005	-0.839301	2.59386e-07	-1.94446	-1.06461	5.43311e-07	-1.59368	-1.0812
151500542	rs12186851	9.91434e-11	-1.98486	-0.692769	3.65277e-07	-1.95161	-0.71512	6.48451e-07	-1.75227	-0.745705
151500671	rs72804321	1.08152e-10	-1.66688	-0.923774	2.44628e-07	-1.942	-1.12565	5.16088e-07	-1.5861	-1.14018
151500945	rs40812	1.62647e-10	-1.443	-0.739614	5.36976e-07	-1.54349	-0.737937	6.34183e-07	-1.77179	-0.74843
151500992	rs12187636	1.00005e-10	-1.9842	-0.684772	3.71051e-07	-1.93811	-0.712937	6.5284e-07	-1.75426	-0.736968
151501336	rs186641262	1.99167e-10	-1.98005	-2.42834e-10	7.22862e-07	-1.98417	-2.42834e-10	1.08559e-06	-1.98267	-2.42834e-10
151501523	rs147318079	2.06643e-10	-1.9432	-2.42834e-10	7.22291e-07	-1.98496	-2.42834e-10	1.12589e-06	-1.94623	-2.42834e-10
151502201	rs79331450	1.98373e-10	-1.98405	-2.42834e-10	8.38676e-07	-1.83556	-2.42834e-10	1.68699e-06	-1.54186	-2.42834e-10
151502574	rs29843	2.67441e-10	-1.78516	0.0998677	1.80451e-06	-1.22995	0.160612	2.35319e-06	-1.27069	0.0616592
151503114	rs1428170	6.86832e-10	-2.03115e-10	-0.742103	2.65915e-06	-2.03115e-10	-0.681623	3.87847e-06	-2.03115e-10	-0.70936
151503347	rs10053232	1.06309e-10	-1.97416	-0.633688	5.19938e-07	-1.73013	-0.583542	8.73872e-07	-1.54649	-0.653138
151503473	rs79940111	9.5516e-11	-1.72827	-0.986627	2.50107e-07	-1.89341	-1.15209	6.22544e-07	-1.36862	-1.17013
151503524	rs29842	2.69347e-10	-1.77806	0.0998677	1.82948e-06	-1.21621	0.160612	2.38486e-06	-1.25732	0.0616592
151504227	rs29841	1.99937e-10	-1.97619	-2.42834e-10	1.0828e-06	-1.58008	-2.42834e-10	1.9386e-06	-1.40284	-2.42834e-10
151504335	rs10454988	9.15178e-11	-1.98442	-0.773237	3.38052e-07	-1.94679	-0.797392	5.72666e-07	-1.79706	-0.825194
151504418	rs438345	2.75647e-10	-1.81233	0.15726	1.8015e-06	-1.2837	0.212682	2.36907e-06	-1.32293	0.12063
151504419	rs390073	2.75209e-10	-1.81233	0.155669	1.80744e-06	-1.2837	0.215976	2.37345e-06	-1.32293	0.122473
151504527	rs40559	1.99463e-10	-1.97856	-2.42834e-10	1.10184e-06	-1.56265	-2.42834e-10	1.97946e-06	-1.38198	-2.42834e-10
151505175	rs29840	2.03993e-10	-1.95611	-2.42834e-10	9.88289e-07	-1.67141	-2.42834e-10	1.70136e-06	-1.53337	-2.42834e-10
151505289	rs29839	2.05149e-10	-1.95046	-2.42834e-10	9.45682e-07	-1.71548	-2.42834e-10	1.60766e-06	-1.59002	-2.42834e-10
151505624	rs75033508	3.86074e-10	-2.03115e-10	-1.31817	1.41004e-06	-2.03115e-10	-1.31601	2.10067e-06	-2.03115e-10	-1.32255
151505642	rs11951033	1.95366e-10	-1.85694	-0.142376	6.27843e-07	-1.92647	-0.198628	1.03235e-06	-1.83245	-0.200514
151506146	rs43165	1.24371e-10	-1.88404	-0.566886	1.16264e-06	-1.00241	-0.506527	3.20777e-06	-0.367678	-0.531547
151506848	rs78297585	8.30414e-11	-1.97334	-0.881516	2.95895e-07	-1.97001	-0.907375	4.79816e-07	-1.87042	-0.92874
151507150	rs139059319	4.56348e-10	-2.03115e-10	-1.15094	1.77208e-06	-2.03115e-10	-1.08748	2.56802e-06	-2.03115e-10	-1.12167
151507977	rs4958295	8.37172e-11	-1.97487	-0.871878	2.9915e-07	-1.96816	-0.898283	4.86322e-07	-1.8654	-0.920282
151507993	rs13353990	2.73985e-10	-1.50808	-0.153044	7.7195e-07	-1.68366	-0.234806	8.31485e-07	-1.95247	-0.296874
151508200	rs10515653	1.27695e-10	-1.663	-0.761553	2.87242e-07	-1.92572	-0.981342	7.81609e-07	-1.31083	-1.00038
151508266	rs29838	1.26525e-10	-1.45126	-0.982494	3.83468e-07	-1.62621	-0.991918	4.58209e-07	-1.85406	-0.991171
151508799	rs29837	2.58918e-10	-1.7903	0.0726234	1.67086e-06	-1.22433	0.0780367	2.66784e-06	-1.1027	0.0191686
151509198	rs28378200	2.47594e-10	-1.60936	-0.153044	7.28291e-07	-1.74188	-0.234806	8.1003e-07	-1.97861	-0.296874
151509649	rs29836	2.44734e-10	-1.81857	0.0445529	1.47359e-06	-1.32184	0.0499119	2.34773e-06	-1.203	-0.00835888
151509683	rs75791115	4.84314e-10	-2.03115e-10	-1.09146	1.75063e-06	-2.03115e-10	-1.09965	2.59546e-06	-2.03115e-10	-1.11104
151509781	rs12657138	8.33964e-11	-1.97871	-0.871878	3.00943e-07	-1.96218	-0.898283	4.9374e-07	-1.85027	-0.920282
151509801	rs73274922	2.51169e-10	-1.57836	-0.169707	7.34868e-07	-1.71682	-0.250878	8.01164e-07	-1.97401	-0.312482
151510210	rs1551161	8.28664e-11	-1.97983	-0.877138	3.00091e-07	-1.95991	-0.903389	4.93966e-07	-1.84484	-0.925255
151510340	rs79748052	3.92694e-10	-2.03115e-10	-1.30116	1.4296e-06	-2.03115e-10	-1.30223	2.12219e-06	-2.03115e-10	-1.31235
151510931	rs29835	1.25607e-10	-1.49533	-0.945706	3.77676e-07	-1.67773	-0.95562	4.70303e-07	-1.86435	-0.954834
151511364	rs29834	2.71091e-09	1.47074	-0.839897	3.49257e-06	0.314854	-0.723848	2.76117e-06	-0.22714	-0.822006
151511424	rs29833	2.53946e-10	-1.7903	0.0532332	1.63872e-06	-1.22433	0.058609	2.61758e-06	-1.1027	0.000152868
151511569	rs74923033	1.2166e-10	-1.69023	-0.782726	2.86101e-07	-1.91316	-0.997877	8.01243e-07	-1.26995	-1.01645
151511790	rs29831	2.52186e-10	-1.79726	0.0532332	1.61624e-06	-1.23814	0.058609	2.57893e-06	-1.11758	0.000152868
151511906	rs146752500	3.86754e-10	-2.03115e-10	-1.3164	1.39543e-06	-2.03115e-10	-1.32643	2.09977e-06	-2.03115e-10	-1.32298
151511997	rs29830	5.25292e-09	1.29235	-2.42834e-10	5.97243e-06	0.127524	-2.42834e-10	5.10969e-06	-0.433663	-2.42834e-10
151512179	rs74401987	1.20484e-10	-1.70941	-0.773267	2.91102e-07	-1.90321	-0.990501	8.32155e-07	-1.23926	-1.00928
151512626	rs72804324	8.27084e-11	-1.98173	-0.877138	3.01553e-07	-1.95505	-0.903389	4.99522e-07	-1.83365	-0.925255
151513175	rs12659396	4.09524e-10	-2.03115e-10	-1.2592	1.51748e-06	-2.03115e-10	-1.24258	2.25269e-06	-2.03115e-10	-1.25268
151513383	rs40266	2.01614e-10	-1.96784	-2.42834e-10	1.05114e-06	-1.60976	-2.42834e-10	1.82505e-06	-1.46319	-2.42834e-10
151513625	rs29829	2.00331e-10	-1.97422	-2.42834e-10	1.08744e-06	-1.57581	-2.42834e-10	1.89935e-06	-1.42329	-2.42834e-10
151513702	rs29828	2.50469e-10	-1.80409	0.0532332	1.59428e-06	-1.25182	0.058609	2.54116e-06	-1.13233	0.000152868
151514100	rs29827	1.30311e-10	-1.42487	-0.979398	3.86488e-07	-1.62142	-0.988865	4.71666e-07	-1.82817	-0.988114
151514171	rs29826	2.51215e-10	-1.8108	0.0629109	1.58813e-06	-1.26538	0.0683055	2.52814e-06	-1.14696	0.00964335
151514484	rs39804	2.48795e-10	-1.8108	0.0532332	1.5728e-06	-1.26538	0.058609	2.50426e-06	-1.14696	0.000152868
151514956	rs29824	1.01204e-09	-1.06139	0.706921	3.70185e-06	-1.02161	0.670816	3.21522e-06	-1.47505	0.57814
151515056	rs112888550	4.67804e-10	-1.12614	-2.42834e-10	2.71469e-06	-0.660953	-2.42834e-10	2.80168e-06	-1.03458	-2.42834e-10
151515891	rs4958514	6.25058e-11	-1.98289	-1.15604	2.21805e-07	-1.98497	-1.18061	4.32845e-07	-1.7027	-1.19948
151516358	rs78069876	6.06971e-10	-2.03115e-10	-0.865712	2.35421e-06	-2.03115e-10	-0.803424	3.41422e-06	-2.03115e-10	-0.836853
151516652	rs29822	9.99339e-11	-1.58837	-1.08131	3.56046e-07	-1.60305	-1.08927	5.27942e-07	-1.61493	-1.08864
151516788	rs39803	9.97777e-11	-1.62596	-1.04528	3.55545e-07	-1.63993	-1.05381	5.27536e-07	-1.65121	-1.05313
151516973	rs39802	9.76393e-11	-1.64763	-1.04528	3.48076e-07	-1.66116	-1.05381	5.16636e-07	-1.67209	-1.05313
151517192	rs72804325	3.45385e-10	-1.58325	0.153712	1.38091e-06	-1.58176	0.244871	2.98958e-06	-1.18235	0.212683
151518058	rs6888953	3.74148e-10	-1.53821	0.188668	1.49761e-06	-1.53664	0.280879	3.30003e-06	-1.11919	0.248323
151518156	rs256156	9.64804e-10	-1.17651	0.774245	3.51806e-06	-1.13927	0.737546	3.1535e-06	-1.55961	0.643318
151518270	rs12187670	1.11487e-10	-1.89792	-0.662361	3.54553e-07	-1.97484	-0.72169	7.22832e-07	-1.63086	-0.758519
151518587	rs1428163	3.23671e-10	-1.57504	0.0805735	1.28111e-06	-1.47386	0.0619589	1.14494e-06	-1.91263	-0.0168191
151518615	rs1428164	6.71305e-11	-1.97829	-1.08926	3.19649e-07	-1.74577	-1.05439	6.35235e-07	-1.45112	-1.06744
151518810	rs256157	1.98194e-10	-1.98495	-2.42834e-10	8.93951e-07	-1.77173	-2.42834e-10	1.47205e-06	-1.67814	-2.42834e-10
151519071	rs149219354	3.84894e-10	-2.03115e-10	-1.32123	1.39251e-06	-2.03115e-10	-1.32852	2.09293e-06	-2.03115e-10	-1.32624
151520240	rs118087402	2.37902e-09	-2.03115e-10	0.500251	9.65919e-06	-2.03115e-10	0.608279	1.27613e-05	-2.03115e-10	0.481614
151521184	rs78619915	1.98821e-10	-1.98179	-2.42834e-10	7.27528e-07	-1.97773	-2.42834e-10	1.08392e-06	-1.98422	-2.42834e-10
151521211	rs17662766	1.15352e-10	-1.71113	-0.815077	2.81774e-07	-1.90725	-1.01903	8.08595e-07	-1.23634	-1.04091
151521399	rs6870106	8.11261e-10	-2.03115e-10	-0.575603	3.12919e-06	-2.03115e-10	-0.518858	4.49748e-06	-2.03115e-10	-0.561284
151522181	rs148958163	5.01441e-10	-2.03115e-10	-1.05671	1.8182e-06	-2.03115e-10	-1.06178	2.67137e-06	-2.03115e-10	-1.08221
151522383	rs12657451	6.17891e-11	-1.95645	-1.19402	2.52814e-07	-1.82807	-1.20666	5.13339e-07	-1.51506	-1.21656
151522864	rs153530	8.81851e-11	-1.98396	-0.810798	3.94112e-07	-1.8182	-0.772547	8.76186e-07	-1.42272	-0.774257
151522878	rs11167571	5.99178e-11	-1.96335	-1.21787	2.43113e-07	-1.84488	-1.22898	4.87946e-07	-1.54448	-1.23787
151522918	rs72804329	5.14526e-10	-1.15244	0.121496	2.48983e-06	-1.01491	0.267491	7.30298e-06	-0.284202	0.207682
151523049	rs145181412	1.51456e-09	0.0486866	-2.42834e-10	1.08404e-06	-1.57893	-2.42834e-10	1.48188e-06	-1.67149	-2.42834e-10
151523119	rs12188765	6.00495e-11	-1.96116	-1.21787	2.44453e-07	-1.83938	-1.22898	4.92703e-07	-1.53478	-1.23787
151523456	rs17804712	5.97633e-11	-1.96335	-1.22045	2.42518e-07	-1.84488	-1.23143	4.86806e-07	-1.54448	-1.24021
151524210	rs154690	9.07477e-11	-1.98457	-0.781539	3.99239e-07	-1.83619	-0.741632	8.72872e-07	-1.45876	-0.742007
151524455	rs76529819	3.84322e-10	-2.03115e-10	-1.32271	1.39156e-06	-2.03115e-10	-1.3292	2.09125e-06	-2.03115e-10	-1.32704
151524712	rs77786099	3.18975e-10	-1.50908	-2.42834e-10	7.39834e-07	-1.96096	-2.42834e-10	1.7203e-06	-1.5223	-2.42834e-10
151524716	rs147424266	5.14456e-10	-2.03115e-10	-1.03108	1.84917e-06	-2.03115e-10	-1.0449	2.73335e-06	-2.03115e-10	-1.05927
151525147	rs154689	5.58436e-11	-1.93912	-1.31252	1.94379e-07	-1.98088	-1.31669	2.93179e-07	-1.97202	-1.31975
151525227	rs17742580	1.40528e-10	-1.78648	-0.542305	4.43128e-07	-1.85811	-0.615419	5.69366e-07	-1.98254	-0.645492
151525992	rs115264300	4.17406e-10	-1.24013	-2.42834e-10	1.00178e-06	-1.65785	-2.42834e-10	1.1596e-06	-1.91673	-2.42834e-10
151526215	rs154688	6.43748e-11	-1.79065	-1.31882	1.92971e-07	-1.98277	-1.32207	2.9384e-07	-1.96516	-1.32436
151526378	rs6579919	6.62342e-11	-1.82458	-1.25641	2.34948e-07	-1.84267	-1.26535	4.84074e-07	-1.5179	-1.27242
151526470	rs13188666	6.44776e-11	-1.85771	-1.25016	2.29095e-07	-1.87376	-1.25949	4.59393e-07	-1.57578	-1.26688
151526529	rs253731	2.03115e-10	-1.96042	-2.42834e-10	8.77179e-07	-1.79067	-2.42834e-10	1.4633e-06	-1.68411	-2.42834e-10
151526633	rs79470543	4.45657e-10	-2.03115e-10	-1.17464	1.69463e-06	-2.03115e-10	-1.13217	2.41818e-06	-2.03115e-10	-1.18179
151527585	rs6874463	9.45592e-11	-1.81993	-0.90504	3.88014e-07	-1.70639	-0.89996	6.74845e-07	-1.53937	-0.918708
151527784	rs115408672	1.98176e-10	-1.98504	-2.42834e-10	7.27185e-07	-1.97821	-2.42834e-10	1.09633e-06	-1.97283	-2.42834e-10
151527831	rs6579920	7.11771e-11	-1.98328	-1.02574	4.69652e-07	-1.4317	-0.983692	1.43395e-06	-0.710461	-0.993906
151527927	rs76268123	3.08449e-10	-1.54264	-2.42834e-10	7.49576e-07	-1.94788	-2.42834e-10	1.73508e-06	-1.51375	-2.42834e-10
151528014	rs76431333	3.84439e-10	-2.03115e-10	-1.32241	1.42152e-06	-2.03115e-10	-1.3079	2.11471e-06	-2.03115e-10	-1.31588
151528492	rs114522971	1.9923e-10	-1.97973	-2.42834e-10	7.53121e-07	-1.94316	-2.42834e-10	1.11541e-06	-1.95558	-2.42834e-10
151528586	rs4403170	6.37911e-11	-1.84438	-1.2742	2.28683e-07	-1.85276	-1.28229	4.68824e-07	-1.53408	-1.28825
151528862	rs3846715	1.3381e-09	1.22929	-1.30447	1.60153e-06	0.0703242	-1.259	1.31111e-06	-0.497069	-1.29686
151529317	rs3857428	9.65421e-11	-1.98275	-0.72146	4.38535e-07	-1.80597	-0.677976	9.85635e-07	-1.40044	-0.678829
151529475	rs80012614	3.85694e-10	-2.03115e-10	-1.31915	1.42926e-06	-2.03115e-10	-1.30247	2.124e-06	-2.03115e-10	-1.3115
151529629	rs59349033	6.16729e-11	-1.93509	-1.21726	2.34515e-07	-1.8448	-1.26507	9.00296e-07	-0.90046	-1.26937
151530127	rs17112817	4.6271e-10	-1.18611	0.049013	2.30337e-06	-1.01666	0.191404	6.7885e-06	-0.282623	0.133051
151530557	rs11167572	2.02939e-10	-1.96129	-2.42834e-10	8.80463e-07	-1.78694	-2.42834e-10	1.44328e-06	-1.69789	-2.42834e-10
151530660	rs3911204	5.43069e-11	-1.97614	-1.3034	1.9249e-07	-1.9838	-1.32354	4.33846e-07	-1.5753	-1.32457
151531079	rs3911203	6.95466e-11	-1.98235	-1.04985	4.34521e-07	-1.47316	-1.01998	1.30575e-06	-0.775913	-1.02211
151531459	rs56018329	2.24392e-10	-1.8608	-2.42834e-10	2.72612e-06	-0.656751	-2.42834e-10	3.003e-06	-0.965189	-2.42834e-10
151531936	rs17662854	2.41449e-10	-1.78753	-2.42834e-10	4.33051e-06	-0.193946	-2.42834e-10	4.68218e-06	-0.521037	-2.42834e-10
151532184	rs68004240	5.89492e-11	-1.93862	-1.25889	2.28886e-07	-1.8387	-1.29546	8.89239e-07	-0.883615	-1.29858
151532349	rs71588038	5.78726e-11	-1.96146	-1.25449	2.3923e-07	-1.79842	-1.29154	1.02668e-06	-0.742276	-1.2962
151532752	rs79193447	2.01767e-10	-1.96708	-2.42834e-10	7.2398e-07	-1.98262	-2.42834e-10	1.11941e-06	-1.952	-2.42834e-10
151532898	rs3843498	2.00922e-10	-1.97128	-2.42834e-10	9.09731e-07	-1.75424	-2.42834e-10	1.53059e-06	-1.63915	-2.42834e-10
151533961	rs62396573	2.83395e-10	-1.62735	-2.42834e-10	8.748e-07	-1.79339	-2.42834e-10	1.23864e-06	-1.85079	-2.42834e-10
151533962	rs78377798	9.76547e-11	-1.92749	-0.765266	4.53518e-07	-1.62578	-0.824567	4.69072e-07	-1.97104	-0.850763
151534510	rs138654220	3.97416e-10	-2.03115e-10	-1.28921	1.49094e-06	-2.03115e-10	-1.26022	2.20252e-06	-2.03115e-10	-1.2752
151534569	rs111391195	3.95907e-10	-2.03115e-10	-1.29301	1.48349e-06	-2.03115e-10	-1.26524	2.19278e-06	-2.03115e-10	-1.27963
151534732	rs111632764	2.03423e-10	-1.95891	-2.42834e-10	7.29601e-07	-1.97489	-2.42834e-10	1.08855e-06	-1.97995	-2.42834e-10
151535589	rs139719457	7.08128e-10	-0.711569	-2.42834e-10	1.54474e-06	-1.22477	-2.42834e-10	2.22322e-06	-1.26584	-2.42834e-10
151536113	rs111949707	3.92632e-10	-2.03115e-10	-1.30132	1.46698e-06	-2.03115e-10	-1.27642	2.17141e-06	-2.03115e-10	-1.28943
151536366	rs117903527	3.86738e-10	-2.03115e-10	-1.31645	1.43536e-06	-2.03115e-10	-1.29822	2.13145e-06	-2.03115e-10	-1.308
151536402	rs167193	9.25055e-11	-1.44733	-1.2996	2.30149e-07	-1.83768	-1.29098	3.10188e-07	-1.93499	-1.30038
151537153	rs139997917	1.99244e-10	-1.97966	-2.42834e-10	9.60094e-07	-1.70035	-2.42834e-10	1.6293e-06	-1.57665	-2.42834e-10
151537241	rs159229	9.08979e-11	-1.46632	-1.29814	2.2757e-07	-1.84754	-1.29238	3.08519e-07	-1.94067	-1.3001
151537402	rs59072205	4.41088e-10	-1.21599	0.0310459	2.06798e-06	-1.10559	0.172529	5.78849e-06	-0.423474	0.114543
151538058	rs1644490	5.47174e-11	-1.96157	-1.31044	1.91943e-07	-1.98367	-1.32652	3.94532e-07	-1.66764	-1.32721
151538484	rs142141542	2.08225e-10	-1.93557	-2.42834e-10	1.14478e-06	-1.52442	-2.42834e-10	3.03316e-06	-0.955196	-2.42834e-10
151538671	rs7718912	8.94109e-11	-1.95585	-0.825103	3.9569e-07	-1.70374	-0.88301	4.39197e-07	-1.98263	-0.904979
151538672	rs148260386	3.85669e-10	-2.03115e-10	-1.31921	1.42911e-06	-2.03115e-10	-1.30258	2.12382e-06	-2.03115e-10	-1.31159
151538720	rs294951	5.95565e-11	-1.94431	-1.24296	2.29897e-07	-1.84493	-1.28482	9.04318e-07	-0.877804	-1.28757
151538849	rs294950	5.85935e-11	-1.95404	-1.24953	2.36431e-07	-1.81221	-1.28951	9.52219e-07	-0.821652	-1.29211
151539020	rs294949	6.47278e-11	-1.98224	-1.12177	3.99421e-07	-1.48213	-1.09524	1.18671e-06	-0.798626	-1.09499
151539041	rs294948	5.97897e-11	-1.9404	-1.24296	2.32742e-07	-1.83263	-1.28482	9.07368e-07	-0.874436	-1.28757
151539261	rs140417983	7.8622e-10	-2.03115e-10	-0.606957	3.508e-06	-2.03115e-10	-0.404585	5.03832e-06	-2.03115e-10	-0.447729
151539289	rs57731027	8.89222e-11	-1.95585	-0.830585	3.93655e-07	-1.70374	-0.888167	4.36994e-07	-1.98263	-0.910007
151539462	rs116273052	4.6158e-10	-1.19937	0.0598296	2.16968e-06	-1.08781	0.202764	6.10539e-06	-0.399821	0.144192
151540049	rs115419879	2.09856e-10	-1.92777	-2.42834e-10	7.75865e-07	-1.91341	-2.42834e-10	1.13247e-06	-1.9404	-2.42834e-10
151540129	rs159388	8.23938e-11	-1.98291	-0.879775	3.62427e-07	-1.83216	-0.842407	7.90108e-07	-1.45873	-0.841657
151540137	rs114380852	2.08535e-10	-1.93409	-2.42834e-10	1.14996e-06	-1.5199	-2.42834e-10	3.0537e-06	-0.948448	-2.42834e-10
151540257	rs76537809	1.11572e-10	-1.82088	-0.738635	3.58039e-07	-1.88529	-0.801453	4.78356e-07	-1.97683	-0.825368
151540888	rs294947	8.68339e-11	-1.50345	-1.30675	2.19726e-07	-1.87415	-1.30086	3.01676e-07	-1.95479	-1.30842
151540924	rs118071064	4.62545e-10	-2.03115e-10	-1.13745	1.59713e-06	-2.03115e-10	-1.19142	2.54643e-06	-2.03115e-10	-1.13011
151540957	rs7729873	9.2658e-11	-1.94565	-0.799626	4.17119e-07	-1.67372	-0.860296	4.51525e-07	-1.97914	-0.880788
151540970	rs10223081	8.8559e-11	-1.93182	-0.858701	4.09338e-07	-1.63674	-0.916109	4.31158e-07	-1.97313	-0.932948
151540972	rs59753013	4.58767e-10	-1.18172	0.0360727	2.15647e-06	-1.06897	0.17781	6.10876e-06	-0.3748	0.119721
151542119	rs17662872	2.01391e-10	-1.96894	-2.42834e-10	7.53449e-07	-1.94272	-2.42834e-10	1.32593e-06	-1.78269	-2.42834e-10
151542534	rs295894	1.57601e-10	-1.44569	-0.768437	4.82314e-07	-1.5734	-0.815387	4.80081e-07	-1.94512	-0.853478
151542564	rs62396574	1.3362e-10	-1.74001	-0.639186	1.25684e-06	-0.893635	-0.537396	3.57685e-06	-0.210968	-0.579351
151543128	rs12519288	2.02311e-10	-1.96439	-2.42834e-10	8.87592e-07	-1.77887	-2.42834e-10	1.48489e-06	-1.66946	-2.42834e-10
151543181	rs192696	1.58763e-10	-1.53554	-0.671233	4.90516e-07	-1.65139	-0.720543	5.13336e-07	-1.9666	-0.765024
151543209	rs12516909	4.46659e-10	-1.1724	-2.42834e-10	3.01152e-06	-0.557186	-2.42834e-10	6.11697e-06	-0.253735	-2.42834e-10
151543333	rs17112824	4.73263e-10	-1.16474	0.0501997	2.22876e-06	-1.05084	0.19265	6.3489e-06	-0.350793	0.134273
151543483	rs1376642	4.69251e-10	-1.17325	0.0501997	2.2086e-06	-1.05992	0.19265	6.27301e-06	-0.362818	0.134273
151543688	rs295893	8.9767e-11	-1.48945	-1.28752	2.2596e-07	-1.86738	-1.27965	3.08451e-07	-1.9512	-1.28979
151543790	rs295892	1.58763e-10	-1.53554	-0.671233	4.90516e-07	-1.65139	-0.720543	5.13336e-07	-1.9666	-0.765024
151543828	rs746259	2.03116e-10	-1.96042	-2.42834e-10	7.22717e-07	-1.98437	-2.42834e-10	1.11072e-06	-1.9598	-2.42834e-10
151544563	rs746607	2.01937e-10	-1.96624	-2.42834e-10	8.9296e-07	-1.77284	-2.42834e-10	1.49599e-06	-1.66201	-2.42834e-10
151544661	rs746606	8.48321e-10	-2.03115e-10	-0.530934	3.34892e-06	-2.03115e-10	-0.450994	4.55599e-06	-2.03115e-10	-0.548358
151544806	rs17804784	7.34249e-10	-2.03115e-10	-0.675345	2.37409e-06	-2.03115e-10	-0.795016	3.86145e-06	-2.03115e-10	-0.71376
151545131	rs72804333	4.18082e-10	-1.26004	0.0215221	1.94482e-06	-1.15698	0.162521	5.25262e-06	-0.510806	0.10473
151545224	rs1451575	2.0062e-10	-1.97278	-2.42834e-10	9.15549e-07	-1.74786	-2.42834e-10	1.54257e-06	-1.63135	-2.42834e-10
151545304	rs17742645	1.1045e-10	-1.83385	-0.735781	3.54936e-07	-1.89534	-0.800109	4.81577e-07	-1.9736	-0.82189
151546416	rs17112847	4.54996e-10	-1.29101	0.137102	2.13305e-06	-1.18594	0.283861	5.79715e-06	-0.53118	0.223744
151546850	rs75987718	1.00213e-10	-1.82476	-0.842131	3.23338e-07	-1.89554	-0.893142	4.34904e-07	-1.97306	-0.924368
151547081	rs116551616	3.40496e-10	-1.44379	-2.42834e-10	9.26444e-07	-1.73603	-2.42834e-10	1.17045e-06	-1.90741	-2.42834e-10
151547167	rs187354679	2.60583e-09	-2.03115e-10	0.591313	8.52671e-06	-2.03115e-10	0.483573	1.35561e-05	-2.03115e-10	0.542033
151548273	rs1946486	2.02704e-10	-1.96245	-2.42834e-10	8.82332e-07	-1.78482	-2.42834e-10	1.47399e-06	-1.67683	-2.42834e-10
151548444	rs294957	1.66414e-10	-1.50292	-0.656795	5.01014e-07	-1.6445	-0.706252	5.22144e-07	-1.96391	-0.750702
151548621	rs294956	6.22991e-11	-1.85804	-1.28421	2.15666e-07	-1.88129	-1.31236	7.52583e-07	-1.03494	-1.3141
151548867	rs76468984	2.12389e-10	-1.91577	-2.42834e-10	1.12445e-06	-1.54233	-2.42834e-10	2.73722e-06	-1.05786	-2.42834e-10
151549022	rs294955	8.98442e-11	-1.50106	-1.27506	2.24803e-07	-1.88602	-1.26614	3.09654e-07	-1.95946	-1.27765
151550116	rs294954	7.86835e-11	-1.62974	-1.27902	2.12335e-07	-1.9388	-1.27042	3.01756e-07	-1.98142	-1.28151
151550993	rs294953	1.59682e-10	-1.51716	-0.683851	4.92773e-07	-1.63466	-0.732677	5.10162e-07	-1.96112	-0.776704
151551145	rs77128239	3.54152e-10	-1.40447	-2.42834e-10	8.14352e-07	-1.86499	-2.42834e-10	1.1627e-06	-1.91406	-2.42834e-10
151551733	rs294952	5.85915e-11	-1.94336	-1.26024	2.29986e-07	-1.83275	-1.29662	9.40569e-07	-0.82703	-1.29904
151551760	rs72804334	4.83949e-10	-1.18172	0.0895108	2.28095e-06	-1.06897	0.233927	6.45437e-06	-0.3748	0.174756
151551811	rs79738462	4.02839e-10	-1.27566	-2.42834e-10	7.2405e-07	-1.98253	-2.42834e-10	1.8675e-06	-1.4402	-2.42834e-10
151552283	rs117982307	3.90493e-10	-2.03115e-10	-1.30678	1.45588e-06	-2.03115e-10	-1.28402	2.1572e-06	-2.03115e-10	-1.29599
151552358	rs117768529	3.93357e-10	-2.03115e-10	-1.29948	1.47068e-06	-2.03115e-10	-1.27391	2.17617e-06	-2.03115e-10	-1.28723
151553820	rs17735620	2.01937e-10	-1.96624	-2.42834e-10	8.9296e-07	-1.77284	-2.42834e-10	1.49599e-06	-1.66201	-2.42834e-10
151554682	rs11747825	2.02311e-10	-1.96439	-2.42834e-10	8.87592e-07	-1.77887	-2.42834e-10	1.48489e-06	-1.66946	-2.42834e-10
151555971	rs74935185	3.1181e-10	-1.5318	-2.42834e-10	4.14702e-06	-0.237239	-2.42834e-10	8.25254e-06	0.0457194	-2.42834e-10
151556303	rs787751	2.01822e-10	-1.60961	-0.35719	5.71197e-07	-1.71231	-0.507337	6.48919e-07	-1.97902	-0.518232
151556414	rs72804337	4.37162e-10	-1.24142	0.0475286	2.04764e-06	-1.13279	0.189844	5.67762e-06	-0.459792	0.131522
151556542	rs72804338	4.07193e-10	-1.23326	-0.0316438	1.90064e-06	-1.12406	0.106623	5.29422e-06	-0.448122	0.0499357
151557129	rs295910	1.92037e-10	-1.40691	-0.609597	3.78408e-07	-1.94336	-0.688053	5.69451e-07	-1.90614	-0.721739
151558013	rs62396575	2.00721e-10	-1.97228	-2.42834e-10	9.21879e-07	-1.74097	-2.42834e-10	1.55146e-06	-1.62561	-2.42834e-10
151558198	rs294968	2.05062e-10	-1.4304	-0.520479	4.09563e-07	-1.94949	-0.602802	6.22873e-07	-1.89713	-0.641084
151559473	rs143441896	8.38446e-10	-2.03115e-10	-0.542643	3.26644e-06	-2.03115e-10	-0.475929	4.75118e-06	-2.03115e-10	-0.50641
151559529	rs147991021	3.84595e-10	-2.03115e-10	-1.322	1.42252e-06	-2.03115e-10	-1.3072	2.11589e-06	-2.03115e-10	-1.31533
151560411	rs294966	1.8827e-10	-1.46332	-0.572998	3.85384e-07	-1.95877	-0.654372	5.99327e-07	-1.88512	-0.691633
151560435	rs114061600	1.98562e-10	-1.98309	-2.42834e-10	7.23662e-07	-1.98306	-2.42834e-10	1.10719e-06	-1.96298	-2.42834e-10
151560535	rs294965	1.45007e-10	-1.54646	-0.750952	4.50881e-07	-1.65995	-0.796229	4.75681e-07	-1.96739	-0.840422
151560725	rs113271655	3.83783e-10	-2.03115e-10	-1.32412	1.4172e-06	-2.03115e-10	-1.31095	2.10964e-06	-2.03115e-10	-1.31828
151561278	rs10515652	3.74646e-10	-1.2744	-0.0738138	1.78738e-06	-1.16812	0.0892461	4.8141e-06	-0.507187	0.0139351
151562982	rs294964	5.78856e-11	-1.94385	-1.27187	2.28713e-07	-1.83063	-1.30429	8.80452e-07	-0.885165	-1.30696
151563039	rs294963	3.34976e-10	-1.46013	-2.42834e-10	1.92817e-06	-1.00306	-2.42834e-10	2.23768e-06	-1.25936	-2.42834e-10
151564113	rs294962	1.33216e-10	-1.46738	-0.91484	4.0898e-07	-1.57923	-0.97449	4.13471e-07	-1.9466	-1.00137
151564390	rs148040944	2.82951e-10	-1.62892	-2.42834e-10	7.23436e-07	-1.98337	-2.42834e-10	1.12349e-06	-1.94836	-2.42834e-10
151564603	rs73274997	3.90661e-10	-2.03115e-10	-1.30635	1.45676e-06	-2.03115e-10	-1.28342	2.15832e-06	-2.03115e-10	-1.29547
151565024	rs294961	1.36712e-10	-1.44649	-0.909832	4.18562e-07	-1.56071	-0.969855	4.17753e-07	-1.94076	-0.99691
151566024	rs294960	5.38921e-11	-1.95964	-1.32757	2.8051e-07	-1.60189	-1.32888	1.11751e-06	-0.624423	-1.32928
151566100	rs294959	6.39478e-11	-1.98482	-1.13131	2.81161e-07	-1.77132	-1.15714	5.29728e-07	-1.53948	-1.16072
151566154	rs148552755	2.2017e-09	-2.03115e-10	0.422791	8.99733e-06	-2.03115e-10	0.537298	1.15267e-05	-2.03115e-10	0.379863
151566589	rs80038877	2.24002e-10	-1.86254	-2.42834e-10	7.72916e-07	-1.91721	-2.42834e-10	1.331e-06	-1.77887	-2.42834e-10
151566652	rs211496	8.04271e-11	-1.71897	-1.16788	2.31841e-07	-1.9427	-1.17864	6.23332e-07	-1.35194	-1.18554
151566803	rs17112859	1.99722e-10	-1.97727	-2.42834e-10	7.24787e-07	-1.98151	-2.42834e-10	1.31671e-06	-1.78966	-2.42834e-10
151566816	rs74709923	4.53398e-10	-2.03115e-10	-1.15742	1.7018e-06	-2.03115e-10	-1.12795	2.52846e-06	-2.03115e-10	-1.13719
151567879	rs71588039	1.9969e-10	-1.97743	-2.42834e-10	7.29853e-07	-1.97454	-2.42834e-10	1.08507e-06	-1.98315	-2.42834e-10
151568099	rs294958	7.09173e-11	-1.76119	-1.25149	2.18636e-07	-1.92236	-1.25762	6.32258e-07	-1.25932	-1.26394
151568146	rs11740733	2.54556e-10	-1.73467	-2.42834e-10	8.63693e-07	-1.80617	-2.42834e-10	1.53089e-06	-1.63895	-2.42834e-10
151568426	rs17112860	2.02358e-10	-1.96415	-2.42834e-10	7.24399e-07	-1.98204	-2.42834e-10	1.15208e-06	-1.92323	-2.42834e-10
151568480	rs77990714	5.33693e-10	-2.03115e-10	-0.994372	1.98668e-06	-2.03115e-10	-0.973165	3.0153e-06	-2.03115e-10	-0.961103
151568481	rs10072147	2.10528e-10	-1.92457	-2.42834e-10	7.53668e-07	-1.94243	-2.42834e-10	1.44424e-06	-1.69722	-2.42834e-10
151569090	rs140168177	5.33755e-10	-2.03115e-10	-0.994256	2.19343e-06	-2.03115e-10	-0.874162	3.03e-06	-2.03115e-10	-0.956238
151569282	rs77973100	2.64477e-10	-1.69644	-2.42834e-10	1.74152e-06	-1.10487	-2.42834e-10	1.43938e-06	-1.70059	-2.42834e-10
151569417	rs294945	7.19386e-11	-1.76119	-1.23719	2.21385e-07	-1.92236	-1.24512	6.40245e-07	-1.25932	-1.25138
151569695	rs1366608	1.29768e-10	-1.8584	-0.550041	1.01298e-06	-0.990106	-0.656628	2.35861e-06	-0.47561	-0.731119
151570279	rs73798042	9.23442e-11	-1.6651	-1.08357	3.05714e-07	-1.72782	-1.11691	3.51736e-07	-1.98013	-1.12954
151570317	rs79641452	3.15368e-10	-1.52045	-2.42834e-10	1.05672e-06	-1.60446	-2.42834e-10	1.13531e-06	-1.9379	-2.42834e-10
151571712	rs10063522	7.67382e-11	-1.67249	-1.26131	4.47549e-07	-1.17682	-1.28678	3.72054e-07	-1.76679	-1.28672
151572358	rs150842839	5.23337e-10	-2.03115e-10	-1.01397	2.14352e-06	-2.03115e-10	-0.897181	2.96759e-06	-2.03115e-10	-0.977052
151572805	rs2434975	6.9002e-11	-1.77368	-1.26638	2.18285e-07	-1.91035	-1.27124	6.48259e-07	-1.21878	-1.27949
151573312	rs78791831	2.21711e-10	-1.87282	-2.42834e-10	7.6707e-07	-1.92481	-2.42834e-10	1.31328e-06	-1.79228	-2.42834e-10
151575034	rs1035959	2.08105e-09	0.366435	-2.42834e-10	2.86754e-06	-0.606177	-2.42834e-10	2.72417e-06	-1.06264	-2.42834e-10
151575110	rs1035960	2.17718e-10	-1.89099	-2.42834e-10	7.57084e-07	-1.93791	-2.42834e-10	1.28204e-06	-1.81635	-2.42834e-10
151575471	rs12717855	1.30791e-10	-1.78373	-0.61686	7.34365e-07	-1.24564	-0.722739	1.66488e-06	-0.768635	-0.786413
151575613	rs181433586	3.19071e-10	-1.50878	-2.42834e-10	8.51392e-07	-1.82051	-2.42834e-10	1.20343e-06	-1.87963	-2.42834e-10
151575731	rs1156008	9.70326e-11	-1.82656	-0.872584	3.10897e-07	-1.8802	-0.947725	9.85351e-07	-1.12649	-0.953067
151575961	rs17663013	2.6026e-10	-1.71251	-2.42834e-10	8.55628e-07	-1.81555	-2.42834e-10	1.36221e-06	-1.75569	-2.42834e-10
151575991	rs11950895	7.16255e-10	-1.27104	0.570886	5.06026e-06	-0.440481	0.402268	6.05755e-06	-0.54495	0.281453
151576313	rs167169	9.55953e-11	-1.81634	-0.897727	3.03401e-07	-1.88115	-0.971177	9.58299e-07	-1.13057	-0.976823
151576474	rs11951697	7.07967e-10	-1.28008	0.568287	4.87737e-06	-0.453789	0.378765	5.94052e-06	-0.557799	0.274794
151578136	rs17742766	1.04265e-10	-1.58651	-1.04074	3.29901e-07	-1.69448	-1.07411	3.70512e-07	-1.96472	-1.09295
151578349	rs190903	4.9955e-10	-1.00473	-0.055758	1.17006e-06	-1.2572	-0.245374	9.43246e-07	-1.82299	-0.300242
151578986	rs11745308	2.1096e-10	-1.92252	-2.42834e-10	7.49497e-07	-1.94798	-2.42834e-10	1.42617e-06	-1.70981	-2.42834e-10
151579205	rs77872196	5.6605e-10	-2.03115e-10	-0.935511	1.90454e-06	-2.03115e-10	-1.01539	2.90469e-06	-2.03115e-10	-0.998474
151579454	rs2081998	2.09642e-10	-1.92879	-2.42834e-10	7.53345e-07	-1.94286	-2.42834e-10	1.44579e-06	-1.69614	-2.42834e-10
151579501	rs73798047	8.22947e-11	-1.73377	-1.13012	4.61416e-07	-1.27739	-1.1557	3.95945e-07	-1.81745	-1.17383
151579579	rs2434976	1.11105e-10	-1.81876	-0.74495	3.45743e-07	-1.88536	-0.836332	1.07882e-06	-1.14371	-0.845224
151579667	rs1820802	9.57439e-11	-1.63067	-1.08184	3.16667e-07	-1.69686	-1.11267	3.53354e-07	-1.97508	-1.13001
151579746	rs6870899	1.21149e-10	-1.79578	-0.681399	1.05707e-06	-0.825885	-0.778248	2.57165e-06	-0.274791	-0.845465
151579880	rs73798049	7.90564e-11	-1.64143	-1.2626	4.70005e-07	-1.12733	-1.28732	3.80998e-07	-1.74072	-1.28904
151580377	rs146986874	5.06606e-10	-2.03115e-10	-1.04646	1.91114e-06	-2.03115e-10	-1.01193	2.77165e-06	-2.03115e-10	-1.04536
151580425	rs294946	4.89539e-10	-0.964053	-0.116676	1.18709e-06	-1.18972	-0.29841	9.26592e-07	-1.7852	-0.355848
151580934	rs169819	1.09892e-10	-1.8301	-0.7446	3.48342e-07	-1.88153	-0.832675	1.09785e-06	-1.12818	-0.843266
151581316	rs145035115	4.04674e-10	-2.03115e-10	-1.27111	1.56104e-06	-2.03115e-10	-1.21428	2.25596e-06	-2.03115e-10	-1.25123
151581680	rs707173	2.38127e-10	-1.98261	0.18122	1.44363e-06	-1.34816	0.0556932	6.73056e-06	-0.0644081	-0.0937351
151582105	rs17663037	8.00755e-10	-1.16903	0.580394	5.92349e-06	-0.292048	0.411344	7.05334e-06	-0.401508	0.290207
151582211	rs1422929	8.19778e-11	-1.64658	-1.22116	5.86122e-07	-0.970994	-1.22286	2.45823e-06	0.059842	-1.2252
151582812	rs184153	2.23468e-10	-1.98331	0.118386	1.34297e-06	-1.3603	-0.00444519	6.22618e-06	-0.085538	-0.150501
151583108	rs1864198	1.27076e-10	-1.7017	-0.727705	1.18119e-06	-0.672217	-0.820888	3.03013e-06	-0.0708295	-0.885368
151583410	rs4639211	5.7011e-11	-1.97138	-1.25957	2.13504e-07	-1.94558	-1.25815	3.47114e-07	-1.84614	-1.27677
151583720	rs10062828	1.21676e-10	-1.70574	-0.767092	1.15237e-06	-0.660767	-0.857044	2.97627e-06	-0.0550182	-0.919112
151583842	rs34477303	2.03615e-10	-1.95796	-2.42834e-10	7.88631e-07	-1.89709	-2.42834e-10	1.60144e-06	-1.5939	-2.42834e-10
151584421	rs139565451	5.19828e-10	-2.03115e-10	-1.0207	2.12669e-06	-2.03115e-10	-0.905063	2.94656e-06	-2.03115e-10	-0.984165
151584551	rs145235104	1.99139e-10	-1.98019	-2.42834e-10	7.34633e-07	-1.96801	-2.42834e-10	1.0876e-06	-1.98083	-2.42834e-10
151584754	rs184329138	4.98121e-10	-2.03115e-10	-1.06335	2.02241e-06	-2.03115e-10	-0.955341	2.81634e-06	-2.03115e-10	-1.02936
151584778	rs11744335	2.03615e-10	-1.95796	-2.42834e-10	7.88631e-07	-1.89709	-2.42834e-10	1.60144e-06	-1.5939	-2.42834e-10
151585041	rs34111949	6.67212e-10	-0.771085	-2.42834e-10	8.5685e-07	-1.81412	-2.42834e-10	1.87707e-06	-1.43509	-2.42834e-10
151585277	rs116051015	2.62376e-10	-1.70441	-2.42834e-10	2.94734e-06	-0.578726	-2.42834e-10	5.98322e-06	-0.275843	-2.42834e-10
151585377	rs35315506	5.52844e-11	-1.98293	-1.27877	2.03572e-07	-1.97398	-1.27739	2.9802e-07	-1.9823	-1.29309
151585516	rs144987702	4.2739e-10	-1.2165	-2.42834e-10	1.01766e-06	-1.64213	-2.42834e-10	1.16808e-06	-1.90944	-2.42834e-10
151586077	rs79191821	2.17323e-10	-1.89281	-2.42834e-10	8.43027e-07	-1.83039	-2.42834e-10	1.12706e-06	-1.94519	-2.42834e-10
151586289	rs1363691	7.00454e-11	-1.79026	-1.23479	4.85308e-07	-1.14679	-1.23581	1.7389e-06	-0.272001	-1.23955
151586580	rs12522523	2.11855e-10	-1.91829	-2.42834e-10	7.49053e-07	-1.94858	-2.42834e-10	1.40978e-06	-1.72137	-2.42834e-10
151587877	rs140454048	4.79149e-10	-2.03115e-10	-1.10218	1.9537e-06	-2.03115e-10	-0.989905	2.6979e-06	-2.03115e-10	-1.07233
151593258	rs76035814	1.15281e-09	-0.224237	-2.42834e-10	8.23752e-06	0.449068	-2.42834e-10	3.37159e-06	-0.849418	-2.42834e-10
151593674	rs148118063	6.70219e-10	-2.03115e-10	-0.766588	2.92033e-06	-2.03115e-10	-0.587932	3.83825e-06	-2.03115e-10	-0.719786
151594068	rs114111755	2.12943e-10	-1.91317	-2.42834e-10	7.22568e-07	-1.98457	-2.42834e-10	1.14279e-06	-1.93133	-2.42834e-10
151594954	rs186110	1.64934e-09	0.133938	-2.42834e-10	2.40328e-06	-0.782797	-2.42834e-10	2.36035e-06	-1.20599	-2.42834e-10
151595061	rs72804343	1.98265e-10	-1.98459	-2.42834e-10	7.29964e-07	-1.97439	-2.42834e-10	1.1537e-06	-1.92183	-2.42834e-10
151595147	rs1376640	1.18143e-10	-1.75182	-0.750478	1.10271e-06	-0.72005	-0.841806	2.78372e-06	-0.136111	-0.904902
151595471	rs1376641	4.42157e-10	-1.18253	-2.42834e-10	1.08683e-06	-1.57637	-2.42834e-10	1.58166e-06	-1.60632	-2.42834e-10
151595521	rs59283799	5.62528e-11	-1.98507	-1.25926	2.08757e-07	-1.97363	-1.25258	3.22892e-07	-1.92195	-1.27329
151595612	rs115931518	2.65598e-10	-1.69221	-2.42834e-10	8.30244e-07	-1.84567	-2.42834e-10	1.28559e-06	-1.81359	-2.42834e-10
151595937	rs10055017	1.45654e-10	-1.95831	-0.334646	6.99909e-07	-1.92099	-0.095441	8.24244e-07	-1.98153	-0.276559
151596048	rs159230	1.1231e-10	-1.9833	-0.569634	6.8379e-07	-1.39188	-0.647852	2.91803e-06	-0.271824	-0.722068
151596079	rs62396588	2.09441e-10	-1.92975	-2.42834e-10	7.594e-07	-1.93486	-2.42834e-10	1.45676e-06	-1.68859	-2.42834e-10
151596273	rs12659680	5.81768e-11	-1.98498	-1.22573	2.15565e-07	-1.97618	-1.21794	3.30828e-07	-1.92815	-1.24281
151596793	rs10064138	1.70351e-10	-1.92222	-0.214114	8.32546e-07	-1.86929	0.0263961	9.47648e-07	-1.96356	-0.155011
151597200	rs4145597	5.57848e-11	-1.98486	-1.26783	2.07749e-07	-1.97006	-1.261	3.17365e-07	-1.93141	-1.2811
151597494	rs149986218	6.03914e-10	-2.03115e-10	-0.870761	2.186e-06	-2.03115e-10	-0.877557	3.20424e-06	-2.03115e-10	-0.900326
151597595	rs13164653	6.24326e-11	-1.81469	-1.32542	2.4153e-07	-1.75132	-1.32908	3.29627e-07	-1.84662	-1.32797
151597689	rs2034583	1.69637e-10	-1.93703	-0.203498	8.25284e-07	-1.88976	0.0380976	9.5015e-07	-1.97182	-0.144119
151597785	rs79819974	4.05851e-10	-2.03115e-10	-1.26821	1.46965e-06	-2.03115e-10	-1.27461	2.24282e-06	-2.03115e-10	-1.25707
151597861	rs13165008	5.60452e-11	-1.98395	-1.26408	2.06919e-07	-1.97801	-1.25705	3.18207e-07	-1.93209	-1.27776
151598271	rs116802631	2.01888e-10	-1.96648	-2.42834e-10	9.04476e-07	-1.76003	-2.42834e-10	2.10946e-06	-1.31837	-2.42834e-10
151598272	rs1023845	1.2205e-09	-2.03115e-10	-0.167176	5.60819e-06	-2.03115e-10	0.0645979	7.10152e-06	-2.03115e-10	-0.104493
151598365	rs294969	1.13095e-10	-1.98259	-0.563374	6.79835e-07	-1.40361	-0.641922	2.87638e-06	-0.291802	-0.716469
151598500	rs6878435	1.1518e-10	-1.73017	-0.797529	1.1228e-06	-0.654297	-0.889505	2.85565e-06	-0.0623933	-0.953108
151598633	rs75553435	1.15347e-09	-2.03115e-10	-0.223662	5.34145e-06	-2.03115e-10	0.015866	6.68584e-06	-2.03115e-10	-0.16481
151598989	rs114171984	4.66606e-10	-1.12871	-2.42834e-10	1.16055e-06	-1.51074	-2.42834e-10	1.34863e-06	-1.76571	-2.42834e-10
151599063	rs1023846	1.23504e-09	-2.03115e-10	-0.155333	5.63075e-06	-2.03115e-10	0.0686123	7.1777e-06	-2.03115e-10	-0.0938232
151599118	rs1023847	1.18661e-09	-2.03115e-10	-0.195338	5.51085e-06	-2.03115e-10	0.0470887	6.883e-06	-2.03115e-10	-0.135747
151599522	rs150521501	1.98983e-10	-1.98098	-2.42834e-10	7.29224e-07	-1.97541	-2.42834e-10	1.30757e-06	-1.79663	-2.42834e-10
151599802	rs7724185	8.18331e-10	-0.985573	0.418647	6.4926e-06	-0.0373544	0.248386	8.06142e-06	-0.10345	0.125738
151600084	rs76196342	1.60859e-10	-1.92008	-0.273587	7.819e-07	-1.8664	-0.0392592	8.92647e-07	-1.96231	-0.216061
151600539	rs115776013	1.33707e-09	-2.03115e-10	-0.0759534	6.39389e-06	-2.03115e-10	0.195713	7.82484e-06	-2.03115e-10	-0.00749894
151600667	rs77957662	9.8413e-10	-0.382435	-2.42834e-10	5.2629e-06	0.00105215	-2.42834e-10	2.49554e-06	-1.1503	-2.42834e-10
151600691	rs6579922	1.13037e-10	-1.75182	-0.79466	1.0541e-06	-0.72005	-0.886895	2.65912e-06	-0.136111	-0.950694
151601201	rs79589886	2.71081e-10	-1.67178	-2.42834e-10	3.16721e-06	-0.506778	-2.42834e-10	6.47653e-06	-0.196617	-2.42834e-10
151601252	rs12110208	5.7147e-11	-1.98247	-1.2461	2.10204e-07	-1.98288	-1.23643	3.23378e-07	-1.93159	-1.26215
151601507	rs76005589	3.86606e-10	-2.03115e-10	-1.31679	1.42035e-06	-2.03115e-10	-1.30872	2.1127e-06	-2.03115e-10	-1.31683
151601793	rs28649615	2.02915e-10	-1.9614	-2.42834e-10	7.25196e-07	-1.98094	-2.42834e-10	1.15747e-06	-1.91856	-2.42834e-10
151601870	rs77722405	9.7676e-10	-0.389952	-2.42834e-10	5.21904e-06	-0.0073165	-2.42834e-10	2.48204e-06	-1.15572	-2.42834e-10
151602016	rs78266432	1.21664e-09	-2.03115e-10	-0.170348	5.53923e-06	-2.03115e-10	0.0522246	7.06798e-06	-2.03115e-10	-0.109227
151602080	rs192664684	3.93671e-10	-1.29868	-2.42834e-10	1.48878e-06	-1.26167	-2.42834e-10	1.70783e-06	-1.52958	-2.42834e-10
151602549	rs114570017	1.22013e-09	-2.03115e-10	-0.167482	5.55659e-06	-2.03115e-10	0.0553534	7.0888e-06	-2.03115e-10	-0.106286
151602550	rs17735797	3.28884e-10	-1.47849	-2.42834e-10	2.46333e-06	-0.758116	-2.42834e-10	5.69336e-06	-0.325502	-2.42834e-10
151603058	rs10065797	5.69353e-11	-1.98508	-1.2472	2.1159e-07	-1.97515	-1.23759	3.31962e-07	-1.9044	-1.26314
151603087	rs76247981	1.20419e-09	-2.03115e-10	-0.180633	5.47736e-06	-2.03115e-10	0.0409928	6.99378e-06	-2.03115e-10	-0.119781
151603574	rs1946487	1.51648e-10	-1.96082	-0.291806	7.22755e-07	-1.92491	-0.0594074	8.58665e-07	-1.98241	-0.234772
151604115	rs17663169	8.05316e-10	-1.01847	0.435515	6.30066e-06	-0.0833901	0.264414	7.82435e-06	-0.148693	0.141131
151604631	rs7712864	8.1227e-11	-1.78305	-1.09389	5.6259e-07	-1.13192	-1.10292	2.03235e-06	-0.250768	-1.10484
151605460	rs114357407	1.19497e-09	-2.03115e-10	-0.188315	5.43159e-06	-2.03115e-10	0.032602	6.93887e-06	-2.03115e-10	-0.127663
151605773	rs10065021	1.63996e-10	-1.88255	-0.291806	8.04967e-07	-1.81718	-0.0594074	8.9734e-07	-1.93835	-0.234772
151606064	rs13174082	9.82433e-10	-0.802543	0.418382	8.35506e-06	0.215102	0.248135	1.03307e-05	0.144818	0.125496
151606069	rs7722799	1.21244e-10	-1.68878	-0.787609	1.22251e-06	-0.578243	-0.880479	3.17271e-06	0.0345416	-0.944756
151606295	rs140025069	4.54026e-10	-2.03115e-10	-1.15604	1.82586e-06	-2.03115e-10	-1.05758	2.53714e-06	-2.03115e-10	-1.13376
151606881	rs11958294	7.92716e-11	-1.79026	-1.11106	5.46658e-07	-1.14679	-1.11677	1.95555e-06	-0.272001	-1.12213
151607001	rs17805030	9.5063e-11	-1.50888	-1.21078	3.03498e-07	-1.62769	-1.22432	3.25986e-07	-1.9445	-1.24121
151607567	rs294970	1.17947e-10	-1.98436	-0.519598	7.34283e-07	-1.36807	-0.600419	3.1773e-06	-0.231525	-0.677245
151607622	rs112949661	1.61204e-10	-1.95952	-0.231998	2.01573e-06	-0.952166	-0.00648131	1.89259e-06	-1.25579	-0.171065
151607871	rs77457911	1.98168e-10	-1.98508	-2.42834e-10	7.28184e-07	-1.97683	-2.42834e-10	1.09448e-06	-1.97452	-2.42834e-10
151607876	rs115439441	1.15849e-09	-2.03115e-10	-0.21932	5.25058e-06	-2.03115e-10	-0.00129131	6.72152e-06	-2.03115e-10	-0.159487
151608073	rs17112911	2.12569e-10	-1.91493	-2.42834e-10	7.47245e-07	-1.95099	-2.42834e-10	1.40055e-06	-1.72793	-2.42834e-10
151608277	rs77363331	1.98179e-10	-1.98502	-2.42834e-10	7.27057e-07	-1.97838	-2.42834e-10	1.09659e-06	-1.9726	-2.42834e-10
151608842	rs10035750	1.56444e-10	-1.93545	-0.286048	7.5707e-07	-1.88753	-0.0504034	8.8404e-07	-1.97098	-0.217075
151608938	rs116303714	2.00752e-10	-1.97212	-2.42834e-10	7.25982e-07	-1.97986	-2.42834e-10	1.08402e-06	-1.98412	-2.42834e-10
151609082	rs34353295	5.91038e-11	-1.98378	-1.21112	2.18166e-07	-1.98041	-1.20172	3.31257e-07	-1.93987	-1.22979
151609830	rs17112916	1.56399e-10	-1.94654	-0.27524	7.52151e-07	-1.90336	-0.0410868	8.78515e-07	-1.97657	-0.217758
151610118	rs34789586	1.18006e-10	-1.73865	-0.764806	1.1157e-06	-0.690444	-0.8597	2.76198e-06	-0.123351	-0.925504
151610508	rs17805060	6.03602e-11	-1.98378	-1.19008	2.22565e-07	-1.98041	-1.18176	3.37382e-07	-1.93987	-1.21147
151610897	rs10071469	1.63127e-10	-1.9675	-0.212165	1.95043e-06	-1.00687	0.0152847	1.84499e-06	-1.30164	-0.150692
151611263	rs13172327	8.57841e-10	-0.908187	0.388413	7.02448e-06	0.0701025	0.219669	8.71598e-06	0.00219261	0.0981636
151611459	rs146433751	1.44468e-09	-2.03115e-10	0.00145127	5.19829e-06	-2.03115e-10	-0.0113009	7.63891e-06	-2.03115e-10	-0.0315468
151611648	rs111298210	1.17788e-10	-1.95023	-0.555081	6.39087e-07	-1.55074	-0.556606	1.80545e-06	-0.898136	-0.575856
151612047	rs77056211	1.63953e-10	-1.95977	-0.214839	2.05081e-06	-0.953748	0.0123514	1.92368e-06	-1.25712	-0.153438
151612091	rs78195626	2.05173e-10	-1.95034	-2.42834e-10	9.7533e-07	-1.68461	-2.42834e-10	2.4347e-06	-1.17498	-2.42834e-10
151612227	rs4958296	5.45488e-11	-1.9509	-1.32419	1.94638e-07	-1.97508	-1.32117	2.90133e-07	-1.97826	-1.32395
151613002	rs6888771	2.20873e-10	-1.87661	-2.42834e-10	7.31278e-07	-1.97259	-2.42834e-10	1.29911e-06	-1.80313	-2.42834e-10
151613075	rs115443103	1.22744e-09	-2.03115e-10	-0.161509	5.59293e-06	-2.03115e-10	0.0618733	7.13237e-06	-2.03115e-10	-0.100158
151613478	rs76554484	4.33047e-10	-2.03115e-10	-1.20335	1.60765e-06	-2.03115e-10	-1.18486	2.42391e-06	-2.03115e-10	-1.17942
151614147	rs7719313	4.60185e-10	-1.34181	0.199246	3.42847e-07	-1.85593	-0.874171	6.169e-07	-1.72546	-0.822394
151614995	rs77391662	1.13897e-09	-2.03115e-10	-0.236311	5.26743e-06	-2.03115e-10	0.00191145	6.59961e-06	-2.03115e-10	-0.177791
151615018	rs10072987	1.98172e-10	-1.98506	-2.42834e-10	7.274e-07	-1.97791	-2.42834e-10	1.09591e-06	-1.97322	-2.42834e-10
151615271	rs114259932	1.14191e-09	-2.03115e-10	-0.233734	5.16843e-06	-2.03115e-10	-0.0170615	6.62279e-06	-2.03115e-10	-0.174286
151615493	rs1922676	7.60082e-10	-0.964061	0.323294	5.98346e-06	-0.0073692	0.136738	7.57086e-06	-0.073976	0.0334808
151615705	rs7705529	1.6387e-10	-1.93703	-0.238089	7.94394e-07	-1.88976	-5.07481e-05	9.17014e-07	-1.97182	-0.179616
151616248	rs78600812	1.2729e-09	-2.03115e-10	-0.125141	5.95331e-06	-2.03115e-10	0.124317	7.39679e-06	-2.03115e-10	-0.0637563
151616450	rs72804349	1.98293e-10	-1.98445	-2.42834e-10	7.29518e-07	-1.975	-2.42834e-10	1.15197e-06	-1.92333	-2.42834e-10
151616508	rs34708143	5.9849e-11	-1.95622	-1.22615	2.14376e-07	-1.98079	-1.21886	3.14035e-07	-1.97887	-1.24418
151617163	rs12654341	5.97498e-11	-1.95402	-1.23	2.13709e-07	-1.97992	-1.22285	3.12637e-07	-1.97983	-1.24768
151617174	rs1422927	1.62775e-10	-1.93423	-0.247592	7.89197e-07	-1.88583	-0.0105411	9.09465e-07	-1.97033	-0.189371
151617267	rs13356620	1.98277e-10	-1.98453	-2.42834e-10	7.31487e-07	-1.97231	-2.42834e-10	1.09004e-06	-1.97859	-2.42834e-10
151617817	rs2112693	2.11905e-10	-1.49784	-0.420213	4.76787e-07	-1.92681	-0.473505	6.4312e-07	-1.98148	-0.52475
151617819	rs10068083	1.98277e-10	-1.98453	-2.42834e-10	7.31487e-07	-1.97231	-2.42834e-10	1.09004e-06	-1.97859	-2.42834e-10
151618569	rs17742951	6.13049e-11	-1.94266	-1.21568	2.18948e-07	-1.97041	-1.20814	3.16187e-07	-1.9813	-1.23492
151619141	rs79586605	4.39616e-10	-2.03115e-10	-1.18829	1.64394e-06	-2.03115e-10	-1.16254	2.34623e-06	-2.03115e-10	-1.21199
151619279	rs114708174	6.49945e-10	-0.797306	-2.42834e-10	2.48644e-06	-0.74878	-2.42834e-10	2.60209e-06	-1.10849	-2.42834e-10
151619933	rs62396592	2.70833e-10	-1.67269	-2.42834e-10	8.24387e-07	-1.85275	-2.42834e-10	1.15047e-06	-1.92463	-2.42834e-10
151620312	rs145962663	1.99176e-10	-1.98	-2.42834e-10	7.41118e-07	-1.95923	-2.42834e-10	1.08415e-06	-1.98401	-2.42834e-10
151620374	rs79438724	5.61822e-10	-2.03115e-10	-0.943009	2.04151e-06	-2.03115e-10	-0.945941	3.21065e-06	-2.03115e-10	-0.898327
151620382	rs12658298	5.97729e-11	-1.96057	-1.22307	2.14701e-07	-1.98236	-1.21578	3.1555e-07	-1.97659	-1.24165
151620578	rs1833761	7.03941e-11	-1.86266	-1.15743	4.36412e-07	-1.32827	-1.16053	1.39509e-06	-0.565497	-1.16635
151621191	rs17112920	1.99343e-10	-1.97917	-2.42834e-10	7.42489e-07	-1.95738	-2.42834e-10	1.08378e-06	-1.98434	-2.42834e-10
151621842	rs6890344	1.26122e-09	-2.03115e-10	-0.134355	5.89334e-06	-2.03115e-10	0.114192	7.32724e-06	-2.03115e-10	-0.0732028
151621986	rs115081439	1.25423e-09	-2.03115e-10	-0.139919	5.72624e-06	-2.03115e-10	0.0854283	7.29209e-06	-2.03115e-10	-0.0780111
151622114	rs35418692	6.12504e-11	-1.94654	-1.21268	2.18633e-07	-1.97505	-1.20494	3.16381e-07	-1.98371	-1.2319
151622122	rs78923212	4.03092e-10	-2.03115e-10	-1.27503	1.45427e-06	-2.03115e-10	-1.28513	2.22377e-06	-2.03115e-10	-1.2656
151622177	rs9885403	7.09714e-11	-1.82978	-1.18214	4.6312e-07	-1.24428	-1.18512	1.52818e-06	-0.449949	-1.19077
151622940	rs76594798	4.36778e-10	-2.03115e-10	-1.19477	1.53569e-06	-2.03115e-10	-1.23065	2.32912e-06	-2.03115e-10	-1.21931
151623192	rs11167574	1.17873e-10	-1.66599	-0.838595	1.23391e-06	-0.522665	-0.926778	3.17945e-06	0.0794276	-0.987521
151623588	rs74604654	1.25197e-09	-2.03115e-10	-0.141722	5.71498e-06	-2.03115e-10	0.0834612	7.27862e-06	-2.03115e-10	-0.0798611
151623610	rs9885447	2.01253e-10	-1.96963	-2.42834e-10	7.55998e-07	-1.93935	-2.42834e-10	1.08343e-06	-1.98467	-2.42834e-10
151623722	rs115538706	1.251e-09	-2.03115e-10	-0.142498	5.71015e-06	-2.03115e-10	0.0826148	7.27283e-06	-2.03115e-10	-0.080657
151623746	rs74489858	1.251e-09	-2.03115e-10	-0.142498	5.71015e-06	-2.03115e-10	0.0826148	7.27283e-06	-2.03115e-10	-0.080657
151623833	rs9885450	1.98197e-10	-1.98493	-2.42834e-10	7.29721e-07	-1.97472	-2.42834e-10	1.09215e-06	-1.97665	-2.42834e-10
151623997	rs187682615	3.85112e-10	-2.03115e-10	-1.32066	1.39964e-06	-2.03115e-10	-1.32341	2.13148e-06	-2.03115e-10	-1.30798
151624027	rs17112939	1.98493e-10	-1.98344	-2.42834e-10	7.34521e-07	-1.96817	-2.42834e-10	1.08737e-06	-1.98104	-2.42834e-10
151624555	rs17663259	8.57997e-10	-0.76254	0.242947	7.35099e-06	0.253512	0.0816933	8.91628e-06	0.157239	-0.0341621
151624953	rs76486831	1.25731e-09	-2.03115e-10	-0.137464	5.87323e-06	-2.03115e-10	0.110775	7.30392e-06	-2.03115e-10	-0.0763904
151625143	rs7712145	1.14566e-10	-1.68955	-0.843494	1.14973e-06	-0.590145	-0.92996	2.92857e-06	0.00480015	-0.995088
151625432	rs79592630	7.01354e-10	-2.03115e-10	-0.721181	2.77385e-06	-2.03115e-10	-0.639393	3.76845e-06	-2.03115e-10	-0.738139
151626209	rs76358129	1.17253e-09	-2.03115e-10	-0.207274	5.32021e-06	-2.03115e-10	0.0118815	6.80515e-06	-2.03115e-10	-0.147122
151626484	rs17805126	2.26307e-10	-1.37423	-0.478075	4.74973e-07	-1.87451	-0.529617	6.18742e-07	-1.96574	-0.579128
151627279	rs13163589	1.74212e-10	-0.865181	-1.24874	1.54652e-06	0.0804527	-1.30407	2.12639e-06	-0.00214227	-1.30823
151627533	rs1833760	2.10104e-10	-1.92659	-2.42834e-10	8.06035e-07	-1.87526	-2.42834e-10	1.10375e-06	-1.96609	-2.42834e-10
151627609	rs75496506	1.29164e-09	-2.03115e-10	-0.110525	6.04966e-06	-2.03115e-10	0.140371	7.50844e-06	-2.03115e-10	-0.0487738
151627823	rs4958297	6.06967e-11	-1.94735	-1.22096	2.17225e-07	-1.97378	-1.21267	3.13724e-07	-1.98403	-1.24001
151627824	rs4958298	6.08771e-11	-1.94484	-1.2205	2.17654e-07	-1.97239	-1.21209	3.13824e-07	-1.9844	-1.23932
151627889	rs17805132	2.28712e-10	-1.35205	-0.489675	4.78899e-07	-1.85504	-0.540859	6.17191e-07	-1.95736	-0.590016
151628326	rs144336367	6.4749e-10	-0.801089	-2.42834e-10	8.41336e-07	-1.83239	-2.42834e-10	1.08507e-06	-1.98316	-2.42834e-10
151628635	rs12515695	2.17284e-10	-1.89299	-2.42834e-10	7.3778e-07	-1.96374	-2.42834e-10	1.34843e-06	-1.76586	-2.42834e-10
151629259	rs13174282	6.04224e-11	-1.94654	-1.22629	2.1558e-07	-1.97505	-1.21901	3.1248e-07	-1.98371	-1.24431
151629510	rs34490233	2.0768e-10	-1.9382	-2.42834e-10	8.44345e-07	-1.82882	-2.42834e-10	1.19399e-06	-1.8875	-2.42834e-10
151629526	rs13174724	5.69514e-11	-1.95526	-1.27673	2.03307e-07	-1.97922	-1.27345	2.99114e-07	-1.9814	-1.29034
151629683	rs10043946	1.64398e-10	-1.92086	-0.251047	8.00773e-07	-1.86745	-0.0143567	9.13126e-07	-1.96277	-0.192919
151629894	rs149125027	1.98521e-10	-1.9833	-2.42834e-10	7.37318e-07	-1.96437	-2.42834e-10	1.22435e-06	-1.86239	-2.42834e-10
151629985	rs144193009	1.30135e-09	-2.03115e-10	-0.103036	5.96112e-06	-2.03115e-10	0.125627	7.57319e-06	-2.03115e-10	-0.0401881
151630068	rs11959020	2.15128e-10	-1.90296	-2.42834e-10	7.44098e-07	-1.95521	-2.42834e-10	1.38078e-06	-1.74215	-2.42834e-10
151630087	rs1922675	2.51821e-10	-1.29792	-0.447554	5.11559e-07	-1.8299	-0.500026	6.49979e-07	-1.94516	-0.550459
151631396	rs1922674	1.67263e-10	-1.94022	-0.214412	8.11748e-07	-1.89426	0.026067	9.38023e-07	-1.97347	-0.155317
151631535	rs140526044	2.00279e-10	-1.97448	-2.42834e-10	7.34811e-07	-1.96777	-2.42834e-10	1.61755e-06	-1.58389	-2.42834e-10
151631892	rs7717039	7.99133e-10	-0.750446	0.159781	6.9065e-06	0.269866	0.0029665	8.40224e-06	0.173238	-0.109541
151632400	rs17112953	1.87128e-10	-1.94041	-0.101995	2.58752e-06	-0.844829	0.135897	2.36795e-06	-1.16518	-0.0376019
151632520	rs1344004	2.13216e-10	-1.91189	-2.42834e-10	7.47796e-07	-1.95026	-2.42834e-10	1.35951e-06	-1.75768	-2.42834e-10
151633220	rs74716978	1.33797e-09	-2.03115e-10	-0.0752817	6.28822e-06	-2.03115e-10	0.179047	7.78459e-06	-2.03115e-10	-0.0126551
151633363	rs35189589	1.99221e-10	-1.97978	-2.42834e-10	7.30355e-07	-1.97385	-2.42834e-10	1.08356e-06	-1.98455	-2.42834e-10
151633405	rs1895316	8.45328e-11	-1.98482	-0.85223	4.95897e-07	-1.44544	-0.915578	2.07931e-06	-0.423814	-0.908954
151633635	rs7443947	1.54271e-10	-1.91799	-0.317492	7.40086e-07	-1.86358	-0.0970349	8.39945e-07	-1.96106	-0.278157
151634143	rs7711764	1.28503e-09	-2.03115e-10	-0.115658	5.79554e-06	-2.03115e-10	0.0974578	7.49294e-06	-2.03115e-10	-0.0508408
151634217	rs12657019	5.85417e-11	-1.94593	-1.25852	2.08536e-07	-1.97473	-1.25254	3.03446e-07	-1.98382	-1.27353
151634446	rs116063616	1.24171e-09	-2.03115e-10	-0.149948	5.79317e-06	-2.03115e-10	0.0970499	7.21103e-06	-2.03115e-10	-0.0891905
151634739	rs11953334	1.1229e-10	-1.66979	-0.883318	1.15588e-06	-0.547585	-0.967187	2.99127e-06	0.0555701	-1.02468
151634906	rs4958521	5.62699e-11	-1.97191	-1.27213	2.21609e-07	-1.90217	-1.2643	3.05252e-07	-1.96587	-1.28555
151635123	rs17663295	1.99619e-10	-1.97778	-2.42834e-10	7.46877e-07	-1.95149	-2.42834e-10	1.12979e-06	-1.94277	-2.42834e-10
151635437	rs74980638	1.35844e-09	-2.03115e-10	-0.0601018	6.2463e-06	-2.03115e-10	0.172359	7.91393e-06	-2.03115e-10	0.00382281
151635449	rs79849075	5.02779e-10	-2.03115e-10	-1.05404	1.82189e-06	-2.03115e-10	-1.05976	2.7058e-06	-2.03115e-10	-1.06941
151635524	rs28478867	1.68403e-10	-1.94039	-0.207442	8.17806e-07	-1.89451	0.0337507	9.44672e-07	-1.97355	-0.148165
151635834	rs12515700	1.1515e-10	-1.62229	-0.90567	1.2733e-06	-0.430718	-0.987302	3.35386e-06	0.188412	-1.0431
151636359	rs11951585	7.9607e-11	-1.79455	-1.10254	5.40129e-07	-1.16947	-1.1061	1.8385e-06	-0.343052	-1.1128
151636733	rs10515651	1.91308e-10	-1.95845	-0.0618573	2.44474e-06	-0.945414	0.179722	2.26653e-06	-1.25012	0.00356668
151637003	rs10515650	1.98424e-10	-1.98379	-2.42834e-10	1.41597e-06	-1.31181	-2.42834e-10	1.67018e-06	-1.55187	-2.42834e-10
151637338	rs75442939	1.23067e-09	-2.03115e-10	-0.158875	5.73989e-06	-2.03115e-10	0.0878094	7.11537e-06	-2.03115e-10	-0.102544
151637452	rs10069511	1.99147e-10	-1.98015	-2.42834e-10	7.40872e-07	-1.95956	-2.42834e-10	1.08423e-06	-1.98394	-2.42834e-10
151637585	rs80003141	2.80492e-09	0.664936	-2.42834e-10	1.89447e-05	1.28189	-2.42834e-10	8.25128e-06	0.0455663	-2.42834e-10
151637805	rs17453493	7.92413e-10	-0.599111	-2.42834e-10	9.17227e-07	-1.74603	-2.42834e-10	2.11135e-06	-1.31747	-2.42834e-10
151638338	rs80000316	1.98414e-10	-1.98384	-2.42834e-10	7.33543e-07	-1.9695	-2.42834e-10	1.08812e-06	-1.98035	-2.42834e-10
151638405	rs80198789	1.82717e-10	-1.9049	-0.16136	9.02997e-07	-1.84616	0.0844973	1.01097e-06	-1.95299	-0.100893
151639216	rs4958522	8.60665e-11	-1.75039	-1.06868	6.09853e-07	-1.08057	-1.0736	2.15743e-06	-0.217868	-1.07802
151639555	rs4958523	5.52031e-11	-1.97575	-1.28742	2.00331e-07	-1.98508	-1.28234	3.00912e-07	-1.96637	-1.29937
151639728	rs76951690	1.20669e-09	-2.03115e-10	-0.17856	5.61686e-06	-2.03115e-10	0.0661422	6.97341e-06	-2.03115e-10	-0.122698
151640402	rs1316849	1.99359e-10	-1.97909	-2.42834e-10	7.83929e-07	-1.90307	-2.42834e-10	1.32023e-06	-1.78699	-2.42834e-10
151640591	rs75257498	5.81601e-10	-0.908408	-2.42834e-10	9.04004e-07	-1.76055	-2.42834e-10	1.47103e-06	-1.67884	-2.42834e-10
151640953	rs6888966	1.09154e-10	-1.64345	-0.937985	1.17888e-06	-0.479902	-1.01516	3.00278e-06	0.107341	-1.0726
151641551	rs34888579	5.46965e-11	-1.9683	-1.3041	1.96802e-07	-1.98508	-1.30011	2.97903e-07	-1.96262	-1.31317
151641817	rs62396629	2.51083e-10	-1.74841	-2.42834e-10	9.09758e-07	-1.75421	-2.42834e-10	1.14046e-06	-1.93337	-2.42834e-10
151642418	rs13356053	2.06344e-10	-1.94465	-2.42834e-10	7.85855e-07	-1.90061	-2.42834e-10	1.09323e-06	-1.97566	-2.42834e-10
151642465	rs4958524	8.49874e-11	-1.8119	-1.01979	5.81112e-07	-1.17745	-1.02499	2.00509e-06	-0.339706	-1.02941
151642798	rs17112975	1.99294e-10	-1.97941	-2.42834e-10	7.42091e-07	-1.95791	-2.42834e-10	1.08388e-06	-1.98425	-2.42834e-10
151642851	rs1895315	8.5322e-11	-1.8119	-1.01587	5.83381e-07	-1.17745	-1.0211	2.01286e-06	-0.339706	-1.02554
151643282	rs111468793	2.01676e-10	-1.96753	-2.42834e-10	7.23079e-07	-1.98387	-2.42834e-10	1.11091e-06	-1.95962	-2.42834e-10
151643474	rs1922672	8.70997e-11	-1.79483	-1.01231	6.11995e-07	-1.13309	-1.01757	2.13775e-06	-0.283013	-1.02204
151644442	rs112174278	1.50056e-09	-2.03115e-10	0.0394038	7.13372e-06	-2.03115e-10	0.305202	8.71518e-06	-2.03115e-10	0.100265
151644578	rs113929593	1.48549e-09	-2.03115e-10	0.0293059	7.05542e-06	-2.03115e-10	0.294166	8.6257e-06	-2.03115e-10	0.0899447
151644658	rs111873964	1.48353e-09	-2.03115e-10	0.0279845	6.88945e-06	-2.03115e-10	0.27036	8.5313e-06	-2.03115e-10	0.0789401
151644754	rs112588848	1.49733e-09	-2.03115e-10	0.0372478	7.11693e-06	-2.03115e-10	0.302846	8.696e-06	-2.03115e-10	0.0980616
151644759	rs111261002	1.5053e-09	-2.03115e-10	0.0425567	7.15834e-06	-2.03115e-10	0.308648	8.74331e-06	-2.03115e-10	0.103487
151644848	rs112188382	1.5217e-09	-2.03115e-10	0.0533919	7.24358e-06	-2.03115e-10	0.320485	8.84066e-06	-2.03115e-10	0.11456
151645050	rs113985951	1.52504e-09	-2.03115e-10	0.0555816	7.26092e-06	-2.03115e-10	0.322877	8.86047e-06	-2.03115e-10	0.116797
151645103	rs72804356	2.96888e-10	-1.58084	-2.42834e-10	7.38075e-06	0.339245	-2.42834e-10	7.67654e-06	-0.0266326	-2.42834e-10
151645201	rs111920903	1.53394e-09	-2.03115e-10	0.0613993	7.3072e-06	-2.03115e-10	0.32923	8.9133e-06	-2.03115e-10	0.122742
151645401	rs111339634	1.54702e-09	-2.03115e-10	0.0698913	7.37527e-06	-2.03115e-10	0.338503	8.99097e-06	-2.03115e-10	0.131419
151645514	rs113567972	1.53057e-09	-2.03115e-10	0.0592001	7.28968e-06	-2.03115e-10	0.326829	8.89329e-06	-2.03115e-10	0.120495
151645831	rs112910206	1.48884e-09	-2.03115e-10	0.0315589	7.07282e-06	-2.03115e-10	0.296629	8.64559e-06	-2.03115e-10	0.0922474
151645874	rs79598491	1.48418e-09	-2.03115e-10	0.0284226	7.04861e-06	-2.03115e-10	0.2932	8.61792e-06	-2.03115e-10	0.0890419
151645964	rs17743052	1.10246e-09	0.409329	-0.678225	1.68833e-06	-0.573285	-0.562608	1.39368e-06	-1.0357	-0.697154
151646133	rs7721482	6.75169e-11	-1.76455	-1.29727	7.97203e-07	-0.575124	-1.31115	2.95646e-06	0.32317	-1.30398
151646140	rs80236999	1.47374e-09	-2.03115e-10	0.0213673	6.99445e-06	-2.03115e-10	0.285487	8.556e-06	-2.03115e-10	0.0818306
151646302	rs112246062	1.49669e-09	-2.03115e-10	0.0368168	7.11358e-06	-2.03115e-10	0.302375	8.69217e-06	-2.03115e-10	0.0976211
151646314	rs112839782	1.58088e-09	-2.03115e-10	0.0915409	7.55162e-06	-2.03115e-10	0.362131	9.19206e-06	-2.03115e-10	0.153538
151646445	rs111828547	1.57376e-09	-2.03115e-10	0.0870276	7.51452e-06	-2.03115e-10	0.357207	9.14977e-06	-2.03115e-10	0.148927
151646505	rs113735062	1.57799e-09	-2.03115e-10	0.0897137	7.53658e-06	-2.03115e-10	0.360138	9.17491e-06	-2.03115e-10	0.151671
151646511	rs114257009	1.98459e-10	-1.98361	-2.42834e-10	8.61658e-07	-1.80853	-2.42834e-10	1.1137e-06	-1.95711	-2.42834e-10
151646531	rs111266553	1.57867e-09	-2.03115e-10	0.0901477	7.54015e-06	-2.03115e-10	0.360611	9.17898e-06	-2.03115e-10	0.152114
151646646	rs112179443	1.49501e-09	-2.03115e-10	0.0356984	7.10489e-06	-2.03115e-10	0.301153	8.68224e-06	-2.03115e-10	0.096478
151646675	rs112981893	1.59213e-09	-2.03115e-10	0.098636	7.61029e-06	-2.03115e-10	0.369871	9.25892e-06	-2.03115e-10	0.160786
151646686	rs113435777	1.79793e-09	-2.03115e-10	0.220199	8.68746e-06	-2.03115e-10	0.502251	1.04826e-05	-2.03115e-10	0.284912
151646721	rs112765885	1.6089e-09	-2.03115e-10	0.109115	7.69777e-06	-2.03115e-10	0.3813	9.35856e-06	-2.03115e-10	0.17149
151646965	rs111300465	1.64355e-09	-2.03115e-10	0.130423	7.87868e-06	-2.03115e-10	0.404529	9.56447e-06	-2.03115e-10	0.193253
151647363	rs1317661	8.9794e-11	-1.78514	-0.991533	6.36772e-07	-1.11361	-0.99736	2.24807e-06	-0.250705	-1.00403
151647724	rs113460674	1.59862e-09	-2.03115e-10	0.102706	7.64416e-06	-2.03115e-10	0.374311	9.2975e-06	-2.03115e-10	0.164943
151647760	rs112842565	1.59728e-09	-2.03115e-10	0.101867	7.63716e-06	-2.03115e-10	0.373396	9.28953e-06	-2.03115e-10	0.164086
151647767	rs11750592	1.98172e-10	-1.98506	-2.42834e-10	8.38757e-07	-1.83547	-2.42834e-10	1.69803e-06	-1.53534	-2.42834e-10
151648737	rs142146487	4.19365e-10	-2.03115e-10	-1.23545	1.5428e-06	-2.03115e-10	-1.22603	2.31336e-06	-2.03115e-10	-1.2261
151649255	rs78268471	1.76192e-09	-2.03115e-10	0.199968	8.49842e-06	-2.03115e-10	0.48025	1.02683e-05	-2.03115e-10	0.264262
151649465	rs112004968	1.74542e-09	-2.03115e-10	0.190559	8.21648e-06	-2.03115e-10	0.446512	1.00749e-05	-2.03115e-10	0.24525
151649755	rs112911835	1.62914e-09	-2.03115e-10	0.121614	7.8034e-06	-2.03115e-10	0.394929	9.47881e-06	-2.03115e-10	0.184257
151649908	rs113548352	1.77224e-09	-2.03115e-10	0.205806	8.55255e-06	-2.03115e-10	0.4866	1.03297e-05	-2.03115e-10	0.270221
151649915	rs17743064	1.97155e-09	0.382256	-0.0698734	1.63194e-06	-1.03501	-0.134856	1.40193e-06	-1.53829	-0.188662
151650323	rs112746882	1.77717e-09	-2.03115e-10	0.208583	8.57842e-06	-2.03115e-10	0.489619	1.0359e-05	-2.03115e-10	0.273055
151650420	rs10055652	1.98777e-10	-1.98201	-2.42834e-10	7.3754e-07	-1.96406	-2.42834e-10	1.08555e-06	-1.98272	-2.42834e-10
151650548	rs112247673	1.82634e-09	-2.03115e-10	0.235878	8.83679e-06	-2.03115e-10	0.519293	1.06517e-05	-2.03115e-10	0.300914
151650661	rs111830689	1.71619e-09	-2.03115e-10	0.173668	8.25865e-06	-2.03115e-10	0.451631	9.99629e-06	-2.03115e-10	0.237412
151650777	rs112499069	1.72333e-09	-2.03115e-10	0.177821	8.29068e-06	-2.03115e-10	0.455501	1.00866e-05	-2.03115e-10	0.246402
151650804	rs111271095	1.7115e-09	-2.03115e-10	0.170935	8.23412e-06	-2.03115e-10	0.448656	9.96843e-06	-2.03115e-10	0.234621
151650874	rs113629921	1.68972e-09	-2.03115e-10	0.158128	8.4006e-06	-2.03115e-10	0.468673	9.86685e-06	-2.03115e-10	0.224379
151651110	rs11951018	7.98801e-10	-0.737318	0.146237	6.94057e-06	0.287596	-0.00984338	8.44513e-06	0.190585	-0.121797
151651272	rs111620564	1.74948e-09	-2.03115e-10	0.192879	8.43313e-06	-2.03115e-10	0.472537	1.01943e-05	-2.03115e-10	0.257025
151651360	rs112573775	1.74467e-09	-2.03115e-10	0.19013	8.40794e-06	-2.03115e-10	0.469546	1.01657e-05	-2.03115e-10	0.254218
151651552	rs1895314	1.83737e-09	-2.03115e-10	0.2419	8.8948e-06	-2.03115e-10	0.525837	1.07173e-05	-2.03115e-10	0.30706
151651563	rs1895313	1.84253e-09	-2.03115e-10	0.2447	8.92191e-06	-2.03115e-10	0.52888	1.0748e-05	-2.03115e-10	0.309918
151651591	rs111349342	1.83269e-09	-2.03115e-10	0.239346	8.87015e-06	-2.03115e-10	0.523061	1.06894e-05	-2.03115e-10	0.304453
151651865	rs1895312	1.81798e-09	-2.03115e-10	0.231289	8.79283e-06	-2.03115e-10	0.514306	1.06019e-05	-2.03115e-10	0.296231
151651988	rs7721350	6.98467e-11	-1.72452	-1.30337	8.75828e-07	-0.476454	-1.31576	3.33323e-06	0.448952	-1.30981
151652025	rs74928845	2.12679e-10	-1.91441	-2.42834e-10	8.19431e-07	-1.85878	-2.42834e-10	1.11171e-06	-1.9589	-2.42834e-10
151652353	rs79384386	1.98829e-10	-1.98175	-2.42834e-10	7.38038e-07	-1.96339	-2.42834e-10	1.08531e-06	-1.98294	-2.42834e-10
151652610	rs113033722	1.9317e-09	-2.03115e-10	0.291961	9.39172e-06	-2.03115e-10	0.580198	1.1279e-05	-2.03115e-10	0.35814
151652862	rs112979006	1.9928e-09	-2.03115e-10	0.323101	9.71441e-06	-2.03115e-10	0.61398	1.1643e-05	-2.03115e-10	0.389906
151653151	rs113109760	2.14598e-09	-2.03115e-10	0.397159	1.05261e-05	-2.03115e-10	0.694223	1.25564e-05	-2.03115e-10	0.46543
151653577	rs78087955	2.209e-09	-2.03115e-10	0.426102	1.0861e-05	-2.03115e-10	0.725547	1.29324e-05	-2.03115e-10	0.494937
151654152	rs74882101	2.14598e-09	-2.03115e-10	0.397159	1.05261e-05	-2.03115e-10	0.694223	1.25564e-05	-2.03115e-10	0.46543
151654326	rs147360190	2.17082e-09	-2.03115e-10	0.408666	1.0658e-05	-2.03115e-10	0.706679	1.27046e-05	-2.03115e-10	0.477162
151654484	rs113839003	2.13355e-09	-2.03115e-10	0.391348	1.046e-05	-2.03115e-10	0.687932	1.24822e-05	-2.03115e-10	0.459505
151654508	rs28785291	1.99813e-10	-1.97681	-2.42834e-10	9.03085e-07	-1.76157	-2.42834e-10	1.1366e-06	-1.93676	-2.42834e-10
151654864	rs2112694	8.05154e-10	-0.829793	0.246633	6.73277e-06	0.162171	0.0851851	8.18161e-06	0.0679038	-0.0308166
151655204	rs12518800	2.42167e-10	-1.78457	-2.42834e-10	7.22224e-07	-1.98505	-2.42834e-10	1.20442e-06	-1.87881	-2.42834e-10
151655525	rs1574034	2.70759e-09	-2.03115e-10	0.62962	1.353e-05	-2.03115e-10	0.94528	1.59124e-05	-2.03115e-10	0.702298
151655808	rs1124773	2.72978e-09	-2.03115e-10	0.637783	1.36495e-05	-2.03115e-10	0.954075	1.60452e-05	-2.03115e-10	0.710611
151656669	rs6890315	1.2727e-10	-1.48606	-0.941815	3.63835e-07	-1.69841	-0.972271	5.82942e-07	-1.6756	-0.928866
151656689	rs78858132	5.86415e-10	-0.900165	-2.42834e-10	3.65424e-06	-0.363742	-2.42834e-10	5.86562e-06	-0.295693	-2.42834e-10
151656872	rs77752710	3.82822e-10	-2.03115e-10	-1.32662	1.39804e-06	-2.03115e-10	-1.32456	2.10178e-06	-2.03115e-10	-1.32202
151657057	rs72804360	5.73796e-10	-0.726655	-0.195263	3.94768e-07	-1.40981	-1.17928	5.71293e-07	-1.46055	-1.1641
151657097	rs12519134	1.36664e-08	3.50171	-1.25321	1.77714e-06	0.154778	-1.2394	5.261e-06	0.839974	-1.24446
151657223	rs74710699	3.24293e-09	-2.03115e-10	0.81004	1.27609e-05	-2.03115e-10	0.886756	1.7211e-05	-2.03115e-10	0.780746
151657801	rs11167575	7.12511e-11	-1.77873	-1.22925	4.16209e-06	0.961437	-1.19505	2.89426e-05	2.46491	-1.16439
151658754	rs72804361	2.27786e-10	-1.84579	-2.42834e-10	6.56062e-06	0.221455	-2.42834e-10	2.69035e-06	-1.07513	-2.42834e-10
151658758	rs148648555	2.8078e-10	-1.63662	-2.42834e-10	7.78948e-07	-1.90944	-2.42834e-10	1.13475e-06	-1.93839	-2.42834e-10
151659377	rs72804362	1.18779e-10	-1.23078	-1.26614	4.65832e-07	-1.14819	-1.27537	8.82413e-07	-0.920249	-1.26965
151659388	rs117422984	4.17489e-10	-2.03115e-10	-1.23994	1.53432e-06	-2.03115e-10	-1.23154	2.29357e-06	-2.03115e-10	-1.23469
151659536	rs67302910	8.79388e-11	-1.51213	-1.28542	4.19379e-07	-1.25607	-1.27254	7.39553e-07	-1.09829	-1.26823
151659621	rs6579924	1.23359e-10	-1.80134	-0.657759	3.78975e-07	-1.89388	-0.736034	5.89526e-07	-1.95122	-0.642017
151660040	rs7717785	2.01816e-10	-1.96684	-2.42834e-10	8.46456e-07	-1.82633	-2.42834e-10	1.22346e-06	-1.86312	-2.42834e-10
151660617	rs62396630	6.03882e-10	0.349439	-1.22025	1.12375e-06	-0.329984	-1.21298	1.45589e-05	1.82434	-1.21094
151661003	rs72804364	1.01449e-09	-0.438141	0.0860913	7.55306e-07	-1.53982	-0.400442	1.10558e-06	-1.63883	-0.325603
151662432	rs75916435	4.26765e-10	-2.03115e-10	-1.21796	1.53913e-06	-2.03115e-10	-1.22841	2.39356e-06	-2.03115e-10	-1.19202
151662617	rs10077784	1.44732e-10	-1.80536	-0.493948	4.41057e-07	-1.89671	-0.581501	6.94539e-07	-1.95294	-0.476373
151662927	rs114484980	9.22078e-10	-0.447563	-2.42834e-10	2.62008e-06	-0.696425	-2.42834e-10	3.91642e-06	-0.699624	-2.42834e-10
151663784	rs56044017	6.65428e-10	-0.461272	-0.31249	5.82833e-07	-1.50838	-0.691106	8.34193e-07	-1.60648	-0.639609
151665028	rs1997520	7.85163e-11	-1.77302	-1.13787	4.4408e-06	0.927603	-1.0964	3.20332e-05	2.46021	-1.05824
151665088	rs1997519	7.92421e-11	-1.76552	-1.13616	4.57372e-06	0.955217	-1.09452	3.32115e-05	2.49431	-1.05621
151665159	rs115546942	3.66607e-10	-1.3699	-2.42834e-10	1.01761e-06	-1.64217	-2.42834e-10	1.8218e-06	-1.46498	-2.42834e-10
151665189	rs9324721	7.56723e-11	-1.80172	-1.14606	3.93951e-06	0.818422	-1.107	2.77292e-05	2.32508	-1.0674
151665747	rs4569858	7.78548e-11	-1.78763	-1.13172	4.23238e-06	0.872757	-1.08962	3.01523e-05	2.39239	-1.05093
151665793	rs2204899	7.65964e-11	-1.79474	-1.1409	4.07718e-06	0.845526	-1.09975	2.88359e-05	2.35868	-1.06186
151665871	rs17112991	6.85212e-10	-2.03115e-10	-0.744465	2.38572e-06	-2.03115e-10	-0.790131	3.72723e-06	-2.03115e-10	-0.749136
151666236	rs142657888	3.72679e-10	-1.35348	-2.42834e-10	9.03941e-07	-1.76062	-2.42834e-10	1.20623e-06	-1.87731	-2.42834e-10
151666694	rs17112995	6.20532e-10	0.387567	-1.23118	1.067e-06	-0.373018	-1.22176	1.40615e-05	1.79978	-1.22114
151667179	rs1922670	1.45542e-10	-1.79727	-0.496457	4.4408e-07	-1.89101	-0.580372	6.91404e-07	-1.94946	-0.48437
151667496	rs1922669	7.41559e-11	-1.80174	-1.16628	3.57024e-06	0.739718	-1.12672	2.29082e-05	2.15994	-1.09325
151667575	rs1895323	7.39485e-11	-1.80174	-1.16908	3.55911e-06	0.739718	-1.12984	2.28312e-05	2.15994	-1.09662
151667652	rs1922668	7.55426e-11	-1.78041	-1.16908	3.85765e-06	0.820266	-1.12984	2.52124e-05	2.25915	-1.09662
151667952	rs150310378	1.79139e-09	-2.03115e-10	0.216557	6.24174e-06	-2.03115e-10	0.171628	9.52724e-06	-2.03115e-10	0.189354
151668231	rs17443704	5.80851e-10	-0.401213	-0.508487	4.84007e-07	-1.54107	-0.844221	6.90775e-07	-1.63555	-0.799193
151668260	rs6876527	7.49876e-11	-1.80174	-1.15513	3.61482e-06	0.739718	-1.11431	2.32168e-05	2.15994	-1.07987
151668482	rs72804371	5.98366e-10	-0.371503	-0.508487	4.76553e-07	-1.55658	-0.844221	6.81339e-07	-1.6493	-0.799193
151668770	rs1862393	8.43797e-11	-1.73534	-1.10353	4.45523e-06	0.893048	-1.0586	2.91633e-05	2.3243	-1.0162
151668801	rs1862394	8.43739e-11	-1.73534	-1.1036	4.45927e-06	0.893048	-1.05769	2.91834e-05	2.3243	-1.01551
151669035	rs10037446	8.28159e-11	-1.78642	-1.07115	4.61781e-06	0.892501	-1.02221	3.39867e-05	2.43862	-0.977453
151669327	rs6882001	7.9178e-11	-1.81417	-1.08833	4.06588e-06	0.783965	-1.04096	2.91092e-05	2.3038	-0.997547
151669876	rs2112696	1.39297e-10	-1.78013	-0.557455	4.24307e-07	-1.87877	-0.638156	6.55208e-07	-1.94179	-0.545817
151669984	rs4958525	6.18251e-10	-0.281455	-0.565844	4.41653e-07	-1.58878	-0.88808	6.37712e-07	-1.66958	-0.845089
151670129	rs2161400	8.02686e-11	-1.80742	-1.08139	4.20871e-06	0.810908	-1.03338	3.0347e-05	2.33731	-0.989418
151670621	rs6888214	7.86653e-11	-1.80742	-1.10157	4.11679e-06	0.810908	-1.05546	2.96364e-05	2.33731	-1.01311
151671427	rs72804375	5.7281e-10	-0.328635	-0.595004	4.42158e-07	-1.56553	-0.910184	6.3619e-07	-1.6488	-0.868257
151671964	rs11743409	7.58743e-11	-1.83362	-1.11149	3.38797e-06	0.62696	-1.06636	2.17921e-05	2.04157	-1.02483
151672044	rs10078065	7.42246e-11	-1.83362	-1.13348	3.30694e-06	0.62696	-1.09057	2.12309e-05	2.04157	-1.05092
151672110	rs4034959	7.54178e-11	-1.82078	-1.13036	3.49712e-06	0.679442	-1.08713	2.27432e-05	2.10667	-1.04721
151672486	rs62394461	5.2758e-10	0.192758	-1.19865	9.47163e-07	-0.532862	-1.18105	1.14255e-05	1.55264	-1.18159
151672626	rs2103409	7.79177e-11	-1.80055	-1.11799	4.15416e-06	0.837978	-1.0735	3.00615e-05	2.37096	-1.03251
151672662	rs2103408	7.73841e-11	-1.80742	-1.11799	4.04322e-06	0.810908	-1.0735	2.9067e-05	2.33731	-1.03251
151673504	rs10052110	7.89764e-11	-1.79355	-1.11149	4.29928e-06	0.865176	-1.06636	3.13339e-05	2.40472	-1.02483
151673546	rs13176984	2.48983e-10	-0.727157	-1.02965	1.79295e-05	2.25652	-1.0297	1.70095e-05	1.74864	-0.979669
151673961	rs7706659	7.92362e-11	-1.79355	-1.10821	4.31481e-06	0.865176	-1.06275	3.14557e-05	2.40472	-1.02095
151674034	rs6579925	7.94988e-11	-1.79355	-1.1049	4.33051e-06	0.865176	-1.05912	3.15788e-05	2.40472	-1.01704
151674065	rs6579926	1.32136e-10	-1.75823	-0.632135	4.01746e-07	-1.86284	-0.708724	6.14042e-07	-1.93142	-0.621072
151674110	rs6579927	7.89441e-11	-1.80055	-1.1049	4.21432e-06	0.837978	-1.05912	3.05302e-05	2.37096	-1.01704
151674174	rs6579928	7.94988e-11	-1.79355	-1.1049	4.33051e-06	0.865176	-1.05912	3.15788e-05	2.40472	-1.01704
151674306	rs6870223	7.89764e-11	-1.79355	-1.11149	4.29928e-06	0.865176	-1.06636	3.13339e-05	2.40472	-1.02483
151674511	rs6870407	7.89764e-11	-1.79355	-1.11149	4.29928e-06	0.865176	-1.06636	3.13339e-05	2.40472	-1.02483
151674591	rs6870567	8.02767e-11	-1.79355	-1.09516	4.37698e-06	0.865176	-1.04845	3.19429e-05	2.40472	-1.00558
151674737	rs10054288	8.02767e-11	-1.79355	-1.09516	4.37698e-06	0.865176	-1.04845	3.19429e-05	2.40472	-1.00558
151675362	rs1895328	7.84765e-11	-1.77177	-1.13963	4.52584e-06	0.947535	-1.09736	3.356e-05	2.50679	-1.05826
151675443	rs143465686	6.14679e-10	-2.03115e-10	-0.853092	2.14989e-06	-2.03115e-10	-0.894212	3.3451e-06	-2.03115e-10	-0.857306
151675535	rs1895327	1.285e-10	-1.7627	-0.655564	3.91682e-07	-1.86612	-0.730819	5.98416e-07	-1.93358	-0.644688
151675647	rs7716404	7.20237e-11	-1.85019	-1.14701	3.02883e-06	0.550235	-1.10169	2.12627e-05	2.05709	-1.06494
151675679	rs7716658	7.88045e-11	-1.76249	-1.14473	4.48337e-06	0.938911	-1.09817	3.38682e-05	2.52168	-1.064
151675725	rs12187029	7.90689e-11	-1.76425	-1.13963	4.653e-06	0.975244	-1.09736	3.47303e-05	2.54107	-1.05826
151675788	rs12187019	7.84765e-11	-1.77177	-1.13963	4.52584e-06	0.947535	-1.09736	3.356e-05	2.50679	-1.05826
151675853	rs12187043	7.84765e-11	-1.77177	-1.13963	4.52584e-06	0.947535	-1.09736	3.356e-05	2.50679	-1.05826
151676171	rs12187221	7.87172e-11	-1.77177	-1.13656	4.54119e-06	0.947535	-1.09398	3.3683e-05	2.50679	-1.0546
151676479	rs13172915	7.64685e-11	-1.77916	-1.15816	4.33481e-06	0.919955	-1.11291	3.17957e-05	2.47264	-1.07811
151676560	rs13155261	7.70358e-11	-1.77177	-1.15816	4.45603e-06	0.947535	-1.11291	3.29003e-05	2.50679	-1.07811
151676655	rs79822112	3.83872e-10	-2.03115e-10	-1.32388	1.45585e-06	-2.03115e-10	-1.28404	2.1122e-06	-2.03115e-10	-1.31707
151676688	rs13173220	7.05184e-11	-1.77916	-1.23916	4.01594e-06	0.919955	-1.18931	2.89627e-05	2.47264	-1.17144
151676890	rs1862396	6.95107e-11	-1.79355	-1.23916	3.80187e-06	0.865176	-1.18931	2.70609e-05	2.40472	-1.17144
151677174	rs1862395	7.00082e-11	-1.78642	-1.23916	3.90719e-06	0.892501	-1.18931	2.79939e-05	2.43862	-1.17144
151677238	rs10214018	6.98648e-11	-1.78642	-1.24121	3.89002e-06	0.892501	-1.19372	2.78914e-05	2.43862	-1.1751
151677328	rs10214020	7.00082e-11	-1.78642	-1.23916	3.90719e-06	0.892501	-1.18931	2.79939e-05	2.43862	-1.17144
151677531	rs2216644	6.84217e-11	-1.80742	-1.24108	3.59245e-06	0.810908	-1.1917	2.52327e-05	2.33731	-1.17397
151677550	rs2216643	6.74424e-11	-1.82087	-1.24205	3.25294e-06	0.712323	-1.19239	2.12821e-05	2.1688	-1.17574
151677805	rs2194143	6.98742e-11	-1.78642	-1.24108	3.89786e-06	0.892501	-1.1917	2.79229e-05	2.43862	-1.17397
151677933	rs4034960	7.11393e-11	-1.77916	-1.2304	4.05982e-06	0.919955	-1.17845	2.92985e-05	2.47264	-1.15991
151678086	rs4034961	7.05184e-11	-1.77916	-1.23916	4.01594e-06	0.919955	-1.18931	2.89627e-05	2.47264	-1.17144
151678152	rs4034962	7.05184e-11	-1.77916	-1.23916	4.01594e-06	0.919955	-1.18931	2.89627e-05	2.47264	-1.17144
151678242	rs4034963	2.03167e-10	-1.26109	-0.699072	4.35341e-07	-1.71754	-0.773719	6.73789e-07	-1.77446	-0.685181
151678354	rs13154974	7.12103e-11	-1.77816	-1.2304	3.97585e-06	0.899056	-1.17845	2.55987e-05	2.33765	-1.15991
151678628	rs11741839	7.53621e-11	-1.73206	-1.21983	4.87608e-06	1.09018	-1.16547	3.66553e-05	2.68293	-1.14618
151678630	rs11741840	7.53621e-11	-1.73206	-1.21983	4.87608e-06	1.09018	-1.16547	3.66553e-05	2.68293	-1.14618
151678848	rs1922671	7.05471e-11	-1.78308	-1.23483	3.94689e-06	0.89723	-1.18393	2.86222e-05	2.4551	-1.16573
151678857	rs139959813	2.37557e-10	-1.80378	-2.42834e-10	1.67838e-06	-1.1418	-2.42834e-10	3.69362e-06	-0.758195	-2.42834e-10
151679009	rs1805288	7.09732e-11	-1.77916	-1.23273	4.04575e-06	0.919955	-1.18192	2.91948e-05	2.47264	-1.16346
151679241	rs1895324	7.12909e-11	-1.77249	-1.23494	4.47345e-06	1.02317	-1.18464	3.35178e-05	2.61362	-1.16634
151679290	rs5009945	7.12909e-11	-1.77249	-1.23494	4.47345e-06	1.02317	-1.18464	3.35178e-05	2.61362	-1.16634
151679363	rs5009946	7.02643e-11	-1.77249	-1.24944	4.39325e-06	1.02317	-1.20273	3.28792e-05	2.61362	-1.18558
151679413	rs17445199	2.00592e-10	-1.97292	-2.42834e-10	1.10825e-06	-1.55684	-2.42834e-10	2.05406e-06	-1.34499	-2.42834e-10
151679458	rs7729379	6.5508e-11	-1.8611	-1.23093	2.93419e-06	0.599443	-1.18264	2.04451e-05	2.1145	-1.16156
151679464	rs13180768	6.5805e-11	-1.8611	-1.2264	2.9504e-06	0.599443	-1.17713	2.05658e-05	2.1145	-1.15567
151679488	rs7709816	6.49999e-11	-1.86666	-1.23315	2.8522e-06	0.573819	-1.18536	1.9738e-05	2.08221	-1.16446
151679625	rs7709598	7.00259e-11	-1.80123	-1.2241	4.04498e-06	0.912186	-1.17434	2.96145e-05	2.47615	-1.15269
151679637	rs7709605	7.06813e-11	-1.79424	-1.22178	4.16973e-06	0.939741	-1.17152	3.07364e-05	2.51033	-1.14968
151679992	rs4034965	6.68628e-11	-1.8716	-1.19995	3.15425e-06	0.634424	-1.1453	2.17333e-05	2.13582	-1.12178
151680148	rs4034966	2.09103e-10	-1.41038	-0.520988	4.83595e-07	-1.79025	-0.595889	7.6927e-07	-1.83557	-0.491547
151680378	rs1833649	6.72856e-11	-1.87577	-1.18948	3.05155e-06	0.588877	-1.13286	2.06431e-05	2.07116	-1.10857
151680391	rs146413236	3.59525e-10	-1.38941	-2.42834e-10	9.78797e-07	-1.68106	-2.42834e-10	1.51435e-06	-1.64982	-2.42834e-10
151680476	rs17113042	6.35098e-10	-2.03115e-10	-0.820413	2.17135e-06	-2.03115e-10	-0.884282	3.42369e-06	-2.03115e-10	-0.834084
151680730	rs7715389	1.87225e-10	-1.3896	-0.652286	4.24642e-07	-1.77807	-0.738064	6.70071e-07	-1.82488	-0.640293
151680778	rs11950281	4.82827e-10	0.167558	-1.26209	8.64317e-07	-0.573567	-1.23188	9.11859e-06	1.38884	-1.24333
151681096	rs11167576	1.97252e-09	0.952797	-0.63992	1.82012e-06	-0.389064	-0.671664	1.56189e-05	1.27867	-0.594992
151681110	rs72806351	1.27117e-09	0.364488	-0.490991	4.05453e-07	-1.7038	-0.858575	5.9495e-07	-1.79238	-0.791704
151681148	rs1922667	6.80266e-11	-1.86482	-1.18948	3.21489e-06	0.641019	-1.13286	2.20381e-05	2.13655	-1.10857
151681246	rs1922666	1.87412e-10	-1.37484	-0.666046	4.22899e-07	-1.76933	-0.750919	6.65941e-07	-1.81718	-0.654175
151681573	rs6579929	6.92887e-11	-1.87036	-1.16555	3.22968e-06	0.614884	-1.10213	2.19487e-05	2.10379	-1.07988
151681736	rs2020191	6.78324e-11	-1.87036	-1.18679	3.14191e-06	0.614884	-1.12968	2.13998e-05	2.10379	-1.10521
151681814	rs2020189	6.78324e-11	-1.87036	-1.18679	3.14191e-06	0.614884	-1.12968	2.13998e-05	2.10379	-1.10521
151681903	rs77109331	3.81692e-10	-2.03115e-10	-1.32958	1.39158e-06	-2.03115e-10	-1.32919	2.09127e-06	-2.03115e-10	-1.32703
151682439	rs4958299	6.56857e-11	-1.87589	-1.21342	2.97404e-06	0.588291	-1.158	2.00797e-05	2.07042	-1.13551
151682559	rs1422358	6.55297e-11	-1.87589	-1.2158	2.96545e-06	0.588291	-1.16089	2.0018e-05	2.07042	-1.13859
151682595	rs1422359	6.52691e-11	-1.89156	-1.20411	2.79566e-06	0.509897	-1.14146	1.84321e-05	1.97185	-1.12256
151682787	rs1422360	6.60475e-11	-1.8704	-1.21342	3.05362e-06	0.614697	-1.158	2.07561e-05	2.10355	-1.13551
151683197	rs62394463	6.67091e-11	-1.86308	-1.21078	3.06656e-06	0.615719	-1.15479	2.08098e-05	2.10272	-1.1321
151683254	rs62394464	6.70973e-11	-1.85727	-1.21078	3.14907e-06	0.642268	-1.15479	2.15137e-05	2.13599	-1.1321
151683463	rs149091197	4.55325e-10	-1.15318	-2.42834e-10	1.38583e-06	-1.33333	-2.42834e-10	2.07341e-06	-1.33561	-2.42834e-10
151683560	rs61312249	6.40829e-11	-1.8673	-1.24671	2.84996e-06	0.586741	-1.19907	1.81981e-05	2.01588	-1.17936
151683564	rs60277528	6.3458e-11	-1.8673	-1.25651	2.81491e-06	0.586741	-1.21144	1.79577e-05	2.01588	-1.19266
151683570	rs61460223	6.44451e-11	-1.86167	-1.24671	2.92532e-06	0.612838	-1.19907	1.87999e-05	2.04841	-1.17936
151683668	rs60730573	1.83674e-10	-1.3145	-0.746529	3.98186e-07	-1.76152	-0.818951	6.20524e-07	-1.81393	-0.728063
151683779	rs17445892	6.70973e-11	-1.85727	-1.21078	3.14907e-06	0.642268	-1.15479	2.15137e-05	2.13599	-1.1321
151683858	rs60664974	1.90879e-10	-1.27602	-0.746529	4.07224e-07	-1.73907	-0.818951	6.32872e-07	-1.79423	-0.728063
151683868	rs1363424	6.72604e-11	-1.85727	-1.20835	3.15834e-06	0.642268	-1.15185	2.1581e-05	2.13599	-1.12898
151684085	rs374032286	4.30311e-10	-2.03115e-10	-1.20969	1.47658e-06	-2.03115e-10	-1.2699	2.19904e-06	-2.03115e-10	-1.27678
151684323	rs10064093	6.7661e-11	-1.85133	-1.20835	3.24376e-06	0.668954	-1.15185	2.23141e-05	2.1694	-1.12898
151684371	rs56237127	4.39248e-10	0.0601102	-1.24924	8.08263e-07	-0.660312	-1.21219	8.1033e-06	1.25398	-1.22651
151684432	rs17113066	1.8788e-10	-1.29186	-0.746529	4.03457e-07	-1.74836	-0.818951	6.27721e-07	-1.8024	-0.728063
151684573	rs10064171	6.78271e-11	-1.85133	-1.2059	3.2534e-06	0.668954	-1.14888	2.23845e-05	2.1694	-1.12583
151684831	rs79651516	7.50432e-11	-1.93273	-1.0234	2.87636e-07	-1.97248	-0.933208	4.06833e-07	-1.98289	-0.981261
151685160	rs72806361	8.23536e-10	0.478273	-1.03886	2.50594e-07	-1.71442	-1.32914	3.45268e-07	-1.79882	-1.32941
151685224	rs72806362	4.20489e-10	0.0224577	-1.25523	3.75837e-07	-1.31614	-1.32209	4.26816e-07	-1.58815	-1.32806
151685506	rs62394469	1.9351e-10	-0.756792	-1.25207	4.72476e-07	-1.18951	-1.21989	3.6405e-06	0.459362	-1.23204
151685826	rs59408150	1.82434e-10	-1.30835	-0.759453	3.94802e-07	-1.75796	-0.831041	6.1434e-07	-1.81082	-0.741191
151685827	rs60040053	1.88079e-10	-1.27788	-0.759453	4.01891e-07	-1.74016	-0.831041	6.24018e-07	-1.79519	-0.741191
151685875	rs60666977	1.85147e-10	-1.29359	-0.759453	3.98206e-07	-1.74938	-0.831041	6.18984e-07	-1.80329	-0.741191
151686065	rs67686803	1.01408e-10	-1.40709	-1.24795	4.94403e-07	-1.08673	-1.27731	8.94293e-07	-0.907397	-1.26913
151686722	rs1422361	1.99801e-09	1.01317	-0.687454	1.76256e-06	-0.393463	-0.699398	1.45685e-05	1.2515	-0.637442
151686897	rs55664233	4.68961e-10	0.133708	-1.25738	8.45735e-07	-0.600951	-1.22623	8.78652e-06	1.34643	-1.23801
151686969	rs72806363	1.20597e-09	0.478273	-0.657423	3.54945e-07	-1.71442	-0.981006	5.18306e-07	-1.79882	-0.923168
151687679	rs72806364	1.25158e-09	0.420718	-0.562751	3.97211e-07	-1.69488	-0.888033	5.70826e-07	-1.78256	-0.842909
151688232	rs146078418	1.18063e-09	0.430008	-0.630395	3.67903e-07	-1.6981	-0.961468	5.36581e-07	-1.78525	-0.902092
151689284	rs62394475	6.48317e-11	-1.87967	-1.22273	2.79889e-06	0.536898	-1.16731	1.85137e-05	2.00375	-1.15004
151689334	rs1862285	6.54852e-11	-1.87428	-1.21809	2.88942e-06	0.563034	-1.16161	1.92469e-05	2.0366	-1.14405
151689349	rs73279044	1.81615e-10	-1.28396	-0.788342	3.92019e-07	-1.74374	-0.852334	6.01353e-07	-1.79834	-0.77504
151689970	rs62394476	4.46897e-10	0.0774212	-1.24929	8.16891e-07	-0.646373	-1.21551	8.25569e-06	1.27575	-1.22965
151690005	rs62394477	1.76403e-09	0.937118	-0.735952	1.5928e-06	-0.448742	-0.745393	1.27614e-05	1.17246	-0.690835
151690088	rs62394478	4.22367e-10	0.0601102	-1.28843	7.67281e-07	-0.660312	-1.26422	7.73115e-06	1.25398	-1.27352
151690089	rs138987469	6.62071e-10	-2.03115e-10	-0.77882	2.44651e-06	-2.03115e-10	-0.764969	3.72139e-06	-2.03115e-10	-0.750705
151690275	rs11167578	1.80079e-10	-1.28396	-0.796832	3.88907e-07	-1.74374	-0.860304	5.96207e-07	-1.79834	-0.783635
151690331	rs80194771	4.87809e-10	-2.03115e-10	-1.08427	1.83367e-06	-2.03115e-10	-1.05331	2.69558e-06	-2.03115e-10	-1.07319
151691856	rs73279045	1.82237e-10	-1.26804	-0.800852	3.91095e-07	-1.73436	-0.864077	5.98713e-07	-1.79007	-0.787704
151692097	rs4958527	4.28691e-10	0.0774212	-1.29088	7.75647e-07	-0.646373	-1.26732	7.87876e-06	1.27575	-1.27638
151692162	rs116804638	3.73701e-10	-1.35074	-2.42834e-10	1.16529e-06	-1.50666	-2.42834e-10	1.74402e-06	-1.50861	-2.42834e-10
151692742	rs72806368	8.84681e-10	0.574403	-1.06337	2.43416e-07	-1.74506	-1.32756	3.36603e-07	-1.82408	-1.32957
151692939	rs62394479	3.69166e-10	-0.0682759	-1.29467	6.88908e-07	-0.763235	-1.26904	6.53696e-06	1.09187	-1.2792
151693520	rs142146626	7.3142e-10	-2.03115e-10	-0.679206	2.6427e-06	-2.03115e-10	-0.68783	3.79553e-06	-2.03115e-10	-0.730978
151694855	rs80091187	1.23397e-09	0.513335	-0.669537	3.47859e-07	-1.72587	-0.989715	5.08607e-07	-1.80831	-0.932576
151695025	rs67575700	1.15652e-10	-1.23478	-1.28882	3.60586e-07	-1.41839	-1.26127	4.62811e-07	-1.59013	-1.24511
151695518	rs73279051	1.69348e-10	-1.33104	-0.811197	3.76121e-07	-1.77677	-0.860706	5.66321e-07	-1.83826	-0.795137
151695769	rs723427	9.87583e-10	0.720718	-1.09965	2.23691e-07	-1.83421	-1.32291	3.14996e-07	-1.89236	-1.32764
151696166	rs13357566	1.17238e-10	-1.22119	-1.2888	3.5676e-07	-1.43009	-1.26023	4.58146e-07	-1.59989	-1.24548
151696411	rs1363419	1.22436e-09	0.513335	-0.677351	3.45917e-07	-1.72587	-0.995315	5.05537e-07	-1.80831	-0.93863
151696874	rs2348646	1.15508e-10	-1.23478	-1.29007	3.60001e-07	-1.41839	-1.26289	4.61976e-07	-1.59013	-1.24691
151697218	rs113994241	2.34293e-10	-1.81762	-2.42834e-10	1.03338e-06	-1.62679	-2.42834e-10	1.33095e-06	-1.77891	-2.42834e-10
151697266	rs17113078	1.60437e-10	-1.35302	-0.843274	3.60361e-07	-1.78909	-0.891188	5.42543e-07	-1.84857	-0.827715
151697650	rs17446143	1.33638e-09	0.553335	-0.629805	3.53118e-07	-1.73855	-0.962036	5.22146e-07	-1.81875	-0.895864
151698615	rs66579862	1.15508e-10	-1.23478	-1.29007	3.60001e-07	-1.41839	-1.26289	4.61976e-07	-1.59013	-1.24691
151698803	rs72806373	1.24405e-09	0.534249	-0.682311	3.42397e-07	-1.73255	-0.998864	5.00834e-07	-1.81381	-0.942469
151698804	rs56301012	3.33499e-10	-0.1619	-1.30265	6.34176e-07	-0.832525	-1.28253	5.86844e-06	0.995159	-1.29037
151699044	rs17543304	3.04471e-10	-0.25364	-1.30198	6.02955e-07	-0.883903	-1.28164	5.56815e-06	0.941816	-1.28955
151699465	rs7722129	1.15508e-10	-1.23478	-1.29007	3.60001e-07	-1.41839	-1.26289	4.61976e-07	-1.59013	-1.24691
151699834	rs1363418	1.31349e-09	0.593645	-0.687395	3.34953e-07	-1.7509	-1.0025	4.91418e-07	-1.82886	-0.946398
151700329	rs2881985	8.70853e-10	0.566875	-1.0716	2.40963e-07	-1.75598	-1.32676	3.32743e-07	-1.83581	-1.32937
151700346	rs1946226	1.61031e-10	-1.34548	-0.847118	3.60562e-07	-1.78488	-0.894837	5.42331e-07	-1.84506	-0.83162
151700577	rs142704867	2.41526e-10	-1.78722	-2.42834e-10	9.42061e-07	-1.71932	-2.42834e-10	1.28656e-06	-1.81283	-2.42834e-10
151700603	rs55826009	1.23417e-09	0.513335	-0.669375	3.479e-07	-1.72587	-0.989599	5.08671e-07	-1.80831	-0.93245
151701350	rs17543421	1.23417e-09	0.513335	-0.669375	3.479e-07	-1.72587	-0.989599	5.08671e-07	-1.80831	-0.93245
151701597	rs72806376	1.24038e-09	0.536491	-0.687515	3.40885e-07	-1.73326	-1.00258	4.98532e-07	-1.8144	-0.946491
151701598	rs72806378	1.19195e-09	0.436132	-0.626978	3.68041e-07	-1.7002	-0.958986	5.37074e-07	-1.787	-0.899418
151701854	rs28625684	1.12909e-10	-1.25919	-1.28842	3.68646e-07	-1.3968	-1.26075	4.71515e-07	-1.57208	-1.24453
151701942	rs72806379	1.23752e-09	0.513335	-0.666663	3.48578e-07	-1.72587	-0.987652	5.09742e-07	-1.80831	-0.930346
151702070	rs17113089	5.62472e-10	-2.03115e-10	-0.941852	1.93928e-06	-2.03115e-10	-0.997315	3.03749e-06	-2.03115e-10	-0.95377
151702173	rs72806381	3.14414e-10	-0.218201	-1.30528	6.17546e-07	-0.855605	-1.28603	5.80712e-06	0.987838	-1.29356
151702638	rs67427655	1.14003e-10	-1.24704	-1.29093	3.63485e-07	-1.40765	-1.264	4.65565e-07	-1.58116	-1.24815
151703103	rs7704938	6.07056e-11	-1.90728	-1.26088	2.39153e-06	0.422075	-1.20977	1.51893e-05	1.85529	-1.1995
151703815	rs74333069	3.81908e-10	-2.03115e-10	-1.32901	1.39368e-06	-2.03115e-10	-1.32768	2.08967e-06	-2.03115e-10	-1.3278
151703958	rs72806384	1.19827e-09	0.478661	-0.664217	3.41431e-07	-1.74834	-0.985894	5.01028e-07	-1.82745	-0.928447
151704007	rs72806385	1.23113e-09	0.505712	-0.664217	3.45268e-07	-1.73717	-0.985894	5.04467e-07	-1.82061	-0.928447
151704049	rs7726438	6.10576e-11	-1.90149	-1.26088	2.29527e-06	0.380994	-1.20977	1.36981e-05	1.75196	-1.1995
151704052	rs57756164	1.66305e-10	-1.32522	-0.835155	3.62564e-07	-1.79071	-0.883477	5.47974e-07	-1.84686	-0.819467
151704557	rs62394492	3.09058e-10	-0.232887	-1.30778	6.09844e-07	-0.864794	-1.28939	5.07373e-06	0.85588	-1.29661
151704933	rs72806389	1.18875e-09	0.467962	-0.661494	3.50155e-07	-1.72507	-0.983936	5.10556e-07	-1.81073	-0.926332
151705203	rs191675609	1.99472e-10	-1.97852	-2.42834e-10	7.38045e-07	-1.96338	-2.42834e-10	1.16998e-06	-1.90782	-2.42834e-10
151705382	rs62394493	2.96208e-10	-0.274751	-1.30838	5.87347e-07	-0.901563	-1.29021	5.07953e-06	0.857764	-1.29735
151706225	rs56019388	8.77365e-10	0.571336	-1.06861	2.40621e-07	-1.7571	-1.32707	3.36895e-07	-1.82333	-1.32946
151707736	rs117482378	5.95556e-10	-2.03115e-10	-0.884698	2.04495e-06	-2.03115e-10	-0.944259	3.21341e-06	-2.03115e-10	-0.89747
151708019	rs7737302	1.08822e-10	-1.29112	-1.29336	3.70336e-07	-1.3858	-1.26717	4.79856e-07	-1.54738	-1.25169
151708325	rs72806396	8.77976e-10	0.571336	-1.06791	2.40604e-07	-1.7571	-1.32714	3.36889e-07	-1.82333	-1.32948
151708635	rs7704063	1.09087e-10	-1.29112	-1.29093	3.71514e-07	-1.3858	-1.264	4.81558e-07	-1.54738	-1.24815
151709678	rs1035401	1.25386e-09	0.510678	-0.650887	3.48132e-07	-1.73851	-0.976295	5.16391e-07	-1.80761	-0.918081
151709900	rs1035400	1.08567e-10	-1.29112	-1.29571	3.69191e-07	-1.3858	-1.27027	4.78196e-07	-1.54738	-1.25515
151710275	rs115202010	2.73368e-10	-1.66337	-2.42834e-10	7.45292e-07	-1.95361	-2.42834e-10	9.69838e-06	0.207157	-2.42834e-10
151711392	rs2112538	1.23683e-09	0.491753	-0.645642	3.51555e-07	-1.73251	-0.972508	5.21152e-07	-1.80252	-0.913995
151712156	rs138111311	5.40481e-10	-2.03115e-10	-0.981733	2.16347e-06	-2.03115e-10	-0.887919	3.02706e-06	-2.03115e-10	-0.957211
151712286	rs72806400	8.86175e-10	0.589004	-1.07628	2.39561e-07	-1.76233	-1.32624	3.35501e-07	-1.82773	-1.3292
151712287	rs17113105	1.14576e-09	0.410006	-0.640376	3.6247e-07	-1.70574	-0.9687	5.27334e-07	-1.79484	-0.909888
151712525	rs72806402	9.02514e-10	0.610219	-1.07923	2.38168e-07	-1.76852	-1.32589	3.33808e-07	-1.83292	-1.32907
151712952	rs17113106	5.90529e-10	-0.524938	-0.368236	1.2686e-06	-1.01187	-0.409852	1.44417e-06	-1.36397	-0.333302
151713153	rs117404646	3.9083e-10	-2.03115e-10	-1.30592	1.47064e-06	-2.03115e-10	-1.27393	2.16159e-06	-2.03115e-10	-1.29396
151713386	rs147921093	7.31394e-10	-0.679241	-2.42834e-10	1.49166e-06	-1.25974	-2.42834e-10	1.45133e-06	-1.69232	-2.42834e-10
151714361	rs2348647	1.04556e-10	-1.3243	-1.30017	3.77788e-07	-1.35682	-1.27623	4.83185e-07	-1.53031	-1.26185
151714570	rs2348648	1.18063e-09	0.452772	-0.653162	3.51927e-07	-1.72603	-0.977935	5.18163e-07	-1.80242	-0.919852
151715311	rs117969409	6.23074e-10	-2.03115e-10	-0.839527	2.13291e-06	-2.03115e-10	-0.902145	3.35974e-06	-2.03115e-10	-0.852937
151715526	rs17543712	1.1436e-09	0.434064	-0.666323	3.50758e-07	-1.71988	-0.987407	5.15546e-07	-1.79725	-0.930081
151715667	rs1422350	1.74465e-10	-1.26934	-0.84313	3.7429e-07	-1.7513	-0.891051	5.55616e-07	-1.82491	-0.827568
151716079	rs4958300	1.07594e-10	-1.3049	-1.29093	3.66851e-07	-1.39843	-1.264	4.69973e-07	-1.57173	-1.24815
151716695	rs1363415	1.77251e-10	-1.27737	-0.819257	3.81127e-07	-1.75588	-0.868369	5.67101e-07	-1.8287	-0.803321
151716974	rs1363414	1.78648e-10	-1.23757	-0.851207	3.75134e-07	-1.733	-0.907104	5.58938e-07	-1.8097	-0.836817
151717340	rs73280928	1.75213e-10	-1.2933	-0.814892	3.79273e-07	-1.76491	-0.86422	5.65398e-07	-1.83614	-0.798889
151717918	rs68155174	1.03923e-10	-1.33718	-1.29336	3.78087e-07	-1.36509	-1.26717	4.72153e-07	-1.56356	-1.25169
151718023	rs73280931	1.75213e-10	-1.2933	-0.814892	3.79273e-07	-1.76491	-0.86422	5.65398e-07	-1.83614	-0.798889
151718049	rs72808303	7.58816e-10	0.427888	-1.07032	2.48511e-07	-1.725	-1.3269	3.44914e-07	-1.79985	-1.32941
151718431	rs73280933	1.79462e-10	-1.26934	-0.814892	3.84469e-07	-1.7513	-0.86422	5.71781e-07	-1.82491	-0.798889
151718743	rs11959224	1.02746e-10	-1.34857	-1.29336	3.82363e-07	-1.35384	-1.26717	4.76555e-07	-1.55428	-1.25169
151719391	rs6876461	1.0578e-10	-1.32569	-1.28714	3.76933e-07	-1.37623	-1.25909	4.72069e-07	-1.57274	-1.24269
151722679	rs370803136	6.70996e-10	-2.03115e-10	-0.76543	2.21848e-06	-2.03115e-10	-0.86281	3.48482e-06	-2.03115e-10	-0.816387
151725502	rs375588261	5.31239e-10	-2.03115e-10	-0.998981	2.12177e-06	-2.03115e-10	-0.907381	2.9735e-06	-2.03115e-10	-0.975064
151726488	rs60161211	1.75033e-10	-1.33154	-0.777682	3.8465e-07	-1.78625	-0.828805	5.77005e-07	-1.85359	-0.761115
151727045	rs185953579	1.98254e-10	-1.98465	-2.42834e-10	7.26915e-07	-1.97858	-2.42834e-10	1.0964e-06	-1.97277	-2.42834e-10
151727891	rs4958529	1.02272e-10	-1.34857	-1.29798	3.80032e-07	-1.35384	-1.27329	4.73302e-07	-1.55428	-1.25854
151727919	rs56656211	1.76072e-10	-1.33844	-0.764859	3.87902e-07	-1.79005	-0.816587	5.82761e-07	-1.85668	-0.748102
151728177	rs61522636	1.79123e-10	-1.33844	-0.747679	3.94308e-07	-1.79005	-0.800207	5.93008e-07	-1.85668	-0.730671
151728477	rs140944047	3.97595e-10	-2.03115e-10	-1.28876	1.44938e-06	-2.03115e-10	-1.28849	2.20739e-06	-2.03115e-10	-1.27299
151728607	rs72808307	1.01046e-09	0.325746	-0.681775	3.61645e-07	-1.67824	-0.998481	5.23353e-07	-1.77025	-0.942054
151728631	rs766895	1.01046e-09	0.325746	-0.681775	3.61645e-07	-1.67824	-0.998481	5.23353e-07	-1.77025	-0.942054
151729224	rs73280942	1.7694e-10	-1.34607	-0.752313	3.90933e-07	-1.79422	-0.804626	5.88232e-07	-1.86006	-0.735372
151729454	rs7703937	1.06093e-10	-1.31652	-1.29336	3.74208e-07	-1.3754	-1.26717	4.81002e-07	-1.545	-1.25169
151729697	rs62394495	1.81419e-10	-0.748574	-1.32481	3.90214e-07	-1.286	-1.31469	2.48359e-06	0.163854	-1.31895
151730104	rs17446807	1.47319e-10	-0.957373	-1.32422	3.85305e-07	-1.29969	-1.31366	2.64974e-06	0.227739	-1.31808
151730255	rs114133296	9.77648e-10	0.292327	-0.681369	3.66337e-07	-1.66564	-0.998191	5.37875e-07	-1.74319	-0.94174
151730307	rs72808310	1.02731e-09	0.163605	-0.5031	4.57821e-07	-1.61486	-0.826047	6.60626e-07	-1.69876	-0.780611
151731007	rs17446828	1.08999e-10	-1.30118	-1.28167	3.75383e-07	-1.38734	-1.2521	4.74783e-07	-1.57475	-1.23495
151731132	rs56741013	1.71912e-10	-1.35365	-0.773561	3.81515e-07	-1.79836	-0.82488	5.73765e-07	-1.8634	-0.756933
151731277	rs17113138	1.05519e-10	-1.31652	-1.29878	3.71528e-07	-1.3754	-1.27436	4.77142e-07	-1.545	-1.25975
151732441	rs17113141	1.74338e-10	-1.33844	-0.774753	3.86823e-07	-1.79005	-0.819374	5.7756e-07	-1.85668	-0.757068
151732655	rs59086178	1.70898e-10	-1.34607	-0.787056	3.80693e-07	-1.79422	-0.831169	5.68458e-07	-1.86006	-0.769566
151733019	rs56221251	1.04021e-10	-1.32545	-1.30415	3.83129e-07	-1.33938	-1.27964	4.85605e-07	-1.51957	-1.26759
151733038	rs62394496	1.86518e-10	-0.718688	-1.32698	3.97603e-07	-1.26348	-1.31845	2.57504e-06	0.203195	-1.32213
151733056	rs17113145	1.02446e-10	-1.3407	-1.30415	3.78372e-07	-1.35187	-1.27964	4.8299e-07	-1.52497	-1.26759
151733256	rs142089930	1.9877e-10	-1.98204	-2.42834e-10	7.78089e-07	-1.91055	-2.42834e-10	1.24667e-06	-1.84433	-2.42834e-10
151733907	rs183946978	3.96107e-10	-2.03115e-10	-1.29251	1.39648e-06	-2.03115e-10	-1.32567	2.13422e-06	-2.03115e-10	-1.3067
151734109	rs1010254	1.05061e-10	-1.31652	-1.30313	3.70099e-07	-1.3754	-1.27822	4.74164e-07	-1.545	-1.26601
151734471	rs6870097	1.06186e-10	-1.30485	-1.30415	3.65515e-07	-1.38644	-1.27964	4.68997e-07	-1.55437	-1.26759
151734701	rs6870816	1.04417e-10	-1.32056	-1.30525	3.64616e-07	-1.38736	-1.28118	4.65822e-07	-1.55945	-1.2693
151735124	rs6896780	1.04443e-10	-1.31652	-1.30903	3.6702e-07	-1.3754	-1.28657	4.69758e-07	-1.545	-1.27534
151735198	rs149139046	5.84586e-10	-2.03115e-10	-0.903288	1.93821e-06	-2.03115e-10	-0.997866	3.11293e-06	-2.03115e-10	-0.929238
151735220	rs143268025	4.33776e-10	-1.20166	-2.42834e-10	8.13723e-07	-1.86577	-2.42834e-10	1.22355e-06	-1.86305	-2.42834e-10
151735259	rs62394497	1.39589e-10	-1.00898	-1.32651	3.68031e-07	-1.34171	-1.31751	2.44769e-06	0.151697	-1.32136
151735407	rs60548470	1.76179e-10	-1.32382	-0.778869	3.88419e-07	-1.78198	-0.82332	5.78935e-07	-1.85012	-0.761249
151735598	rs141510711	5.25836e-10	-2.03115e-10	-1.0092	2.09867e-06	-2.03115e-10	-0.918328	2.94652e-06	-2.03115e-10	-0.984178
151735656	rs80053178	3.15765e-10	-1.51919	-2.42834e-10	7.28089e-07	-1.97696	-2.42834e-10	1.08891e-06	-1.97963	-2.42834e-10
151736565	rs10043555	1.80906e-10	-1.33154	-0.744678	3.99664e-07	-1.78625	-0.790517	5.97314e-07	-1.85359	-0.726523
151736744	rs17113158	5.89109e-10	-2.03115e-10	-0.895582	2.02434e-06	-2.03115e-10	-0.954384	3.17912e-06	-2.03115e-10	-0.908197
151737056	rs1002798	1.79387e-10	-1.33154	-0.75311	3.96442e-07	-1.78625	-0.79861	5.92222e-07	-1.85359	-0.735085
151737122	rs78259450	7.31865e-10	-2.03115e-10	-0.678596	2.75075e-06	-2.03115e-10	-0.647758	3.79363e-06	-2.03115e-10	-0.731478
151737519	rs55696736	1.86306e-10	-0.718688	-1.32812	3.96608e-07	-1.26348	-1.32095	2.56984e-06	0.203195	-1.32415
151737559	rs17447016	1.25486e-09	0.348873	-0.488287	4.13432e-07	-1.68634	-0.856549	6.15145e-07	-1.76116	-0.789538
151738437	rs10223089	5.59269e-11	-1.97849	-1.27166	1.25439e-06	-0.220774	-1.2122	6.13622e-06	0.96141	-1.212
151738490	rs10223090	1.82171e-10	-1.36119	-0.70806	4.08987e-07	-1.80244	-0.751259	6.10462e-07	-1.8667	-0.691643
151738612	rs2161291	5.44028e-11	-1.98045	-1.29733	1.1726e-06	-0.24611	-1.25429	6.37677e-06	1.03828	-1.25042
151738746	rs10223235	5.64807e-10	-0.00967229	-0.928037	7.14618e-07	-1.07847	-0.917165	4.21045e-06	0.257	-0.884233
151738883	rs138378181	6.00928e-10	-2.03115e-10	-0.875718	2.14668e-06	-2.03115e-10	-0.895707	3.21038e-06	-2.03115e-10	-0.898413
151739218	rs2016865	5.45319e-11	-1.97555	-1.29986	1.30906e-06	-0.132132	-1.25819	7.47658e-06	1.20139	-1.25442
151739333	rs1006969	5.43555e-11	-1.98004	-1.29861	1.15157e-06	-0.262255	-1.25625	6.21938e-06	1.0153	-1.25243
151739471	rs2112537	1.72888e-10	-1.36119	-0.760363	3.8888e-07	-1.80244	-0.801671	5.78947e-07	-1.8667	-0.744647
151739672	rs9324725	5.47624e-10	-0.049492	-0.919112	6.79802e-07	-1.13746	-0.90812	3.77747e-06	0.139088	-0.874836
151740097	rs4552577	5.44169e-11	-1.9815	-1.29602	1.14993e-06	-0.267626	-1.25231	6.2109e-06	1.00989	-1.24839
151740367	rs149475880	5.81792e-10	-2.03115e-10	-0.90808	2.25865e-06	-2.03115e-10	-0.844862	3.32347e-06	-2.03115e-10	-0.863793
151740606	rs4552578	5.49926e-11	-1.9765	-1.29049	1.26687e-06	-0.180747	-1.24233	7.02435e-06	1.12428	-1.23969
151740667	rs144453792	7.38051e-10	-0.67018	-2.42834e-10	1.84672e-06	-1.04622	-2.42834e-10	9.45829e-05	2.48467	-2.42834e-10
151740701	rs12110035	5.45632e-11	-1.9815	-1.29334	1.15459e-06	-0.267626	-1.24826	6.23672e-06	1.00989	-1.24424
151740939	rs114626875	1.32759e-09	0.292327	-0.375402	4.85465e-07	-1.66564	-0.716637	7.13577e-07	-1.74319	-0.659076
151741037	rs55920366	1.36321e-09	0.348873	-0.405471	4.40135e-07	-1.68634	-0.793961	6.57602e-07	-1.76116	-0.722798
151741858	rs72808320	9.74274e-10	0.503599	-0.8961	2.46854e-07	-1.73833	-1.32026	3.49005e-07	-1.80583	-1.31164
151741947	rs62394500	5.36816e-10	-0.0915031	-0.897035	6.7617e-07	-1.16519	-0.885753	3.69971e-06	0.0950673	-0.851614
151742571	rs918462	5.3918e-10	-0.0915031	-0.89264	6.79187e-07	-1.16519	-0.881301	3.71684e-06	0.0950673	-0.846994
151742652	rs918461	5.47441e-11	-1.98241	-1.28911	1.13727e-06	-0.289005	-1.242	6.10199e-06	0.981638	-1.23783
151742696	rs918460	5.47441e-11	-1.98241	-1.28911	1.13727e-06	-0.289005	-1.242	6.10199e-06	0.981638	-1.23783
151742736	rs72808322	1.3462e-09	0.348873	-0.418024	4.35953e-07	-1.68634	-0.803508	6.50951e-07	-1.76116	-0.732962
151742770	rs72808323	2.29891e-10	-1.83659	-2.42834e-10	1.44157e-06	-1.2939	-2.42834e-10	1.5627e-06	-1.61839	-2.42834e-10
151742995	rs72808324	1.2645e-09	0.289227	-0.420984	4.38452e-07	-1.67838	-0.805756	6.56899e-07	-1.74967	-0.735356
151743223	rs10059148	5.49884e-11	-1.98241	-1.28466	1.14468e-06	-0.289005	-1.2355	6.14267e-06	0.981638	-1.23118
151743366	rs62394501	1.65002e-10	-0.843759	-1.32448	3.69062e-07	-1.34355	-1.31287	2.53133e-06	0.18128	-1.31734
151743571	rs138934875	4.23041e-10	-2.03115e-10	-1.22672	1.54023e-06	-2.03115e-10	-1.2277	2.30095e-06	-2.03115e-10	-1.23148
151743770	rs62394502	5.47253e-11	-1.98241	-1.28946	1.1367e-06	-0.289005	-1.2425	6.09883e-06	0.981638	-1.23834
151743811	rs72808326	1.34045e-09	0.369101	-0.442534	4.24867e-07	-1.69352	-0.822088	6.34241e-07	-1.76737	-0.752759
151743915	rs114309942	1.34045e-09	0.369101	-0.442534	4.24867e-07	-1.69352	-0.822088	6.34241e-07	-1.76737	-0.752759
151744017	rs78236237	3.83523e-10	-2.03115e-10	-1.32479	1.39786e-06	-2.03115e-10	-1.32469	2.08881e-06	-2.03115e-10	-1.32821
151744073	rs55655970	5.44426e-11	-1.98241	-1.29464	1.1298e-06	-0.289005	-1.24858	6.05206e-06	0.981638	-1.24604
151744560	rs61254880	5.47101e-11	-1.98242	-1.28973	1.16181e-06	-0.26771	-1.24194	6.11545e-06	0.985698	-1.23968
151744636	rs61579841	5.45769e-11	-1.98241	-1.29217	1.13568e-06	-0.289005	-1.24339	6.08262e-06	0.981638	-1.241
151745065	rs11950114	1.65002e-10	-0.843759	-1.32448	3.69062e-07	-1.34355	-1.31287	2.53133e-06	0.18128	-1.31734
151745541	rs10477015	5.36816e-10	-0.0915031	-0.897035	6.7617e-07	-1.16519	-0.885753	3.69971e-06	0.0950673	-0.851614
151745687	rs10477016	5.36816e-10	-0.0915031	-0.897035	6.7617e-07	-1.16519	-0.885753	3.69971e-06	0.0950673	-0.851614
151745833	rs1592895	5.48774e-11	-1.98255	-1.28654	1.15323e-06	-0.278834	-1.23823	6.26978e-06	1.00491	-1.23397
151746076	rs79617533	1.7558e-10	-1.41995	-0.686145	4.04925e-07	-1.83357	-0.730113	6.0889e-07	-1.89148	-0.669443
151746085	rs1592896	1.31181e-09	0.369101	-0.464131	4.17997e-07	-1.69352	-0.838392	6.23307e-07	-1.76737	-0.77015
151746145	rs62394506	1.65055e-10	-0.843759	-1.32415	3.69275e-07	-1.34355	-1.3123	2.53259e-06	0.18128	-1.31684
151746206	rs145104317	2.91726e-10	-1.59838	-2.42834e-10	7.41332e-07	-1.95894	-2.42834e-10	1.08659e-06	-1.98176	-2.42834e-10
151746310	rs72808328	1.30804e-09	0.369101	-0.46701	4.17091e-07	-1.69352	-0.84056	6.21866e-07	-1.76737	-0.772464
151746451	rs62394507	5.48424e-11	-1.98319	-1.28654	1.11756e-06	-0.310248	-1.23823	5.9557e-06	0.953521	-1.23397
151746569	rs72808330	1.32015e-09	0.387563	-0.476255	4.11538e-07	-1.69997	-0.847515	6.13839e-07	-1.77294	-0.779889
151746734	rs11954622	5.48424e-11	-1.98319	-1.28654	1.11756e-06	-0.310248	-1.23823	5.9557e-06	0.953521	-1.23397
151747050	rs141314942	6.81046e-10	-2.03115e-10	-0.750563	2.47654e-06	-2.03115e-10	-0.752767	3.55099e-06	-2.03115e-10	-0.797574
151748808	rs991637	1.26377e-09	0.387563	-0.519905	3.98312e-07	-1.69997	-0.880181	5.92773e-07	-1.77294	-0.81481
151748849	rs991636	5.56066e-11	-1.98219	-1.2737	1.14532e-06	-0.304039	-1.21991	6.07534e-06	0.954685	-1.21525
151748921	rs991635	1.30066e-09	0.387563	-0.491125	4.0697e-07	-1.69997	-0.858676	6.06564e-07	-1.77294	-0.791812
151749200	rs991634	5.4807e-11	-1.98383	-1.28654	1.09422e-06	-0.331355	-1.23823	5.79137e-06	0.925541	-1.23397
151749686	rs58797938	4.15189e-10	-2.03115e-10	-1.24546	1.5025e-06	-2.03115e-10	-1.2525	2.21398e-06	-2.03115e-10	-1.27001
151749774	rs115672114	1.33142e-09	0.426563	-0.506753	3.96923e-07	-1.71327	-0.870369	5.92206e-07	-1.78439	-0.804312
151749816	rs145571675	1.31991e-09	0.426563	-0.515439	3.94357e-07	-1.71327	-0.876853	5.88112e-07	-1.78439	-0.811248
151749891	rs34598240	5.46793e-11	-1.98434	-1.28836	1.06866e-06	-0.352327	-1.24089	5.61701e-06	0.897697	-1.2367
151749902	rs56093149	1.66014e-10	-0.839349	-1.32277	3.76819e-07	-1.32573	-1.30989	2.48055e-06	0.158442	-1.31476
151750378	rs75674626	6.5016e-10	-2.03115e-10	-0.796974	2.46066e-06	-2.03115e-10	-0.759199	3.672e-06	-2.03115e-10	-0.764066
151750431	rs56261934	1.33282e-09	0.445244	-0.524385	3.89308e-07	-1.7195	-0.883518	5.80821e-07	-1.78973	-0.818381
151750439	rs55693068	9.15114e-10	0.486921	-0.942066	2.46762e-07	-1.73304	-1.32592	3.47671e-07	-1.80132	-1.31998
151750504	rs4958530	5.48195e-11	-1.98472	-1.28543	1.05112e-06	-0.373162	-1.23661	5.48752e-06	0.86999	-1.23232
151750846	rs7713838	5.05344e-10	-0.130979	-0.917974	6.45049e-07	-1.19109	-0.906967	3.4724e-06	0.0536825	-0.873638
151751145	rs116841993	5.87027e-10	-2.03115e-10	-0.899122	2.01769e-06	-2.03115e-10	-0.957676	3.16805e-06	-2.03115e-10	-0.911685
151751395	rs17544364	3.17764e-10	-1.51288	-2.42834e-10	7.22203e-07	-1.98508	-2.42834e-10	1.20518e-06	-1.87817	-2.42834e-10
151751433	rs17447280	1.62891e-10	-0.857982	-1.32313	3.66017e-07	-1.3542	-1.31051	2.48724e-06	0.161668	-1.3153
151751720	rs1422354	5.47275e-11	-1.98496	-1.28686	1.02923e-06	-0.393862	-1.23696	5.32803e-06	0.842419	-1.23424
151751857	rs1422352	5.48086e-11	-1.98496	-1.28538	1.03147e-06	-0.393862	-1.23478	5.3398e-06	0.842419	-1.23203
151751880	rs6579934	5.05111e-10	-0.130979	-0.918436	6.47526e-07	-1.19109	-0.903135	3.47362e-06	0.0536825	-0.873288
151752375	rs115786190	6.06112e-10	-0.867128	-2.42834e-10	7.94517e-07	-1.88965	-2.42834e-10	1.08729e-06	-1.98111	-2.42834e-10
151752447	rs1363417	5.58056e-11	-1.98507	-1.26725	9.74682e-07	-0.476321	-1.20895	5.49419e-06	0.844745	-1.20586
151752458	rs1363416	5.58119e-11	-1.98496	-1.26725	9.94531e-07	-0.456162	-1.20895	5.64785e-06	0.87233	-1.20586
151752773	rs76857681	3.2389e-10	-1.49379	-2.42834e-10	7.30749e-07	-1.97332	-2.42834e-10	1.08633e-06	-1.982	-2.42834e-10
151753602	rs994615	5.54223e-11	-1.98507	-1.27414	1.02695e-06	-0.414426	-1.21862	5.28114e-06	0.814985	-1.21564
151754313	rs59339342	1.65032e-10	-1.40567	-0.762386	3.79037e-07	-1.82613	-0.80362	5.66937e-07	-1.88561	-0.746699
151754660	rs1422349	5.58721e-11	-1.98505	-1.26608	1.01556e-06	-0.434854	-1.20933	5.19675e-06	0.787687	-1.20446
151754845	rs1422348	1.14906e-10	-1.66946	-0.860613	4.00806e-07	-1.7573	-0.81661	1.02358e-06	-1.25981	-0.781685
151754989	rs1363413	1.26618e-09	0.466393	-0.596826	3.66485e-07	-1.72643	-0.937001	5.45188e-07	-1.79567	-0.875756
151755461	rs72808338	1.33907e-09	0.466393	-0.540856	3.81916e-07	-1.72643	-0.895756	5.69864e-07	-1.79567	-0.831488
151755462	rs6860799	5.67213e-11	-1.98499	-1.25105	1.05478e-06	-0.417339	-1.18895	5.39426e-06	0.804217	-1.18368
151755922	rs73280996	2.49293e-10	-0.433061	-1.3225	3.7339e-07	-1.32727	-1.31749	5.15239e-07	-1.40105	-1.32688
151756016	rs4958301	5.60118e-11	-1.97366	-1.27497	8.38251e-07	-0.616217	-1.21985	5.29577e-06	0.815431	-1.21332
151756225	rs6866637	1.23499e-10	-1.95138	-0.506586	1.21305e-06	-0.759084	-0.70741	5.89414e-06	0.401403	-0.692247
151756309	rs55917590	7.2196e-09	1.93975	-0.329389	3.52867e-07	-1.92671	-0.774583	5.68032e-07	-1.96206	-0.66832
151756407	rs55726523	4.37398e-09	1.96601	-0.856771	2.4413e-07	-1.92987	-1.13982	3.75227e-07	-1.96402	-1.081
151756408	rs6866565	1.19639e-10	-1.93407	-0.555645	9.16612e-07	-0.992652	-0.75405	4.46668e-06	0.151728	-0.719885
151756636	rs55689355	9.62551e-09	2.71984	-0.821858	2.41564e-07	-1.9843	-1.09595	3.80366e-07	-1.97237	-1.05905
151756719	rs17544525	1.06354e-08	2.64837	-0.650615	2.64328e-07	-1.98362	-1.00657	4.30242e-07	-1.97121	-0.936995
151756828	rs56091570	3.38462e-09	1.4673	-0.6145	2.9926e-07	-1.88455	-0.981518	4.49652e-07	-1.95466	-0.90942
151756995	rs2194085	1.6449e-10	-1.02155	-1.1498	3.86627e-07	-1.43787	-1.17205	3.12022e-06	0.224563	-1.15146
151757858	rs957211	6.04182e-09	2.02838	-0.596111	2.84771e-07	-1.94705	-0.968653	4.49589e-07	-1.96893	-0.895297
151757965	rs1363411	1.43045e-10	-1.95098	-0.360054	1.74332e-06	-0.631058	-0.472779	8.52423e-06	0.566887	-0.488777
151758322	rs61414607	1.02715e-10	-1.44699	-1.19525	2.60332e-07	-1.85714	-1.14829	3.40059e-07	-1.94292	-1.20052
151758452	rs10515658	5.74369e-09	1.97777	-0.596111	2.86227e-07	-1.94195	-0.968653	4.51112e-07	-1.96555	-0.895297
151759695	rs72808345	6.42273e-09	2.00183	-0.508428	3.0386e-07	-1.94442	-0.906404	4.82079e-07	-1.9672	-0.827255
151759901	rs2348421	5.65171e-09	1.98358	-0.618058	2.79634e-07	-1.94991	-0.983999	4.46789e-07	-1.95832	-0.912146
151759909	rs2348422	5.63755e-09	1.98358	-0.620567	2.79145e-07	-1.94991	-0.985748	4.45931e-07	-1.95832	-0.914068
151760275	rs56035552	6.00849e-09	2.05258	-0.625849	2.78272e-07	-1.94936	-0.989423	4.38792e-07	-1.97042	-0.91811
151760283	rs888878	6.10695e-09	2.07686	-0.633872	2.76106e-07	-1.95161	-0.994994	4.3549e-07	-1.97185	-0.924239
151760320	rs2348423	1.35329e-10	-1.92831	-0.438176	1.43011e-06	-0.753121	-0.54876	6.58603e-06	0.380799	-0.56065
151760425	rs888877	5.90031e-09	2.00183	-0.593266	2.86092e-07	-1.94442	-0.966657	4.51355e-07	-1.9672	-0.893107
151760491	rs72808347	5.80274e-09	2.00183	-0.60994	2.8277e-07	-1.94442	-0.978335	4.45608e-07	-1.9672	-0.905923
151761434	rs62394514	4.95279e-10	-1.06907	-2.42834e-10	1.40752e-06	-1.3178	-2.42834e-10	1.64259e-06	-1.56853	-2.42834e-10
151761686	rs111302028	5.0853e-09	1.89103	-0.631111	2.7944e-07	-1.94152	-0.993078	4.34842e-07	-1.97544	-0.922131
151761779	rs72808348	6.05801e-09	2.00089	-0.565949	2.88032e-07	-1.95691	-0.947403	4.5739e-07	-1.975	-0.872017
151762153	rs56245652	5.77689e-09	2.01854	-0.631111	2.76181e-07	-1.95325	-0.993078	4.36178e-07	-1.97238	-0.922131
151762449	rs111899413	5.91824e-09	2.04271	-0.631111	2.75597e-07	-1.95537	-0.993078	4.35601e-07	-1.9737	-0.922131
151762570	rs141463741	5.99109e-09	2.08648	-0.662643	2.68683e-07	-1.959	-1.01485	4.24337e-07	-1.9759	-0.946129
151762572	rs149568676	5.99109e-09	2.08648	-0.662643	2.68683e-07	-1.959	-1.01485	4.24337e-07	-1.9759	-0.946129
151762785	rs56125782	6.2107e-09	2.09371	-0.633872	2.73915e-07	-1.95957	-0.994994	4.3358e-07	-1.97624	-0.924239
151762804	rs56382127	6.37962e-09	2.12054	-0.633872	2.73347e-07	-1.96165	-0.994994	4.33059e-07	-1.97744	-0.924239
151763006	rs112747766	2.15226e-10	-1.9025	-2.42834e-10	7.22347e-07	-1.98488	-2.42834e-10	1.08323e-06	-1.98485	-2.42834e-10
151763170	rs55761989	6.01497e-09	2.06939	-0.641572	2.72993e-07	-1.95761	-1.00033	4.31547e-07	-1.97507	-0.930111
151763272	rs10042796	1.10685e-10	-1.39526	-1.17224	2.73054e-07	-1.83349	-1.12423	3.52105e-07	-1.93138	-1.17725
151763278	rs10045708	1.13098e-10	-1.40278	-1.14315	2.81159e-07	-1.83728	-1.09118	3.61518e-07	-1.93363	-1.14861
151763395	rs72791404	5.85665e-09	2.04271	-0.641572	2.73606e-07	-1.95537	-1.00033	4.32139e-07	-1.9737	-0.930111
151763931	rs72791406	6.33069e-09	2.12054	-0.641572	2.71893e-07	-1.96165	-1.00033	4.30523e-07	-1.97744	-0.930111
151764032	rs72791407	6.33069e-09	2.12054	-0.641572	2.71893e-07	-1.96165	-1.00033	4.30523e-07	-1.97744	-0.930111
151764118	rs72791408	6.26533e-09	2.12054	-0.651949	2.69952e-07	-1.96165	-1.00749	4.27136e-07	-1.97744	-0.93801
151764242	rs72791409	6.46977e-09	2.14501	-0.644311	2.70888e-07	-1.96346	-1.00222	4.29189e-07	-1.97846	-0.932198
151764437	rs72791410	6.46977e-09	2.14501	-0.644311	2.70888e-07	-1.96346	-1.00222	4.29189e-07	-1.97846	-0.932198
151764658	rs72791411	5.7291e-09	2.0624	-0.68328	2.65436e-07	-1.95703	-1.02898	4.18258e-07	-1.97472	-0.961738
151764664	rs55715312	5.59318e-09	2.03839	-0.68328	2.65977e-07	-1.955	-1.02898	4.18782e-07	-1.97347	-0.961738
151764812	rs10515660	6.43908e-09	2.14501	-0.649065	2.7e-07	-1.96346	-1.00551	4.27639e-07	-1.97846	-0.935816
151764823	rs113717230	2.55325e-10	-1.73165	-2.42834e-10	1.42206e-06	-1.30753	-2.42834e-10	1.5956e-06	-1.59755	-2.42834e-10
151764869	rs10515661	6.54713e-09	2.16955	-0.656964	2.68068e-07	-1.96519	-1.01095	4.24678e-07	-1.97941	-0.94182
151765262	rs72791413	5.98685e-09	2.08281	-0.659677	2.67686e-07	-1.96476	-1.01282	4.24105e-07	-1.9787	-0.943879
151765271	rs72791415	6.16787e-09	2.10716	-0.654246	2.68236e-07	-1.96644	-1.00908	4.25463e-07	-1.97962	-0.939755
151765489	rs2348424	1.30749e-10	-1.91014	-0.490776	1.23352e-06	-0.851824	-0.597938	5.47756e-06	0.245304	-0.609447
151765866	rs1156932	6.43908e-09	2.14501	-0.649065	2.7e-07	-1.96346	-1.00551	4.27639e-07	-1.97846	-0.935816
151765879	rs1156933	6.43908e-09	2.14501	-0.649065	2.7e-07	-1.96346	-1.00551	4.27639e-07	-1.97846	-0.935816
151766087	rs1156934	1.3331e-10	-1.9056	-0.475918	1.22929e-06	-0.869136	-0.584058	5.42011e-06	0.220989	-0.595675
151766276	rs2348425	5.51281e-09	1.98724	-0.646604	2.70252e-07	-1.96422	-1.00381	4.26532e-07	-1.98293	-0.933944
151766284	rs1319549	5.39686e-09	1.96324	-0.643864	2.71246e-07	-1.96245	-1.00191	4.27677e-07	-1.98233	-0.931857
151766400	rs4392608	6.01605e-09	2.06939	-0.641393	2.73027e-07	-1.95761	-1.0002	4.31605e-07	-1.97507	-0.929975
151766420	rs2348426	6.48867e-09	2.14501	-0.641393	2.71435e-07	-1.96346	-1.0002	4.30144e-07	-1.97846	-0.929975
151766464	rs79071151	6.33182e-09	2.12054	-0.641393	2.71927e-07	-1.96165	-1.0002	4.30582e-07	-1.97744	-0.929975
151766738	rs1541651	6.33182e-09	2.12054	-0.641393	2.71927e-07	-1.96165	-1.0002	4.30582e-07	-1.97744	-0.929975
151766805	rs1541652	6.48867e-09	2.14501	-0.641393	2.71435e-07	-1.96346	-1.0002	4.30144e-07	-1.97846	-0.929975
151766890	rs1541653	6.52271e-09	2.14501	-0.636161	2.72421e-07	-1.96346	-0.996581	4.31864e-07	-1.97846	-0.925985
151767124	rs1422356	6.54075e-09	2.14501	-0.633398	2.72943e-07	-1.96346	-0.994666	4.32775e-07	-1.97846	-0.923877
151767156	rs80126375	7.16088e-10	-2.03115e-10	-0.70039	2.55666e-06	-2.03115e-10	-0.720929	3.93226e-06	-2.03115e-10	-0.695587
151767333	rs72791419	6.54075e-09	2.14501	-0.633398	2.72943e-07	-1.96346	-0.994666	4.32775e-07	-1.97846	-0.923877
151767513	rs10515662	6.36504e-09	2.12054	-0.636161	2.72914e-07	-1.96165	-0.996581	4.32303e-07	-1.97744	-0.925985
151767658	rs982418	6.57527e-09	2.14501	-0.628134	2.73942e-07	-1.96346	-0.991011	4.34519e-07	-1.97846	-0.919856
151767930	rs982419	1.33933e-10	-1.90093	-0.475918	1.20835e-06	-0.886314	-0.584058	5.29063e-06	0.19681	-0.595675
151768248	rs1363420	6.6977e-09	2.14501	-0.609686	2.77486e-07	-1.96346	-0.978158	4.40701e-07	-1.97846	-0.905728
151768372	rs1363421	6.73558e-09	2.14501	-0.604046	2.78583e-07	-1.96346	-0.974213	4.42614e-07	-1.97846	-0.901398
151768621	rs10515663	6.78924e-09	2.14501	-0.596111	2.80136e-07	-1.96346	-0.968653	4.45322e-07	-1.97846	-0.895297
151768702	rs79782550	4.38999e-10	-2.03115e-10	-1.1897	1.67045e-06	-2.03115e-10	-1.14654	2.37939e-06	-2.03115e-10	-1.19796
151768955	rs10476783	1.34636e-10	-1.94722	-0.424403	1.71435e-06	-0.584732	-0.535866	7.55986e-06	0.505906	-0.547855
151769008	rs72791420	6.66107e-09	2.12054	-0.590701	2.81711e-07	-1.96165	-0.964855	4.47637e-07	-1.97744	-0.891131
151769017	rs72791421	6.66107e-09	2.12054	-0.590701	2.81711e-07	-1.96165	-0.964855	4.47637e-07	-1.97744	-0.891131
151769637	rs72791422	6.82608e-09	2.14501	-0.590701	2.81202e-07	-1.96346	-0.964855	4.47181e-07	-1.97846	-0.891131
151769739	rs72791423	6.66107e-09	2.12054	-0.590701	2.81711e-07	-1.96165	-0.964855	4.47637e-07	-1.97744	-0.891131
151769818	rs7721132	2.8449e-10	-1.62349	-2.42834e-10	8.42082e-07	-1.83151	-2.42834e-10	1.19259e-06	-1.88868	-2.42834e-10
151770133	rs118114024	3.81764e-10	-2.03115e-10	-1.32939	1.39598e-06	-2.03115e-10	-1.32603	2.08773e-06	-2.03115e-10	-1.32873
151770452	rs72791424	6.82608e-09	2.14501	-0.590701	2.81202e-07	-1.96346	-0.964855	4.47181e-07	-1.97846	-0.891131
151770646	rs72791425	6.80859e-09	2.14501	-0.593266	2.80696e-07	-1.96346	-0.966657	4.46299e-07	-1.97846	-0.893107
151770988	rs55911705	6.87439e-09	2.14501	-0.583648	2.82717e-07	-1.96346	-0.95948	4.52674e-07	-1.97846	-0.878924
151770989	rs56074869	6.87439e-09	2.14501	-0.583648	2.82717e-07	-1.96346	-0.95948	4.52674e-07	-1.97846	-0.878924
151771103	rs982714	6.80859e-09	2.14501	-0.593266	2.80696e-07	-1.96346	-0.966657	4.46299e-07	-1.97846	-0.893107
151771131	rs73799615	5.71345e-10	-2.03115e-10	-0.926201	1.93064e-06	-2.03115e-10	-1.00178	3.04326e-06	-2.03115e-10	-0.951872
151771186	rs982715	6.97774e-09	2.16955	-0.593266	2.80209e-07	-1.96519	-0.966657	4.45877e-07	-1.97941	-0.893107
151771356	rs982716	6.47031e-09	2.16955	-0.668767	2.67517e-07	-1.96519	-1.01301	4.23556e-07	-1.97941	-0.944465
151771375	rs182211154	1.26543e-09	-2.03115e-10	-0.131028	3.58133e-06	-2.03115e-10	-0.383897	6.58718e-06	-2.03115e-10	-0.179677
151771673	rs4958303	6.78924e-09	2.14501	-0.596111	2.80136e-07	-1.96346	-0.968653	4.45322e-07	-1.97846	-0.895297
151771838	rs4958531	6.80859e-09	2.14501	-0.593266	2.80696e-07	-1.96346	-0.966657	4.46299e-07	-1.97846	-0.893107
151771852	rs4958532	6.78924e-09	2.14501	-0.596111	2.80136e-07	-1.96346	-0.968653	4.45322e-07	-1.97846	-0.895297
151771874	rs61735377	1.33202e-09	-0.0797411	-2.42834e-10	1.4573e-06	-1.28304	-2.42834e-10	1.80322e-06	-1.47523	-2.42834e-10
151772028	rs35771607	2.61954e-10	-1.70602	-2.42834e-10	7.34262e-07	-1.96852	-2.42834e-10	1.13286e-06	-1.94006	-2.42834e-10
151772055	rs1895245	6.78924e-09	2.14501	-0.596111	2.80136e-07	-1.96346	-0.968653	4.45322e-07	-1.97846	-0.895297
151772230	rs1422357	6.78924e-09	2.14501	-0.596111	2.80136e-07	-1.96346	-0.968653	4.45322e-07	-1.97846	-0.895297
151772976	rs17545297	7.13063e-09	2.19663	-0.598667	2.7864e-07	-1.96702	-0.970445	4.43604e-07	-1.98036	-0.897263
151773331	rs3792906	1.30909e-10	-1.90093	-0.498761	1.18131e-06	-0.886314	-0.606689	5.18609e-06	0.19681	-0.615633
151773382	rs3792907	7.0563e-09	2.19663	-0.609145	2.78273e-07	-1.96702	-0.971762	4.38963e-07	-1.98036	-0.907781
151773421	rs17545332	6.94016e-09	2.16955	-0.598667	2.79149e-07	-1.96519	-0.970445	4.44028e-07	-1.97941	-0.897263
151773694	rs17545367	6.88346e-09	2.16955	-0.606869	2.77551e-07	-1.96519	-0.976188	4.41238e-07	-1.97941	-0.903566
151773823	rs17448276	6.68871e-09	2.27339	-0.739406	2.1354e-07	-1.97169	-1.23187	3.2906e-07	-1.98258	-1.19374
151773902	rs72791429	6.88346e-09	2.16955	-0.606869	2.77551e-07	-1.96519	-0.976188	4.41238e-07	-1.97941	-0.903566
151773908	rs3828683	1.30299e-10	-1.9056	-0.498761	1.20178e-06	-0.869136	-0.606689	5.31301e-06	0.220989	-0.615633
151774003	rs3828684	6.94016e-09	2.16955	-0.598667	2.79149e-07	-1.96519	-0.970445	4.44028e-07	-1.97941	-0.897263
151774030	rs72791431	1.98464e-10	-1.98359	-2.42834e-10	9.87028e-07	-1.67269	-2.42834e-10	1.21238e-06	-1.87221	-2.42834e-10
151774144	rs72791432	6.90292e-09	2.16955	-0.604046	2.78099e-07	-1.96519	-0.974213	4.42196e-07	-1.97941	-0.901398
151774149	rs4958533	3.21766e-10	-1.50037	-2.42834e-10	1.93329e-06	-1.00041	-2.42834e-10	1.86843e-06	-1.4397	-2.42834e-10
151774271	rs3828685	1.7761e-10	-1.1128	-0.981804	3.49704e-07	-1.73948	-0.970824	8.89704e-07	-1.23956	-0.942106
151774288	rs72791434	7.09237e-09	2.19663	-0.604046	2.77592e-07	-1.96702	-0.974213	4.41774e-07	-1.98036	-0.901398
151774305	rs72791435	7.09237e-09	2.19663	-0.604046	2.77592e-07	-1.96702	-0.974213	4.41774e-07	-1.98036	-0.901398
151774522	rs17448379	7.09237e-09	2.19663	-0.604046	2.77592e-07	-1.96702	-0.974213	4.41774e-07	-1.98036	-0.901398
151774615	rs17448407	7.09237e-09	2.19663	-0.604046	2.77592e-07	-1.96702	-0.974213	4.41774e-07	-1.98036	-0.901398
151774746	rs4958534	7.09237e-09	2.19663	-0.604046	2.77592e-07	-1.96702	-0.974213	4.41774e-07	-1.98036	-0.901398
151774786	rs17545590	8.13938e-09	2.2983	-0.568019	2.13041e-07	-1.97305	-1.23285	3.24142e-07	-1.98315	-1.20823
151775064	rs4958535	7.07238e-09	2.19663	-0.606869	2.77044e-07	-1.96702	-0.976188	4.40817e-07	-1.98036	-0.903566
151775325	rs3763130	7.07238e-09	2.19663	-0.606869	2.77044e-07	-1.96702	-0.976188	4.40817e-07	-1.98036	-0.903566
151776019	rs17448511	7.0507e-09	2.19663	-0.60994	2.7645e-07	-1.96702	-0.978335	4.39779e-07	-1.98036	-0.905923
151776298	rs62394517	2.10447e-09	0.377628	-2.42834e-10	2.1425e-06	-0.897656	-2.42834e-10	1.99765e-06	-1.37283	-2.42834e-10
151776325	rs111939424	8.10117e-09	2.32577	-0.600202	2.10361e-07	-1.97446	-1.2441	3.19898e-07	-1.98368	-1.22087
151776393	rs113309975	7.36875e-09	2.24607	-0.615264	2.74574e-07	-1.97011	-0.982051	4.37326e-07	-1.98187	-0.910006
151776766	rs72791440	2.74958e-10	-1.65757	-2.42834e-10	1.20935e-05	0.833034	-2.42834e-10	1.08326e-05	0.317756	-2.42834e-10
151776812	rs17545665	7.15053e-09	2.22132	-0.620567	2.73974e-07	-1.9686	-0.985748	4.35867e-07	-1.98115	-0.914068
151776983	rs72791441	7.15053e-09	2.22132	-0.620567	2.73974e-07	-1.9686	-0.985748	4.35867e-07	-1.98115	-0.914068
151777074	rs79593753	3.94849e-10	-1.29569	-2.42834e-10	1.59895e-06	-1.19028	-2.42834e-10	1.86581e-06	-1.4411	-2.42834e-10
151777304	rs72791442	7.32978e-09	2.24607	-0.620567	2.73561e-07	-1.97011	-0.985748	4.35553e-07	-1.98187	-0.914068
151777317	rs10476784	6.7205e-09	2.16955	-0.630829	2.82701e-07	-1.96519	-0.957802	4.35968e-07	-1.97941	-0.915583
151777349	rs79839671	4.84828e-10	-2.03115e-10	-1.0904	1.66655e-06	-2.03115e-10	-1.14887	2.6091e-06	-2.03115e-10	-1.1058
151777457	rs72791443	8.12928e-09	2.2983	-0.56926	2.12947e-07	-1.97305	-1.23329	3.23982e-07	-1.98315	-1.20872
151777466	rs716257	6.86236e-09	2.16955	-0.60994	2.76955e-07	-1.96519	-0.978335	4.40199e-07	-1.97941	-0.905923
151777789	rs958955	6.80688e-09	2.16955	-0.618058	2.75391e-07	-1.96519	-0.983999	4.37468e-07	-1.97941	-0.912146
151777790	rs1363423	7.11286e-09	2.22132	-0.625849	2.72969e-07	-1.9686	-0.989423	4.34109e-07	-1.98115	-0.91811
151777901	rs716256	7.09317e-09	2.22132	-0.628621	2.72444e-07	-1.9686	-0.99135	4.3319e-07	-1.98115	-0.920228
151777935	rs76806759	4.47103e-10	-2.03115e-10	-1.1714	1.70563e-06	-2.03115e-10	-1.1257	2.42202e-06	-2.03115e-10	-1.1802
151778095	rs41290593	7.07554e-09	2.22132	-0.631111	2.71973e-07	-1.9686	-0.993078	4.32366e-07	-1.98115	-0.922131
151778214	rs10434724	2.23279e-10	-0.669707	-1.19607	4.73507e-07	-1.20054	-1.20668	4.41196e-06	0.614247	-1.19473
151778378	rs72791445	7.07554e-09	2.22132	-0.631111	2.71973e-07	-1.9686	-0.993078	4.32366e-07	-1.98115	-0.922131
151778448	rs10515664	7.07554e-09	2.22132	-0.631111	2.71973e-07	-1.9686	-0.993078	4.32366e-07	-1.98115	-0.922131
151779316	rs72791446	7.21499e-09	2.24607	-0.636352	2.70577e-07	-1.97011	-0.996713	4.30331e-07	-1.98187	-0.926131
151779396	rs72791447	7.2329e-09	2.24607	-0.633872	2.71043e-07	-1.97011	-0.994994	4.31146e-07	-1.98187	-0.924239
151779450	rs187440122	5.4992e-10	-2.03115e-10	-0.96442	2.01918e-06	-2.03115e-10	-0.956937	3.07834e-06	-2.03115e-10	-0.940413
151779511	rs72791449	7.21499e-09	2.24607	-0.636352	2.70577e-07	-1.97011	-0.996713	4.30331e-07	-1.98187	-0.926131
151779663	rs7341041	2.20449e-10	-0.685141	-1.19339	4.69106e-07	-1.21245	-1.20411	4.32883e-06	0.592533	-1.19204
151779806	rs4958304	7.07554e-09	2.22132	-0.631111	2.71973e-07	-1.9686	-0.993078	4.32366e-07	-1.98115	-0.922131
151779948	rs72791451	7.00344e-09	2.22132	-0.641353	2.71627e-07	-1.9686	-0.994352	4.27975e-07	-1.98115	-0.93234
151779964	rs72791452	7.07554e-09	2.22132	-0.631111	2.71973e-07	-1.9686	-0.993078	4.32366e-07	-1.98115	-0.922131
151780184	rs10515665	6.92748e-09	2.20293	-0.633872	2.70768e-07	-1.97113	-0.994994	4.30867e-07	-1.98252	-0.924239
151780411	rs72791454	7.07554e-09	2.22132	-0.631111	2.71973e-07	-1.9686	-0.993078	4.32366e-07	-1.98115	-0.922131
151780546	rs10515666	4.3011e-10	-2.03115e-10	-1.21015	1.60595e-06	-2.03115e-10	-1.18592	2.39237e-06	-2.03115e-10	-1.19252
151780804	rs17448739	7.12075e-09	2.24607	-0.649499	2.68128e-07	-1.97011	-1.0058	4.26042e-07	-1.98187	-0.936146
151780869	rs72791456	7.17742e-09	2.24607	-0.641572	2.69601e-07	-1.97011	-1.00033	4.28621e-07	-1.98187	-0.930111
151780899	rs17545881	7.12075e-09	2.24607	-0.649499	2.68128e-07	-1.97011	-1.0058	4.26042e-07	-1.98187	-0.936146
151781027	rs10515667	7.12075e-09	2.24607	-0.649499	2.68128e-07	-1.97011	-1.0058	4.26042e-07	-1.98187	-0.936146
151781653	rs72791458	7.16736e-09	2.24607	-0.642974	2.70941e-07	-1.97011	-0.995369	4.30903e-07	-1.98187	-0.924801
151781718	rs73282718	1.02943e-10	-1.54556	-1.09446	3.1178e-07	-1.78878	-1.0363	3.69426e-07	-1.92128	-1.13933
151782182	rs12658265	2.30599e-10	-0.640127	-1.19339	4.85714e-07	-1.17766	-1.20411	4.61137e-06	0.655762	-1.19204
151784183	rs3749787	2.27997e-10	-0.65418	-1.19068	4.81707e-07	-1.18854	-1.20151	4.5337e-06	0.636055	-1.18932
151784206	rs145273801	6.48572e-10	-2.03115e-10	-0.799419	2.3277e-06	-2.03115e-10	-0.814748	3.43059e-06	-2.03115e-10	-0.832071
151785054	rs4958536	6.87441e-09	2.22132	-0.659949	2.66608e-07	-1.9686	-1.013	4.22978e-07	-1.98115	-0.944085
151785312	rs4958537	6.8375e-09	2.22132	-0.665332	2.65624e-07	-1.9686	-1.0167	4.21255e-07	-1.98115	-0.948167
151785408	rs72791461	7.24186e-09	2.27339	-0.659949	2.65786e-07	-1.97169	-1.013	4.22375e-07	-1.98258	-0.944085
151785570	rs72791463	7.0089e-09	2.24607	-0.665332	2.65223e-07	-1.97011	-1.0167	4.20952e-07	-1.98187	-0.948167
151786008	rs11954677	2.26772e-10	-0.65418	-1.19607	4.79224e-07	-1.18854	-1.20668	4.50923e-06	0.636055	-1.19473
151786036	rs184130676	4.62114e-10	-2.03115e-10	-1.13838	1.77028e-06	-2.03115e-10	-1.08849	2.55086e-06	-2.03115e-10	-1.12837
151786809	rs117596791	6.46844e-09	-2.03115e-10	1.5005	2.52665e-05	-2.03115e-10	1.56985	3.45124e-05	-2.03115e-10	1.47652
151786935	rs72791464	6.9733e-09	2.24607	-0.670424	2.64298e-07	-1.97011	-1.02019	4.19331e-07	-1.98187	-0.952023
151787180	rs112977446	7.34712e-09	2.2983	-0.670424	2.63523e-07	-1.97305	-1.02019	4.18798e-07	-1.98315	-0.952023
151787643	rs116813055	6.95654e-09	2.24607	-0.672829	2.63863e-07	-1.97011	-1.02184	4.18569e-07	-1.98187	-0.953843
151788549	rs142910474	4.88969e-10	-0.274862	-0.807032	3.41209e-07	-1.82906	-0.905832	4.47282e-07	-1.92417	-0.945198
151788638	rs73282722	4.67394e-10	-0.312438	-0.814582	3.4286e-07	-1.81744	-0.912629	4.47671e-07	-1.91683	-0.951669
151789534	rs80045608	3.8167e-10	-2.03115e-10	-1.32964	1.39356e-06	-2.03115e-10	-1.32777	2.0862e-06	-2.03115e-10	-1.32946
151789564	rs73282726	9.43886e-11	-1.49404	-1.23273	2.43161e-07	-1.88133	-1.19233	3.22896e-07	-1.95803	-1.2372
151789631	rs11953436	4.93834e-10	-0.288357	-0.783636	3.54445e-07	-1.8121	-0.884738	4.57741e-07	-1.92116	-0.925094
151789870	rs77144879	3.86671e-10	-2.03115e-10	-1.31662	1.39707e-06	-2.03115e-10	-1.32526	2.10855e-06	-2.03115e-10	-1.3188
151790201	rs117843397	4.78654e-10	-2.03115e-10	-1.10322	1.66279e-06	-2.03115e-10	-1.15114	2.59282e-06	-2.03115e-10	-1.11206
151790216	rs10040373	1.06393e-10	-1.37854	-1.22852	2.58557e-07	-1.82495	-1.18732	3.34695e-07	-1.92625	-1.23308
151790794	rs34482736	9.87519e-11	-1.42936	-1.25222	2.45465e-07	-1.8485	-1.21573	3.26789e-07	-1.92703	-1.25621
151790800	rs55687380	6.96977e-09	2.27339	-0.698244	2.58924e-07	-1.97169	-1.03916	4.10334e-07	-1.98258	-0.973006
151791626	rs17448815	6.98168e-09	2.28004	-0.703192	2.57139e-07	-1.97526	-1.04251	4.082e-07	-1.98408	-0.976722
151791656	rs72791468	6.81031e-09	2.25519	-0.703192	2.57455e-07	-1.97403	-1.04251	4.0837e-07	-1.98366	-0.976722
151791660	rs9686172	4.37756e-10	-0.339901	-0.852629	3.31166e-07	-1.81798	-0.94679	4.32826e-07	-1.91806	-0.984157
151791909	rs181851434	3.82169e-10	-2.03115e-10	-1.32833	1.39569e-06	-2.03115e-10	-1.32624	2.09037e-06	-2.03115e-10	-1.32746
151791969	rs9687964	4.42586e-10	-0.32893	-0.852629	3.33097e-07	-1.81216	-0.94679	4.34828e-07	-1.91345	-0.984157
151792075	rs9688095	4.42586e-10	-0.32893	-0.852629	3.33097e-07	-1.81216	-0.94679	4.34828e-07	-1.91345	-0.984157
151792100	rs72791470	6.9174e-09	2.27339	-0.705787	2.57604e-07	-1.97169	-1.04427	4.08017e-07	-1.98258	-0.97867
151792273	rs2098636	4.42586e-10	-0.32893	-0.852629	3.33097e-07	-1.81216	-0.94679	4.34828e-07	-1.91345	-0.984157
151792610	rs1422369	4.42586e-10	-0.32893	-0.852629	3.33097e-07	-1.81216	-0.94679	4.34828e-07	-1.91345	-0.984157
151792722	rs1422370	4.42586e-10	-0.32893	-0.852629	3.33097e-07	-1.81216	-0.94679	4.34828e-07	-1.91345	-0.984157
151792995	rs1422371	6.76432e-09	2.24607	-0.700851	2.58875e-07	-1.97011	-1.04093	4.09821e-07	-1.98187	-0.974964
151793409	rs72791475	6.95163e-09	2.27339	-0.700851	2.58467e-07	-1.97169	-1.04093	4.09531e-07	-1.98258	-0.974964
151793450	rs13355544	9.88796e-11	-1.42936	-1.25093	2.4585e-07	-1.8485	-1.21417	3.27201e-07	-1.92703	-1.25495
151793597	rs1363427	4.45981e-10	-0.32893	-0.844986	3.35387e-07	-1.81216	-0.93994	4.37667e-07	-1.91345	-0.977648
151794174	rs59081446	8.75379e-11	-1.54484	-1.25728	2.31166e-07	-1.90236	-1.22189	3.14697e-07	-1.95981	-1.26114
151794322	rs2080933	2.37705e-10	-0.608629	-1.19453	4.97187e-07	-1.15321	-1.20521	4.81356e-06	0.699826	-1.19319
151794468	rs72791477	6.81575e-09	2.24607	-0.693277	2.60209e-07	-1.97011	-1.03579	4.12161e-07	-1.98187	-0.96927
151794736	rs118049382	3.81902e-10	-2.03115e-10	-1.32903	1.3915e-06	-2.03115e-10	-1.32925	2.08604e-06	-2.03115e-10	-1.32953
151795817	rs2216618	9.82479e-11	-1.43707	-1.24962	2.45302e-07	-1.85231	-1.21259	3.26807e-07	-1.92951	-1.25368
151795832	rs111274157	9.81199e-11	-1.43707	-1.25093	2.44915e-07	-1.85231	-1.21417	3.26392e-07	-1.92951	-1.25495
151795869	rs115149549	2.31263e-10	-1.83064	-2.42834e-10	9.25797e-07	-1.73673	-2.42834e-10	1.47932e-06	-1.67322	-2.42834e-10
151795937	rs117458549	4.79052e-10	-2.03115e-10	-1.10238	1.64931e-06	-2.03115e-10	-1.15927	2.57904e-06	-2.03115e-10	-1.11738
151795996	rs56171615	6.86789e-09	2.24607	-0.685655	2.61562e-07	-1.97011	-1.0306	4.14534e-07	-1.98187	-0.963529
151796129	rs2194086	9.78677e-11	-1.43707	-1.2535	2.44152e-07	-1.85231	-1.21729	3.25575e-07	-1.92951	-1.25746
151796274	rs112729802	7.09359e-09	2.27339	-0.680635	2.62045e-07	-1.97169	-1.02718	4.15813e-07	-1.98258	-0.959742
151797550	rs9324728	9.19055e-11	-1.50499	-1.24844	2.36432e-07	-1.89056	-1.21116	3.18528e-07	-1.95632	-1.25253
151797866	rs34215887	2.01584e-10	-1.96799	-2.42834e-10	7.38155e-07	-1.96323	-2.42834e-10	1.09812e-06	-1.9712	-2.42834e-10
151799190	rs17546111	5.56224e-09	2.22132	-0.871754	2.34299e-07	-1.9686	-1.14218	3.6368e-07	-1.98115	-1.09513
151799209	rs60386518	7.93958e-11	-1.87628	-1.02347	2.58905e-06	0.304053	-1.01239	3.55449e-06	0.192074	-0.988665
151799326	rs17546132	5.57465e-09	2.22132	-0.869525	2.34633e-07	-1.9686	-1.14076	3.64261e-07	-1.98115	-1.09353
151799868	rs10515668	5.59839e-09	2.22132	-0.865275	2.35274e-07	-1.9686	-1.13803	3.65373e-07	-1.98115	-1.09049
151800085	rs72791481	5.63505e-09	2.22132	-0.858749	2.36264e-07	-1.9686	-1.13383	3.6709e-07	-1.98115	-1.0858
151800626	rs142816355	3.50295e-10	-1.41542	-2.42834e-10	8.9975e-07	-1.76527	-2.42834e-10	1.083e-06	-1.98507	-2.42834e-10
151801166	rs147755704	3.29984e-10	-1.47515	-2.42834e-10	9.36269e-07	-1.72548	-2.42834e-10	1.0845e-06	-1.98369	-2.42834e-10
151801207	rs1422337	2.52873e-10	-0.546773	-1.19453	5.29903e-07	-1.08949	-1.20521	5.54062e-06	0.840495	-1.19319
151801422	rs1946224	5.34934e-09	2.16955	-0.859018	2.3703e-07	-1.96519	-1.134	3.67661e-07	-1.97941	-1.08599
151801527	rs115840728	3.58711e-10	-1.39168	-2.42834e-10	7.32449e-07	-1.97099	-2.42834e-10	1.16339e-06	-1.91346	-2.42834e-10
151801582	rs72791484	3.15685e-09	0.783139	-2.42834e-10	1.17292e-06	-1.50013	-2.42834e-10	1.18018e-06	-1.89913	-2.42834e-10
151801592	rs1422338	7.34727e-11	-1.70496	-1.27232	2.13269e-07	-1.9644	-1.24044	3.02405e-07	-1.98504	-1.27575
151803033	rs13188352	7.34039e-11	-1.7104	-1.26781	2.14154e-07	-1.96586	-1.23483	3.0372e-07	-1.98508	-1.27137
151803207	rs10051177	8.15627e-11	-1.61805	-1.25477	2.24088e-07	-1.93651	-1.21884	3.09697e-07	-1.97827	-1.2587
151803813	rs1363406	8.06836e-11	-1.8624	-1.02126	3.00004e-06	0.451389	-1.01239	4.02628e-06	0.31371	-0.985669
151804159	rs11739168	2.25948e-09	-1.5027	1.9514	6.09367e-06	-1.6132	1.76082	1.09455e-05	-1.48745	1.81557
151804287	rs17113223	4.18195e-10	-2.03115e-10	-1.23825	1.48676e-06	-2.03115e-10	-1.26303	2.27516e-06	-2.03115e-10	-1.24275
151804742	rs11745796	5.29932e-10	-1.17935	0.177907	1.12248e-06	-1.59892	0.0548282	2.41967e-06	-1.446	0.264835
151805060	rs17113231	2.57015e-10	-0.530527	-1.19453	5.36745e-07	-1.07666	-1.20521	5.66813e-06	0.863248	-1.19319
151805132	rs72791485	6.40626e-09	2.32577	-0.834934	2.38544e-07	-1.97446	-1.11837	3.72522e-07	-1.98368	-1.06858
151805504	rs76631343	3.82132e-10	-2.03115e-10	-1.32843	1.39108e-06	-2.03115e-10	-1.32955	2.08669e-06	-2.03115e-10	-1.32922
151806011	rs145436966	2.21326e-10	-1.87455	-2.42834e-10	1.0236e-06	-1.63631	-2.42834e-10	1.80995e-06	-1.4715	-2.42834e-10
151806164	rs17546335	7.16753e-09	2.42894	-0.825812	2.38901e-07	-1.97894	-1.11239	3.7454e-07	-1.98492	-1.06194
151806516	rs35646221	8.22208e-11	-1.85458	-1.01021	3.14386e-06	0.485821	-1	4.21002e-06	0.347158	-0.974493
151806846	rs13171889	9.20273e-11	-1.50499	-1.24712	2.3681e-07	-1.89056	-1.20956	3.18939e-07	-1.95632	-1.25124
151807079	rs17546405	6.76629e-09	2.35083	-0.80531	2.4295e-07	-1.97567	-1.09886	3.80513e-07	-1.9841	-1.04694
151807113	rs72791486	6.44893e-09	2.2983	-0.800819	2.44314e-07	-1.97305	-1.09588	3.82135e-07	-1.98315	-1.04364
151807118	rs72791488	6.76629e-09	2.35083	-0.80531	2.4295e-07	-1.97567	-1.09886	3.80513e-07	-1.9841	-1.04694
151807964	rs1946225	6.2903e-09	2.27339	-0.800819	2.44646e-07	-1.97169	-1.09588	3.82351e-07	-1.98258	-1.04364
151808018	rs79710953	3.90159e-10	-2.03115e-10	-1.30764	1.41446e-06	-2.03115e-10	-1.31288	2.10201e-06	-2.03115e-10	-1.32191
151808465	rs72791490	6.59888e-09	2.32577	-0.80531	2.43243e-07	-1.97446	-1.09886	3.8067e-07	-1.98368	-1.04694
151808555	rs77804196	2.00505e-10	-1.97335	-2.42834e-10	7.90712e-07	-1.89445	-2.42834e-10	1.27984e-06	-1.81807	-2.42834e-10
151809110	rs72791492	6.2903e-09	2.27339	-0.800819	2.44646e-07	-1.97169	-1.09588	3.82351e-07	-1.98258	-1.04364
151809786	rs72791494	6.24813e-09	2.27339	-0.807545	2.43556e-07	-1.97169	-1.10034	3.80467e-07	-1.98258	-1.04858
151809975	rs72791495	6.2903e-09	2.27339	-0.800819	2.44646e-07	-1.97169	-1.09588	3.82351e-07	-1.98258	-1.04364
151810703	rs55893124	6.61319e-09	2.32577	-0.803143	2.43594e-07	-1.97446	-1.09742	3.81277e-07	-1.98368	-1.04535
151810876	rs4958541	6.48017e-09	2.2983	-0.795986	2.45102e-07	-1.97305	-1.09266	3.83496e-07	-1.98315	-1.04008
151811107	rs4958542	1.18723e-10	-1.87747	-0.619926	9.75191e-07	-0.968225	-0.716527	4.32182e-06	0.126618	-0.727744
151811917	rs72791498	6.05312e-09	2.35083	-0.916689	2.26115e-07	-1.97567	-1.17067	3.52788e-07	-1.9841	-1.12259
151812159	rs144829438	6.10776e-10	-2.03115e-10	-0.859463	2.19333e-06	-2.03115e-10	-0.874211	3.20969e-06	-2.03115e-10	-0.898628
151812341	rs2042202	1.18723e-10	-1.87747	-0.619926	9.75191e-07	-0.968225	-0.716527	4.32182e-06	0.126618	-0.727744
151812443	rs72791499	6.61319e-09	2.32577	-0.803143	2.43594e-07	-1.97446	-1.09742	3.81277e-07	-1.98368	-1.04535
151812455	rs143225702	1.04625e-09	-0.321228	-2.42834e-10	2.11923e-06	-0.908577	-2.42834e-10	1.93995e-06	-1.40214	-2.42834e-10
151812469	rs2042203	3.92147e-10	-2.03115e-10	-1.30256	1.44541e-06	-2.03115e-10	-1.29124	2.16141e-06	-2.03115e-10	-1.29404
151812808	rs2080929	6.27668e-09	2.27339	-0.802986	2.44294e-07	-1.97169	-1.09732	3.81743e-07	-1.98258	-1.04523
151813000	rs2080930	6.79735e-09	2.35083	-0.80073	2.43691e-07	-1.97567	-1.09582	3.81796e-07	-1.9841	-1.04357
151813133	rs145008880	4.41092e-10	-2.03115e-10	-1.18494	1.56874e-06	-2.03115e-10	-1.20936	2.3058e-06	-2.03115e-10	-1.22937
151813360	rs2080931	1.20188e-10	-1.87206	-0.613081	9.65464e-07	-0.984613	-0.710163	4.24752e-06	0.102973	-0.721439
151814228	rs13167416	9.35057e-11	-1.49778	-1.23839	2.40076e-07	-1.88735	-1.19908	3.22239e-07	-1.95453	-1.24273
151814379	rs4958543	6.90522e-09	2.37595	-0.810109	2.41905e-07	-1.9768	-1.10204	3.79046e-07	-1.98444	-1.05046
151814496	rs17113236	2.61223e-10	-0.530527	-1.17829	5.44918e-07	-1.07666	-1.1901	5.7585e-06	0.863248	-1.17737
151815009	rs10063682	9.50131e-11	-1.48318	-1.23699	2.42069e-07	-1.88075	-1.19741	3.23887e-07	-1.9508	-1.24137
151815911	rs1549196	1.18112e-10	-1.90258	-0.599983	1.08046e-06	-0.884264	-0.697981	4.9645e-06	0.246878	-0.709367
151816391	rs114440413	2.77542e-10	-1.64822	-2.42834e-10	1.30612e-06	-1.39257	-2.42834e-10	1.60103e-06	-1.59416	-2.42834e-10
151816645	rs113559777	6.53987e-09	2.35083	-0.839346	2.37572e-07	-1.97567	-1.12125	3.71177e-07	-1.9841	-1.07178
151817390	rs2194084	6.23263e-09	2.2983	-0.834934	2.38881e-07	-1.97305	-1.11837	3.72723e-07	-1.98315	-1.06858
151818894	rs78657352	6.48094e-10	-0.800158	-2.42834e-10	1.18131e-06	-1.49301	-2.42834e-10	1.53194e-06	-1.63827	-2.42834e-10
151819133	rs73800410	3.92194e-10	-2.03115e-10	-1.30244	1.44139e-06	-2.03115e-10	-1.29402	2.1578e-06	-2.03115e-10	-1.29571
151819162	rs147863152	5.72723e-10	-2.03115e-10	-0.923791	2.09622e-06	-2.03115e-10	-0.919496	3.07118e-06	-2.03115e-10	-0.94274
151819310	rs116998004	1.21774e-09	-2.03115e-10	-0.169442	4.2654e-06	-2.03115e-10	-0.209093	7.07718e-06	-2.03115e-10	-0.107926
151819314	rs76047091	3.94345e-10	-2.03115e-10	-1.29697	1.44409e-06	-2.03115e-10	-1.29215	2.13913e-06	-2.03115e-10	-1.3044
151819826	rs1422339	1.2539e-10	-1.89782	-0.544941	1.11807e-06	-0.901326	-0.646699	5.09784e-06	0.222555	-0.65854
151820126	rs72793405	6.03996e-09	2.27339	-0.841429	2.38194e-07	-1.97169	-1.12261	3.71181e-07	-1.98258	-1.07329
151821802	rs1820039	2.65565e-10	-0.546773	-1.14556	5.55183e-07	-1.08949	-1.1586	5.81679e-06	0.840495	-1.14455
151822083	rs117460002	7.50754e-10	-2.03115e-10	-0.653114	3.04142e-06	-2.03115e-10	-0.547305	4.21697e-06	-2.03115e-10	-0.625685
151822274	rs56330314	6.34715e-10	-0.821016	-2.42834e-10	1.09323e-06	-1.57049	-2.42834e-10	1.08299e-06	-1.98508	-2.42834e-10
151822785	rs12189223	8.0093e-11	-1.60539	-1.28561	2.16987e-07	-1.93184	-1.25571	3.01234e-07	-1.97645	-1.28822
151822923	rs72793406	6.12277e-09	2.2983	-0.852718	2.36134e-07	-1.97305	-1.12994	3.67955e-07	-1.98315	-1.08145
151823516	rs147845512	4.54753e-10	-2.03115e-10	-1.15444	1.59077e-06	-2.03115e-10	-1.19541	2.3822e-06	-2.03115e-10	-1.19678
151823734	rs78482886	1.1193e-10	-1.56943	-0.986899	3.19624e-07	-1.85322	-0.947016	3.89759e-07	-1.95784	-1.04919
151823735	rs75030755	1.10054e-10	-1.58794	-0.98528	3.23516e-07	-1.84283	-0.945306	3.91458e-07	-1.95495	-1.04773
151823882	rs72793407	5.79949e-09	2.24607	-0.854742	2.36518e-07	-1.97011	-1.13124	3.67886e-07	-1.98187	-1.08291
151824005	rs72793408	5.95852e-09	2.27339	-0.855004	2.36105e-07	-1.97169	-1.13141	3.67557e-07	-1.98258	-1.0831
151824127	rs10515670	5.83808e-09	2.24607	-0.84811	2.37536e-07	-1.97011	-1.12695	3.69652e-07	-1.98187	-1.07812
151824505	rs12188805	7.88662e-11	-1.62367	-1.28277	2.1633e-07	-1.93854	-1.25204	3.01292e-07	-1.97901	-1.28546
151824898	rs185622889	9.76923e-10	-0.389785	-2.42834e-10	1.80383e-06	-1.06972	-2.42834e-10	4.41689e-06	-0.579366	-2.42834e-10
151825760	rs1549194	1.29316e-10	-1.87747	-0.534456	1.06325e-06	-0.968225	-0.630072	4.68929e-06	0.126618	-0.646139
151825901	rs72793410	6.53898e-09	2.41989	-0.908546	2.27002e-07	-1.97698	-1.16545	3.5512e-07	-1.97886	-1.12124
151826132	rs140691984	6.60812e-10	-0.780724	-2.42834e-10	1.07015e-06	-1.59183	-2.42834e-10	1.43943e-06	-1.70055	-2.42834e-10
151827094	rs72793411	5.81274e-09	2.24607	-0.852461	2.36868e-07	-1.97011	-1.12977	3.68492e-07	-1.98187	-1.08127
151827294	rs147396577	4.09252e-10	-2.03115e-10	-1.25986	1.45325e-06	-2.03115e-10	-1.28583	2.22043e-06	-2.03115e-10	-1.2671
151827331	rs60638595	1.27853e-10	-1.47609	-0.947219	3.61585e-07	-1.77174	-0.905152	4.20023e-07	-1.91905	-1.01319
151827712	rs72793413	5.62054e-09	2.22132	-0.861327	2.35872e-07	-1.9686	-1.13549	3.6641e-07	-1.98115	-1.08765
151827922	rs12656839	1.25106e-10	-1.88276	-0.562273	1.04948e-06	-0.951703	-0.659634	4.67316e-06	0.150399	-0.673366
151827976	rs148507645	3.8167e-10	-2.03115e-10	-1.32964	1.39155e-06	-2.03115e-10	-1.32921	2.08818e-06	-2.03115e-10	-1.32851
151828423	rs72793414	9.13485e-09	2.32577	-0.480113	2.19853e-07	-1.97446	-1.19997	3.36024e-07	-1.98368	-1.17169
151828431	rs72793415	5.59649e-09	2.22132	-0.865614	2.35223e-07	-1.9686	-1.13825	3.65284e-07	-1.98115	-1.09073
151828569	rs78183697	1.27469e-08	-2.03115e-10	2.17885	5.45442e-05	-2.03115e-10	2.33938	6.13978e-05	-2.03115e-10	2.05257
151828606	rs115332387	4.33097e-10	-1.20323	-2.42834e-10	7.2292e-07	-1.98409	-2.42834e-10	1.18636e-06	-1.89391	-2.42834e-10
151828799	rs75299720	3.82955e-10	-2.03115e-10	-1.32628	1.39421e-06	-2.03115e-10	-1.3273	2.08768e-06	-2.03115e-10	-1.32875
151829282	rs76572344	5.99128e-09	2.2983	-0.874428	2.32861e-07	-1.97305	-1.1439	3.62263e-07	-1.98315	-1.09704
151829600	rs72793416	5.62054e-09	2.22132	-0.861327	2.35872e-07	-1.9686	-1.13549	3.6641e-07	-1.98115	-1.08765
151829926	rs72793417	7.27965e-09	2.35083	-0.732181	2.01694e-07	-1.97567	-1.28497	3.05108e-07	-1.9841	-1.26779
151830069	rs79555900	4.58784e-10	-2.03115e-10	-1.14561	1.6513e-06	-2.03115e-10	-1.15807	2.56945e-06	-2.03115e-10	-1.12111
151830083	rs10038465	8.21608e-11	-1.60098	-1.26453	2.21755e-07	-1.93681	-1.229	3.06698e-07	-1.97898	-1.26771
151830148	rs35089436	1.28391e-10	-1.87747	-0.541641	1.05238e-06	-0.968225	-0.640347	4.65129e-06	0.126618	-0.654275
151830274	rs62394523	1.47686e-10	-1.50277	-0.776334	6.17094e-07	-1.22773	-0.914638	3.18847e-06	-0.0354916	-0.869769
151830450	rs34506975	7.449e-11	-1.69004	-1.27348	2.13274e-07	-1.9646	-1.24021	3.02186e-07	-1.98508	-1.27644
151831031	rs72793420	5.59649e-09	2.22132	-0.865614	2.35223e-07	-1.9686	-1.13825	3.65284e-07	-1.98115	-1.09073
151831275	rs62394524	2.68503e-10	-0.585407	-1.09592	5.78128e-07	-1.09694	-1.11065	6.11099e-06	0.84007	-1.09478
151831404	rs80071812	1.78091e-08	-2.03115e-10	2.51327	7.67708e-05	-2.03115e-10	2.68119	8.52731e-05	-2.03115e-10	2.38106
151831438	rs55873826	2.6145e-10	-0.615597	-1.09235	5.66363e-07	-1.12096	-1.10719	5.875e-06	0.797108	-1.0912
151831504	rs59422719	2.59597e-10	-0.615597	-1.09947	5.62477e-07	-1.12096	-1.11408	5.83325e-06	0.797108	-1.09834
151831614	rs28812797	8.01626e-11	-1.6256	-1.26453	2.19886e-07	-1.94528	-1.229	3.05857e-07	-1.98173	-1.26771
151831912	rs116694426	2.47443e-10	-1.76301	-2.42834e-10	7.32906e-07	-1.97037	-2.42834e-10	0.00028573	3.59025	-2.42834e-10
151832220	rs58397562	1.48535e-10	-1.50277	-0.770603	6.20166e-07	-1.22773	-0.909673	3.20518e-06	-0.0354916	-0.864543
151832282	rs59413242	2.57169e-10	-0.635702	-1.08876	5.59026e-07	-1.13748	-1.10371	5.43308e-06	0.715303	-1.0876
151832333	rs57792782	2.56246e-10	-0.635702	-1.09235	5.57082e-07	-1.13748	-1.10719	5.41352e-06	0.715303	-1.0912
151832500	rs55786903	1.50191e-10	-1.49168	-0.770603	6.11698e-07	-1.24147	-0.909673	3.13513e-06	-0.0575877	-0.864543
151832518	rs62394531	1.48535e-10	-1.50277	-0.770603	6.20166e-07	-1.22773	-0.909673	3.20518e-06	-0.0354916	-0.864543
151832699	rs36118613	2.34148e-10	-0.721313	-1.09692	4.26016e-07	-1.40647	-1.10643	2.74872e-06	0.04039	-1.09406
151832709	rs56317910	1.46769e-10	-1.50847	-0.776869	6.09512e-07	-1.24588	-0.908851	3.06591e-06	-0.0750392	-0.869418
151832710	rs61251036	1.47612e-10	-1.50847	-0.771139	6.12568e-07	-1.24588	-0.90385	3.08199e-06	-0.0750392	-0.864188
151833252	rs114562201	1.99757e-10	-1.97709	-2.42834e-10	8.30937e-07	-1.84483	-2.42834e-10	1.09224e-06	-1.97657	-2.42834e-10
151833272	rs55646219	2.62392e-10	-0.615597	-1.08876	5.6834e-07	-1.12096	-1.10371	5.89622e-06	0.797108	-1.0876
151833426	rs62394536	2.64e-10	-0.615597	-1.08265	5.70841e-07	-1.12096	-1.09932	5.93576e-06	0.797108	-1.08092
151833668	rs55951926	5.8439e-09	2.27339	-0.874428	2.33177e-07	-1.97169	-1.1439	3.62468e-07	-1.98258	-1.09704
151833839	rs72793427	7.11148e-09	2.32577	-0.7305	2.02031e-07	-1.97446	-1.28451	3.05399e-07	-1.98368	-1.26725
151834401	rs7709256	1.29623e-10	-1.87747	-0.532092	1.06183e-06	-0.968225	-0.631414	4.6926e-06	0.126618	-0.645433
151834529	rs1019475	1.48624e-10	-1.51373	-0.759049	6.35165e-07	-1.21385	-0.89965	3.31194e-06	-0.0132674	-0.853999
151834703	rs72793429	5.58357e-09	2.22132	-0.867926	2.34874e-07	-1.9686	-1.13973	3.64679e-07	-1.98115	-1.09239
151834874	rs12652627	1.48624e-10	-1.51373	-0.759049	6.35165e-07	-1.21385	-0.89965	3.31194e-06	-0.0132674	-0.853999
151835081	rs72793431	5.58357e-09	2.22132	-0.867926	2.34874e-07	-1.9686	-1.13973	3.64679e-07	-1.98115	-1.09239
151835111	rs74456455	7.32031e-10	-0.67837	-2.42834e-10	9.70356e-07	-1.68972	-2.42834e-10	1.0905e-06	-1.97816	-2.42834e-10
151835263	rs72793433	5.3019e-09	2.16955	-0.867926	2.35676e-07	-1.96519	-1.13973	3.65316e-07	-1.97941	-1.09239
151835278	rs2059088	1.45301e-10	-1.53634	-0.759049	6.54216e-07	-1.1843	-0.89965	3.47163e-06	0.0338208	-0.853999
151835334	rs2059087	1.46864e-10	-1.52564	-0.759049	6.45028e-07	-1.19844	-0.89965	3.39441e-06	0.0113273	-0.853999
151835396	rs2161292	2.63345e-10	-0.615597	-1.08513	5.70339e-07	-1.12096	-1.1002	5.91768e-06	0.797108	-1.08397
151835422	rs2059086	1.48624e-10	-1.51373	-0.759049	6.35165e-07	-1.21385	-0.89965	3.31194e-06	-0.0132674	-0.853999
151835562	rs4404667	1.45261e-10	-1.53082	-0.764841	6.20074e-07	-1.23287	-0.904677	3.24465e-06	-0.0285079	-0.859286
151835594	rs4339340	2.79567e-10	-0.553045	-1.08791	5.73052e-07	-1.11374	-1.10267	6.05299e-06	0.821921	-1.08617
151835617	rs4418086	1.44567e-10	-1.54252	-0.757935	6.33833e-07	-1.21765	-0.89795	3.35001e-06	-0.00400807	-0.85183
151835652	rs62394547	2.80344e-10	-0.553045	-1.08513	5.74466e-07	-1.11374	-1.1002	6.06636e-06	0.821921	-1.08397
151835706	rs11740288	2.00629e-09	-1.33663	1.66647	5.37369e-06	-1.46999	1.49187	9.71611e-06	-1.33	1.53899
151836029	rs4532354	1.47765e-10	-1.51373	-0.764841	6.3198e-07	-1.21385	-0.904677	3.29448e-06	-0.0132674	-0.859286
151836087	rs1862289	2.7557e-09	0.647235	-2.42834e-10	2.88285e-06	-0.60085	-2.42834e-10	2.48047e-06	-1.15635	-2.42834e-10
151836088	rs146284930	1.99847e-10	-1.97664	-2.42834e-10	7.85191e-07	-1.90146	-2.42834e-10	1.0857e-06	-1.98258	-2.42834e-10
151836151	rs1862288	1.47765e-10	-1.51373	-0.764841	6.3198e-07	-1.21385	-0.904677	3.29448e-06	-0.0132674	-0.859286
151836222	rs56035517	5.54781e-09	2.22132	-0.874352	2.3391e-07	-1.9686	-1.14385	3.63005e-07	-1.98115	-1.09699
151836253	rs1862287	2.85441e-10	-0.53868	-1.08148	6.08553e-07	-1.05964	-1.09666	6.62462e-06	0.906294	-1.0803
151836267	rs146327630	3.87571e-10	-2.03115e-10	-1.31429	1.3974e-06	-2.03115e-10	-1.32502	2.09505e-06	-2.03115e-10	-1.32523
151836331	rs72793437	5.5367e-09	2.22132	-0.876356	2.33611e-07	-1.9686	-1.14513	3.62486e-07	-1.98115	-1.09842
151836464	rs72793438	5.67549e-09	2.24607	-0.876356	2.33258e-07	-1.97011	-1.14513	3.62225e-07	-1.98187	-1.09842
151836476	rs6879741	2.84298e-10	-0.507739	-1.11643	6.17781e-07	-1.01077	-1.13049	6.10827e-06	0.860182	-1.11534
151836510	rs1862286	1.41631e-10	-1.55612	-0.764841	6.78495e-07	-1.14283	-0.904677	3.37179e-06	0.00992685	-0.859286
151836612	rs72793439	5.48086e-09	2.22132	-0.886492	2.33031e-07	-1.9686	-1.14761	3.59189e-07	-1.98115	-1.10755
151836652	rs6861042	2.93337e-10	-0.507739	-1.08513	6.36776e-07	-1.01077	-1.1002	6.30295e-06	0.860182	-1.08397
151836669	rs6880091	1.4312e-10	-1.54567	-0.764841	6.68726e-07	-1.15733	-0.904677	3.29725e-06	-0.0124281	-0.859286
151837012	rs11957713	1.47765e-10	-1.51373	-0.764841	6.3198e-07	-1.21385	-0.904677	3.29448e-06	-0.0132674	-0.859286
151837211	rs72793442	5.68687e-09	2.24607	-0.874352	2.33557e-07	-1.97011	-1.14385	3.62744e-07	-1.98187	-1.09699
151837385	rs116810497	3.76823e-10	-1.34242	-2.42834e-10	7.23174e-07	-1.98374	-2.42834e-10	1.21374e-06	-1.8711	-2.42834e-10
151837448	rs72793443	5.63914e-09	2.24607	-0.882781	2.32306e-07	-1.97011	-1.14922	3.60569e-07	-1.98187	-1.103
151837617	rs80031069	2.04553e-10	-1.95337	-2.42834e-10	7.47586e-07	-1.95054	-2.42834e-10	1.15963e-06	-1.9167	-2.42834e-10
151837648	rs72793444	6.8822e-09	2.44307	-0.880571	2.30323e-07	-1.98009	-1.14781	3.6065e-07	-1.98322	-1.10143
151838150	rs2112540	2.71417e-10	-0.585407	-1.08513	5.84202e-07	-1.09694	-1.1002	6.17746e-06	0.84007	-1.08397
151838156	rs2112539	2.71417e-10	-0.585407	-1.08513	5.84202e-07	-1.09694	-1.1002	6.17746e-06	0.84007	-1.08397
151838265	rs72793447	5.79529e-09	2.27339	-0.882781	2.31939e-07	-1.97169	-1.14922	3.60314e-07	-1.98258	-1.103
151838359	rs75193480	2.195e-10	-1.88284	-2.42834e-10	7.30581e-07	-1.97355	-2.42834e-10	6.76322e-06	-0.153303	-2.42834e-10
151838643	rs62393517	1.47765e-10	-1.51373	-0.764841	6.3198e-07	-1.21385	-0.904677	3.29448e-06	-0.0132674	-0.859286
151838682	rs2348642	1.47765e-10	-1.51373	-0.764841	6.3198e-07	-1.21385	-0.904677	3.29448e-06	-0.0132674	-0.859286
151838730	rs2348643	1.47765e-10	-1.51373	-0.764841	6.3198e-07	-1.21385	-0.904677	3.29448e-06	-0.0132674	-0.859286
151838971	rs59598651	2.59228e-10	-0.631353	-1.08513	5.6325e-07	-1.13346	-1.1002	5.78616e-06	0.774632	-1.08397
151838974	rs59893645	1.46916e-10	-1.51373	-0.770603	6.28831e-07	-1.21385	-0.909673	3.27721e-06	-0.0132674	-0.864543
151839106	rs72793449	5.19051e-09	2.16955	-0.88916	2.32509e-07	-1.96519	-1.15326	3.59823e-07	-1.97941	-1.10754
151839177	rs57092036	1.49394e-10	-1.50277	-0.764841	6.23272e-07	-1.22773	-0.904677	3.22207e-06	-0.0354916	-0.859286
151839249	rs10042880	7.94846e-11	-1.65928	-1.23935	2.24838e-07	-1.95357	-1.19843	3.12871e-07	-1.98482	-1.24195
151839292	rs78168239	7.87227e-10	-2.03115e-10	-0.605676	3.15321e-06	-2.03115e-10	-0.511208	4.22142e-06	-2.03115e-10	-0.624631
151839356	rs60079070	1.47765e-10	-1.51373	-0.764841	6.3198e-07	-1.21385	-0.904677	3.29448e-06	-0.0132674	-0.859286
151839754	rs62393522	1.47765e-10	-1.51373	-0.764841	6.3198e-07	-1.21385	-0.904677	3.29448e-06	-0.0132674	-0.859286
151839974	rs61640731	2.60177e-10	-0.631353	-1.08148	5.65247e-07	-1.13346	-1.09666	5.80738e-06	0.774632	-1.0803
151840314	rs55657913	2.60177e-10	-0.631353	-1.08148	5.65247e-07	-1.13346	-1.09666	5.80738e-06	0.774632	-1.0803
151840391	rs55638905	2.60177e-10	-0.631353	-1.08148	5.65247e-07	-1.13346	-1.09666	5.80738e-06	0.774632	-1.0803
151840415	rs58985741	1.46016e-10	-1.52564	-0.764841	6.41795e-07	-1.19844	-0.904677	3.37651e-06	0.0113273	-0.859286
151840735	rs56211663	5.13654e-09	2.16955	-0.899612	2.30982e-07	-1.96519	-1.15985	3.57169e-07	-1.97941	-1.11494
151840785	rs55724355	6.39349e-09	2.27339	-0.784547	2.08325e-07	-1.97169	-1.25659	3.12029e-07	-1.98258	-1.24688
151840869	rs4602615	2.73313e-10	-0.585407	-1.07817	5.88156e-07	-1.09694	-1.09345	6.22072e-06	0.84007	-1.07699
151841000	rs1422368	1.42943e-10	-1.54691	-0.764841	6.60292e-07	-1.17003	-0.904677	3.53233e-06	0.0564426	-0.859286
151841193	rs77212207	5.28122e-10	-2.03115e-10	-1.00486	1.90897e-06	-2.03115e-10	-1.01306	2.75677e-06	-2.03115e-10	-1.05074
151841243	rs72793455	5.0012e-09	2.14501	-0.901773	2.3107e-07	-1.96346	-1.16121	3.56962e-07	-1.97846	-1.11647
151841247	rs1422367	2.68993e-10	-0.601338	-1.07817	5.80745e-07	-1.10962	-1.09345	6.08139e-06	0.817417	-1.07699
151841566	rs2080932	2.73313e-10	-0.585407	-1.07817	5.88156e-07	-1.09694	-1.09345	6.22072e-06	0.84007	-1.07699
151841776	rs1422366	2.61468e-10	-0.629713	-1.07817	5.8681e-07	-1.09923	-1.09345	5.40908e-06	0.700262	-1.07699
151841883	rs4958305	5.10453e-09	2.16955	-0.905863	2.30078e-07	-1.96519	-1.16377	3.55597e-07	-1.97941	-1.11935
151841898	rs4958306	4.98079e-09	2.14501	-0.905863	2.30478e-07	-1.96346	-1.16377	3.55933e-07	-1.97846	-1.11935
151842031	rs61131643	7.95198e-11	-1.67295	-1.22524	2.27224e-07	-1.95992	-1.18153	3.17263e-07	-1.98479	-1.22804
151842083	rs4958544	4.96056e-09	2.14501	-0.909933	2.29893e-07	-1.96346	-1.16631	3.54915e-07	-1.97846	-1.12222
151842237	rs888883	2.78759e-10	-0.569382	-1.07446	5.9786e-07	-1.08417	-1.08986	6.38752e-06	0.862817	-1.07327
151842506	rs75950068	4.69243e-09	2.09371	-0.914195	2.30176e-07	-1.95957	-1.16897	3.54641e-07	-1.97624	-1.12521
151842512	rs79875406	3.91578e-10	-2.03115e-10	-1.30401	1.40874e-06	-2.03115e-10	-1.31693	2.12997e-06	-2.03115e-10	-1.3087
151842550	rs59306112	1.43945e-10	-1.53992	-0.764841	6.5407e-07	-1.17949	-0.904677	3.47975e-06	0.0414431	-0.859286
151842687	rs7716081	1.40644e-10	-1.55736	-0.770603	6.66529e-07	-1.15563	-0.909673	3.59467e-06	0.0791926	-0.864543
151842875	rs7716395	2.73313e-10	-0.585407	-1.07817	5.88156e-07	-1.09694	-1.09345	6.22072e-06	0.84007	-1.07699
151842967	rs888882	1.40578e-10	-1.55736	-0.771077	6.66255e-07	-1.15563	-0.910083	3.59311e-06	0.0791926	-0.864975
151843028	rs4400117	1.38984e-10	-1.57079	-0.769044	6.83411e-07	-1.13667	-0.903623	3.71147e-06	0.109046	-0.862419
151843104	rs72793460	4.79156e-09	2.12054	-0.920124	2.28855e-07	-1.96165	-1.17265	3.52747e-07	-1.97744	-1.12936
151843206	rs7700695	2.9126e-10	-0.585407	-1.01457	6.27581e-07	-1.09694	-1.02857	6.65179e-06	0.84007	-1.00999
151843253	rs36115811	2.50749e-10	-1.74974	-2.42834e-10	7.33808e-07	-1.96914	-2.42834e-10	1.13576e-06	-1.9375	-2.42834e-10
151843439	rs72793462	4.53349e-09	2.06939	-0.924332	2.29184e-07	-1.95761	-1.17525	3.52548e-07	-1.97507	-1.1323
151843456	rs144854323	2.00363e-10	-1.97406	-2.42834e-10	7.79399e-07	-1.90886	-2.42834e-10	1.08446e-06	-1.98372	-2.42834e-10
151843518	rs72793463	4.52494e-09	2.06939	-0.926218	2.28918e-07	-1.95761	-1.17641	3.52084e-07	-1.97507	-1.13362
151843659	rs12658063	1.31215e-10	-1.56811	-0.829248	6.52463e-07	-1.13709	-0.949545	3.50438e-06	0.10357	-0.914359
151843817	rs12655878	1.31658e-10	-1.56811	-0.825878	6.28488e-07	-1.13709	-0.986983	3.37755e-06	0.10357	-0.951221
151843851	rs12660058	2.59179e-10	-0.606877	-1.1098	5.53322e-07	-1.13587	-1.11558	5.80259e-06	0.799344	-1.10584
151844043	rs62393528	2.55114e-10	-0.622686	-1.1098	5.46504e-07	-1.14827	-1.11558	5.67355e-06	0.776854	-1.10584
151844052	rs62393529	1.31215e-10	-1.56811	-0.829248	6.52463e-07	-1.13709	-0.949545	3.50438e-06	0.10357	-0.914359
151844182	rs62393530	1.29899e-10	-1.57819	-0.829248	6.62008e-07	-1.12256	-0.949545	3.58504e-06	0.126325	-0.914359
151844509	rs6865721	1.2283e-10	-1.57819	-0.885208	6.29135e-07	-1.12256	-1.00048	3.41356e-06	0.126325	-0.963371
151844586	rs56358018	1.2283e-10	-1.57819	-0.885208	6.29135e-07	-1.12256	-1.00048	3.41356e-06	0.126325	-0.963371
151844822	rs62393532	1.22205e-10	-1.57819	-0.890306	6.26382e-07	-1.12256	-1.00486	3.39781e-06	0.126325	-0.967997
151844966	rs62393533	1.20994e-10	-1.58814	-0.890306	6.35624e-07	-1.10792	-1.00486	3.47645e-06	0.149207	-0.967997
151845109	rs9324729	9.27072e-11	-1.69004	-1.0547	2.72784e-07	-1.9646	-0.994105	3.75428e-07	-1.98508	-1.05941
151845177	rs9324730	1.01413e-10	-1.61937	-1.03562	2.84616e-07	-1.94319	-0.973059	3.84124e-07	-1.9811	-1.04049
151845342	rs10515671	4.23678e-09	2.01769	-0.940321	2.28862e-07	-1.94921	-1.18506	3.50055e-07	-1.97106	-1.14341
151845369	rs62393534	1.27024e-10	-1.5549	-0.874923	6.36249e-07	-1.12018	-0.991616	3.34222e-06	0.0958606	-0.954028
151845374	rs62393535	1.20444e-10	-1.58814	-0.894869	6.33137e-07	-1.10792	-1.00878	3.46209e-06	0.149207	-0.972135
151845483	rs72793466	4.26221e-09	2.01769	-0.934338	2.297e-07	-1.94921	-1.1814	3.51509e-07	-1.97106	-1.13926
151845484	rs62393536	1.18665e-10	-1.59798	-0.899909	6.39783e-07	-1.09315	-1.01311	3.52652e-06	0.172214	-0.976705
151845680	rs62393537	1.20994e-10	-1.58814	-0.890306	6.35624e-07	-1.10792	-1.00486	3.47645e-06	0.149207	-0.967997
151845883	rs6872336	1.45626e-10	-1.89657	-0.396581	1.29254e-06	-0.901807	-0.501218	5.88118e-06	0.216844	-0.509888
151845946	rs1422365	1.18665e-10	-1.59798	-0.899909	6.39783e-07	-1.09315	-1.01311	3.52652e-06	0.172214	-0.976705
151845947	rs1422364	1.16397e-10	-1.61728	-0.899909	6.59213e-07	-1.06323	-1.01311	3.69397e-06	0.218604	-0.976705
151846049	rs72793468	3.98853e-09	1.9432	-0.926218	2.32571e-07	-1.94178	-1.17641	3.55194e-07	-1.96628	-1.13362
151846050	rs77835474	3.84901e-10	-2.03115e-10	-1.32121	1.39231e-06	-2.03115e-10	-1.32867	2.10289e-06	-2.03115e-10	-1.32149
151846236	rs1422363	9.9138e-11	-1.7535	-0.924178	8.34185e-07	-0.807042	-1.03389	5.32424e-06	0.606133	-0.998665
151846476	rs72793469	4.47436e-09	2.04186	-0.909933	2.32668e-07	-1.95146	-1.16631	3.57056e-07	-1.97245	-1.12222
151846830	rs4958545	8.46999e-11	-1.62482	-1.21026	4.76781e-07	-1.12897	-1.27136	2.5166e-06	0.109008	-1.2509
151846974	rs60121312	5.3951e-09	2.12428	-0.805226	2.48479e-07	-1.95322	-1.09881	3.85341e-07	-1.97155	-1.04688
151846975	rs59365202	5.3951e-09	2.12428	-0.805226	2.48479e-07	-1.95322	-1.09881	3.85341e-07	-1.97155	-1.04688
151847116	rs11956510	3.87789e-10	-2.03115e-10	-1.31373	1.39989e-06	-2.03115e-10	-1.32324	2.10619e-06	-2.03115e-10	-1.31992
151847400	rs115202425	9.24178e-10	-0.445288	-2.42834e-10	1.35115e-06	-1.35867	-2.42834e-10	1.75445e-06	-1.50265	-2.42834e-10
151847437	rs17450419	1.06151e-10	-1.77625	-0.833075	3.2309e-07	-1.98331	-0.806151	4.84959e-07	-1.94423	-0.844266
151847466	rs13361745	3.21471e-09	1.74389	-0.94259	2.36391e-07	-1.91546	-1.18644	3.59953e-07	-1.94161	-1.14498
151847532	rs55696776	3.36537e-09	1.78742	-0.940321	2.29996e-07	-1.94427	-1.18506	3.61542e-07	-1.93877	-1.14341
151847617	rs56275648	3.61273e-09	1.8604	-0.942373	2.2806e-07	-1.95147	-1.18631	3.58261e-07	-1.94647	-1.14483
151847668	rs117353937	3.9862e-10	-2.03115e-10	-1.28619	1.42417e-06	-2.03115e-10	-1.30604	2.16614e-06	-2.03115e-10	-1.29185
151847696	rs55846431	3.60608e-09	1.8604	-0.944215	2.27805e-07	-1.95147	-1.18742	3.57806e-07	-1.94647	-1.1461
151847785	rs11743236	5.64306e-10	-0.938596	-2.42834e-10	1.3039e-06	-1.39427	-2.42834e-10	2.18895e-06	-1.28138	-2.42834e-10
151848328	rs117151388	6.37507e-10	-2.03115e-10	-0.816628	2.28349e-06	-2.03115e-10	-0.833925	3.63931e-06	-2.03115e-10	-0.773008
151848903	rs10072743	3.22099e-09	1.72776	-0.924513	2.41316e-07	-1.90592	-1.17536	3.67896e-07	-1.93233	-1.13243
151849063	rs10065026	3.04201e-09	1.70431	-0.958232	2.37234e-07	-1.90245	-1.19589	3.60443e-07	-1.92949	-1.15573
151849154	rs117138346	7.15794e-10	-2.03115e-10	-0.7008	2.19424e-06	-2.03115e-10	-0.873795	3.84249e-06	-2.03115e-10	-0.718682
151849274	rs4958546	3.18305e-09	1.75364	-0.96224	2.34969e-07	-1.90964	-1.19829	3.57352e-07	-1.93536	-1.15847
151849306	rs4958547	3.03592e-09	1.70431	-0.960239	2.36949e-07	-1.90245	-1.19709	3.59948e-07	-1.92949	-1.1571
151849488	rs4958548	3.02164e-09	1.72776	-0.988401	2.32231e-07	-1.90592	-1.21374	3.52149e-07	-1.93233	-1.17617
151849657	rs4958307	3.10086e-09	1.75364	-0.988401	2.31367e-07	-1.90964	-1.21374	3.51082e-07	-1.93536	-1.17617
151850369	rs72793472	2.99981e-09	1.72776	-0.995652	2.31255e-07	-1.90592	-1.21795	3.50445e-07	-1.93233	-1.18102
151850845	rs10069107	2.87403e-09	1.6553	-0.966027	2.37914e-07	-1.89493	-1.20055	3.6076e-07	-1.92329	-1.16105
151851243	rs7356769	2.91277e-09	1.70431	-1.00165	2.31258e-07	-1.90245	-1.2214	3.50041e-07	-1.92949	-1.18501
151851527	rs1422340	2.97628e-09	1.72776	-1.00353	2.30209e-07	-1.90592	-1.22248	3.48614e-07	-1.93233	-1.18626
151851582	rs1422341	2.84012e-09	1.68094	-1.00353	2.31828e-07	-1.89891	-1.22248	3.50624e-07	-1.92658	-1.18626
151851624	rs1422342	2.9073e-09	1.70431	-1.00353	2.31008e-07	-1.90245	-1.22248	3.49604e-07	-1.92949	-1.18626
151851693	rs143061405	3.86707e-10	-2.03115e-10	-1.31652	1.41072e-06	-2.03115e-10	-1.31553	2.13147e-06	-2.03115e-10	-1.30799
151851785	rs72793476	2.97628e-09	1.72776	-1.00353	2.30209e-07	-1.90592	-1.22248	3.48614e-07	-1.93233	-1.18626
151851818	rs75684842	3.90639e-08	-1.07833	4.37709	0.000136461	-1.44281	4.69922	0.00016072	-1.33488	4.34974
151852145	rs34623862	6.63326e-11	-1.76507	-1.31444	2.00633e-07	-1.97716	-1.28875	3.18692e-07	-1.89438	-1.31396
151852621	rs34528250	7.6268e-11	-1.62561	-1.31433	1.98762e-07	-1.98494	-1.29034	2.98847e-07	-1.95857	-1.31406
151852677	rs888879	2.97126e-09	1.72776	-1.00522	2.29986e-07	-1.90592	-1.22345	3.48224e-07	-1.93233	-1.18738
151852840	rs731117	3.12197e-09	1.77724	-1.00522	2.28374e-07	-1.91295	-1.22345	3.4624e-07	-1.93804	-1.18738
151853233	rs1363407	2.83385e-09	1.68094	-1.00574	2.31535e-07	-1.89891	-1.22375	3.50111e-07	-1.92658	-1.18773
151853455	rs1363408	2.91677e-09	1.70431	-1.00027	2.3144e-07	-1.90245	-1.22061	3.50361e-07	-1.92949	-1.1841
151853646	rs1363409	2.99677e-09	1.72776	-0.996668	2.3112e-07	-1.90592	-1.21853	3.50208e-07	-1.93233	-1.1817
151853738	rs6886963	2.92231e-09	1.70431	-0.998378	2.31693e-07	-1.90245	-1.21952	3.50803e-07	-1.92949	-1.18284
151853924	rs10213914	2.84938e-09	1.68094	-1.00027	2.32262e-07	-1.89891	-1.22061	3.51382e-07	-1.92658	-1.1841
151853959	rs17113252	2.11477e-10	-0.594904	-1.32517	4.27384e-07	-1.18392	-1.32579	5.93031e-06	1.03938	-1.3241
151854006	rs62393539	2.11378e-10	-0.594904	-1.32564	4.27198e-07	-1.18392	-1.32622	5.92721e-06	1.03938	-1.32463
151854199	rs11959548	2.16999e-10	-0.568219	-1.32608	4.44532e-07	-1.14374	-1.32663	6.21387e-06	1.0871	-1.32512
151854210	rs72793480	2.71865e-09	1.63208	-0.998378	2.34308e-07	-1.89123	-1.21952	3.54069e-07	-1.92022	-1.18284
151854239	rs72793481	2.72331e-09	1.63208	-0.996668	2.34539e-07	-1.89123	-1.21853	3.54473e-07	-1.92022	-1.1817
151854302	rs11959584	6.50614e-11	-1.94924	-1.14962	5.99358e-07	-1.00124	-1.17029	3.05431e-06	0.242743	-1.19099
151854396	rs17113265	4.68201e-10	-2.03115e-10	-1.1253	1.62666e-06	-2.03115e-10	-1.1731	2.53284e-06	-2.03115e-10	-1.13546
151854610	rs28374977	2.72331e-09	1.63208	-0.996668	2.34539e-07	-1.89123	-1.21853	3.54473e-07	-1.92022	-1.1817
151854624	rs17113267	2.06158e-10	-0.618296	-1.32725	4.2711e-07	-1.18265	-1.32769	6.14335e-06	1.07702	-1.32646
151854669	rs17548153	2.66098e-09	1.60892	-0.996668	2.35426e-07	-1.88746	-1.21853	3.55588e-07	-1.91708	-1.1817
151854784	rs28639501	2.66098e-09	1.60892	-0.996668	2.35426e-07	-1.88746	-1.21853	3.55588e-07	-1.91708	-1.1817
151854821	rs72793485	2.78254e-09	1.6553	-0.998378	2.33443e-07	-1.89493	-1.21952	3.52984e-07	-1.92329	-1.18284
151854967	rs28495602	2.71865e-09	1.63208	-0.998378	2.34308e-07	-1.89123	-1.21952	3.54069e-07	-1.92022	-1.18284
151855128	rs539358649	2.01983e-10	-1.96601	-2.42834e-10	7.23169e-07	-1.98374	-2.42834e-10	1.08303e-06	-1.98504	-2.42834e-10
151855232	rs6897802	6.55154e-11	-1.94924	-1.14266	6.03294e-07	-1.00124	-1.16374	3.07303e-06	0.242743	-1.18488
151855295	rs72793487	2.76824e-09	1.6553	-1.00353	2.32753e-07	-1.89493	-1.22248	3.51779e-07	-1.92329	-1.18626
151855467	rs17113268	7.65966e-11	-1.64311	-1.29252	2.05807e-07	-1.98507	-1.25537	3.07229e-07	-1.95353	-1.29143
151855528	rs72793488	2.76824e-09	1.6553	-1.00353	2.32753e-07	-1.89493	-1.22248	3.51779e-07	-1.92329	-1.18626
151855626	rs11750622	1.15752e-09	-1.23614	1.01598	3.4906e-06	-1.38212	0.97256	5.67062e-06	-1.25365	0.924148
151855889	rs114559927	2.02718e-10	-1.96238	-2.42834e-10	8.5924e-07	-1.81134	-2.42834e-10	1.87669e-06	-1.43529	-2.42834e-10
151856068	rs118153346	4.26224e-10	-2.03115e-10	-1.21923	1.50225e-06	-2.03115e-10	-1.25266	2.30808e-06	-2.03115e-10	-1.22838
151856073	rs1422343	2.77346e-09	1.6553	-1.00165	2.33004e-07	-1.89493	-1.2214	3.52218e-07	-1.92329	-1.18501
151856482	rs1422344	2.6674e-09	1.60892	-0.994256	2.35754e-07	-1.88746	-1.21714	3.56161e-07	-1.91708	-1.18009
151856514	rs6884899	2.6674e-09	1.60892	-0.994256	2.35754e-07	-1.88746	-1.21714	3.56161e-07	-1.91708	-1.18009
151856838	rs6864518	2.67199e-09	1.60892	-0.992538	2.35989e-07	-1.88746	-1.21614	3.5657e-07	-1.91708	-1.17894
151856943	rs6864702	2.5414e-09	1.56053	-0.994256	2.37688e-07	-1.87929	-1.21714	3.58606e-07	-1.91024	-1.18009
151856959	rs56392306	2.14916e-09	1.3948	-0.996159	2.4489e-07	-1.84834	-1.21824	3.67714e-07	-1.88389	-1.18136
151857125	rs76633800	8.90719e-10	-0.482164	-2.42834e-10	1.31985e-06	-1.38211	-2.42834e-10	1.71878e-06	-1.52319	-2.42834e-10
151857352	rs1019476	2.67711e-09	1.60892	-0.990624	2.36252e-07	-1.88746	-1.21503	3.57027e-07	-1.91708	-1.17766
151857481	rs10463323	3.8805e-10	-2.03115e-10	-1.31306	1.40299e-06	-2.03115e-10	-1.32102	2.10867e-06	-2.03115e-10	-1.31875
151858075	rs147056408	5.21226e-10	-2.03115e-10	-1.01801	1.79506e-06	-2.03115e-10	-1.07459	2.71221e-06	-2.03115e-10	-1.06704
151858124	rs3864272	2.82434e-09	1.63208	-0.960239	2.39623e-07	-1.89123	-1.19709	3.633e-07	-1.92022	-1.1571
151858637	rs4317310	2.18944e-10	-0.629579	-1.2558	4.45134e-07	-1.21611	-1.2529	6.19351e-06	1.00864	-1.24994
151860340	rs151183601	2.0584e-09	0.35549	-2.42834e-10	5.96347e-06	0.126022	-2.42834e-10	5.321e-06	-0.39314	-2.42834e-10
151860455	rs149955104	2.16942e-10	-1.89456	-2.42834e-10	7.29843e-07	-1.97456	-2.42834e-10	1.11954e-06	-1.95189	-2.42834e-10
151860552	rs62393543	2.50381e-10	-0.500025	-1.25119	4.95436e-07	-1.11151	-1.25043	7.3783e-06	1.17858	-1.24484
151860623	rs10037486	2.61955e-09	1.58354	-0.986972	2.3776e-07	-1.88322	-1.2129	3.59172e-07	-1.91354	-1.17522
151860810	rs10078881	2.69726e-09	1.61834	-0.992538	2.32222e-07	-1.90355	-1.21614	3.51393e-07	-1.93171	-1.17894
151860904	rs35396120	7.55233e-11	-1.64568	-1.30408	2.0238e-07	-1.98508	-1.27216	3.02789e-07	-1.95635	-1.30317
151861245	rs4958549	2.82723e-09	1.66711	-0.994256	2.30339e-07	-1.9107	-1.21714	3.48977e-07	-1.93746	-1.18009
151862077	rs10038929	4.02914e-09	2.05909	-1.03197	2.18607e-07	-1.9416	-1.23851	3.29578e-07	-1.96984	-1.20491
151862656	rs149260949	4.17045e-09	2.11068	-1.04909	2.15454e-07	-1.94677	-1.24787	3.25e-07	-1.97283	-1.2159
151862792	rs191766106	2.54822e-10	-1.73363	-2.42834e-10	7.32748e-07	-1.97058	-2.42834e-10	1.23246e-06	-1.85579	-2.42834e-10
151863252	rs144767835	4.37821e-09	2.16259	-1.05239	2.14034e-07	-1.95161	-1.24964	3.23457e-07	-1.9755	-1.21799
151863409	rs10055105	4.0833e-09	2.08607	-1.04561	2.16384e-07	-1.94435	-1.24598	3.26175e-07	-1.97145	-1.21367
151863447	rs144613492	4.35643e-09	2.16259	-1.05737	2.13464e-07	-1.95161	-1.25231	3.22438e-07	-1.9755	-1.22115
151863496	rs111567154	6.10253e-09	2.53211	-1.08984	2.03473e-07	-1.98503	-1.26682	3.1416e-07	-1.98019	-1.24246
151864264	rs1035396	4.01498e-09	2.08607	-1.06248	2.14437e-07	-1.94435	-1.25502	3.22707e-07	-1.97145	-1.22436
151864554	rs7719209	8.30821e-11	-1.9654	-0.888966	8.14343e-07	-0.938439	-0.926565	4.26846e-06	0.336905	-0.950454
151864642	rs28655323	3.88468e-09	2.03463	-1.04403	2.17726e-07	-1.93902	-1.24513	3.27534e-07	-1.9683	-1.21267
151864731	rs28548215	3.72983e-09	1.98351	-1.03358	2.20218e-07	-1.93337	-1.2394	3.30891e-07	-1.96482	-1.20595
151864921	rs1035397	8.09751e-11	-1.96878	-0.911276	8.35146e-07	-0.903188	-0.936592	4.36447e-06	0.380998	-0.972302
151865239	rs13356461	3.89589e-09	2.00782	-1.01433	2.21994e-07	-1.9361	-1.22863	3.34502e-07	-1.96652	-1.19339
151865417	rs13157628	7.75864e-11	-1.62208	-1.30072	2.0336e-07	-1.98464	-1.26777	3.01992e-07	-1.96266	-1.2995
151866663	rs10039253	4.09406e-09	2.05909	-1.01599	2.2057e-07	-1.9416	-1.22957	3.3303e-07	-1.96984	-1.19448
151867054	rs35096741	7.55797e-11	-1.64014	-1.30886	2.00915e-07	-1.98505	-1.27946	3.00857e-07	-1.95788	-1.30804
151867359	rs34580661	7.57207e-11	-1.62815	-1.31899	1.97638e-07	-1.98482	-1.29613	2.96795e-07	-1.96112	-1.3184
151867661	rs17548209	4.38154e-09	2.13536	-1.0244	2.17887e-07	-1.94911	-1.2343	3.29781e-07	-1.97414	-1.19998
151867831	rs113263475	1.07671e-10	-1.31561	-1.2795	2.21928e-07	-1.85247	-1.31256	3.1288e-07	-1.95183	-1.2749
151868365	rs72793497	4.56647e-09	2.16259	-1.01028	2.1908e-07	-1.95161	-1.22634	3.32396e-07	-1.9755	-1.19073
151868402	rs118120783	5.43831e-10	-2.03115e-10	-0.975554	1.97349e-06	-2.03115e-10	-0.979825	3.03997e-06	-2.03115e-10	-0.952954
151868477	rs4958311	4.58502e-09	2.16259	-1.00623	2.19587e-07	-1.95161	-1.22403	3.33287e-07	-1.9755	-1.18805
151868524	rs137964510	1.03097e-09	-2.03115e-10	-0.335938	3.1399e-06	-2.03115e-10	-0.51544	5.52948e-06	-2.03115e-10	-0.354708
151868579	rs4958312	4.65536e-09	2.13536	-0.963778	2.25668e-07	-1.94911	-1.19921	3.43399e-07	-1.97414	-1.15952
151868666	rs4958313	4.65748e-09	2.13536	-0.963322	2.25729e-07	-1.94911	-1.19894	3.43506e-07	-1.97414	-1.15921
151868824	rs4958314	4.64405e-09	2.16259	-0.99344	2.2121e-07	-1.95161	-1.21667	3.36134e-07	-1.9755	-1.17955
151869371	rs17113269	7.42566e-11	-1.64428	-1.32239	1.96379e-07	-1.98493	-1.30241	2.97886e-07	-1.95395	-1.3219
151869966	rs13189527	1.98271e-10	-1.98456	-2.42834e-10	7.23862e-07	-1.98278	-2.42834e-10	1.111e-06	-1.95954	-2.42834e-10
151870131	rs4493664	5.0514e-09	2.21232	-0.959089	2.24768e-07	-1.95591	-1.1964	3.43266e-07	-1.97773	-1.15632
151870770	rs74662610	5.05111e-09	2.16259	-0.909418	2.32708e-07	-1.95161	-1.16599	3.56097e-07	-1.9755	-1.12185
151871036	rs62393547	4.22476e-10	0.0314702	-1.25953	7.21872e-07	-0.726718	-1.25882	1.64191e-05	1.98717	-1.25352
151871062	rs61637365	4.90658e-09	2.11068	-0.88654	2.37227e-07	-1.94677	-1.1516	3.62871e-07	-1.97283	-1.10568
151871257	rs55874732	5.00094e-09	2.16259	-0.919399	2.31268e-07	-1.95161	-1.1722	3.53613e-07	-1.9755	-1.12885
151871418	rs13161387	7.57125e-11	-1.62694	-1.32031	1.97175e-07	-1.98479	-1.2985	2.96299e-07	-1.96143	-1.31976
151871762	rs62393548	4.42092e-10	0.0877118	-1.27039	7.46537e-07	-0.682209	-1.26973	1.75648e-05	2.06595	-1.26485
151872360	rs118006872	7.43019e-10	-2.03115e-10	-0.663471	2.65495e-06	-2.03115e-10	-0.683203	4.26701e-06	-2.03115e-10	-0.613889
151872797	rs10071155	5.76004e-09	2.18742	-0.802911	2.48718e-07	-1.9538	-1.09727	3.84032e-07	-1.97665	-1.04518
151873042	rs75933825	2.3382e-10	-1.81964	-2.42834e-10	1.60087e-06	-1.18908	-2.42834e-10	3.5691e-06	-0.792488	-2.42834e-10
151873689	rs61291139	4.91969e-10	0.156872	-1.23265	2.20084e-07	-1.93576	-1.23761	3.12202e-07	-1.9725	-1.2564
151873945	rs147982172	2.00912e-10	-1.97133	-2.42834e-10	8.02982e-07	-1.87905	-2.42834e-10	1.42197e-06	-1.71276	-2.42834e-10
151873992	rs11747981	1.91102e-10	-1.75994	-0.261448	4.41033e-07	-1.97181	-0.506457	4.03414e-06	-0.317368	-0.352642
151874412	rs56399799	5.76961e-09	2.22488	-0.838712	3.18886e-07	-1.66053	-1.14202	3.90497e-07	-1.92865	-1.07649
151874537	rs12656429	5.65423e-11	-1.96066	-1.27854	7.26418e-07	-0.710307	-1.26895	1.06319e-06	-0.728942	-1.27458
151874756	rs117007224	3.81744e-10	-2.03115e-10	-1.32944	1.39394e-06	-2.03115e-10	-1.32749	2.09497e-06	-2.03115e-10	-1.32526
151874991	rs10067604	9.45937e-11	-1.64733	-1.07727	1.83997e-06	0.0667394	-1.11662	9.29333e-07	-0.986602	-1.15149
151875419	rs10515672	4.86469e-09	2.21985	-1.00428	2.91711e-07	-1.68228	-1.20935	3.40592e-07	-1.92699	-1.21488
151875590	rs62393549	3.23617e-09	2.07909	-1.27114	2.04518e-06	0.276257	-1.2204	1.68146e-06	-0.28755	-1.25759
151875652	rs7731937	1.74728e-10	-1.90273	-0.208234	1.61572e-06	-0.787364	-0.392483	1.28444e-05	0.902328	-0.414223
151876047	rs72795306	2.19463e-10	-1.88301	-2.42834e-10	7.47817e-07	-1.95023	-2.42834e-10	1.13856e-06	-1.93504	-2.42834e-10
151876074	rs55909942	5.72887e-09	2.4179	-1.03882	2.77565e-07	-1.71136	-1.22997	3.26678e-07	-1.94858	-1.235
151876334	rs10434713	5.13037e-10	-0.454628	-0.579217	3.92266e-07	-1.82069	-0.774753	1.2863e-06	-1.01876	-0.794277
151876462	rs7717092	2.93582e-10	-1.80636	0.214328	7.32511e-07	-1.91275	-0.0581606	4.84576e-06	-0.612548	0.125851
151876621	rs7737243	5.10071e-10	-0.454628	-0.585015	3.90316e-07	-1.82069	-0.779737	1.28002e-06	-1.01876	-0.799172
151876692	rs7717150	2.5963e-10	-1.83068	0.115744	6.81358e-07	-1.89582	-0.147473	4.11023e-06	-0.681502	0.0301805
151876757	rs7717550	2.54777e-10	-1.84131	0.107502	6.79381e-07	-1.89128	-0.154925	3.79023e-06	-0.754561	0.0221866
151877361	rs11746610	6.0446e-11	-1.84293	-1.32952	2.17216e-07	-1.85798	-1.32851	2.9599e-07	-1.95334	-1.3289
151877616	rs2216617	5.02834e-10	-0.474715	-0.579217	3.94892e-07	-1.81402	-0.774753	1.30715e-06	-1.00268	-0.794277
151877953	rs1345666	5.02834e-10	-0.474715	-0.579217	3.94892e-07	-1.81402	-0.774753	1.30715e-06	-1.00268	-0.794277
151878121	rs17548369	3.95955e-10	-1.21793	-0.0749655	5.14843e-07	-1.98231	-0.341217	2.53772e-05	1.33765	-0.168606
151879253	rs1035398	5.08205e-09	2.29066	-1.03138	2.83934e-07	-1.69305	-1.22559	3.30101e-07	-1.94242	-1.23074
151879612	rs17451282	5.00864e-09	2.27998	-1.03525	2.88274e-07	-1.6756	-1.22787	3.31879e-07	-1.93483	-1.23296
151879912	rs17451303	5.02804e-09	2.27998	-1.03138	2.88931e-07	-1.6756	-1.22559	3.32617e-07	-1.93483	-1.23074
151879960	rs17113291	6.46499e-09	2.44467	-0.944706	2.92148e-07	-1.71799	-1.17214	3.44846e-07	-1.95098	-1.17848
151880020	rs7705865	4.76341e-10	-0.506319	-0.60174	3.851e-07	-1.79683	-0.817055	1.29598e-06	-0.990498	-0.815041
151880286	rs2961771	6.0736e-11	-1.83803	-1.32963	2.18162e-07	-1.85335	-1.3288	2.96554e-07	-1.951	-1.32933
151880474	rs6579943	4.68986e-10	-0.486449	-0.63717	3.71238e-07	-1.80383	-0.846715	1.23784e-06	-1.00667	-0.84476
151880506	rs139252336	1.9964e-10	-1.97768	-2.42834e-10	7.30133e-07	-1.97416	-2.42834e-10	1.26673e-06	-1.82836	-2.42834e-10
151880672	rs13161499	4.70027e-10	-0.526054	-0.595349	3.93805e-07	-1.7897	-0.801832	1.32676e-06	-0.974192	-0.807873
151880841	rs62393550	2.02225e-09	0.337772	-2.42834e-10	4.14359e-06	-0.238069	-2.42834e-10	4.95286e-06	-0.464838	-2.42834e-10
151880873	rs2961772	1.78751e-09	0.185029	0.0293543	4.8157e-07	-1.91801	-0.472326	2.03581e-06	-0.991235	-0.362675
151881396	rs56165873	5.132e-09	2.29635	-1.02729	2.84589e-07	-1.69317	-1.22317	3.30644e-07	-1.94314	-1.22837
151881433	rs145792314	8.58862e-10	-0.518585	-2.42834e-10	1.28986e-06	-1.4051	-2.42834e-10	1.68459e-06	-1.54328	-2.42834e-10
151881522	rs55954611	4.54323e-09	2.17013	-1.02293	2.99378e-07	-1.6451	-1.22058	3.38527e-07	-1.92211	-1.22584
151881586	rs151123271	3.84999e-10	-2.03115e-10	-1.32095	1.39279e-06	-2.03115e-10	-1.32832	2.08784e-06	-2.03115e-10	-1.32867
151882014	rs72795315	4.55169e-09	2.17013	-1.02107	2.99711e-07	-1.6451	-1.21946	3.38894e-07	-1.92211	-1.22476
151882334	rs1035399	1.76455e-10	-1.77718	-0.323946	4.3455e-07	-1.93241	-0.56066	2.94141e-06	-0.57832	-0.407592
151882982	rs55677109	4.49301e-09	2.15111	-1.01503	3.06553e-07	-1.62615	-1.21584	3.41539e-07	-1.91787	-1.22123
151883131	rs138778086	9.1954e-10	-2.03115e-10	-0.450319	3.30026e-06	-2.03115e-10	-0.465629	5.24193e-06	-2.03115e-10	-0.408112
151883271	rs111898793	4.46196e-09	2.14418	-1.01503	3.03055e-07	-1.63763	-1.21584	3.41197e-07	-1.91887	-1.22123
151883431	rs190411254	2.74247e-10	-1.66017	-2.42834e-10	9.35982e-07	-1.72579	-2.42834e-10	1.6525e-06	-1.56251	-2.42834e-10
151884157	rs2961737	1.71435e-09	0.0898149	0.0827788	5.06638e-07	-1.89537	-0.444215	2.27476e-06	-0.919865	-0.32306
151884271	rs6579945	1.23797e-10	-1.59312	-0.862432	2.93029e-07	-1.97339	-0.913721	1.17794e-06	-0.993027	-0.90801
151884470	rs72795319	4.36631e-09	2.11831	-1.01083	3.06128e-07	-1.63007	-1.21331	3.43179e-07	-1.91555	-1.21876
151884622	rs72795320	4.45455e-09	2.14418	-1.01669	3.02752e-07	-1.63763	-1.21684	3.40865e-07	-1.91887	-1.2222
151885108	rs1422347	2.08995e-10	-1.93188	-2.42834e-10	7.65341e-07	-1.92706	-2.42834e-10	1.18029e-06	-1.89905	-2.42834e-10
151885658	rs2961738	1.01055e-09	-0.324448	-0.0314902	5.1419e-07	-1.78619	-0.538601	2.97035e-06	-0.559351	-0.41677
151885769	rs2909949	5.35906e-11	-1.97016	-1.32266	2.13077e-07	-1.88984	-1.31589	3.02882e-07	-1.93453	-1.32469
151886147	rs2909950	6.40278e-10	0.347993	-1.16028	3.27951e-07	-1.56471	-1.20981	3.2846e-07	-1.93094	-1.2472
151886485	rs2112536	1.4271e-10	-1.60752	-0.705857	3.63661e-07	-1.91176	-0.759405	2.35814e-06	-0.449836	-0.757095
151886574	rs79819011	4.38324e-10	-2.03115e-10	-1.19123	1.50098e-06	-2.03115e-10	-1.25351	2.25904e-06	-2.03115e-10	-1.24986
151887435	rs2909951	1.98168e-10	-1.98508	-2.42834e-10	7.23144e-07	-1.98378	-2.42834e-10	1.08454e-06	-1.98364	-2.42834e-10
151887779	rs72795325	3.94068e-07	6.91222	-1.30213	1.95872e-07	-1.97689	-1.31303	3.28769e-07	-1.86758	-1.30962
151887948	rs2348645	2.06718e-07	6.28304	-1.31813	2.01865e-07	-1.96528	-1.29451	3.44938e-07	-1.83956	-1.28963
151888074	rs76487875	1.82819e-09	0.23689	-2.42834e-10	2.0333e-06	-0.949971	-2.42834e-10	2.4934e-06	-1.15116	-2.42834e-10
151888271	rs17451455	4.4061e-07	7.03858	-1.31685	1.99959e-07	-1.97263	-1.29664	3.39675e-07	-1.85267	-1.2919
151888663	rs7725174	1.10741e-08	2.38841	-0.350233	5.26437e-06	0.270763	-0.269432	4.07204e-06	-0.340747	-0.319911
151888959	rs78038401	4.06859e-10	-1.40361	0.137888	6.19202e-07	-1.98469	-0.154259	0.000147148	2.89524	0.0313984
151889058	rs11748577	9.06153e-09	2.37299	-0.535394	4.3511e-06	0.252354	-0.441557	3.1827e-06	-0.39228	-0.514793
151889151	rs2909952	2.00823e-10	-1.97177	-2.42834e-10	7.38501e-07	-1.96276	-2.42834e-10	1.10802e-06	-1.96222	-2.42834e-10
151889367	rs77490601	3.84416e-10	-1.32247	-2.42834e-10	8.18161e-07	-1.86033	-2.42834e-10	1.79039e-06	-1.48237	-2.42834e-10
151889813	rs4958550	4.87916e-07	7.15304	-1.32933	2.12488e-07	-1.9765	-1.232	3.56951e-07	-1.86764	-1.22732
151890550	rs56050684	4.48377e-07	7.06684	-1.32764	2.04674e-07	-1.97894	-1.26703	3.41061e-07	-1.87723	-1.26326
151890623	rs55696164	4.48377e-07	7.06684	-1.32764	2.04674e-07	-1.97894	-1.26703	3.41061e-07	-1.87723	-1.26326
151891928	rs2909953	4.53417e-10	-2.03115e-10	-1.15738	1.5736e-06	-2.03115e-10	-1.20627	2.4096e-06	-2.03115e-10	-1.18534
151891999	rs79807378	7.21432e-10	-1.10149	0.408533	8.21566e-07	-1.94533	0.0891558	0.000373277	3.56506	0.292462
151892550	rs2909954	4.65912e-10	-1.56483	0.434637	8.10575e-07	-1.98239	0.112749	2.86714e-05	0.973418	0.317682
151892686	rs2961740	3.0458e-08	3.47711	-0.427201	2.89698e-07	-1.98421	-0.914333	8.97763e-07	-1.34231	-0.830339
151893014	rs2909955	6.86412e-09	1.90338	-0.343506	3.18206e-07	-1.94773	-0.856958	1.34521e-06	-1.00064	-0.767609
151893176	rs4958551	3.33305e-07	6.76914	-1.32652	2.02318e-07	-1.98507	-1.27248	3.22556e-07	-1.9274	-1.26888
151893262	rs765676	7.03594e-09	1.90338	-0.318781	3.23715e-07	-1.94773	-0.839794	1.37061e-06	-1.00064	-0.748906
151893343	rs76305957	4.20376e-10	-2.03115e-10	-1.23304	1.52376e-06	-2.03115e-10	-1.23845	2.30437e-06	-2.03115e-10	-1.22999
151893373	rs765674	1.12359e-09	-0.734838	0.484932	9.49176e-07	-1.8441	0.132313	4.68781e-05	1.43301	0.349741
151893776	rs75743396	6.2758e-10	-0.832321	-2.42834e-10	8.43609e-07	-1.8297	-2.42834e-10	0.000767641	4.57852	-2.42834e-10
151893900	rs7714408	8.41573e-11	-1.86244	-0.979069	2.1338e-06	0.10866	-1.01039	3.98556e-06	0.355248	-1.03737
151894477	rs4585434	2.04135e-10	-0.911409	-1.044	2.29895e-07	-1.96029	-1.16948	4.60787e-07	-1.70516	-1.13446
151894641	rs4362934	2.65625e-10	-0.646972	-1.04513	2.62637e-07	-1.82691	-1.16971	3.79722e-07	-1.89912	-1.134
151894901	rs17113313	2.43605e-10	-1.77864	-2.42834e-10	7.40775e-07	-1.95969	-2.42834e-10	1.09369e-06	-1.97524	-2.42834e-10
151896131	rs4075630	7.04417e-11	-1.68998	-1.32943	3.89927e-07	-1.27404	-1.32739	3.03357e-07	-1.92824	-1.3294
151896303	rs4075629	6.45111e-09	2.82576	-1.32794	3.44954e-07	-1.40535	-1.31863	2.87132e-07	-1.98497	-1.32764
151896509	rs10515673	1.06227e-09	-0.70683	0.400799	9.12509e-07	-1.83336	0.0821686	5.31587e-05	1.62349	0.28499
151896575	rs4361504	6.67865e-09	2.86072	-1.32824	3.49469e-07	-1.39317	-1.3178	2.87206e-07	-1.98507	-1.32728
151896750	rs4632790	4.9092e-10	-2.03115e-10	-1.07791	1.68501e-06	-2.03115e-10	-1.13786	2.59304e-06	-2.03115e-10	-1.11197
151896986	rs4505935	4.88843e-10	-2.03115e-10	-1.08215	1.67879e-06	-2.03115e-10	-1.14156	2.58284e-06	-2.03115e-10	-1.11591
151897368	rs60032902	8.64724e-11	-1.88892	-0.925445	2.00307e-06	-0.00582043	-0.959128	3.7087e-06	0.234121	-0.988243
151897546	rs10052442	6.93482e-11	-1.70592	-1.32914	4.00238e-07	-1.24874	-1.32658	3.01226e-07	-1.93511	-1.32958
151897793	rs73798679	2.44478e-10	-1.77507	-2.42834e-10	7.41713e-07	-1.95842	-2.42834e-10	1.09456e-06	-1.97445	-2.42834e-10
151898036	rs60822868	8.78042e-11	-1.88539	-0.913698	2.07601e-06	0.0101137	-0.939298	3.82832e-06	0.250992	-0.973367
151898365	rs4613693	3.59e-07	6.80948	-1.29259	1.93094e-07	-1.98507	-1.31914	3.08248e-07	-1.92408	-1.31757
151898646	rs74441456	4.71851e-10	-2.03115e-10	-1.11753	1.73221e-06	-2.03115e-10	-1.11023	2.69091e-06	-2.03115e-10	-1.07492
151898746	rs78039541	1.32561e-09	-0.680665	0.596099	1.09906e-06	-1.82426	0.25908	6.70866e-05	1.66736	0.47382
151898863	rs73798680	1.26716e-09	-0.70683	0.577171	1.07054e-06	-1.83336	0.241891	6.30417e-05	1.62349	0.455504
151899155	rs56097272	3.62054e-07	6.80948	-1.28412	1.92353e-07	-1.98507	-1.32298	3.06972e-07	-1.92408	-1.32172
151900047	rs117938372	3.84486e-10	-2.03115e-10	-1.32229	1.39443e-06	-2.03115e-10	-1.32715	2.08592e-06	-2.03115e-10	-1.32959
151900065	rs10058413	7.18079e-11	-1.67308	-1.32712	3.92567e-07	-1.27194	-1.32274	3.03656e-07	-1.92744	-1.32922
151900203	rs12654017	9.04556e-11	-1.89581	-0.873527	2.03964e-06	-0.0375017	-0.909353	3.76207e-06	0.200567	-0.940401
151900374	rs12654099	8.91199e-11	-1.90244	-0.881774	1.9641e-06	-0.0689336	-0.915662	3.60849e-06	0.167262	-0.948774
151900682	rs73798681	7.12103e-11	-1.68185	-1.32671	3.87143e-07	-1.28652	-1.32207	3.04559e-07	-1.92464	-1.32905
151900966	rs150973759	2.04671e-10	-1.95279	-2.42834e-10	7.40784e-07	-1.95968	-2.42834e-10	1.08937e-06	-1.97921	-2.42834e-10
151901555	rs17548854	3.64113e-07	6.80948	-1.27845	1.91981e-07	-1.98507	-1.32492	3.06319e-07	-1.92408	-1.32385
151901848	rs17451810	3.50688e-07	6.76914	-1.27568	1.91829e-07	-1.98507	-1.32571	3.05034e-07	-1.9274	-1.32473
151902735	rs13436634	6.44227e-09	2.82576	-1.32931	3.46821e-07	-1.40535	-1.31323	2.87881e-07	-1.98497	-1.32504
151902834	rs6875911	2.08122e-10	-0.694767	-1.2413	2.29694e-07	-1.84029	-1.29035	3.30186e-07	-1.89166	-1.28124
151902856	rs4958552	3.94788e-10	-2.03115e-10	-1.29584	1.41494e-06	-2.03115e-10	-1.31254	2.10949e-06	-2.03115e-10	-1.31836
151903171	rs4958553	6.44445e-09	2.82576	-1.32897	3.46154e-07	-1.40535	-1.31516	2.87596e-07	-1.98497	-1.32603
151903277	rs10463245	7.06979e-11	-1.68998	-1.32579	3.92568e-07	-1.27404	-1.32064	3.036e-07	-1.92824	-1.3286
151903294	rs4958554	3.35116e-07	6.72487	-1.27683	1.91912e-07	-1.98496	-1.3254	3.04064e-07	-1.93094	-1.32438
151903379	rs4958555	3.35116e-07	6.72487	-1.27683	1.91912e-07	-1.98496	-1.3254	3.04064e-07	-1.93094	-1.32438
151903469	rs72795336	3.35405e-07	6.72487	-1.27597	1.91865e-07	-1.98496	-1.32564	3.03983e-07	-1.93094	-1.32464
151903655	rs200596600	1.572e-09	0.0859119	-2.42834e-10	1.98134e-06	-0.975856	-2.42834e-10	2.2152e-06	-1.26946	-2.42834e-10
151903680	rs13190288	7.05776e-11	-1.68998	-1.3275	3.91495e-07	-1.27404	-1.32337	3.03368e-07	-1.92824	-1.32937
151903803	rs73798682	1.26225e-09	-0.70683	0.573286	1.03873e-06	-1.83336	0.211726	6.17486e-05	1.62349	0.434779
151904043	rs35513945	6.66987e-09	2.86072	-1.32956	3.5188e-07	-1.39317	-1.31093	2.88263e-07	-1.98507	-1.32361
151904788	rs72795339	3.66921e-07	6.80948	-1.27077	1.916e-07	-1.98507	-1.3269	3.05638e-07	-1.92408	-1.32607
151905013	rs72795340	3.11962e-07	6.67922	-1.30278	1.9445e-07	-1.98475	-1.31246	3.0551e-07	-1.94011	-1.31047
151905045	rs13158091	7.06797e-11	-1.69024	-1.32579	3.98371e-07	-1.25936	-1.32064	3.01653e-07	-1.93468	-1.3286
151905148	rs62393553	5.84914e-09	1.39986	-2.42834e-10	5.32758e-06	0.0132672	-2.42834e-10	4.14331e-06	-0.643307	-2.42834e-10
151905213	rs117832127	4.37821e-10	-2.03115e-10	-1.19238	1.60501e-06	-2.03115e-10	-1.1865	2.47707e-06	-2.03115e-10	-1.15773
151905370	rs12659160	6.78244e-09	2.87475	-1.32686	3.37573e-07	-1.42468	-1.32092	2.86861e-07	-1.98502	-1.32854
151905461	rs34299746	3.55635e-07	6.43378	-0.926313	6.7217e-07	-1.25268	-0.804195	1.78965e-06	-0.643617	-0.839166
151905477	rs79901840	2.46258e-10	-1.76781	-2.42834e-10	7.43661e-07	-1.9558	-2.42834e-10	1.0964e-06	-1.97277	-2.42834e-10
151905515	rs117832391	7.69215e-10	-2.03115e-10	-0.628822	2.7653e-06	-2.03115e-10	-0.642482	4.36541e-06	-2.03115e-10	-0.591089
151905778	rs116492045	6.86918e-10	-0.741978	-2.42834e-10	1.77411e-06	-1.08633	-2.42834e-10	1.73629e-06	-1.51305	-2.42834e-10
151906048	rs4246030	4.02548e-07	6.93357	-1.30219	1.95015e-07	-1.98447	-1.30984	3.1346e-07	-1.92008	-1.30481
151906386	rs4246031	8.14709e-10	-0.941597	0.370235	7.97665e-07	-1.90101	0.0153154	0.000610335	4.11866	0.230547
151906598	rs72795344	3.4041e-07	6.76361	-1.2999	1.94537e-07	-1.98507	-1.3117	3.08531e-07	-1.93384	-1.3069
151907086	rs4958556	5.64736e-10	-1.04077	0.102937	6.26907e-07	-1.92739	-0.199198	0.000375837	3.87529	-0.0109367
151907368	rs111674808	2.05826e-10	-1.94716	-2.42834e-10	7.28504e-07	-1.97639	-2.42834e-10	1.08728e-06	-1.98112	-2.42834e-10
151907630	rs117871303	1.04777e-09	-2.03115e-10	-0.31977	3.20535e-06	-2.03115e-10	-0.49481	5.59407e-06	-2.03115e-10	-0.343095
151907836	rs74935598	7.73998e-10	-0.941597	0.318974	7.62144e-07	-1.90101	-0.0302381	0.000581095	4.11866	0.181454
151907869	rs4464677	2.2465e-10	-1.85965	-2.42834e-10	7.22821e-07	-1.98422	-2.42834e-10	1.083e-06	-1.98506	-2.42834e-10
151907970	rs76013536	7.4951e-10	-0.991818	0.337045	7.63851e-07	-1.91482	-0.0141893	0.000523155	3.99632	0.198757
151908218	rs4958557	2.01554e-08	2.84227	-0.205238	3.4858e-07	-1.94348	-0.770037	1.83786e-06	-0.779448	-0.676753
151908672	rs79105866	7.52595e-10	-0.950658	0.299993	7.47499e-07	-1.90357	-0.047083	0.000558247	4.09672	0.163284
151908977	rs79585182	7.49234e-10	-0.950658	0.295517	7.44537e-07	-1.90357	-0.0510535	0.000555861	4.09672	0.159
151909029	rs4342320	3.59331e-07	6.80797	-1.29017	1.93307e-07	-1.98507	-1.31804	3.07368e-07	-1.93039	-1.31412
151909510	rs28663290	2.04793e-08	2.84227	-0.189298	3.52528e-07	-1.94348	-0.758775	1.86034e-06	-0.779448	-0.664593
151909663	rs28450108	8.03879e-10	-0.907719	0.322975	7.72396e-07	-1.8912	-0.0266862	0.00063289	4.20021	0.185284
151909704	rs28687145	2.07708e-08	2.84227	-0.175161	3.56076e-07	-1.94348	-0.74876	1.88056e-06	-0.779448	-0.653786
151909991	rs6885840	8.13878e-10	-0.899395	0.327012	7.77086e-07	-1.88873	-0.023101	0.000648126	4.22013	0.18915
151909994	rs72795349	3.59728e-07	6.80797	-1.28906	1.93059e-07	-1.98507	-1.31932	3.06585e-07	-1.93039	-1.31667
151909997	rs72795350	3.74839e-07	6.84839	-1.28833	1.93007e-07	-1.98497	-1.31968	3.07451e-07	-1.92716	-1.31708
151910344	rs6868942	2.37481e-08	2.87832	-0.0772519	3.80658e-07	-1.94675	-0.678731	1.99179e-06	-0.79736	-0.578406
151910392	rs10053527	3.40277e-09	1.16965	-0.311495	1.35801e-06	-1.11376	-0.239856	1.49173e-06	-1.34943	-0.315438
151910690	rs111904822	3.37312e-10	-1.45319	-2.42834e-10	7.91098e-07	-1.89396	-2.42834e-10	1.19143e-06	-1.88965	-2.42834e-10
151910821	rs72795351	5.18408e-07	7.14533	-1.261	1.92733e-07	-1.97842	-1.32767	3.10263e-07	-1.90925	-1.32588
151911070	rs72795352	3.93715e-07	6.89296	-1.28377	1.92769e-07	-1.98476	-1.32113	3.08375e-07	-1.9235	-1.31774
151911645	rs77163609	5.61152e-10	-2.03115e-10	-0.944201	1.97549e-06	-2.03115e-10	-0.978812	2.96744e-06	-2.03115e-10	-0.977103
151911696	rs79974301	8.31211e-10	-0.873286	0.321977	7.79745e-07	-1.88085	-0.0275717	0.000686405	4.28234	0.184329
151911710	rs79046743	8.27279e-10	-0.863885	0.307834	7.72247e-07	-1.87795	-0.0401258	0.000692441	4.30463	0.17079
151911831	rs72795354	2.43956e-08	2.96605	-0.138083	3.61891e-07	-1.95367	-0.722374	1.84358e-06	-0.827744	-0.625348
151911832	rs72795356	1.06017e-09	-0.642828	0.334823	1.12942e-06	-1.83663	0.298706	1.66949e-06	-1.90551	0.353225
151912436	rs4407620	1.97267e-08	2.74464	-0.129099	3.71503e-07	-1.93387	-0.715955	2.04717e-06	-0.729906	-0.618437
151912699	rs4475248	2.03771e-08	2.77707	-0.129099	3.70274e-07	-1.93719	-0.715955	2.01341e-06	-0.746533	-0.618437
151912745	rs4569857	2.39151e-08	2.84227	-0.0342021	3.93984e-07	-1.94348	-0.647593	2.09671e-06	-0.779448	-0.544982
151913196	rs4958558	4.88339e-10	-2.03115e-10	-1.08318	1.62057e-06	-2.03115e-10	-1.17685	2.60046e-06	-2.03115e-10	-1.10911
151913241	rs55748286	1.95311e-08	2.71231	-0.106736	3.78797e-07	-1.93045	-0.699938	2.11792e-06	-0.713167	-0.601201
151913259	rs55858427	1.9419e-08	2.71231	-0.112491	3.77237e-07	-1.93045	-0.704065	2.10854e-06	-0.713167	-0.605641
151913857	rs140578258	1.59884e-09	0.10284	-2.42834e-10	2.00492e-06	-0.964028	-2.42834e-10	2.23739e-06	-1.25949	-2.42834e-10
151913946	rs17452090	1.96327e-08	2.71231	-0.101545	3.80211e-07	-1.93045	-0.696211	2.12642e-06	-0.713167	-0.597194
151914036	rs10053277	2.03954e-08	2.74464	-0.0957638	3.80488e-07	-1.93387	-0.692057	2.10048e-06	-0.729906	-0.592727
151914462	rs17549307	4.1614e-07	6.93357	-1.26898	1.91884e-07	-1.98447	-1.32603	3.0759e-07	-1.92008	-1.32371
151914575	rs79241281	8.29765e-10	-0.875028	0.321977	7.7933e-07	-1.88138	-0.0275717	0.000683572	4.2782	0.184329
151914680	rs56012817	2.09826e-08	2.77707	-0.0998172	3.78127e-07	-1.93719	-0.69497	2.05939e-06	-0.746533	-0.595859
151914794	rs78081010	8.37554e-10	-0.865685	0.321977	7.81569e-07	-1.87851	-0.0275717	0.000698893	4.30037	0.184329
151914803	rs4958559	2.03129e-08	2.74464	-0.0998172	3.79382e-07	-1.93387	-0.69497	2.09392e-06	-0.729906	-0.595859
151914932	rs2961747	1.77894e-08	2.5183	-0.00613796	4.14055e-07	-1.9142	-0.627189	2.48162e-06	-0.632782	-0.523107
151915426	rs4246032	2.08743e-08	2.77707	-0.104994	3.76724e-07	-1.93719	-0.698687	2.05117e-06	-0.746533	-0.599857
151915603	rs56346646	4.31396e-07	6.97834	-1.27775	1.92458e-07	-1.98405	-1.32346	3.09769e-07	-1.9162	-1.32053
151915622	rs17549376	2.55509e-08	2.87832	-0.00407965	4.01394e-07	-1.94675	-0.625689	2.10843e-06	-0.79736	-0.5215
151915830	rs56028813	4.29363e-07	6.97834	-1.28247	1.92801e-07	-1.98405	-1.32168	3.10433e-07	-1.9162	-1.31839
151916055	rs145457213	3.11426e-09	0.769554	-2.42834e-10	1.09258e-05	0.731499	-2.42834e-10	4.50567e-06	-0.559464	-2.42834e-10
151916104	rs2961746	1.01824e-09	-1.42416	1.0758	2.52892e-06	-1.19655	0.464714	2.61225e-05	0.68591	0.512085
151916122	rs28578355	3.11842e-09	1.14109	-0.370199	1.26663e-06	-1.12874	-0.294537	1.38639e-06	-1.36221	-0.375883
151916302	rs12233923	9.07215e-10	-2.03115e-10	-0.463813	3.80104e-06	-2.03115e-10	-0.324355	5.33394e-06	-2.03115e-10	-0.390712
151916514	rs12654265	1.79045e-08	2.62299	-0.104378	3.7454e-07	-1.93519	-0.706494	2.06545e-06	-0.740014	-0.599439
151916541	rs55802718	2.90967e-07	6.59594	-1.28916	1.93203e-07	-1.98507	-1.31857	3.05588e-07	-1.93558	-1.31474
151916766	rs2964249	1.48249e-07	5.90909	-1.27664	1.94806e-07	-1.97154	-1.32384	2.94526e-07	-1.96621	-1.32098
151916767	rs2964248	1.48372e-07	5.90909	-1.2758	1.94754e-07	-1.97154	-1.32411	2.94428e-07	-1.96621	-1.32132
151916826	rs2961745	1.48372e-07	5.90909	-1.2758	1.94754e-07	-1.97154	-1.32411	2.94428e-07	-1.96621	-1.32132
151916933	rs78108762	1.04415e-09	-0.749454	0.426221	8.86811e-07	-1.84066	0.0609097	0.00101733	4.57186	0.288278
151917354	rs17549488	2.67956e-07	6.48383	-1.25945	1.91618e-07	-1.98365	-1.32823	3.00762e-07	-1.94012	-1.32612
151918054	rs75747904	3.92938e-10	-1.30054	-2.42834e-10	7.89398e-07	-1.89612	-2.42834e-10	1.66338e-06	-1.55595	-2.42834e-10
151918935	rs72795364	2.89502e-07	6.56726	-1.26553	1.91645e-07	-1.98453	-1.32721	3.03116e-07	-1.93385	-1.32459
151919607	rs2961741	1.91791e-07	6.15056	-1.26059	1.92629e-07	-1.97856	-1.32806	2.95759e-07	-1.95715	-1.32586
151920039	rs10036750	3.01172e-07	6.60712	-1.26588	1.91606e-07	-1.9848	-1.32714	3.04096e-07	-1.93072	-1.32449
151920194	rs10045463	3.4266e-07	6.73528	-1.26498	1.91525e-07	-1.98505	-1.32732	3.07269e-07	-1.92009	-1.32474
151921276	rs17113380	4.70057e-10	-0.459132	-0.662208	3.86679e-07	-1.73039	-0.879404	0.000484714	4.88192	-0.763157
151921657	rs143595286	3.91965e-10	-2.03115e-10	-1.30302	1.39275e-06	-2.03115e-10	-1.32835	2.12351e-06	-2.03115e-10	-1.31173
151921697	rs76933343	2.75779e-10	-0.535447	-1.11915	2.53328e-07	-1.78693	-1.24577	0.000367721	5.0321	-1.18958
151921873	rs2964243	5.76443e-10	-0.0214584	-0.895859	7.27185e-07	-1.08042	-0.897784	4.9541e-07	-1.77853	-0.988643
151922020	rs73284867	2.30585e-10	-0.718514	-1.11506	2.38289e-07	-1.85072	-1.24318	0.000244808	4.62191	-1.18624
151923584	rs144796525	1.46622e-09	-2.03115e-10	0.0162468	5.30738e-06	-2.03115e-10	0.0094681	7.3344e-06	-2.03115e-10	-0.0722267
151923981	rs2964242	3.27652e-10	-0.97039	-0.51185	1.01655e-06	-0.952237	-0.69098	1.47718e-05	1.34704	-0.719123
151924158	rs2961762	3.27652e-10	-0.97039	-0.51185	1.01655e-06	-0.952237	-0.69098	1.47718e-05	1.34704	-0.719123
151924531	rs2964240	9.95453e-10	0.558643	-0.929639	5.80715e-07	-1.27917	-0.923954	5.49573e-07	-1.64231	-1.02111
151924995	rs72795371	1.44014e-06	7.94634	-1.04028	2.01797e-07	-1.97899	-1.28114	3.03201e-07	-1.96056	-1.2976
151925416	rs4262091	1.24545e-09	0.792457	-0.939394	5.23375e-07	-1.37703	-0.930057	5.07732e-07	-1.71098	-1.03163
151925418	rs75013971	1.98894e-09	-2.03115e-10	0.321166	6.38447e-06	-2.03115e-10	0.194238	9.38272e-06	-2.03115e-10	0.174068
151925652	rs80099001	3.96775e-10	-2.03115e-10	-1.29082	1.44059e-06	-2.03115e-10	-1.29458	2.1797e-06	-2.03115e-10	-1.28561
151927189	rs10067084	1.33519e-09	0.79029	-0.867651	5.63427e-07	-1.36943	-0.863922	5.37164e-07	-1.72061	-0.965642
151927258	rs74834589	2.76776e-10	-0.68463	-0.966355	2.65925e-07	-1.83954	-1.14463	0.000299748	4.69902	-1.06088
151927597	rs2964237	1.09317e-09	0.585871	-0.86323	6.10635e-07	-1.2934	-0.859483	5.77458e-07	-1.6522	-0.961717
151928015	rs4958315	1.47661e-10	-1.58622	-0.693056	1.38962e-06	-0.499885	-0.830715	2.13905e-05	1.85529	-0.857147
151928442	rs7711928	1.43779e-09	0.844245	-0.847577	5.56351e-07	-1.40091	-0.845077	5.43854e-07	-1.72693	-0.946944
151928731	rs73284889	8.41249e-10	0.557803	-1.09711	4.82505e-07	-1.25964	-1.12876	4.68785e-07	-1.63046	-1.19195
151928760	rs60835300	8.3394e-10	0.558643	-1.10668	4.68023e-07	-1.27917	-1.1397	4.60177e-07	-1.64231	-1.19864
151928880	rs186476411	2.30499e-10	-1.83395	-2.42834e-10	1.08941e-06	-1.57399	-2.42834e-10	1.25703e-06	-1.83605	-2.42834e-10
151929221	rs6876403	1.32118e-06	7.6756	-0.855761	2.24906e-07	-1.97037	-1.18134	3.24699e-07	-1.97224	-1.21742
151929344	rs6876723	9.34262e-07	7.53372	-1.0604	2.02747e-07	-1.96289	-1.29254	2.94221e-07	-1.98221	-1.30601
151929836	rs4958560	1.04223e-06	7.58571	-1.00303	2.07709e-07	-1.96175	-1.2695	3.02587e-07	-1.97312	-1.28707
151929983	rs2964231	1.01122e-06	7.42062	-0.868144	2.20643e-07	-1.96586	-1.20498	3.20887e-07	-1.97052	-1.23094
151930231	rs4958561	9.65893e-07	7.54324	-1.03663	2.05282e-07	-1.9596	-1.2834	2.98678e-07	-1.97458	-1.29862
151930301	rs2961764	3.54555e-10	-0.989623	-0.413707	9.84585e-07	-1.10213	-0.57304	1.1184e-05	0.93912	-0.589437
151930769	rs72795376	9.3321e-07	7.49663	-1.02444	2.06804e-07	-1.95713	-1.27848	2.99442e-07	-1.97607	-1.29457
151931175	rs2961765	1.02409e-06	7.37431	-0.809191	2.28192e-07	-1.9637	-1.17349	3.29487e-07	-1.97229	-1.20273
151931892	rs2961766	9.43507e-07	7.45436	-0.971191	2.12126e-07	-1.95479	-1.25542	3.04945e-07	-1.97733	-1.2751
151932354	rs72795379	9.74337e-07	7.54324	-1.02792	2.06001e-07	-1.9596	-1.2799	2.99538e-07	-1.97458	-1.29574
151932606	rs2964230	9.0254e-07	7.40796	-0.969181	2.12892e-07	-1.9521	-1.2545	3.04795e-07	-1.9786	-1.27432
151933314	rs71588051	1.6317e-10	-1.74292	-0.43648	4.68486e-07	-1.98313	-0.434748	9.33479e-07	-1.6752	-0.458439
151933842	rs150708279	2.89121e-10	-1.60735	-2.42834e-10	7.34119e-07	-1.96871	-2.42834e-10	1.15985e-06	-1.91651	-2.42834e-10
151933893	rs115768938	2.70348e-10	-0.673527	-1.00096	2.73326e-07	-1.82819	-1.12853	0.000315569	4.73479	-1.04521
151935274	rs74781266	8.32654e-10	-0.549574	-2.42834e-10	3.95705e-06	-0.284132	-2.42834e-10	2.00516e-06	-1.36908	-2.42834e-10
151936155	rs2961756	1.22287e-06	7.55171	-0.809191	2.26463e-07	-1.97131	-1.17349	3.31921e-07	-1.96493	-1.20273
151936320	rs144866860	6.26344e-10	-2.03115e-10	-0.834294	2.27273e-06	-2.03115e-10	-0.83865	3.34001e-06	-2.03115e-10	-0.858827
151936546	rs12188564	4.50268e-06	7.85532	0.190667	2.25506e-07	-1.9731	-1.17594	3.51537e-07	-1.96178	-1.14846
151936718	rs2961757	3.46049e-10	-0.986299	-0.441315	4.41442e-07	-1.88243	-0.594915	2.43274e-06	-0.563067	-0.612718
151936869	rs4478308	1.21946e-06	7.72221	-0.982478	2.08284e-07	-1.96798	-1.2605	3.06519e-07	-1.96783	-1.27945
151937214	rs72795384	2.90516e-10	-1.60253	-2.42834e-10	7.7758e-07	-1.9112	-2.42834e-10	1.11285e-06	-1.95788	-2.42834e-10
151937593	rs3923209	1.33943e-06	7.81229	-0.978726	2.07892e-07	-1.97155	-1.25882	3.08188e-07	-1.96383	-1.27802
151937636	rs73286717	2.12605e-10	-0.813297	-1.10146	2.4184e-07	-1.87396	-1.20515	0.000208549	4.41344	-1.13807
151937958	rs10155517	1.45861e-06	7.81229	-0.893483	2.20517e-07	-1.97155	-1.19986	3.26227e-07	-1.96383	-1.22113
151937982	rs2964225	2.03998e-08	3.25272	-0.60363	3.0062e-07	-1.85249	-1.00904	1.83456e-06	-0.509732	-0.948266
151938002	rs62395562	1.08746e-09	0.977912	-1.2605	4.2916e-07	-1.34056	-1.16499	5.60199e-07	-1.43773	-1.20653
151938182	rs17113389	1.06906e-09	0.957822	-1.25748	4.27146e-07	-1.34991	-1.16034	5.57632e-07	-1.44635	-1.20251
151938779	rs6891898	2.01063e-10	-0.866978	-1.1036	2.4772e-07	-1.84836	-1.20673	0.000184914	4.29511	-1.14002
151938802	rs2964224	2.12867e-08	3.29063	-0.598983	2.99761e-07	-1.85845	-1.00595	1.80428e-06	-0.529747	-0.944896
151938965	rs17452991	1.51934e-06	7.96783	-1.00823	2.03784e-07	-1.9786	-1.27172	3.08622e-07	-1.95151	-1.28893
151939078	rs6874865	2.2869e-10	-0.746569	-1.09526	2.48156e-07	-1.85277	-1.20056	0.000244828	4.56813	-1.13238
151939650	rs2961759	3.00325e-10	-0.868595	-0.700733	6.73146e-07	-1.2284	-0.827024	6.95954e-06	0.716749	-0.841438
151939675	rs17113394	2.20422e-10	-0.783394	-1.09526	2.45232e-07	-1.86462	-1.20056	0.000224862	4.48306	-1.13238
151939758	rs74370200	1.29896e-09	-2.03115e-10	-0.104875	4.31016e-06	-2.03115e-10	-0.198654	6.16429e-06	-2.03115e-10	-0.246029
151939905	rs2961760	1.82354e-06	7.95373	-0.811626	2.23485e-07	-1.98363	-1.17441	3.42368e-07	-1.93722	-1.19945
151939939	rs4580766	1.67403e-06	8.03706	-0.980506	2.0627e-07	-1.97858	-1.25962	3.11597e-07	-1.95215	-1.2787
151940238	rs57336534	2.27582e-10	-0.755579	-1.0911	2.48194e-07	-1.85571	-1.19747	0.000240717	4.54738	-1.12857
151940300	rs146221758	3.31331e-10	-1.47108	-2.42834e-10	7.6153e-07	-1.93206	-2.42834e-10	1.2366e-06	-1.85244	-2.42834e-10
151940616	rs7721306	1.37853e-09	1.2182	-1.26361	4.7894e-07	-1.226	-1.16981	6.20218e-07	-1.33179	-1.2107
151940822	rs2964223	9.60721e-07	7.1512	-0.64995	2.56686e-07	-1.97996	-1.03957	4.45086e-07	-1.89266	-0.981628
151941138	rs17550287	5.83794e-10	-0.904644	-2.42834e-10	9.12726e-07	-1.75095	-2.42834e-10	0.0439981	8.6271	-2.42834e-10
151942251	rs4958316	1.75635e-06	7.99861	-0.894057	2.14115e-07	-1.9826	-1.21827	3.26251e-07	-1.94217	-1.24272
151942323	rs75282761	3.8713e-10	-2.03115e-10	-1.31543	1.443e-06	-2.03115e-10	-1.29291	2.1318e-06	-2.03115e-10	-1.30784
151942381	rs72795386	2.13464e-10	-1.91073	-2.42834e-10	8.67435e-07	-1.80185	-2.42834e-10	1.12449e-06	-1.94747	-2.42834e-10
151942880	rs4958317	2.17526e-06	8.21889	-0.900428	2.13048e-07	-1.98439	-1.22148	3.29302e-07	-1.93003	-1.24556
151942928	rs186841263	4.26487e-10	-2.03115e-10	-1.21861	1.7687e-06	-2.03115e-10	-1.08938	2.51098e-06	-2.03115e-10	-1.14413
151943054	rs4958318	5.86192e-06	9.16507	-0.855274	2.2069e-07	-1.97238	-1.19825	3.6198e-07	-1.85603	-1.22494
151943768	rs141091637	3.87725e-10	-2.03115e-10	-1.3139	1.44455e-06	-2.03115e-10	-1.29183	2.22626e-06	-2.03115e-10	-1.26448
151944065	rs7703981	2.93752e-10	-0.264348	-1.32711	3.84593e-07	-1.2933	-1.3219	5.3068e-07	-1.3698	-1.3286
151944301	rs78258242	2.7361e-10	-1.66249	-2.42834e-10	8.03328e-07	-1.87862	-2.42834e-10	1.11904e-06	-1.95233	-2.42834e-10
151944518	rs72795389	0.000106136	11.3926	-0.186574	2.19406e-07	-1.89889	-1.27757	4.07397e-07	-1.70166	-1.26111
151945295	rs17113408	3.15916e-10	-0.220647	-1.29807	3.92918e-07	-1.26549	-1.3283	5.49461e-07	-1.34356	-1.32006
151945366	rs17550343	4.09059e-05	11.3438	-1.09123	2.12655e-07	-1.90276	-1.30495	3.82302e-07	-1.70873	-1.31762
151945671	rs6869771	3.22767e-10	-0.190075	-1.30719	4.13636e-07	-1.21284	-1.32956	5.70216e-07	-1.30159	-1.32496
151945811	rs6870096	1.34119e-10	-1.10602	-1.26945	2.07485e-07	-1.93617	-1.29616	5.26098e-07	-1.39952	-1.30755
151945837	rs6869968	8.57008e-08	5.38946	-1.30504	2.01157e-07	-1.9565	-1.3068	2.89751e-07	-1.97912	-1.32441
151946335	rs6875259	3.19298e-10	-0.199151	-1.30892	3.97829e-07	-1.25174	-1.32963	5.53611e-07	-1.33057	-1.32552
151946612	rs2964221	1.26861e-10	-1.14718	-1.28392	2.07597e-07	-1.92621	-1.30557	5.52152e-07	-1.34292	-1.31581
151947028	rs116857950	5.59519e-10	-2.03115e-10	-0.947115	2.30213e-06	-2.03115e-10	-0.825795	3.026e-06	-2.03115e-10	-0.95756
151947064	rs11956179	7.97343e-08	5.3211	-1.30884	2.00551e-07	-1.95586	-1.31046	2.89208e-07	-1.97933	-1.32608
151947234	rs58664268	3.44916e-10	-0.121119	-1.30977	4.18352e-07	-1.20143	-1.32963	5.80359e-07	-1.283	-1.32591
151947259	rs79789534	1.37452e-10	-1.23189	-1.11903	2.32408e-07	-1.91632	-1.20257	0.0102143	8.32119	-1.15445
151947300	rs17113421	3.2628e-10	-0.177522	-1.30892	4.0339e-07	-1.23785	-1.32963	5.60922e-07	-1.31745	-1.32552
151947459	rs6871986	8.63327e-08	5.41469	-1.32292	2.00091e-07	-1.94478	-1.32383	2.8719e-07	-1.98278	-1.32963
151947661	rs6872346	3.20609e-10	-0.197604	-1.30637	4.22494e-07	-1.1917	-1.32951	5.70247e-07	-1.30214	-1.32435
151947696	rs6891765	3.30875e-10	-0.166084	-1.30637	4.06421e-07	-1.23049	-1.32951	5.65503e-07	-1.31049	-1.32435
151947723	rs146867986	3.81679e-10	-2.03115e-10	-1.32961	1.39096e-06	-2.03115e-10	-1.32964	2.08608e-06	-2.03115e-10	-1.32951
151948242	rs57358310	8.28929e-08	5.37503	-1.32392	2.00504e-07	-1.9418	-1.32476	2.87026e-07	-1.98343	-1.32956
151948482	rs55970355	3.3357e-10	-0.154608	-1.30973	4.09384e-07	-1.22309	-1.32964	5.68599e-07	-1.3035	-1.32588
151948590	rs72795394	3.48006e-05	11.2416	-1.1507	2.07592e-07	-1.91061	-1.3212	3.73015e-07	-1.72327	-1.32767
151948973	rs150126628	3.885e-10	-2.03115e-10	-1.3119	1.44898e-06	-2.03115e-10	-1.28877	2.23519e-06	-2.03115e-10	-1.26048
151949017	rs17453481	8.48559e-05	11.4464	-0.4641	2.10864e-07	-1.89452	-1.32165	3.89262e-07	-1.69379	-1.31451
151949485	rs112564513	3.25273e-05	11.1883	-1.16488	2.06184e-07	-1.91457	-1.32405	3.69788e-07	-1.73073	-1.32889
151950297	rs6867859	3.68925e-10	-0.0531995	-1.3104	4.3728e-07	-1.15718	-1.32963	6.05044e-07	-1.24109	-1.32617
151950825	rs6868331	6.46091e-08	5.12753	-1.32562	2.04494e-07	-1.92054	-1.32631	2.86665e-07	-1.98505	-1.32919
151951011	rs6890103	1.47585e-07	5.95704	-1.32907	1.91451e-07	-1.98352	-1.32924	3.05024e-07	-1.92554	-1.32662
151951108	rs35124713	2.78305e-05	11.0867	-1.21922	2.03554e-07	-1.92182	-1.32964	3.65179e-07	-1.74468	-1.32749
151951382	rs4605775	2.03696e-10	-0.647616	-1.30995	2.58386e-07	-1.68331	-1.32963	3.64134e-07	-1.74843	-1.3266
151951656	rs55648940	1.72033e-05	10.5972	-1.2108	1.95007e-07	-1.9649	-1.32945	3.34755e-07	-1.83067	-1.32849
151952520	rs7701534	6.0916e-08	5.07192	-1.32886	1.96104e-07	-1.95965	-1.32909	2.90714e-07	-1.97333	-1.32688
151952597	rs113486305	2.01901e-10	-1.96641	-2.42834e-10	7.42055e-07	-1.95796	-2.42834e-10	1.14095e-06	-1.93294	-2.42834e-10
151952766	rs112223343	3.57934e-05	10.7494	-0.630361	1.96254e-07	-1.95836	-1.32961	3.40479e-07	-1.8134	-1.3288
151952846	rs150595860	2.03475e-10	-1.95865	-2.42834e-10	8.08229e-07	-1.87254	-2.42834e-10	1.10844e-06	-1.96185	-2.42834e-10
151952877	rs72797203	1.80294e-05	10.6494	-1.21613	1.95396e-07	-1.96275	-1.3296	3.36913e-07	-1.82484	-1.3279
151952878	rs117693768	1.63743e-10	-1.07426	-1.10164	2.50587e-07	-1.85265	-1.19093	0.0287296	9.34225	-1.14137
151953062	rs113759615	1.79927e-05	10.6494	-1.21816	1.95391e-07	-1.96275	-1.32963	3.37001e-07	-1.82484	-1.32763
151953104	rs11951715	6.61272e-08	5.15359	-1.32845	1.95261e-07	-1.9643	-1.32875	2.91563e-07	-1.96978	-1.32753
151953200	rs11738783	6.45021e-09	-0.939435	2.43711	1.14852e-05	-1.81958	2.601	1.61639e-05	-1.87507	2.59305
151953203	rs113031421	1.79736e-05	10.6494	-1.21922	1.9539e-07	-1.96275	-1.32964	3.3705e-07	-1.82484	-1.32749
151953465	rs4304072	6.61599e-08	5.15359	-1.32796	1.95346e-07	-1.9643	-1.32831	2.914e-07	-1.96978	-1.32808
151953547	rs2961761	9.63425e-10	0.0576527	-0.461351	6.58294e-07	-1.51887	-0.558866	5.62904e-06	0.27495	-0.611812
151953565	rs4537047	6.61783e-08	5.15359	-1.32768	1.95394e-07	-1.9643	-1.32806	2.91328e-07	-1.96978	-1.32833
151953767	rs139730507	3.9046e-10	-2.03115e-10	-1.30687	1.45986e-06	-2.03115e-10	-1.28129	2.25682e-06	-2.03115e-10	-1.25085
151955867	rs2964219	9.00216e-11	-1.44607	-1.32807	2.51169e-07	-1.71219	-1.32907	2.9647e-07	-1.95197	-1.32864
151956214	rs73286762	2.14348e-10	-0.586615	-1.31998	2.66549e-07	-1.65397	-1.32786	3.72717e-07	-1.72238	-1.32936
151956504	rs192333645	4.73588e-10	-2.03115e-10	-1.11386	1.99872e-06	-2.03115e-10	-0.967121	2.85979e-06	-2.03115e-10	-1.01405
151956884	rs141351114	5.96674e-10	-2.03115e-10	-0.882822	2.44314e-06	-2.03115e-10	-0.766345	3.27278e-06	-2.03115e-10	-0.879162
151957126	rs35460029	3.30092e-10	-1.16571	-0.309112	5.00674e-07	-1.92526	-0.426175	1.10861e-06	-1.61476	-0.346935
151957171	rs150604385	3.88384e-10	-2.03115e-10	-1.3122	1.45583e-06	-2.03115e-10	-1.28405	2.14397e-06	-2.03115e-10	-1.30214
151957634	rs55869831	6.89867e-08	5.19265	-1.32517	1.95443e-07	-1.96635	-1.32576	2.91543e-07	-1.96792	-1.32945
151957715	rs60436228	2.16015e-10	-0.576137	-1.32271	2.68315e-07	-1.64886	-1.32636	3.74315e-07	-1.71782	-1.32963
151957849	rs2964218	1.32791e-09	0.353573	-0.436401	6.01473e-07	-1.63265	-0.535349	4.35813e-06	-0.00364668	-0.589111
151958695	rs61608756	7.04388e-10	0.612247	-1.32911	6.49337e-07	-0.777256	-1.31418	8.4903e-07	-0.902136	-1.32633
151958913	rs2964217	1.53193e-10	-1.2902	-0.952295	3.01163e-07	-1.86056	-0.999171	8.24681e-07	-1.21367	-1.04389
151959418	rs62395569	7.24002e-10	0.638628	-1.32803	6.59412e-07	-0.759245	-1.31679	8.62226e-07	-0.885077	-1.32796
151959441	rs62395570	2.17572e-10	-0.566673	-1.32499	2.70087e-07	-1.64423	-1.32441	3.75932e-07	-1.71369	-1.32946
151959517	rs72797211	3.61434e-05	10.8498	-0.720999	1.97922e-07	-1.95357	-1.32594	3.44498e-07	-1.80157	-1.3289
151959749	rs59214890	7.13866e-10	0.626115	-1.32961	6.58657e-07	-0.767794	-1.30939	8.58721e-07	-0.893175	-1.32394
151960167	rs79448923	1.78995e-09	0.21575	-2.42834e-10	3.52576e-06	-0.399535	-2.42834e-10	1.6841e-06	-1.54357	-2.42834e-10
151960514	rs72797213	3.40425e-05	10.802	-0.733042	1.9766e-07	-1.9559	-1.32494	3.42712e-07	-1.80725	-1.32842
151960536	rs11953465	6.91258e-08	5.19265	-1.32316	1.95813e-07	-1.96635	-1.32387	2.91489e-07	-1.96792	-1.32964
151960560	rs72797215	1.7463e-05	10.6494	-1.24804	1.95795e-07	-1.96275	-1.32757	3.39248e-07	-1.82484	-1.32099
151960989	rs12515463	3.07586e-10	-1.54544	-2.42834e-10	9.76795e-07	-1.68311	-2.42834e-10	1.12192e-06	-1.94976	-2.42834e-10
151961012	rs56828861	7.22838e-10	0.638628	-1.32964	6.65468e-07	-0.759245	-1.30765	8.66517e-07	-0.885077	-1.323
151961446	rs10046082	1.49519e-05	10.4978	-1.25163	1.94756e-07	-1.96869	-1.32695	3.34047e-07	-1.84151	-1.31977
151961639	rs72797217	3.70061e-05	10.9025	-0.750137	1.98978e-07	-1.95091	-1.32328	3.47174e-07	-1.79522	-1.32751
151961869	rs148900357	2.14937e-10	-1.90385	-2.42834e-10	1.63877e-06	-1.16568	-2.42834e-10	2.70141e-06	-1.07103	-2.42834e-10
151961998	rs4958319	6.38768e-08	5.11075	-1.32024	1.97227e-07	-1.96192	-1.32111	2.90469e-07	-1.9717	-1.32936
151962160	rs141987120	3.57333e-10	-1.39552	-2.42834e-10	2.05181e-06	-0.94091	-2.42834e-10	2.8249e-06	-1.02633	-2.42834e-10
151962749	rs62395573	7.43895e-10	0.666548	-1.32884	6.84314e-07	-0.740138	-1.29883	8.86929e-07	-0.866974	-1.31782
151963064	rs4360032	2.02675e-05	10.802	-1.25163	1.97263e-07	-1.9559	-1.32695	3.45688e-07	-1.80725	-1.31977
151963272	rs4557395	3.61063e-05	10.9025	-0.774752	1.9955e-07	-1.95091	-1.32041	3.47791e-07	-1.79522	-1.32574
151963332	rs4612055	6.68548e-08	5.15359	-1.31751	1.97272e-07	-1.9643	-1.3185	2.91205e-07	-1.96978	-1.32875
151963498	rs2964215	1.52439e-10	-1.30961	-0.93782	3.10264e-07	-1.84434	-0.985616	8.56773e-07	-1.18811	-1.03128
151963928	rs115818338	2.98513e-10	-1.57538	-2.42834e-10	1.18468e-06	-1.49015	-2.42834e-10	2.44846e-06	-1.16934	-2.42834e-10
151964215	rs4958320	2.02159e-05	10.802	-1.25418	1.97361e-07	-1.9559	-1.32645	3.46012e-07	-1.80725	-1.31883
151964513	rs10056525	8.82583e-11	-1.79674	-0.99719	4.33348e-07	-1.47198	-1.02387	9.04525e-07	-1.09337	-1.07178
151964590	rs4958562	3.68807e-05	10.9554	-0.806357	2.01026e-07	-1.94814	-1.31581	3.5115e-07	-1.78876	-1.32259
151964595	rs4074300	7.44897e-10	0.666548	-1.3275	6.88892e-07	-0.740138	-1.29216	8.90711e-07	-0.866974	-1.31356
151964713	rs61070048	6.41471e-08	5.11075	-1.31601	1.98026e-07	-1.96192	-1.31706	2.90772e-07	-1.9717	-1.32832
151965041	rs60230149	6.41971e-08	5.11075	-1.31523	1.98174e-07	-1.96192	-1.31632	2.90845e-07	-1.9717	-1.32807
151965047	rs151194847	2.91354e-10	-1.59965	-2.42834e-10	8.7836e-07	-1.78933	-2.42834e-10	1.17325e-06	-1.90502	-2.42834e-10
151965130	rs60025184	6.17517e-08	5.07192	-1.31523	1.98626e-07	-1.95965	-1.31632	2.9037e-07	-1.97333	-1.32807
151965205	rs2961768	3.46541e-09	0.670625	0.205769	1.34509e-06	-1.38696	0.0237852	0.000699706	4.3309	0.154961
151965683	rs145545571	3.92261e-10	-2.03115e-10	-1.30227	1.46953e-06	-2.03115e-10	-1.27468	2.2758e-06	-2.03115e-10	-1.24247
151965983	rs17113468	7.46654e-10	0.666548	-1.32514	6.94759e-07	-0.740138	-1.28368	8.95805e-07	-0.866974	-1.30786
151966351	rs58475180	6.43015e-08	5.11075	-1.31361	1.98485e-07	-1.96192	-1.31475	2.91009e-07	-1.9717	-1.3275
151966501	rs60647622	7.48526e-10	0.666548	-1.32264	6.99358e-07	-0.740138	-1.27708	9.00436e-07	-0.866974	-1.3027
151967139	rs143172995	3.82137e-10	-2.03115e-10	-1.32841	1.40607e-06	-2.03115e-10	-1.31883	2.14324e-06	-2.03115e-10	-1.30248
151967456	rs185248371	7.77278e-10	-2.03115e-10	-0.618395	3.10119e-06	-2.03115e-10	-0.527845	4.37966e-06	-2.03115e-10	-0.58783
151967548	rs147515472	2.16627e-10	-1.89602	-2.42834e-10	7.57828e-07	-1.93693	-2.42834e-10	1.24375e-06	-1.84667	-2.42834e-10
151968114	rs12188263	2.02336e-05	10.802	-1.25331	1.97326e-07	-1.9559	-1.32663	3.45899e-07	-1.80725	-1.31916
151968883	rs191207127	2.33989e-10	-1.81892	-2.42834e-10	7.86992e-07	-1.89917	-2.42834e-10	1.08676e-06	-1.9816	-2.42834e-10
151969371	rs182582248	5.82427e-10	-2.03115e-10	-0.906988	1.84268e-06	-2.03115e-10	-1.04841	3.10167e-06	-2.03115e-10	-0.932861
151969468	rs141074839	3.5798e-10	-1.39371	-2.42834e-10	8.15233e-07	-1.86391	-2.42834e-10	1.22972e-06	-1.85801	-2.42834e-10
151969488	rs11746948	2.37022e-09	0.398992	0.0975528	1.07242e-06	-1.51202	-0.0776953	0.000412159	3.90802	0.0485831
151970012	rs61641357	7.2754e-10	0.637951	-1.32247	6.86656e-07	-0.759708	-1.27584	8.8419e-07	-0.885516	-1.30237
151970014	rs58558205	7.46245e-10	0.664316	-1.32345	6.97237e-07	-0.741667	-1.27859	8.97685e-07	-0.868423	-1.30432
151970619	rs62395583	2.03655e-09	0.344821	-2.42834e-10	2.43251e-06	-0.770705	-2.42834e-10	3.43523e-06	-0.830718	-2.42834e-10
151970642	rs111868324	1.47277e-10	-1.31398	-0.967893	3.02127e-07	-1.8502	-1.00634	8.37639e-07	-1.18818	-1.05379
151971018	rs150724965	1.91333e-05	10.7494	-1.25669	1.96983e-07	-1.95836	-1.32591	3.44228e-07	-1.8134	-1.31785
151971028	rs111229011	2.45503e-10	-1.77089	-2.42834e-10	2.33831e-06	-0.810201	-2.42834e-10	2.40911e-06	-1.18554	-2.42834e-10
151971727	rs57278503	2.25896e-10	-0.525285	-1.32883	2.82161e-07	-1.62379	-1.30112	3.87459e-07	-1.69542	-1.31753
151971730	rs143463934	3.90051e-10	-2.03115e-10	-1.30792	1.42163e-06	-2.03115e-10	-1.30783	2.14589e-06	-2.03115e-10	-1.30125
151971843	rs58429828	7.60712e-10	0.679162	-1.3191	7.12468e-07	-0.73149	-1.26716	9.13869e-07	-0.858778	-1.29609
151971852	rs4309960	5.52742e-08	4.94833	-1.30246	2.0271e-07	-1.95165	-1.30396	2.90673e-07	-1.97785	-1.32251
151972007	rs56656916	7.71008e-10	0.693213	-1.31971	7.18299e-07	-0.721846	-1.26865	9.21256e-07	-0.849635	-1.29718
151972017	rs114200070	2.92463e-10	-1.59586	-2.42834e-10	5.58337e-06	0.0601621	-2.42834e-10	3.00303e-06	-0.965179	-2.42834e-10
151972734	rs12657267	1.16908e-10	-1.35809	-1.15471	2.19488e-07	-1.94453	-1.23155	0.00941513	8.27455	-1.18928
151973508	rs4473761	3.2639e-05	10.9025	-0.87571	1.98202e-07	-1.95091	-1.32719	3.46606e-07	-1.79522	-1.32915
151973884	rs12188715	1.8969e-05	10.7494	-1.26532	1.97434e-07	-1.95836	-1.32362	3.45555e-07	-1.8134	-1.314
151973924	rs10476785	6.40954e-08	5.0953	-1.30137	2.01031e-07	-1.96103	-1.30289	2.92438e-07	-1.97236	-1.32194
151974100	rs74493278	3.99076e-10	-2.03115e-10	-1.28504	1.45358e-06	-2.03115e-10	-1.2856	2.20765e-06	-2.03115e-10	-1.27287
151974201	rs11958345	7.72859e-10	0.693213	-1.31731	7.22441e-07	-0.721846	-1.2629	9.2516e-07	-0.849635	-1.29296
151975432	rs72797227	1.15811e-10	-1.19274	-1.32949	3.01855e-07	-1.52785	-1.32959	2.86535e-07	-1.98507	-1.32963
151975441	rs114852555	9.41625e-11	-1.52109	-1.20808	2.05826e-07	-1.97006	-1.2703	0.00624534	7.91137	-1.23658
151975443	rs116047451	9.6738e-11	-1.49277	-1.20942	2.06755e-07	-1.96462	-1.27123	0.00709894	8.04065	-1.23775
151975594	rs185531123	8.09388e-10	-2.03115e-10	-0.577915	2.97077e-06	-2.03115e-10	-0.570808	4.46116e-06	-2.03115e-10	-0.569394
151976143	rs17453740	1.8086e-05	10.7018	-1.26532	1.97011e-07	-1.9605	-1.32362	3.43662e-07	-1.81889	-1.314
151976244	rs17453775	1.80992e-05	10.7018	-1.26459	1.96968e-07	-1.9605	-1.32384	3.4354e-07	-1.81889	-1.31436
151976325	rs114238609	2.45185e-10	-1.77218	-2.42834e-10	7.99426e-07	-1.88349	-2.42834e-10	1.18224e-06	-1.89739	-2.42834e-10
151976572	rs17113482	7.75604e-10	0.693213	-1.31376	7.28211e-07	-0.721846	-1.25495	9.30687e-07	-0.849635	-1.287
151976731	rs62395589	7.78946e-10	0.707304	-1.32355	7.18861e-07	-0.712163	-1.27755	9.22942e-07	-0.840454	-1.30454
151977522	rs114205523	1.54161e-09	0.0663918	-2.42834e-10	6.27082e-06	0.176277	-2.42834e-10	2.41384e-06	-1.18358	-2.42834e-10
151977841	rs17453880	2.60292e-08	4.08574	-1.19296	2.64873e-07	-1.79002	-1.19811	3.22005e-07	-1.95497	-1.24302
151977849	rs62395590	7.79701e-10	0.707304	-1.32259	7.20851e-07	-0.712163	-1.27479	9.24725e-07	-0.840454	-1.30261
151978353	rs17113485	5.74326e-08	4.99069	-1.30652	2.01435e-07	-1.95452	-1.3074	2.90461e-07	-1.97642	-1.32467
151979110	rs7702312	7.89676e-10	0.720018	-1.32259	7.26942e-07	-0.703416	-1.27512	9.31799e-07	-0.832159	-1.30328
151980679	rs144542420	3.89811e-10	-2.03115e-10	-1.30853	1.4563e-06	-2.03115e-10	-1.28373	2.24979e-06	-2.03115e-10	-1.25397
151981048	rs72797231	1.18134e-10	-1.17551	-1.32687	3.06093e-07	-1.51473	-1.32876	2.87107e-07	-1.98505	-1.32765
151981337	rs4958563	6.91987e-08	5.17805	-1.30751	1.99023e-07	-1.9656	-1.30836	2.92603e-07	-1.96862	-1.32512
151981696	rs12188451	4.51801e-10	-1.17814	0.0171922	7.0372e-07	-1.92279	-0.0882191	1.55719e-06	-1.59918	-0.0227381
151982848	rs57670604	8.03303e-10	0.734181	-1.31964	7.40396e-07	-0.693661	-1.26654	9.46098e-07	-0.822906	-1.29731
151983130	rs17113489	8.03303e-10	0.734181	-1.31964	7.40396e-07	-0.693661	-1.26654	9.46098e-07	-0.822906	-1.29731
151983196	rs17113492	8.03303e-10	0.734181	-1.31964	7.40396e-07	-0.693661	-1.26654	9.46098e-07	-0.822906	-1.29731
151983819	rs11948856	6.67679e-08	5.11072	-1.27594	2.04203e-07	-1.97136	-1.27691	2.99536e-07	-1.96304	-1.30728
151984123	rs117909649	3.89297e-10	-2.03115e-10	-1.30985	1.45346e-06	-2.03115e-10	-1.28569	2.24413e-06	-2.03115e-10	-1.25648
151984483	rs12654855	1.19348e-10	-1.32463	-1.16751	2.2269e-07	-1.92053	-1.24108	0.0150658	8.7561	-1.20072
151984527	rs79347879	4.72851e-10	-2.03115e-10	-1.11541	1.59058e-06	-2.03115e-10	-1.19553	2.44941e-06	-2.03115e-10	-1.16896
151985224	rs11960155	8.04294e-10	0.734181	-1.31841	7.42652e-07	-0.693661	-1.2635	9.48169e-07	-0.822906	-1.29512
151985298	rs77989528	9.88955e-10	-0.377544	-2.42834e-10	1.3555e-06	-1.35546	-2.42834e-10	1.7699e-06	-1.49388	-2.42834e-10
151985487	rs7735160	2.40894e-10	-0.461509	-1.32833	2.92659e-07	-1.59172	-1.29665	3.99366e-07	-1.66663	-1.31604
151986299	rs148730207	2.3283e-10	-1.82389	-2.42834e-10	7.41511e-07	-1.9587	-2.42834e-10	1.08479e-06	-1.98341	-2.42834e-10
151986965	rs139316293	3.88771e-10	-2.03115e-10	-1.3112	1.45051e-06	-2.03115e-10	-1.28771	2.23825e-06	-2.03115e-10	-1.25911
151987408	rs146609068	4.99067e-10	-2.03115e-10	-1.06145	1.71745e-06	-2.03115e-10	-1.11879	2.66349e-06	-2.03115e-10	-1.08516
151987572	rs78489830	1.17075e-10	-1.34387	-1.16751	2.21377e-07	-1.92644	-1.24108	0.0139354	8.6781	-1.20072
151988016	rs77011286	2.01752e-10	-1.96715	-2.42834e-10	7.5811e-07	-1.93656	-2.42834e-10	1.16396e-06	-1.91297	-2.42834e-10
151989243	rs140779416	1.06947e-09	-0.299278	-2.42834e-10	1.42404e-06	-1.30613	-2.42834e-10	1.84892e-06	-1.4502	-2.42834e-10
151989792	rs80148650	1.15568e-10	-1.35507	-1.16927	2.2035e-07	-1.92979	-1.24237	0.0132905	8.63229	-1.20228
151990053	rs56115245	8.29129e-10	0.761197	-1.31501	7.62641e-07	-0.675023	-1.25558	9.70685e-07	-0.805221	-1.28933
151990481	rs11959980	8.40449e-10	0.775472	-1.31573	7.68954e-07	-0.665158	-1.2572	9.78648e-07	-0.795858	-1.29053
151991151	rs79021723	7.09884e-10	-0.709091	-2.42834e-10	4.32319e-06	-0.195636	-2.42834e-10	1.86149e-06	-1.44343	-2.42834e-10
151991727	rs138710045	6.01695e-10	-2.03115e-10	-0.874442	2.12569e-06	-2.03115e-10	-0.905532	3.35259e-06	-2.03115e-10	-0.855068
151992251	rs4621548	1.78517e-09	0.417189	-0.204115	8.15981e-07	-1.50389	-0.359101	0.000315406	3.93661	-0.247555
151992420	rs117076040	4.07245e-10	-2.03115e-10	-1.26478	1.55078e-06	-2.03115e-10	-1.22087	2.2639e-06	-2.03115e-10	-1.24771
151992485	rs77840325	2.21552e-10	-1.87353	-2.42834e-10	7.25352e-07	-1.98073	-2.42834e-10	1.14304e-06	-1.93111	-2.42834e-10
151992490	rs36077352	8.52514e-10	0.788352	-1.31436	7.78241e-07	-0.656247	-1.2541	9.89217e-07	-0.787399	-1.28824
151992573	rs144335406	3.60102e-10	-1.38781	-2.42834e-10	1.17344e-06	-1.49969	-2.42834e-10	2.08879e-06	-1.32822	-2.42834e-10
151992655	rs76053319	2.75892e-10	-1.65418	-2.42834e-10	7.31438e-07	-1.97237	-2.42834e-10	1.08964e-06	-1.97896	-2.42834e-10
151992765	rs72797233	1.74704e-05	10.6494	-1.24762	1.95782e-07	-1.96275	-1.32763	3.39201e-07	-1.82484	-1.32113
151992831	rs36044888	4.45286e-10	-1.27467	0.0991922	7.8517e-07	-1.89204	-0.00944502	1.81416e-06	-1.52723	0.0580553
151993104	rs79212538	5.0524e-10	-1.04916	-2.42834e-10	8.88977e-07	-1.77731	-2.42834e-10	0.267444	10.4319	-2.42834e-10
151993136	rs75504660	5.76801e-10	-2.03115e-10	-0.916696	2.00814e-06	-2.03115e-10	-0.962421	3.14162e-06	-2.03115e-10	-0.920063
151993238	rs114025627	1.28084e-10	-1.24393	-1.17757	2.27061e-07	-1.8937	-1.24847	0.0205297	9.0745	-1.20967
151994019	rs6872479	1.53941e-09	0.162011	-0.0970519	7.63067e-07	-1.67053	-0.259509	0.000165432	3.18629	-0.14253
151994025	rs141372634	3.92059e-10	-2.03115e-10	-1.30278	1.42333e-06	-2.03115e-10	-1.30663	2.12199e-06	-2.03115e-10	-1.31245
151994224	rs6897983	6.24182e-08	5.05606	-1.28865	2.04221e-07	-1.95869	-1.2895	2.9395e-07	-1.97397	-1.31518
151996791	rs61294052	8.54309e-10	0.788352	-1.31225	7.81824e-07	-0.656247	-1.24951	9.92603e-07	-0.787399	-1.28483
151996816	rs4326129	1.33679e-10	-1.27427	-1.10449	2.62422e-07	-1.85819	-1.13924	7.07866e-07	-1.23398	-1.17632
151997174	rs76758465	5.22537e-10	-1.0155	-2.42834e-10	7.33684e-07	-1.96931	-2.42834e-10	1.33835e-06	-1.77336	-2.42834e-10
151997596	rs34322043	7.14679e-11	-1.96861	-1.03633	6.95331e-07	-1.04979	-0.973206	1.43337e-06	-0.69079	-1.01398
151998149	rs35458863	5.90367e-10	-1.22188	0.328435	9.2708e-07	-1.91359	0.178242	2.19324e-06	-1.55955	0.280125
151998463	rs72797237	1.76558e-05	10.6494	-1.23706	1.95531e-07	-1.96275	-1.32891	3.38193e-07	-1.82484	-1.3241
151998491	rs115409453	2.80883e-10	-1.63626	-2.42834e-10	7.32714e-07	-1.97063	-2.42834e-10	1.09873e-06	-1.97065	-2.42834e-10
151998519	rs75229703	3.06764e-09	0.754472	-2.42834e-10	3.3819e-06	-0.441193	-2.42834e-10	3.1615e-06	-0.913754	-2.42834e-10
151998810	rs59054470	8.55194e-10	0.788352	-1.31122	7.84069e-07	-0.656247	-1.24664	9.93986e-07	-0.787399	-1.28343
151998899	rs72797239	2.03663e-10	-1.95773	-2.42834e-10	1.7387e-06	-1.1065	-2.42834e-10	1.58924e-06	-1.60155	-2.42834e-10
151999029	rs12655008	1.05511e-09	0.13806	-0.450853	6.53145e-07	-1.54176	-0.543822	5.28062e-06	0.204727	-0.605486
151999305	rs12054984	1.42392e-10	-1.25231	-1.06329	2.70424e-07	-1.86779	-1.09961	7.34761e-07	-1.23218	-1.14084
151999315	rs12055147	1.40622e-10	-1.264	-1.06412	2.70571e-07	-1.86305	-1.1038	7.42764e-07	-1.22024	-1.14194
151999410	rs72797241	1.78728e-05	10.6494	-1.22485	1.95401e-07	-1.96275	-1.32958	3.37343e-07	-1.82484	-1.32662
151999652	rs34106489	1.35343e-10	-1.30226	-1.06412	2.75066e-07	-1.84657	-1.1038	7.73436e-07	-1.17977	-1.14194
151999906	rs72797243	1.62694e-05	10.5498	-1.21922	1.9461e-07	-1.96675	-1.32964	3.33348e-07	-1.83588	-1.32749
151999934	rs59126622	4.64952e-08	4.74975	-1.27684	2.11388e-07	-1.93632	-1.27737	2.93427e-07	-1.98287	-1.30806
152000715	rs62395600	8.80845e-10	0.817087	-1.3104	8.01221e-07	-0.636334	-1.24492	1.01427e-06	-0.768491	-1.28214
152000936	rs73801718	1.03731e-09	0.983746	-1.31355	8.94013e-07	-0.519973	-1.25169	1.12723e-06	-0.657857	-1.28718
152002303	rs12522538	5.84538e-08	4.974	-1.27221	2.08767e-07	-1.95341	-1.27276	2.9604e-07	-1.977	-1.30506
152002750	rs188247728	2.32819e-10	-1.82393	-2.42834e-10	7.30235e-07	-1.97402	-2.42834e-10	1.12405e-06	-1.94786	-2.42834e-10
152002839	rs62395602	2.13593e-09	0.392463	-2.42834e-10	2.73799e-06	-0.652406	-2.42834e-10	3.95521e-06	-0.689768	-2.42834e-10
152003237	rs140852498	3.90824e-10	-2.03115e-10	-1.30594	1.51609e-06	-2.03115e-10	-1.2435	2.22523e-06	-2.03115e-10	-1.26494
152004124	rs2964263	1.1559e-10	-1.45703	-1.06712	3.05495e-07	-1.74229	-1.10316	9.33569e-07	-0.98949	-1.14405
152004166	rs7703966	8.96253e-10	0.830068	-1.30604	8.15705e-07	-0.627324	-1.23601	1.02989e-06	-0.759933	-1.27542
152004603	rs34962096	5.88842e-10	-1.26547	0.369433	9.72792e-07	-1.90457	0.217351	2.34391e-06	-1.53351	0.320525
152004727	rs11167584	6.36347e-05	11.9787	-1.28421	2.42994e-07	-1.7572	-1.31714	4.95725e-07	-1.45821	-1.30832
152004892	rs12153605	6.01158e-10	-1.26547	0.390133	9.922e-07	-1.90457	0.237106	2.39222e-06	-1.53351	0.340926
152005013	rs148137220	1.99108e-10	-1.98035	-2.42834e-10	1.21871e-06	-1.46183	-2.42834e-10	1.18648e-06	-1.89381	-2.42834e-10
152005058	rs11955130	8.9793e-10	0.830068	-1.30417	8.18719e-07	-0.627324	-1.23232	1.03279e-06	-0.759933	-1.2726
152005102	rs12658941	2.09572e-09	0.695273	-0.321814	8.8569e-07	-1.31285	-0.468165	0.000473679	4.45863	-0.362897
152005941	rs4958564	1.74323e-05	10.5972	-1.19757	1.95174e-07	-1.9649	-1.3286	3.34448e-07	-1.83067	-1.32941
152006087	rs4958565	3.44765e-05	10.7494	-0.667847	1.96398e-07	-1.95836	-1.32888	3.40208e-07	-1.8134	-1.3296
152006741	rs181576540	3.94082e-10	-2.03115e-10	-1.29763	1.41954e-06	-2.03115e-10	-1.30929	2.09615e-06	-2.03115e-10	-1.3247
152006997	rs13359939	1.59651e-05	10.4978	-1.18607	1.94677e-07	-1.96869	-1.32736	3.30766e-07	-1.84151	-1.32964
152007075	rs13361438	5.76451e-05	11.8729	-1.27728	2.40499e-07	-1.7652	-1.31947	4.89091e-07	-1.46733	-1.31268
152007602	rs117661640	4.03627e-10	-2.03115e-10	-1.2737	1.41468e-06	-2.03115e-10	-1.31272	2.16582e-06	-2.03115e-10	-1.292
152008522	rs2964261	3.85271e-10	-2.03115e-10	-1.32024	1.40009e-06	-2.03115e-10	-1.32309	2.10263e-06	-2.03115e-10	-1.32161
152008600	rs4487479	6.82727e-08	5.07145	-1.21438	2.17458e-07	-1.96958	-1.21581	3.12291e-07	-1.96518	-1.26344
152008902	rs55648729	3.54094e-05	10.7494	-0.641147	1.96275e-07	-1.95836	-1.32951	3.40366e-07	-1.8134	-1.32914
152009232	rs143316487	3.85128e-10	-2.03115e-10	-1.32062	1.42886e-06	-2.03115e-10	-1.30276	2.19392e-06	-2.03115e-10	-1.27911
152009347	rs60862272	6.84267e-08	5.07145	-1.21213	2.17945e-07	-1.96958	-1.21357	3.12826e-07	-1.96518	-1.26173
152009417	rs4246033	1.61012e-05	10.4978	-1.17758	1.94906e-07	-1.96869	-1.32618	3.30808e-07	-1.84151	-1.32951
152009435	rs2964260	7.52713e-10	-0.244829	-0.405681	8.36836e-07	-1.3351	-0.502658	8.37054e-06	0.62346	-0.563544
152010341	rs35706568	8.63268e-10	-1.31502	0.801553	1.44969e-06	-1.90384	0.615562	2.51913e-06	-1.89248	0.751596
152010642	rs10515674	2.92214e-09	1.04888	-0.342999	1.0044e-06	-1.1675	-0.487742	0.00071076	4.88518	-0.383643
152010999	rs72797251	3.02121e-05	10.5907	-0.641147	1.9545e-07	-1.96257	-1.32951	3.35434e-07	-1.828	-1.32914
152011174	rs138006630	5.43908e-10	-0.975413	-2.42834e-10	7.41641e-07	-1.95852	-2.42834e-10	1.09025e-06	-1.9784	-2.42834e-10
152011505	rs7733725	1.08574e-10	-1.49994	-1.08682	3.20485e-07	-1.67285	-1.1247	1.10605e-06	-0.80306	-1.16095
152011653	rs6873744	2.9653e-09	1.04888	-0.328337	1.0181e-06	-1.1675	-0.474195	0.000721038	4.88518	-0.369285
152011805	rs142764009	2.66384e-10	-1.68925	-2.42834e-10	7.6794e-07	-1.92367	-2.42834e-10	1.10733e-06	-1.96285	-2.42834e-10
152011814	rs11956651	4.45558e-05	11.6083	-1.27021	2.32224e-07	-1.79742	-1.32227	4.63477e-07	-1.51745	-1.31635
152012437	rs67979431	4.19616e-05	11.545	-1.26697	2.23552e-07	-1.83439	-1.32335	4.36729e-07	-1.57543	-1.31782
152012507	rs72797254	1.46702e-05	10.3999	-1.1728	1.94084e-07	-1.97366	-1.32543	3.2525e-07	-1.85863	-1.32934
152012755	rs10043260	3.64027e-09	0.824033	0.101587	1.18508e-06	-1.4159	-0.0739166	0.000263451	3.45652	0.0525476
152012795	rs9324734	3.82815e-05	11.4499	-1.26364	2.26499e-07	-1.8203	-1.32435	4.4432e-07	-1.55681	-1.3192
152012897	rs138312634	2.41605e-10	-1.78689	-2.42834e-10	8.77307e-07	-1.79053	-2.42834e-10	1.08299e-06	-1.98508	-2.42834e-10
152013316	rs6884556	3.64795e-05	11.3956	-1.25754	2.24801e-07	-1.82627	-1.3259	4.39068e-07	-1.56646	-1.32144
152013789	rs10515675	3.6644e-05	11.3956	-1.25304	2.2459e-07	-1.82627	-1.32684	4.38442e-07	-1.56646	-1.32286
152013819	rs117878563	3.8309e-10	-2.03115e-10	-1.32592	1.39485e-06	-2.03115e-10	-1.32684	2.09975e-06	-2.03115e-10	-1.32298
152013887	rs10515676	3.66783e-05	11.3956	-1.2521	2.24551e-07	-1.82627	-1.32702	4.38322e-07	-1.56646	-1.32314
152014061	rs4958566	3.67827e-05	11.3956	-1.24926	2.2444e-07	-1.82627	-1.32751	4.37976e-07	-1.56646	-1.32393
152014666	rs6871699	3.6876e-05	11.3953	-1.24647	2.25373e-07	-1.82169	-1.32794	4.42151e-07	-1.55626	-1.32464
152014872	rs35269344	3.7305e-10	-1.35248	-2.42834e-10	1.19636e-06	-1.48034	-2.42834e-10	2.15344e-06	-1.29773	-2.42834e-10
152014941	rs17454420	1.45788e-05	10.3517	-1.13082	1.95849e-07	-1.97357	-1.31647	3.27226e-07	-1.85679	-1.32512
152015047	rs115705879	2.49774e-10	-1.75364	-2.42834e-10	7.22285e-07	-1.98497	-2.42834e-10	1.08311e-06	-1.98497	-2.42834e-10
152015208	rs6895969	3.70919e-05	11.3953	-1.24063	2.25211e-07	-1.82169	-1.32866	4.41574e-07	-1.55626	-1.32595
152015597	rs4958567	3.54121e-05	11.3461	-1.23769	2.23933e-07	-1.8271	-1.32894	4.37461e-07	-1.56505	-1.32652
152016093	rs4958568	3.32474e-05	11.2748	-1.22947	2.23744e-07	-1.82761	-1.32927	4.3832e-07	-1.56163	-1.32798
152016105	rs4958569	3.37363e-05	11.2919	-1.23205	2.2254e-07	-1.83294	-1.32934	4.32892e-07	-1.57461	-1.32746
152016594	rs4406125	3.76372e-05	11.3956	-1.2263	2.23978e-07	-1.82627	-1.32957	4.36099e-07	-1.56646	-1.32822
152017153	rs17113527	6.31171e-10	0.49525	-1.32187	7.03962e-07	-0.741407	-1.26925	9.72459e-07	-0.791981	-1.30075
152017235	rs141085859	3.53911e-10	-1.40515	-2.42834e-10	8.43566e-06	0.472838	-2.42834e-10	4.04147e-06	-0.668193	-2.42834e-10
152018010	rs72797261	1.43358e-09	-0.508389	0.502124	1.97083e-06	-1.59812	0.616942	2.68113e-06	-1.68991	0.611345
152018182	rs17454604	6.43604e-10	-1.40142	0.594307	1.20583e-06	-1.94037	0.467901	2.16529e-06	-1.83877	0.546524
152018251	rs17454632	4.05749e-10	-1.24048	-0.0279769	7.00388e-07	-1.88418	-0.131569	1.64678e-06	-1.49875	-0.0672268
152018288	rs72797262	3.34909e-05	10.3987	-0.346147	1.98023e-07	-1.97209	-1.30691	3.38645e-07	-1.85196	-1.29565
152018343	rs4398624	3.86623e-05	11.3953	-1.19917	2.25215e-07	-1.82169	-1.32864	4.39951e-07	-1.55626	-1.32963
152018529	rs114711118	3.25663e-09	0.814256	-2.42834e-10	3.71928e-06	-0.3461	-2.42834e-10	3.52084e-06	-0.806101	-2.42834e-10
152018641	rs34839589	4.32658e-10	-1.17887	-0.0253742	6.87545e-07	-1.90519	-0.129072	1.5743e-06	-1.54633	-0.0646636
152019279	rs2961753	1.35235e-10	-1.41621	-0.950974	3.30307e-07	-1.77356	-0.993805	1.02464e-06	-0.997135	-1.04333
152019326	rs115191274	2.44703e-10	-1.77415	-2.42834e-10	7.41651e-07	-1.95851	-2.42834e-10	1.15327e-06	-1.9222	-2.42834e-10
152019463	rs4413521	3.77192e-10	-1.27096	-0.0704795	6.77134e-07	-1.87718	-0.172331	1.63429e-06	-1.46452	-0.109078
152019865	rs4610448	6.53259e-08	5.08366	-1.27071	2.10759e-07	-1.94785	-1.26881	2.9512e-07	-1.98191	-1.30326
152020082	rs148677353	3.82233e-10	-2.03115e-10	-1.32816	1.40709e-06	-2.03115e-10	-1.31811	2.14568e-06	-2.03115e-10	-1.30135
152020091	rs2964258	2.9826e-09	0.647881	0.0784771	1.12932e-06	-1.44246	-0.0955574	0.000406065	3.91187	0.0298386
152020280	rs71588055	3.56812e-10	-1.25909	-0.137897	6.31898e-07	-1.88173	-0.236926	1.51407e-06	-1.47456	-0.17544
152020283	rs147881221	1.44142e-10	-1.23082	-1.07258	2.47215e-07	-1.88906	-1.16807	0.0237401	9.125	-1.11488
152020604	rs4958321	6.38015e-08	5.05681	-1.26747	2.12162e-07	-1.94451	-1.26552	2.9549e-07	-1.98284	-1.30108
152020639	rs4958322	6.63258e-08	5.09561	-1.26747	2.1155e-07	-1.9474	-1.26552	2.9571e-07	-1.9821	-1.30108
152020985	rs2961750	3.07544e-09	1.75299	-0.995984	2.68294e-07	-1.91612	-1.05918	1.12278e-06	-0.936886	-1.0121
152021129	rs116903016	3.81959e-10	-2.03115e-10	-1.32888	1.40397e-06	-2.03115e-10	-1.32033	2.13809e-06	-2.03115e-10	-1.30489
152021198	rs17564660	3.40833e-09	0.974357	-0.114571	1.19464e-06	-1.20596	-0.275828	0.000794635	4.7728	-0.159722
152021767	rs4958323	1.8883e-05	10.4978	-1.01821	2.04495e-07	-1.96869	-1.27815	3.41587e-07	-1.84151	-1.29745
152022028	rs79946733	5.12039e-10	-0.164904	-0.870889	1.43088e-06	-0.523511	-0.777826	2.00511e-06	-0.519828	-0.849274
152022095	rs17454953	1.40032e-10	-1.24912	-1.0832	2.43569e-07	-1.89551	-1.17647	0.0219091	9.05444	-1.12459
152022241	rs116955900	3.83398e-10	-2.03115e-10	-1.32512	1.417e-06	-2.03115e-10	-1.31109	2.16838e-06	-2.03115e-10	-1.29082
152022254	rs4958570	7.49036e-08	5.22047	-1.27071	2.09066e-07	-1.95592	-1.26881	2.95981e-07	-1.979	-1.30326
152022385	rs4958324	6.88491e-08	5.13842	-1.27294	2.09641e-07	-1.95045	-1.27153	2.94969e-07	-1.98116	-1.30453
152022828	rs6887284	2.80442e-09	0.774273	-0.109513	1.07492e-06	-1.31626	-0.271117	0.000505998	4.31649	-0.154759
152022832	rs150125701	3.81847e-10	-2.03115e-10	-1.32917	1.4024e-06	-2.03115e-10	-1.32145	2.13414e-06	-2.03115e-10	-1.30674
152024369	rs10056328	7.45064e-08	5.22047	-1.27603	2.07846e-07	-1.95592	-1.27466	2.95002e-07	-1.979	-1.30657
152024757	rs6579952	3.24846e-09	1.78253	-0.970788	2.75579e-07	-1.91206	-1.03645	1.16891e-06	-0.921219	-0.987513
152025408	rs2961752	1.38792e-10	-1.40231	-0.938911	3.32631e-07	-1.78116	-0.979191	9.90542e-07	-1.04254	-1.03176
152025877	rs139920998	3.92786e-10	-1.30093	-2.42834e-10	8.56572e-07	-1.81445	-2.42834e-10	1.25168e-06	-1.84031	-2.42834e-10
152026986	rs4391148	7.14773e-08	5.17744	-1.27449	2.08755e-07	-1.95312	-1.27311	2.9495e-07	-1.98019	-1.30556
152027097	rs75545392	1.11719e-09	-0.255624	-2.42834e-10	1.46419e-06	-1.27833	-2.42834e-10	1.89518e-06	-1.42549	-2.42834e-10
152027165	rs6863717	7.13677e-08	5.17744	-1.27603	2.08431e-07	-1.95312	-1.27466	2.94652e-07	-1.98019	-1.30657
152027387	rs78456703	1.79318e-09	-2.03115e-10	0.217554	8.01223e-06	-2.03115e-10	0.421339	9.99829e-06	-2.03115e-10	0.237612
152027557	rs6885111	7.12598e-08	5.17744	-1.27754	2.08111e-07	-1.95312	-1.2762	2.94361e-07	-1.98019	-1.30756
152027678	rs6885419	7.12598e-08	5.17744	-1.27754	2.08111e-07	-1.95312	-1.2762	2.94361e-07	-1.98019	-1.30756
152028136	rs6869129	7.14773e-08	5.17744	-1.27449	2.08755e-07	-1.95312	-1.27311	2.9495e-07	-1.98019	-1.30556
152028204	rs56014830	2.03886e-05	10.5498	-0.99353	2.07016e-07	-1.96675	-1.26784	3.46362e-07	-1.83588	-1.28919
152028257	rs6868896	2.53571e-10	-0.412098	-1.32645	3.1598e-07	-1.48556	-1.32614	4.56863e-07	-1.51942	-1.32876
152028258	rs6869035	6.82012e-08	5.13143	-1.27541	2.08363e-07	-1.95452	-1.27359	2.94721e-07	-1.98016	-1.30637
152028536	rs7730088	7.13034e-08	5.17744	-1.27693	2.08333e-07	-1.95312	-1.27513	2.94419e-07	-1.98019	-1.30736
152028550	rs10477025	1.45398e-10	-1.36814	-0.926578	3.30406e-07	-1.8006	-0.966468	9.59234e-07	-1.08488	-1.02154
152028739	rs7730407	6.8539e-10	0.585019	-1.32922	7.29082e-07	-0.677608	-1.29799	1.01625e-06	-0.729476	-1.31921
152028793	rs35974504	3.28554e-10	-1.31215	-0.167337	5.98709e-07	-1.8801	-0.292506	1.45114e-06	-1.48472	-0.207726
152028995	rs4618416	7.13034e-08	5.17744	-1.27693	2.08333e-07	-1.95312	-1.27513	2.94419e-07	-1.98019	-1.30736
152029577	rs11167585	7.43344e-08	5.22047	-1.27834	2.07529e-07	-1.95592	-1.27619	2.94557e-07	-1.979	-1.30808
152029775	rs143727079	5.37766e-10	-2.03115e-10	-0.98677	1.85558e-06	-2.03115e-10	-1.04143	2.87761e-06	-2.03115e-10	-1.00784
152030041	rs12518097	7.4358e-08	5.22221	-1.27976	2.07243e-07	-1.95548	-1.27801	2.94074e-07	-1.97954	-1.30919
152030362	rs13171648	3.3594e-10	-1.27893	-0.178329	5.92504e-07	-1.88014	-0.302888	1.42151e-06	-1.49456	-0.218525
152030714	rs4958571	7.81437e-08	5.27187	-1.27976	2.07161e-07	-1.95587	-1.27801	2.94769e-07	-1.97717	-1.30919
152030803	rs118029430	4.21117e-10	-2.03115e-10	-1.23128	1.49438e-06	-2.03115e-10	-1.25792	2.28157e-06	-2.03115e-10	-1.23994
152031043	rs34274502	2.78448e-10	-1.28957	-0.355395	5.16972e-07	-1.87467	-0.444727	1.22995e-06	-1.46852	-0.389311
152031109	rs4958572	7.80286e-08	5.2704	-1.27976	2.07064e-07	-1.95635	-1.27801	2.94959e-07	-1.97653	-1.30919
152031212	rs34790040	1.51758e-10	-1.37315	-0.878751	3.46124e-07	-1.79498	-0.925606	1.05525e-06	-1.03091	-0.980115
152031320	rs6886482	7.81325e-08	5.2704	-1.27843	2.07344e-07	-1.95635	-1.27666	2.95212e-07	-1.97653	-1.30834
152031650	rs72797284	2.3655e-05	10.6965	-0.991649	2.07776e-07	-1.96389	-1.26703	3.53467e-07	-1.81623	-1.28854
152031697	rs144413333	4.05662e-10	-2.03115e-10	-1.26867	1.52103e-06	-2.03115e-10	-1.24024	2.23738e-06	-2.03115e-10	-1.2595
152031752	rs6868043	8.48749e-08	5.35317	-1.27843	2.06319e-07	-1.96131	-1.27666	2.96119e-07	-1.97346	-1.30834
152032374	rs61494452	6.8539e-10	0.585019	-1.32922	7.29082e-07	-0.677608	-1.29799	1.01625e-06	-0.729476	-1.31921
152032506	rs7731459	8.48749e-08	5.35317	-1.27843	2.06319e-07	-1.96131	-1.27666	2.96119e-07	-1.97346	-1.30834
152033079	rs11953908	6.59438e-10	0.546532	-1.32934	7.08624e-07	-0.705017	-1.29904	9.88726e-07	-0.756333	-1.31981
152033210	rs11960369	2.17249e-10	-0.566446	-1.3267	2.87324e-07	-1.58643	-1.32034	4.11641e-07	-1.6236	-1.32881
152033237	rs138899094	3.81762e-10	-2.03115e-10	-1.3294	1.40093e-06	-2.03115e-10	-1.32249	2.13036e-06	-2.03115e-10	-1.30851
152035887	rs55725723	2.03488e-10	-0.631885	-1.3267	2.77629e-07	-1.62076	-1.32034	3.98418e-07	-1.65625	-1.32881
152035913	rs142472230	3.84633e-10	-2.03115e-10	-1.3219	1.39195e-06	-2.03115e-10	-1.32892	2.09442e-06	-2.03115e-10	-1.32553
152038404	rs77359932	1.5008e-10	-1.40468	-0.858347	3.58028e-07	-1.7805	-0.906279	1.0947e-06	-1.0122	-0.962122
152039312	rs138286844	2.29702e-10	-1.83741	-2.42834e-10	7.3161e-07	-1.97214	-2.42834e-10	1.0882e-06	-1.98028	-2.42834e-10
152039638	rs12515178	8.87052e-08	5.39274	-1.27386	2.06824e-07	-1.9635	-1.27202	2.97486e-07	-1.97183	-1.30536
152039986	rs192659519	1.99512e-10	-1.97832	-2.42834e-10	7.32646e-07	-1.97072	-2.42834e-10	1.15143e-06	-1.9238	-2.42834e-10
152040092	rs4457062	1.39872e-10	-1.48016	-0.853303	3.80801e-07	-1.72361	-0.901498	1.20862e-06	-0.917652	-0.957667
152040281	rs10037655	8.50023e-08	5.35317	-1.27693	2.06633e-07	-1.96131	-1.27513	2.96407e-07	-1.97346	-1.30736
152040670	rs147144154	3.81791e-10	-2.03115e-10	-1.32932	1.40148e-06	-2.03115e-10	-1.3221	2.13179e-06	-2.03115e-10	-1.30784
152040981	rs72797289	2.12281e-10	-1.91628	-2.42834e-10	7.22509e-07	-1.98466	-2.42834e-10	1.09996e-06	-1.96953	-2.42834e-10
152041300	rs10041396	6.66054e-08	5.10621	-1.27386	2.10683e-07	-1.94502	-1.27202	2.94695e-07	-1.98126	-1.30536
152041409	rs10041415	6.66054e-08	5.10621	-1.27386	2.10683e-07	-1.94502	-1.27202	2.94695e-07	-1.98126	-1.30536
152041960	rs7725525	6.15831e-08	5.02625	-1.2723	2.12494e-07	-1.93804	-1.27043	2.94418e-07	-1.98324	-1.30432
152042028	rs7707955	6.96215e-08	5.1505	-1.27386	2.10133e-07	-1.94763	-1.27202	2.94864e-07	-1.98068	-1.30536
152042167	rs10039266	6.96215e-08	5.1505	-1.27386	2.10133e-07	-1.94763	-1.27202	2.94864e-07	-1.98068	-1.30536
152042728	rs114512328	1.94849e-09	0.300619	-2.42834e-10	4.05435e-06	-0.25984	-2.42834e-10	4.43801e-06	-0.574596	-2.42834e-10
152043215	rs6877248	6.03108e-10	0.457471	-1.32957	6.63265e-07	-0.768116	-1.30209	9.27894e-07	-0.818139	-1.3215
152043620	rs72797293	4.04722e-09	1.02499	0.0066036	1.34087e-06	-1.20353	-0.162783	0.000980989	4.86453	-0.0407662
152044438	rs72797295	3.47091e-09	0.860252	0.0177274	1.24721e-06	-1.28634	-0.152386	0.000772631	4.61484	-0.029841
152044445	rs72797296	1.80306e-05	10.3746	-0.941178	2.10207e-07	-1.97498	-1.24431	3.46784e-07	-1.85406	-1.2698
152044497	rs61031397	2.00286e-10	-0.651895	-1.32255	2.73432e-07	-1.6311	-1.32523	3.94196e-07	-1.66607	-1.32964
152044579	rs62398677	5.88512e-10	0.432882	-1.32948	6.47623e-07	-0.785454	-1.30862	9.09226e-07	-0.835115	-1.32485
152044820	rs12717857	1.32192e-10	-1.51612	-0.873815	3.77256e-07	-1.71353	-0.920933	1.26439e-06	-0.854442	-0.975767
152046096	rs142599741	4.10392e-10	-2.03115e-10	-1.25708	1.48205e-06	-2.03115e-10	-1.26621	2.20785e-06	-2.03115e-10	-1.27278
152046352	rs115192402	1.52918e-10	-1.21694	-1.02735	2.5457e-07	-1.89597	-1.13184	0.0227725	9.0419	-1.07339
152046544	rs4318765	4.56381e-09	2.02861	-0.876886	3.08777e-07	-1.89047	-0.944296	1.37283e-06	-0.85331	-0.894617
152046637	rs72797301	1.60797e-09	-0.619168	0.727701	2.3517e-06	-1.65377	0.849279	3.22172e-06	-1.73824	0.843357
152047146	rs4385197	7.5679e-08	5.24989	-1.28983	2.04863e-07	-1.95751	-1.28753	2.93141e-07	-1.97663	-1.31527
152047538	rs55641807	6.1102e-10	0.470464	-1.32953	6.65787e-07	-0.75894	-1.30748	9.33503e-07	-0.809152	-1.32446
152047682	rs56214789	5.88639e-10	0.432882	-1.32926	6.46701e-07	-0.785454	-1.31005	9.08486e-07	-0.835115	-1.32566
152048107	rs7715495	7.65193e-08	5.24989	-1.27878	2.07199e-07	-1.95751	-1.2762	2.95172e-07	-1.97663	-1.30837
152048219	rs7733573	7.63069e-08	5.24989	-1.28156	2.06609e-07	-1.95751	-1.27905	2.94645e-07	-1.97663	-1.31015
152048220	rs72797302	1.81993e-09	-0.456662	0.689022	2.4539e-06	-1.57142	0.809469	3.32632e-06	-1.66654	0.803601
152048590	rs28842566	8.64329e-08	5.37449	-1.28156	2.05046e-07	-1.9651	-1.27905	2.96319e-07	-1.97097	-1.31015
152048630	rs28749810	8.64329e-08	5.37449	-1.28156	2.05046e-07	-1.9651	-1.27905	2.96319e-07	-1.97097	-1.31015
152048633	rs72799105	7.81473e-05	10.925	-0.0251015	2.16529e-07	-1.95074	-1.23892	3.92052e-07	-1.78362	-1.21754
152048813	rs10071370	7.61764e-08	5.24836	-1.28175	2.06653e-07	-1.95796	-1.27839	2.94623e-07	-1.97597	-1.31089
152048936	rs4438865	4.05455e-10	-2.03115e-10	-1.26918	1.49804e-06	-2.03115e-10	-1.25547	2.19451e-06	-2.03115e-10	-1.27884
152049109	rs6859908	7.33437e-08	5.20916	-1.28044	2.07441e-07	-1.9555	-1.27704	2.9447e-07	-1.97731	-1.31007
152049547	rs6860209	7.024e-08	5.17006	-1.28458	2.07084e-07	-1.95294	-1.28132	2.9335e-07	-1.97854	-1.31265
152049563	rs139357009	3.88189e-10	-2.03115e-10	-1.3127	1.39417e-06	-2.03115e-10	-1.32733	2.11996e-06	-2.03115e-10	-1.31341
152050195	rs4958325	1.97922e-05	10.4216	-0.895032	2.15249e-07	-1.97359	-1.222	3.55131e-07	-1.84917	-1.2509
152050210	rs144036177	4.31556e-10	-2.03115e-10	-1.2068	1.5472e-06	-2.03115e-10	-1.22318	2.34217e-06	-2.03115e-10	-1.21372
152050560	rs2974548	1.13954e-10	-1.21325	-1.32515	2.63466e-07	-1.67136	-1.3221	2.92826e-07	-1.96921	-1.32377
152050835	rs74601361	2.00136e-10	-1.9752	-2.42834e-10	7.75531e-07	-1.91384	-2.42834e-10	1.16606e-06	-1.91117	-2.42834e-10
152051382	rs139432515	3.81752e-10	-2.03115e-10	-1.32942	1.39506e-06	-2.03115e-10	-1.32669	2.11364e-06	-2.03115e-10	-1.31639
152052316	rs4309962	1.28765e-09	-0.113622	-2.42834e-10	2.00905e-06	-0.961967	-2.42834e-10	3.0941e-06	-0.935304	-2.42834e-10
152052324	rs2974549	1.23301e-10	-1.57508	-0.884484	4.06054e-07	-1.63851	-0.922394	1.38299e-06	-0.754098	-0.986455
152052332	rs2964255	1.24501e-10	-1.5654	-0.884484	4.025e-07	-1.6473	-0.922394	1.3602e-06	-0.770714	-0.986455
152052401	rs79537317	3.87929e-10	-2.03115e-10	-1.31337	1.3935e-06	-2.03115e-10	-1.32781	2.09724e-06	-2.03115e-10	-1.32418
152053139	rs114021158	5.74176e-10	-0.921256	-2.42834e-10	7.42716e-07	-1.95707	-2.42834e-10	1.13129e-06	-1.94145	-2.42834e-10
152053404	rs72799107	4.55903e-05	10.4461	-0.0850939	2.26565e-07	-1.9745	-1.16985	3.84733e-07	-1.85102	-1.16899
152053791	rs7443558	1.67655e-09	-0.579676	0.729974	2.40385e-06	-1.63418	0.851618	3.28446e-06	-1.72129	0.845693
152053961	rs143435636	4.26851e-10	-2.03115e-10	-1.21776	1.50993e-06	-2.03115e-10	-1.24756	2.29601e-06	-2.03115e-10	-1.23363
152054181	rs17565170	3.34747e-10	-0.98748	-0.473337	4.28792e-07	-1.94946	-0.556953	9.50219e-07	-1.61075	-0.505115
152054583	rs12517065	8.10053e-08	5.25244	-1.22436	2.20818e-07	-1.94253	-1.22752	3.03759e-07	-1.98372	-1.2726
152054744	rs12517092	9.99871e-08	5.43346	-1.19486	2.24093e-07	-1.95843	-1.1969	3.11654e-07	-1.97849	-1.25217
152054790	rs2974552	1.48267e-10	-1.06421	-1.21097	3.45106e-07	-1.5002	-1.22334	3.15248e-07	-1.98507	-1.23413
152054825	rs12522261	1.18069e-07	5.57854	-1.17371	2.26595e-07	-1.96872	-1.17551	3.19098e-07	-1.97193	-1.23513
152054873	rs12522239	9.86259e-08	5.39379	-1.1689	2.30712e-07	-1.95599	-1.17022	3.17878e-07	-1.97963	-1.23126
152055235	rs62398709	9.0872e-08	5.26354	-1.12052	2.48347e-07	-1.93061	-1.12195	3.2877e-07	-1.98488	-1.19232
152055469	rs113498436	1.99048e-10	-1.98065	-2.42834e-10	7.28697e-07	-1.97613	-2.42834e-10	1.11046e-06	-1.96002	-2.42834e-10
152055604	rs17113588	4.93e-10	-1.07368	-2.42834e-10	1.14564e-05	0.778922	-2.42834e-10	1.14909e-05	0.37675	-2.42834e-10
152055643	rs72799111	2.42674e-10	-1.78247	-2.42834e-10	7.69019e-07	-1.92227	-2.42834e-10	1.08328e-06	-1.98481	-2.42834e-10
152055862	rs72799113	5.25287e-05	10.6227	-0.120067	3.4666e-07	-1.97762	-0.741427	5.37379e-07	-1.87678	-0.809069
152056023	rs17113590	2.69872e-10	-0.372762	-1.30348	3.21208e-07	-1.46592	-1.32938	4.88227e-07	-1.45925	-1.32253
152056097	rs11750746	1.07385e-10	-1.51032	-1.08745	3.05469e-07	-1.73274	-1.1128	5.16958e-07	-1.58283	-1.14176
152056234	rs17565365	5.17999e-05	10.6227	-0.134038	3.43303e-07	-1.97762	-0.751157	5.32484e-07	-1.87678	-0.81822
152056394	rs17455625	4.0311e-10	-1.27498	-2.42834e-10	7.76612e-07	-1.91244	-2.42834e-10	0.0588319	8.91764	-2.42834e-10
152056734	rs7701379	1.97635e-10	-0.676454	-1.31132	2.79655e-07	-1.6043	-1.32953	4.01651e-07	-1.6507	-1.32628
152057103	rs141781048	2.39116e-10	-1.79725	-2.42834e-10	7.31347e-07	-1.9725	-2.42834e-10	1.08565e-06	-1.98262	-2.42834e-10
152057403	rs77267841	1.15652e-09	-0.221021	-2.42834e-10	1.06523e-06	-1.59644	-2.42834e-10	1.52487e-06	-1.6429	-2.42834e-10
152057404	rs2974553	1.74134e-10	-0.851764	-1.2626	3.93898e-07	-1.31562	-1.27567	3.09641e-07	-1.95752	-1.27962
152057492	rs2974554	3.24884e-09	0.851295	-0.0394358	1.15595e-06	-1.29603	-0.218681	0.000487127	4.22241	-0.0986829
152057911	rs144772663	2.28852e-10	-1.84112	-2.42834e-10	7.32436e-07	-1.97101	-2.42834e-10	1.08749e-06	-1.98093	-2.42834e-10
152058115	rs12657990	1.41033e-10	-1.26145	-1.06376	2.43197e-07	-1.90807	-1.16544	0.0204071	8.9705	-1.11166
152058291	rs7720912	2.76978e-09	0.892676	-0.240347	1.08184e-06	-1.17647	-0.404502	0.000592562	4.61438	-0.294729
152058385	rs58616307	1.94273e-10	-0.695136	-1.30979	2.76836e-07	-1.61435	-1.32961	3.98156e-07	-1.66011	-1.32561
152059256	rs140287551	3.8339e-10	-2.03115e-10	-1.32514	1.41915e-06	-2.03115e-10	-1.30957	2.17103e-06	-2.03115e-10	-1.2896
152059348	rs2964254	2.84177e-10	-0.860398	-0.764198	3.33176e-07	-1.93723	-0.821488	6.65892e-07	-1.57842	-0.893007
152059399	rs62398711	2.82693e-10	-0.329907	-1.29992	3.29246e-07	-1.44148	-1.3291	5.0152e-07	-1.43466	-1.32026
152059685	rs145386583	2.87972e-10	-1.61133	-2.42834e-10	9.59535e-07	-1.70094	-2.42834e-10	1.18449e-06	-1.89549	-2.42834e-10
152060244	rs4301224	5.77494e-05	10.7718	-0.174397	3.35191e-07	-1.97356	-0.779125	5.261e-07	-1.86257	-0.844496
152060549	rs72799116	1.82394e-10	-0.802719	-1.2653	4.0809e-07	-1.27781	-1.27809	3.11428e-07	-1.94944	-1.28195
152061427	rs12659834	2.63253e-09	0.837156	-0.235648	1.05516e-06	-1.20577	-0.400172	0.000547203	4.53017	-0.290149
152062331	rs12656222	1.12396e-10	-1.4747	-1.07747	2.2338e-07	-1.97841	-1.18011	0.00382486	7.30685	-1.12238
152062577	rs4629587	2.77972e-10	-1.60683	-0.0398449	1.01815e-06	-1.49869	-0.142954	4.19475e-06	-0.552054	-0.0789141
152062842	rs72799118	4.01423e-10	-1.27918	-2.42834e-10	1.28861e-06	-1.40606	-2.42834e-10	1.08717e-06	-1.98123	-2.42834e-10
152063844	rs17565470	4.35787e-05	10.8361	-0.520195	2.56066e-07	-1.97508	-1.04688	4.04724e-07	-1.86544	-1.10391
152064433	rs17565505	4.52725e-05	10.8561	-0.502108	2.56466e-07	-1.97654	-1.04385	4.04866e-07	-1.8726	-1.0964
152064509	rs142969494	4.09277e-10	-2.03115e-10	-1.2598	1.46478e-06	-2.03115e-10	-1.27792	2.25028e-06	-2.03115e-10	-1.25375
152065325	rs17113605	3.02424e-10	-0.23286	-1.3295	3.27144e-07	-1.46775	-1.30923	5.15492e-07	-1.40234	-1.32509
152065361	rs4473762	9.68485e-08	5.33353	-1.12682	2.52603e-07	-1.91023	-1.12533	3.26669e-07	-1.98309	-1.20052
152065595	rs17565561	5.01258e-09	-2.03115e-10	1.24551	1.90004e-05	-2.03115e-10	1.28483	2.67679e-05	-2.03115e-10	1.2224
152065716	rs34814004	4.60237e-10	-1.66544	0.522988	1.82474e-06	-1.45718	0.398987	8.01432e-06	-0.459676	0.476105
152065789	rs17455800	5.21311e-05	10.9628	-0.467703	2.62519e-07	-1.97357	-1.02349	4.16618e-07	-1.86242	-1.07797
152065811	rs2964253	3.77307e-10	-0.679115	-0.66202	3.5583e-07	-1.96798	-0.724955	6.22783e-07	-1.73453	-0.803828
152066252	rs111628206	2.12948e-10	-1.91315	-2.42834e-10	7.78494e-07	-1.91002	-2.42834e-10	1.11873e-06	-1.95261	-2.42834e-10
152067448	rs80188215	2.09557e-10	-1.9292	-2.42834e-10	3.21754e-06	-0.491014	-2.42834e-10	5.88925e-06	-0.291673	-2.42834e-10
152067929	rs2964252	3.51378e-09	1.07795	-0.187698	4.20933e-07	-1.91507	-0.609841	6.07368e-07	-1.97767	-0.585755
152068335	rs149586080	8.64704e-10	-2.03115e-10	-0.511806	2.5099e-06	-2.03115e-10	-0.739386	4.49871e-06	-2.03115e-10	-0.561012
152068621	rs2964251	3.84949e-10	-0.639857	-0.681226	3.49102e-07	-1.96723	-0.744794	6.37773e-07	-1.69245	-0.822129
152070183	rs77365752	2.25863e-10	-1.85426	-2.42834e-10	5.17116e-06	-0.0165324	-2.42834e-10	7.73355e-06	-0.0192338	-2.42834e-10
152070764	rs17565693	1.52341e-05	9.73256	-0.467703	2.61696e-07	-1.97671	-1.02349	3.74075e-07	-1.97013	-1.07797
152071637	rs113356263	1.08131e-05	9.39243	-0.470357	2.64347e-07	-1.96505	-1.02507	3.69921e-07	-1.97986	-1.0794
152072243	rs72799123	3.69667e-10	-1.36159	-2.42834e-10	1.24471e-06	-1.44073	-2.42834e-10	1.08446e-06	-1.98372	-2.42834e-10
152074089	rs12655993	1.25674e-09	0.0611532	-0.199069	7.28945e-07	-1.67873	-0.297061	0.00012445	3.0074	-0.248297
152074752	rs2964245	2.21414e-10	-1.12153	-0.75263	4.06273e-07	-1.78033	-0.780036	9.08659e-07	-1.28037	-0.880215
152074777	rs2964244	2.15693e-10	-1.14771	-0.75263	4.11608e-07	-1.76728	-0.780036	9.30762e-07	-1.25634	-0.880215
152075050	rs34941181	3.76641e-10	-0.988489	-0.354412	5.81644e-07	-1.75774	-0.44379	1.91537e-06	-1.02655	-0.388345
152075368	rs114515112	6.61643e-10	-0.779466	-2.42834e-10	1.80754e-06	-1.06766	-2.42834e-10	2.71844e-06	-1.06474	-2.42834e-10
152075669	rs2964233	6.0758e-10	-0.551863	-0.312846	3.94628e-07	-1.92563	-0.663813	7.79199e-07	-1.63342	-0.680875
152076712	rs191939430	4.18147e-10	-2.03115e-10	-1.23836	1.43356e-06	-2.03115e-10	-1.29947	2.25934e-06	-2.03115e-10	-1.24973
152077226	rs562958418	4.06422e-10	-2.03115e-10	-1.2668	1.55958e-06	-2.03115e-10	-1.21521	2.45838e-06	-2.03115e-10	-1.1653
152078370	rs138839247	4.59833e-10	-2.03115e-10	-1.14333	1.62555e-06	-2.03115e-10	-1.17379	2.53776e-06	-2.03115e-10	-1.13352
152078452	rs112237043	8.14185e-06	9.15177	-0.513434	2.60675e-07	-1.95362	-1.05049	3.60108e-07	-1.98376	-1.10239
152078663	rs6579956	2.99833e-09	1.81929	-1.08767	2.36134e-07	-1.98257	-1.12042	4.6275e-07	-1.73165	-1.10372
152079190	rs77257050	1.27341e-10	-1.29755	-1.12978	2.32381e-07	-1.92701	-1.192	0.0127856	8.55999	-1.16871
152079869	rs185065456	1.7485e-09	0.331714	-0.139391	8.88781e-07	-1.528	-0.249538	0.000222299	3.52859	-0.189368
152081239	rs139187407	4.56647e-10	-2.03115e-10	-1.15028	1.7815e-06	-2.03115e-10	-1.08217	2.57801e-06	-2.03115e-10	-1.11779
152081338	rs17565727	4.32225e-05	9.20152	1.10616	3.30157e-07	-1.9562	-0.811613	5.06382e-07	-1.98316	-0.762104
152081625	rs145230628	3.81938e-10	-2.03115e-10	-1.32893	1.40919e-06	-2.03115e-10	-1.31662	2.15546e-06	-2.03115e-10	-1.2968
152081927	rs3890802	7.09428e-06	9.10664	-0.606029	2.47827e-07	-1.95117	-1.10349	3.43235e-07	-1.9842	-1.14994
152082571	rs2964264	2.01984e-10	-0.689373	-1.27663	4.24463e-07	-1.22818	-1.28838	3.11974e-07	-1.93765	-1.29198
152082740	rs17565839	7.45782e-06	9.15177	-0.601188	2.47892e-07	-1.95362	-1.10078	3.4422e-07	-1.98376	-1.14752
152082773	rs17456094	1.77548e-09	0.331714	-0.124083	9.01839e-07	-1.528	-0.234953	0.000225656	3.52859	-0.174384
152082865	rs56047721	7.12871e-06	9.10664	-0.601188	2.48499e-07	-1.95117	-1.10078	3.44066e-07	-1.9842	-1.14752
152083313	rs2964262	5.64421e-10	-0.62234	-0.316053	3.92074e-07	-1.91325	-0.682689	7.93046e-07	-1.6119	-0.684771
152084196	rs373899627	3.86293e-10	-2.03115e-10	-1.3176	1.3965e-06	-2.03115e-10	-1.32566	2.09758e-06	-2.03115e-10	-1.32402
152084873	rs72799126	4.11997e-05	9.12671	1.13304	3.35908e-07	-1.95137	-0.799179	5.14085e-07	-1.98108	-0.749093
152084922	rs115937409	5.36722e-10	-0.988713	-2.42834e-10	1.50788e-06	-1.24892	-2.42834e-10	2.26708e-06	-1.24631	-2.42834e-10
152085574	rs4133347	1.10288e-10	-1.46446	-1.10664	2.26302e-07	-1.97719	-1.16832	0.0038948	7.35038	-1.14778
152086293	rs147093127	1.56289e-09	0.080102	-2.42834e-10	1.78198e-06	-1.08191	-2.42834e-10	1.73977e-06	-1.51105	-2.42834e-10
152087028	rs79293546	3.32256e-10	-1.46829	-2.42834e-10	9.59701e-06	0.601821	-2.42834e-10	1.27778e-05	0.482911	-2.42834e-10
152087526	rs12659678	9.06964e-11	-1.63668	-1.13	2.20266e-07	-1.98445	-1.18809	0.00129297	6.26871	-1.16881
152088546	rs17566118	6.42626e-06	9.00356	-0.601845	2.49101e-07	-1.94838	-1.10114	3.43893e-07	-1.98438	-1.14785
152088660	rs13172785	2.3673e-10	-1.43708	-0.370194	6.68725e-07	-1.60318	-0.458828	2.49452e-06	-0.746858	-0.403849
152088959	rs17566146	1.03637e-05	9.45351	-0.573885	2.4826e-07	-1.96755	-1.08536	3.51207e-07	-1.97744	-1.13374
152089412	rs10044269	8.47765e-10	-0.294983	-0.236607	3.99999e-07	-1.97407	-0.601857	7.42174e-07	-1.74327	-0.6197
152089418	rs113470159	7.33195e-06	9.09801	-0.564455	2.53096e-07	-1.95363	-1.07999	3.50796e-07	-1.98343	-1.12893
152089533	rs141660555	2.39418e-10	-1.79598	-2.42834e-10	8.20108e-07	-1.85795	-2.42834e-10	1.09945e-06	-1.97	-2.42834e-10
152089534	rs145538389	1.85993e-10	-0.774069	-1.27442	3.91208e-07	-1.31253	-1.28562	3.07746e-07	-1.95276	-1.29052
152090273	rs12515053	7.30264e-10	-0.47606	-0.204727	4.21688e-07	-1.94732	-0.575801	8.23461e-07	-1.66508	-0.593963
152091544	rs148816596	3.82474e-10	-2.03115e-10	-1.32753	1.39338e-06	-2.03115e-10	-1.3279	2.11067e-06	-2.03115e-10	-1.31779
152091739	rs4958573	5.43888e-05	9.31139	1.22608	3.48085e-07	-1.95941	-0.755534	5.37503e-07	-1.98215	-0.703474
152091901	rs4958574	9.99134e-06	9.31139	-0.468357	2.66161e-07	-1.95941	-1.02388	3.69476e-07	-1.98215	-1.07832
152091994	rs137929478	3.82514e-10	-2.03115e-10	-1.32743	1.39325e-06	-2.03115e-10	-1.32799	2.11016e-06	-2.03115e-10	-1.31804
152092138	rs78895063	1.52097e-09	0.0529117	-2.42834e-10	2.64042e-06	-0.688692	-2.42834e-10	1.47006e-06	-1.6795	-2.42834e-10
152093294	rs36034026	6.87973e-10	-0.302625	-0.437818	4.42197e-07	-1.95244	-0.523195	1.07974e-06	-1.51783	-0.470255
152094555	rs11950313	3.48272e-10	-1.18317	-0.238039	5.08839e-07	-1.71326	-0.621995	1.27704e-06	-1.19507	-0.625183
152095425	rs374846223	3.82131e-10	-2.03115e-10	-1.32843	1.39485e-06	-2.03115e-10	-1.32685	2.11606e-06	-2.03115e-10	-1.31525
152095792	rs4958575	3.71184e-10	-1.13155	-0.225942	4.99246e-07	-1.74204	-0.612249	1.22708e-06	-1.2447	-0.615459
152095880	rs72799135	1.11295e-09	-0.97443	0.715007	1.88122e-06	-1.8145	0.78679	2.61631e-06	-1.92973	0.826694
152096455	rs72799137	1.78655e-09	0.398438	-0.18459	8.63574e-07	-1.5006	-0.305704	0.00020429	3.49039	-0.235649
152096515	rs72799138	8.02963e-05	9.79375	1.13329	3.27407e-07	-1.97712	-0.799063	5.20177e-07	-1.96942	-0.748971
152096727	rs7349809	6.79837e-10	-0.2819	-0.470441	4.27491e-07	-1.95525	-0.554202	1.03446e-06	-1.52865	-0.502273
152097562	rs55737372	2.11923e-05	10.7106	-1.11564	1.99863e-07	-1.97773	-1.29202	2.93805e-07	-1.9812	-1.30844
152097811	rs79181447	3.85088e-10	-2.03115e-10	-1.32072	1.39111e-06	-2.03115e-10	-1.32953	2.08583e-06	-2.03115e-10	-1.32964
152097915	rs4574531	4.25105e-10	0.0268913	-1.24875	1.99704e-07	-1.98269	-1.28786	5.24558e-07	-1.40352	-1.30648
152098137	rs72799139	7.59171e-10	-0.973616	0.33165	1.23534e-06	-1.82445	0.376161	1.81219e-06	-1.88939	0.419126
152098705	rs11167589	0.000331809	12.7183	-0.372382	2.80658e-07	-1.96458	-0.965671	4.27774e-07	-1.88865	-1.02531
152100082	rs4364377	5.57425e-10	0.183834	-1.1347	2.16572e-07	-1.98189	-1.20757	6.59485e-07	-1.24431	-1.23678
152100732	rs72799142	0.00178761	12.7523	1.27762	3.55859e-07	-1.96188	-0.73097	5.98403e-07	-1.90046	-0.677831
152100749	rs72799143	0.000240276	12.5858	-0.562726	2.49723e-07	-1.96803	-1.079	3.76861e-07	-1.91264	-1.12804
152101515	rs144615353	7.22942e-10	-2.03115e-10	-0.690863	2.64661e-06	-2.03115e-10	-0.686351	3.80791e-06	-2.03115e-10	-0.727721
152103225	rs72799146	3.62128e-10	-1.3822	-2.42834e-10	1.17427e-06	-1.49898	-2.42834e-10	1.08299e-06	-1.98508	-2.42834e-10
152103314	rs147254607	5.82047e-09	1.39494	-2.42834e-10	1.06295e-05	0.704	-2.42834e-10	8.3954e-06	0.0628817	-2.42834e-10
152103777	rs60969899	4.11548e-10	-2.03115e-10	-1.25427	1.41548e-06	-2.03115e-10	-1.31216	2.16466e-06	-2.03115e-10	-1.29254
152104971	rs10066200	5.58588e-10	0.247847	-1.19663	2.08408e-07	-1.97899	-1.2489	6.59408e-07	-1.20671	-1.27451
152105682	rs78871210	2.23584e-09	0.438181	-2.42834e-10	2.33003e-06	-0.813747	-2.42834e-10	2.88387e-06	-1.00567	-2.42834e-10
152105869	rs79265820	3.93154e-10	-2.03115e-10	-1.29999	1.41837e-06	-2.03115e-10	-1.31012	2.14496e-06	-2.03115e-10	-1.30168
152106407	rs7713595	5.42912e-10	0.227098	-1.20434	2.0695e-07	-1.98003	-1.25488	6.48191e-07	-1.21894	-1.27943
152107108	rs72799148	0.000375705	13.0911	-0.620948	2.46581e-07	-1.9479	-1.11179	3.87002e-07	-1.8568	-1.15733
152107240	rs72799149	8.05433e-10	-0.931537	0.348724	1.30495e-06	-1.79955	0.406091	1.80289e-06	-1.90938	0.433969
152107261	rs77994299	4.00463e-10	-2.03115e-10	-1.28157	1.44033e-06	-2.03115e-10	-1.29476	2.18381e-06	-2.03115e-10	-1.28373
152107383	rs6579959	0.000510044	13.228	-0.452138	2.72806e-07	-1.94444	-1.01418	4.24518e-07	-1.85208	-1.06953
152107685	rs78840811	1.51162e-09	-2.03115e-10	0.0467435	6.91203e-06	-2.03115e-10	0.273633	8.44712e-06	-2.03115e-10	0.0690233
152108906	rs79407506	3.98272e-10	-2.03115e-10	-1.28706	1.43403e-06	-2.03115e-10	-1.29914	2.17279e-06	-2.03115e-10	-1.28879
152109123	rs35963184	1.13561e-09	0.195161	-0.434429	4.93348e-07	-1.82776	-0.538409	1.5017e-06	-1.19786	-0.460345
152109571	rs116397156	2.33971e-10	-1.819	-2.42834e-10	7.22785e-07	-1.98427	-2.42834e-10	1.1992e-06	-1.88315	-2.42834e-10
152110614	rs76007097	5.11278e-10	-2.03115e-10	-1.03728	1.83971e-06	-2.03115e-10	-1.05002	2.5299e-06	-2.03115e-10	-1.13662
152110686	rs72799150	0.000429427	13.2519	-0.648115	2.45325e-07	-1.93806	-1.12674	3.81155e-07	-1.85876	-1.17059
152110837	rs72799151	0.00042843	13.2519	-0.65044	2.45014e-07	-1.93806	-1.128	3.80727e-07	-1.85876	-1.17171
152110989	rs149353512	4.08479e-10	-2.03115e-10	-1.26175	1.57019e-06	-2.03115e-10	-1.20844	2.47839e-06	-2.03115e-10	-1.15719
152111136	rs62398720	1.00588e-09	0.0917311	-0.452305	5.06872e-07	-1.78392	-0.555209	1.51894e-06	-1.16883	-0.477959
152111659	rs72799152	1.01398e-09	-0.734155	0.381603	1.47306e-06	-1.71181	0.439525	1.97823e-06	-1.85027	0.467669
152112858	rs72799153	0.000399106	13.2004	-0.669903	2.41595e-07	-1.94158	-1.13854	3.78582e-07	-1.8551	-1.18103
152113652	rs75484819	5.78462e-10	-0.913821	-2.42834e-10	7.46893e-07	-1.95146	-2.42834e-10	1.42638e-06	-1.70966	-2.42834e-10
152113818	rs117863780	4.11294e-10	-2.03115e-10	-1.25489	1.58457e-06	-2.03115e-10	-1.19931	2.50542e-06	-2.03115e-10	-1.14635
152114366	rs144930276	1.32938e-09	-2.03115e-10	-0.0817215	5.13906e-06	-2.03115e-10	-0.02276	6.83931e-06	-2.03115e-10	-0.142115
152115528	rs78298155	3.91179e-10	-2.03115e-10	-1.30503	1.42212e-06	-2.03115e-10	-1.30748	2.11648e-06	-2.03115e-10	-1.31505
152117381	rs79398529	4.09022e-10	-2.03115e-10	-1.26042	1.49655e-06	-2.03115e-10	-1.25647	2.18965e-06	-2.03115e-10	-1.28106
152117400	rs11746937	5.72023e-10	0.297101	-1.22212	2.06306e-07	-1.96957	-1.26846	7.04635e-07	-1.12445	-1.29043
152118501	rs6881114	4.03962e-10	-2.03115e-10	-1.27287	1.45219e-06	-2.03115e-10	-1.28656	2.20186e-06	-2.03115e-10	-1.2755
152118694	rs148591271	3.98764e-10	-2.03115e-10	-1.28582	1.51915e-06	-2.03115e-10	-1.24148	2.38139e-06	-2.03115e-10	-1.19712
152119109	rs11167591	3.05681e-10	-0.23143	-1.32022	5.3204e-07	-0.975108	-1.31556	6.33266e-07	-1.21044	-1.31122
152119416	rs72799157	0.000384233	13.1408	-0.648213	2.4544e-07	-1.94404	-1.12029	3.78021e-07	-1.86869	-1.16892
152119670	rs13178231	1.07299e-09	0.180774	-0.476766	4.70759e-07	-1.83486	-0.57818	1.4136e-06	-1.2166	-0.502057
152120019	rs76980266	4.06243e-10	-2.03115e-10	-1.26724	1.45757e-06	-2.03115e-10	-1.28286	2.21611e-06	-2.03115e-10	-1.26905
152120504	rs62398722	1.6723e-09	0.283821	-0.136061	6.35933e-07	-1.85567	-0.25662	1.92242e-06	-1.2452	-0.166015
152120661	rs142291059	1.15082e-09	-0.225962	-2.42834e-10	9.17044e-07	-1.74623	-2.42834e-10	1.67675e-06	-1.54794	-2.42834e-10
152120667	rs190724856	1.99515e-10	-1.9783	-2.42834e-10	2.09064e-06	-0.92216	-2.42834e-10	1.83525e-06	-1.45762	-2.42834e-10
152120823	rs143868546	4.06874e-10	-2.03115e-10	-1.26569	1.43363e-06	-2.03115e-10	-1.29942	2.19603e-06	-2.03115e-10	-1.27815
152122864	rs201914277	4.16938e-10	-2.03115e-10	-1.24126	1.49059e-06	-2.03115e-10	-1.26046	2.27266e-06	-2.03115e-10	-1.24385
152126903	rs7447431	4.00026e-10	-2.03115e-10	-1.28266	1.43899e-06	-2.03115e-10	-1.29569	2.18148e-06	-2.03115e-10	-1.2848
152127005	rs4958328	0.00201909	13.2996	0.85207	3.01991e-07	-1.93197	-0.925021	5.15783e-07	-1.84574	-0.881134
152127458	rs4308470	4.04357e-10	-2.03115e-10	-1.27189	1.45351e-06	-2.03115e-10	-1.28565	2.20531e-06	-2.03115e-10	-1.27393
152127497	rs143761922	3.84185e-10	-2.03115e-10	-1.32307	1.43108e-06	-2.03115e-10	-1.3012	2.20504e-06	-2.03115e-10	-1.27406
152127652	rs4323223	7.09286e-10	0.533686	-1.24362	2.12772e-07	-1.92311	-1.28406	9.85009e-07	-0.777685	-1.30222
152128093	rs113655983	0.000629392	13.5078	-0.52172	2.68472e-07	-1.92686	-1.04778	4.33708e-07	-1.79547	-1.10472
152128290	rs79299584	4.23293e-10	-2.03115e-10	-1.22613	1.51402e-06	-2.03115e-10	-1.24486	2.30697e-06	-2.03115e-10	-1.22887
152128412	rs13159374	9.13808e-10	0.155243	-0.611816	4.20259e-07	-1.82193	-0.70459	1.3325e-06	-1.14274	-0.635003
152129523	rs72799160	0.000430133	13.2996	-0.694238	2.40779e-07	-1.93197	-1.15154	3.778e-07	-1.84574	-1.19246
152129540	rs56125403	8.49471e-10	0.131964	-0.661543	4.03847e-07	-1.81542	-0.750932	1.28771e-06	-1.12803	-0.683905
152129607	rs72799161	0.000401798	13.2413	-0.70405	2.38727e-07	-1.93536	-1.15671	3.74019e-07	-1.85126	-1.19699
152130343	rs6878700	1.51439e-09	-0.686762	0.735337	2.08753e-06	-1.71028	0.786625	2.89438e-06	-1.83477	0.832742
152130453	rs6879032	8.82781e-10	0.715516	-1.20663	2.19424e-07	-1.91904	-1.25734	9.54293e-07	-0.831245	-1.28034
152130576	rs4473763	8.20634e-10	0.654622	-1.21874	2.14588e-07	-1.93211	-1.26655	9.59222e-07	-0.818545	-1.28789
152130671	rs116800235	1.3809e-10	-1.14037	-1.20591	2.83163e-07	-1.84595	-1.07542	0.0222753	9.0715	-1.12507
152130803	rs4544812	8.75874e-10	0.654622	-1.15359	2.25908e-07	-1.93211	-1.21514	1.00154e-06	-0.818545	-1.24472
152131247	rs10059308	9.20026e-10	0.77324	-1.22303	2.17902e-07	-1.91419	-1.26915	1.03517e-06	-0.739254	-1.29098
152131289	rs10043921	7.84711e-10	0.607441	-1.21632	2.13588e-07	-1.93862	-1.26472	9.31055e-07	-0.849838	-1.2864
152131324	rs10059266	8.9122e-10	0.72503	-1.20663	2.18831e-07	-1.92174	-1.25734	1.01296e-06	-0.771584	-1.28034
152131962	rs4478309	8.5385e-10	0.689436	-1.21387	2.18642e-07	-1.91708	-1.26287	1.04631e-06	-0.734643	-1.28489
152132117	rs72799163	0.000508178	13.4784	-0.706263	2.41494e-07	-1.92267	-1.15787	3.89706e-07	-1.80915	-1.19801
152132148	rs72799164	0.00267718	13.6232	0.810613	2.99792e-07	-1.92154	-0.942761	5.22921e-07	-1.8133	-0.899822
152132150	rs4416596	4.02708e-10	-2.03115e-10	-1.27598	1.44835e-06	-2.03115e-10	-1.28921	2.19648e-06	-2.03115e-10	-1.27795
152132863	rs141632990	4.02195e-10	-2.03115e-10	-1.27726	1.53748e-06	-2.03115e-10	-1.22949	2.41646e-06	-2.03115e-10	-1.1825
152133128	rs12655343	4.02017e-10	-2.03115e-10	-1.2777	1.44453e-06	-2.03115e-10	-1.29185	2.19341e-06	-2.03115e-10	-1.27935
152133586	rs56870670	4.22937e-10	-2.03115e-10	-1.22697	1.51197e-06	-2.03115e-10	-1.24622	2.30703e-06	-2.03115e-10	-1.22884
152133773	rs113051436	7.6825e-10	0.0892618	-0.719339	3.88717e-07	-1.7999	-0.804633	1.26213e-06	-1.0913	-0.740704
152134418	rs4451039	4.27221e-10	-2.03115e-10	-1.21689	1.52685e-06	-2.03115e-10	-1.23643	2.32704e-06	-2.03115e-10	-1.22021
152134816	rs62398750	9.62023e-09	1.89743	-2.42834e-10	5.15265e-06	-0.0201191	-2.42834e-10	5.07726e-06	-0.440031	-2.42834e-10
152136128	rs143035365	1.59095e-08	2.40048	-2.42834e-10	2.85164e-06	-0.611736	-2.42834e-10	3.85687e-06	-0.714946	-2.42834e-10
152136262	rs72799165	0.000460857	13.4219	-0.747524	2.35101e-07	-1.92817	-1.1792	3.69858e-07	-1.84285	-1.21659
152136900	rs137981989	1.3663e-09	-0.054328	-2.42834e-10	3.43967e-06	-0.424256	-2.42834e-10	5.17766e-06	-0.420449	-2.42834e-10
152136979	rs146938195	0.00262762	13.7055	0.709624	2.90809e-07	-1.90972	-0.984996	4.99557e-07	-1.81443	-0.944406
152137142	rs62398751	7.70197e-10	0.065185	-0.692732	4.00065e-07	-1.79583	-0.779934	1.30418e-06	-1.08467	-0.714561
152137364	rs4958577	0.00303053	13.8458	0.711967	2.92545e-07	-1.90474	-0.984033	5.0256e-07	-1.80946	-0.943387
152137740	rs12654020	4.16943e-10	-2.03115e-10	-1.24124	1.49202e-06	-2.03115e-10	-1.2595	2.2719e-06	-2.03115e-10	-1.24418
152137936	rs7702336	5.40278e-10	0.274267	-1.25638	2.01248e-07	-1.96887	-1.29398	7.17584e-07	-1.08719	-1.30948
152138433	rs4958578	9.64443e-10	0.156106	-0.558748	4.47883e-07	-1.79825	-0.664607	1.45305e-06	-1.10438	-0.586758
152138598	rs56208248	0.00267845	13.7273	0.706989	2.89552e-07	-1.91297	-0.986079	4.95351e-07	-1.82174	-0.94555
152138718	rs55752615	0.00266492	13.7273	0.701925	2.88951e-07	-1.91297	-0.988157	4.94264e-07	-1.82174	-0.947748
152138775	rs55752608	0.000607937	13.7055	-0.754139	2.38677e-07	-1.90972	-1.18255	3.79415e-07	-1.81443	-1.2195
152138854	rs35835162	7.62533e-10	0.0889514	-0.726499	3.94807e-07	-1.77772	-0.811272	1.29257e-06	-1.06044	-0.747737
152139149	rs11739795	6.51432e-10	0.437686	-1.23271	2.07288e-07	-1.95613	-1.27715	7.85077e-07	-1.01024	-1.29654
152140996	rs72799168	0.00063572	13.7236	-0.727544	2.41867e-07	-1.91004	-1.16896	3.8849e-07	-1.8026	-1.20769
152141778	rs113598885	0.000641585	13.7236	-0.718361	2.43022e-07	-1.91004	-1.1642	3.90107e-07	-1.8026	-1.20354
152142084	rs115511635	2.60461e-10	-1.71174	-2.42834e-10	7.47874e-07	-1.95015	-2.42834e-10	1.10701e-06	-1.96314	-2.42834e-10
152142182	rs10060947	7.74447e-10	0.596941	-1.21899	2.14428e-07	-1.93248	-1.26693	9.28516e-07	-0.850638	-1.28833
152142230	rs184898080	6.45803e-10	-2.03115e-10	-0.803699	2.35208e-06	-2.03115e-10	-0.80433	3.41252e-06	-2.03115e-10	-0.83735
152142873	rs143000350	7.62879e-10	-2.03115e-10	-0.637093	2.43647e-06	-2.03115e-10	-0.769081	3.5819e-06	-2.03115e-10	-0.788907
152143999	rs187445253	1.0322e-09	-0.334742	-2.42834e-10	1.05881e-06	-1.60248	-2.42834e-10	1.63648e-06	-1.57225	-2.42834e-10
152147202	rs183678404	4.86705e-10	-2.03115e-10	-1.08653	1.52015e-06	-2.03115e-10	-1.24082	2.37122e-06	-2.03115e-10	-1.2014
152147239	rs187462368	2.89585e-10	-1.60574	-2.42834e-10	3.41765e-06	-0.430677	-2.42834e-10	4.36469e-06	-0.591254	-2.42834e-10
152147483	rs570551018	3.86219e-10	-2.03115e-10	-1.31779	1.45229e-06	-2.03115e-10	-1.28649	2.22047e-06	-2.03115e-10	-1.26708
152147917	rs4513683	4.8123e-10	-2.03115e-10	-1.09785	1.61379e-06	-2.03115e-10	-1.18105	2.41643e-06	-2.03115e-10	-1.18251
152147926	rs4302573	3.68907e-09	1.46661	-0.527673	3.66112e-07	-1.80788	-0.856572	2.16485e-06	-0.382672	-0.909779
152148339	rs138190918	3.81883e-10	-2.03115e-10	-1.32908	1.40827e-06	-2.03115e-10	-1.31726	2.15324e-06	-2.03115e-10	-1.29783
152148371	rs72799172	0.000681536	13.7034	-0.637713	2.54355e-07	-1.90761	-1.12104	4.12642e-07	-1.78443	-1.16555
152148815	rs77996152	6.61232e-10	-2.03115e-10	-0.780088	2.33723e-06	-2.03115e-10	-0.810663	3.37184e-06	-2.03115e-10	-0.849342
152149068	rs11167595	7.84911e-10	0.604763	-1.21339	2.14174e-07	-1.93877	-1.26183	9.03939e-07	-0.880701	-1.28509
152149398	rs72799173	0.000800336	13.8273	-0.600906	2.60802e-07	-1.90301	-1.10062	4.21684e-07	-1.78092	-1.14738
152149446	rs139757848	3.8473e-10	-2.03115e-10	-1.32165	1.39191e-06	-2.03115e-10	-1.32895	2.08588e-06	-2.03115e-10	-1.32961
152149981	rs4587070	6.63535e-10	0.452457	-1.22907	2.10641e-07	-1.94356	-1.27367	8.60518e-07	-0.920437	-1.29458
152150032	rs117499028	8.78267e-10	-2.03115e-10	-0.496242	3.08218e-06	-2.03115e-10	-0.533995	4.40498e-06	-2.03115e-10	-0.582065
152150366	rs56286804	0.000834606	13.8492	-0.580917	2.62874e-07	-1.90636	-1.08935	4.22577e-07	-1.78887	-1.13731
152151060	rs138953065	3.8178e-10	-2.03115e-10	-1.32935	1.40626e-06	-2.03115e-10	-1.3187	2.14824e-06	-2.03115e-10	-1.30015
152151727	rs75975683	4.32563e-10	-2.03115e-10	-1.20447	1.54225e-06	-2.03115e-10	-1.22639	2.35569e-06	-2.03115e-10	-1.20797
152151759	rs11949473	0.0011907	13.9761	-0.352452	3.03311e-07	-1.89928	-0.953342	4.95985e-07	-1.75198	-1.01403
152152235	rs62400564	7.58667e-10	0.203055	-0.845685	3.4183e-07	-1.81179	-0.921287	1.06827e-06	-1.13407	-0.86469
152152855	rs55916564	0.00123671	14.0025	-0.34095	3.04846e-07	-1.90139	-0.946192	5.11252e-07	-1.72821	-1.00748
152153193	rs12653832	3.90733e-10	-2.03115e-10	-1.30617	1.41527e-06	-2.03115e-10	-1.31231	2.1282e-06	-2.03115e-10	-1.30953
152153323	rs148800957	4.16928e-10	-2.03115e-10	-1.24128	1.44254e-06	-2.03115e-10	-1.29322	2.17197e-06	-2.03115e-10	-1.28917
152153689	rs6882062	3.06044e-09	2.06826	-1.31614	2.03062e-07	-1.95777	-1.2961	4.90224e-07	-1.46738	-1.31031
152154523	rs6579966	6.78663e-10	0.436673	-1.19074	2.14126e-07	-1.95211	-1.24871	8.94834e-07	-0.905491	-1.27043
152154526	rs72799176	0.000834272	13.8164	-0.548562	2.69625e-07	-1.89948	-1.07087	4.3718e-07	-1.77146	-1.12075
152154779	rs11167596	6.85846e-10	0.445113	-1.18865	2.13781e-07	-1.95492	-1.24752	8.75707e-07	-0.928194	-1.26933
152155036	rs75081918	4.36528e-10	-2.03115e-10	-1.19534	1.56461e-06	-2.03115e-10	-1.21199	2.37699e-06	-2.03115e-10	-1.19897
152155050	rs145126371	3.99394e-10	-2.03115e-10	-1.28425	1.52254e-06	-2.03115e-10	-1.23925	2.38791e-06	-2.03115e-10	-1.19438
152155137	rs35663252	7.77359e-10	0.307875	-0.926165	3.02735e-07	-1.85961	-0.994917	8.5307e-07	-1.28021	-0.943501
152155205	rs11167597	0.00156004	13.767	0.126824	2.37347e-07	-1.90209	-1.19577	4.26617e-07	-1.74662	-1.17005
152156640	rs143340675	1.71251e-08	2.47411	-2.42834e-10	2.80577e-05	1.67463	-2.42834e-10	1.97715e-05	0.919442	-2.42834e-10
152157489	rs72799178	0.000846221	13.7927	-0.510574	2.7317e-07	-1.90847	-1.04882	4.43581e-07	-1.77679	-1.10088
152158417	rs72799179	1.02601e-10	-1.48035	-1.16299	2.25712e-07	-1.97987	-1.16826	3.44757e-07	-1.97854	-1.15118
152159184	rs4610449	1.32693e-10	-1.0605	-1.32566	3.32336e-07	-1.4333	-1.32794	2.88133e-07	-1.98012	-1.32901
152159418	rs11738908	2.74924e-10	-0.925516	-0.732181	4.3157e-07	-1.81358	-0.68638	5.80368e-07	-1.90801	-0.700882
152159589	rs115475337	2.49256e-10	-1.75571	-2.42834e-10	9.70232e-07	-1.68985	-2.42834e-10	1.08545e-06	-1.98281	-2.42834e-10
152159722	rs147147216	1.98233e-10	-1.98475	-2.42834e-10	1.21115e-06	-1.46806	-2.42834e-10	1.40719e-06	-1.72321	-2.42834e-10
152160168	rs79243839	3.8501e-10	-2.03115e-10	-1.32092	1.39465e-06	-2.03115e-10	-1.32698	2.08807e-06	-2.03115e-10	-1.32856
152160220	rs12652858	3.8501e-10	-2.03115e-10	-1.32092	1.39465e-06	-2.03115e-10	-1.32698	2.08807e-06	-2.03115e-10	-1.32856
152161101	rs7735312	8.34152e-10	0.632103	-1.17988	2.19717e-07	-1.93526	-1.23978	9.68022e-07	-0.833498	-1.2638
152162776	rs55826179	0.00310991	13.9043	0.679388	2.90162e-07	-1.89959	-0.99736	5.13028e-07	-1.77474	-0.957484
152162893	rs75655945	6.26299e-10	-0.834365	-2.42834e-10	1.11872e-06	-1.54744	-2.42834e-10	1.39139e-06	-1.7345	-2.42834e-10
152162921	rs4437360	7.82458e-10	0.573647	-1.1854	2.17833e-07	-1.93961	-1.24405	8.81652e-07	-0.923314	-1.26745
152164598	rs36014761	1.87084e-09	1.19559	-0.935644	2.81137e-07	-1.94732	-0.981226	6.50566e-07	-1.55056	-0.944151
152164939	rs76782542	3.33571e-10	-1.46434	-2.42834e-10	7.78948e-07	-1.90944	-2.42834e-10	1.2353e-06	-1.85349	-2.42834e-10
152165010	rs6579967	7.24122e-10	-0.899915	0.210682	1.12987e-06	-1.80318	0.26566	1.57806e-06	-1.901	0.29239
152165791	rs74366734	1.6134e-09	-2.03115e-10	0.111908	4.96078e-06	-2.03115e-10	-0.0580669	7.62138e-06	-2.03115e-10	-0.0338438
152165868	rs117666131	3.81768e-10	-2.03115e-10	-1.32938	1.39809e-06	-2.03115e-10	-1.32452	2.1263e-06	-2.03115e-10	-1.31042
152166154	rs4631168	3.03787e-09	1.67474	-0.930022	7.05383e-07	-1.01022	-0.998428	4.70316e-07	-1.87188	-0.947274
152166502	rs72799180	7.20017e-10	-0.925516	0.230598	1.14109e-06	-1.81358	0.285927	1.59938e-06	-1.90801	0.312827
152167189	rs74912687	4.68766e-10	-0.991392	-0.132697	7.67979e-07	-1.83945	-0.0841757	1.08247e-06	-1.92501	-0.060544
152167299	rs139369339	1.36585e-10	-1.0911	-1.26615	2.62945e-07	-1.82937	-1.16607	0.019372	9.01215	-1.20537
152167864	rs55880278	0.000937676	13.791	-0.40625	2.90976e-07	-1.90771	-0.986437	4.64369e-07	-1.7876	-1.04428
152170069	rs140633169	4.4108e-10	-1.18497	-2.42834e-10	9.33697e-07	-1.72823	-2.42834e-10	1.20901e-06	-1.875	-2.42834e-10
152170110	rs144915112	5.1537e-10	-1.02931	-2.42834e-10	2.01023e-06	-0.961383	-2.42834e-10	1.35627e-06	-1.76006	-2.42834e-10
152170312	rs115871595	2.04829e-10	-1.95202	-2.42834e-10	7.40481e-06	0.3425	-2.42834e-10	1.05495e-05	0.291274	-2.42834e-10
152170441	rs13079120	0.00968943	13.8824	1.83775	5.04197e-07	-1.89603	-0.448387	9.17797e-07	-1.76642	-0.384156
152170911	rs9763544	4.34789e-10	-2.03115e-10	-1.19933	1.55897e-06	-2.03115e-10	-1.21561	2.36985e-06	-2.03115e-10	-1.20198
152171724	rs112108171	2.36817e-10	-1.01432	-0.792584	3.91556e-07	-1.84814	-0.749116	5.33321e-07	-1.93054	-0.762889
152172077	rs191030716	2.24062e-10	-1.86227	-2.42834e-10	7.24571e-07	-1.98181	-2.42834e-10	1.08707e-06	-1.98132	-2.42834e-10
152172347	rs140677844	3.82165e-10	-2.03115e-10	-1.32834	1.39467e-06	-2.03115e-10	-1.32698	2.11543e-06	-2.03115e-10	-1.31554
152172548	rs146688464	6.76871e-10	-0.990865	0.234153	1.09956e-06	-1.83925	0.274521	1.57799e-06	-1.92488	0.316229
152173068	rs56357581	2.69507e-10	-1.6776	-2.42834e-10	3.36029e-06	-0.447603	-2.42834e-10	3.31085e-06	-0.867596	-2.42834e-10
152173072	rs4413522	8.33728e-10	0.649804	-1.19809	2.21974e-07	-1.91038	-1.25445	9.77477e-07	-0.812468	-1.27511
152173095	rs117700770	4.43021e-10	-2.03115e-10	-1.18057	1.44267e-06	-2.03115e-10	-1.29314	2.22162e-06	-2.03115e-10	-1.26657
152173139	rs4616882	1.22199e-10	-1.15663	-1.31192	3.15551e-07	-1.50696	-1.3061	2.95021e-07	-1.98472	-1.30079
152173360	rs150854221	2.05533e-10	-1.94859	-2.42834e-10	7.47423e-07	-1.95075	-2.42834e-10	1.17067e-06	-1.90722	-2.42834e-10
152173449	rs139335384	1.95145e-09	-2.03115e-10	0.302132	6.71282e-06	-2.03115e-10	0.244388	1.12294e-05	-2.03115e-10	0.353737
152173450	rs150041646	1.98298e-10	-1.98442	-2.42834e-10	2.56618e-06	-0.717211	-2.42834e-10	5.57494e-06	-0.346521	-2.42834e-10
152173705	rs11743482	3.09448e-10	-1.5394	-2.42834e-10	7.22825e-07	-1.98422	-2.42834e-10	1.08455e-06	-1.98363	-2.42834e-10
152173709	rs6895204	4.37741e-10	-2.03115e-10	-1.19257	1.56887e-06	-2.03115e-10	-1.20927	2.38578e-06	-2.03115e-10	-1.19528
152173815	rs72799183	0.0118693	13.8935	2.02949	5.58674e-07	-1.8959	-0.345916	1.02189e-06	-1.76503	-0.278118
152174257	rs34137256	6.70384e-10	0.438242	-1.20458	2.11246e-07	-1.95607	-1.2583	7.98803e-07	-1.00988	-1.27956
152174810	rs6860413	8.1074e-10	0.643492	-1.21974	2.14333e-07	-1.92989	-1.26996	9.02537e-07	-0.878154	-1.28919
152174821	rs6860836	7.33955e-10	0.538733	-1.21448	2.11053e-07	-1.94741	-1.26786	8.90183e-07	-0.895148	-1.28598
152176245	rs12652774	4.1746e-10	-2.03115e-10	-1.24	1.50274e-06	-2.03115e-10	-1.25234	2.26784e-06	-2.03115e-10	-1.24597
152176274	rs140239306	3.82679e-10	-2.03115e-10	-1.327	1.39278e-06	-2.03115e-10	-1.32833	2.10822e-06	-2.03115e-10	-1.31896
152176786	rs113897692	0.00116541	13.8892	-0.287085	3.19061e-07	-1.88963	-0.912377	5.03353e-07	-1.77484	-0.976427
152176840	rs62400574	1.39569e-08	3.42195	-1.15242	2.0294e-06	0.249247	-1.20114	6.78105e-07	-1.28754	-1.16571
152176862	rs11959761	9.58573e-09	3.14403	-1.25019	1.48118e-06	0.0147282	-1.28152	5.32296e-07	-1.43635	-1.25901
152176866	rs62400575	1.4692e-08	3.48975	-1.16888	2.04168e-06	0.269243	-1.2151	6.77918e-07	-1.272	-1.18153
152177113	rs28882707	2.65332e-10	-0.544005	-1.14921	2.21625e-07	-1.96209	-1.20431	9.51631e-07	-0.895517	-1.21886
152177121	rs111294930	0.0209167	15.2472	1.24247	5.09627e-07	-1.73631	-0.5974	9.77109e-07	-1.56815	-0.519812
152177823	rs11745807	1.96641e-09	1.15814	-0.848363	2.86257e-07	-1.94999	-0.960501	7.58235e-07	-1.47635	-0.865218
152178835	rs10070675	2.71956e-10	-0.618812	-1.04974	2.33489e-07	-1.95747	-1.15678	9.4105e-07	-0.934825	-1.19074
152179283	rs78188806	3.81784e-10	-2.03115e-10	-1.32934	1.39203e-06	-2.03115e-10	-1.32887	2.09123e-06	-2.03115e-10	-1.32705
152179331	rs115923847	2.01137e-10	-1.9702	-2.42834e-10	1.16503e-06	-1.50688	-2.42834e-10	2.60546e-06	-1.10719	-2.42834e-10
152179433	rs75021641	6.10866e-10	-2.03115e-10	-0.859316	1.95815e-06	-2.03115e-10	-0.98763	3.1552e-06	-2.03115e-10	-0.91575
152180192	rs74847950	5.65883e-10	-2.03115e-10	-0.935805	1.6065e-06	-2.03115e-10	-1.18557	2.37289e-06	-2.03115e-10	-1.20069
152180818	rs35040751	2.01766e-10	-0.833637	-1.13345	2.26325e-07	-1.92794	-1.21747	7.78153e-07	-1.06826	-1.24738
152181001	rs141616551	1.9836e-10	-1.98411	-2.42834e-10	1.03602e-06	-1.62425	-2.42834e-10	1.40431e-06	-1.72526	-2.42834e-10
152181095	rs58283812	0.0015816	13.6696	0.237875	4.11731e-07	-1.95469	-0.592329	6.46065e-07	-1.88483	-0.616831
152181730	rs34719342	1.61094e-10	-0.975296	-1.21691	2.17119e-07	-1.90646	-1.28048	7.25502e-07	-1.08904	-1.29666
152181951	rs116368477	2.03036e-10	-1.96081	-2.42834e-10	8.1105e-07	-1.86906	-2.42834e-10	1.95063e-06	-1.39665	-2.42834e-10
152182070	rs72799185	0.00388391	13.5846	1.22135	3.49117e-07	-1.95421	-0.757774	5.82912e-07	-1.89871	-0.705813
152182085	rs4629584	1.22369e-09	1.03063	-1.19519	2.11075e-07	-1.95716	-1.25801	5.65849e-07	-1.42885	-1.20538
152182121	rs72799186	0.000894573	13.2992	0.0384152	3.55933e-07	-1.96565	-0.726994	5.47134e-07	-1.91874	-0.749126
152182568	rs13167390	1.59094e-09	1.2345	-1.13662	2.17957e-07	-1.96925	-1.21383	5.47447e-07	-1.51842	-1.14887
152182918	rs13167622	3.96168e-09	1.67158	-0.661351	2.45242e-07	-1.9554	-1.10974	7.44306e-07	-1.21456	-1.14554
152183286	rs72799187	1.74196e-10	-1.18463	-0.929378	3.27387e-07	-1.89575	-0.880487	4.47734e-07	-1.96219	-0.906167
152183748	rs4460127	1.24828e-09	1.11102	-1.25569	2.01004e-07	-1.96432	-1.29974	5.16331e-07	-1.46262	-1.26319
152183767	rs4314388	1.6514e-10	-0.976551	-1.19085	2.22994e-07	-1.89926	-1.26098	6.62498e-07	-1.19402	-1.28251
152184299	rs11952081	4.22741e-09	1.75998	-0.684831	2.44035e-07	-1.94695	-1.12312	7.65933e-07	-1.17369	-1.15777
152184967	rs13178327	1.53667e-10	-1.00211	-1.2373	2.16872e-07	-1.89441	-1.29367	6.48275e-07	-1.1916	-1.30664
152184970	rs4958579	0.00143324	13.6696	0.13938	3.8503e-07	-1.95469	-0.659378	6.04862e-07	-1.88483	-0.68273
152185431	rs11740092	2.32819e-09	1.43568	-0.957024	2.51665e-07	-1.97534	-1.06395	6.24164e-07	-1.56499	-0.971157
152185958	rs62400576	1.56793e-09	1.24931	-1.16599	2.12633e-07	-1.97401	-1.23381	5.33763e-07	-1.51729	-1.17531
152186104	rs34578343	2.26346e-09	1.40639	-0.955929	2.52308e-07	-1.97371	-1.06303	6.31335e-07	-1.55464	-0.970083
152186304	rs72799188	0.000898803	13.3529	-0.0105093	3.45288e-07	-1.96369	-0.759316	5.31954e-07	-1.91516	-0.78084
152186510	rs75445947	5.46677e-10	-2.03115e-10	-0.970335	1.57379e-06	-2.03115e-10	-1.20614	2.32726e-06	-2.03115e-10	-1.22011
152186600	rs72799189	0.000894208	13.3529	-0.0156348	3.44127e-07	-1.96369	-0.762684	5.30199e-07	-1.91516	-0.784144
152187032	rs4596371	1.79052e-10	-0.854274	-1.23224	2.07993e-07	-1.93994	-1.28994	7.63728e-07	-1.02984	-1.3045
152187123	rs72799190	0.000981145	13.3529	0.0771471	3.6595e-07	-1.96369	-0.701196	5.63178e-07	-1.91516	-0.723801
152187722	rs4958580	1.32306e-09	1.06552	-1.15201	2.12739e-07	-1.98211	-1.22521	4.40586e-07	-1.72115	-1.16331
152187729	rs4958581	1.94722e-09	1.32691	-1.02694	2.37268e-07	-1.97274	-1.12545	4.61888e-07	-1.79549	-1.04174
152187782	rs55918828	0.00140835	13.6521	0.13938	3.84308e-07	-1.95656	-0.659378	5.69394e-07	-1.94525	-0.68273
152188126	rs55830548	0.00205075	14.0508	0.116477	3.85843e-07	-1.93714	-0.674819	5.73586e-07	-1.92275	-0.697898
152188460	rs11737900	1.54992e-09	1.35717	-1.2854	1.99451e-07	-1.95473	-1.31709	3.48946e-07	-1.8267	-1.29094
152188934	rs72799193	6.19589e-05	10.6678	-2.42834e-10	8.35044e-07	-1.8399	-2.42834e-10	1.37637e-06	-1.74535	-2.42834e-10
152189163	rs62400577	1.10213e-08	3.1697	-1.13631	4.59333e-06	1.08483	-1.21985	8.98692e-07	-1.02513	-1.14648
152189678	rs4583879	2.29708e-09	1.7473	-1.2821	2.03801e-07	-1.93494	-1.31531	3.34228e-07	-1.87288	-1.28786
152189967	rs55829928	0.00194265	13.9966	0.116477	3.84719e-07	-1.94005	-0.674819	5.71677e-07	-1.92608	-0.697898
152190230	rs190097430	3.26363e-10	-1.48618	-2.42834e-10	9.82575e-07	-1.67721	-2.42834e-10	1.22033e-06	-1.86568	-2.42834e-10
152190235	rs148475046	0.00182638	13.9966	0.0547609	3.6915e-07	-1.94005	-0.716129	5.48953e-07	-1.92608	-0.738461
152190622	rs72799196	0.00181571	13.9966	0.0489012	3.67714e-07	-1.94005	-0.720027	5.46856e-07	-1.92608	-0.742288
152190655	rs36063192	3.26977e-09	1.4173	-0.599017	2.48571e-07	-1.97804	-1.07362	4.51244e-07	-1.74822	-1.11233
152190705	rs72799198	0.00191675	14.0508	0.0489012	3.68788e-07	-1.93714	-0.720027	5.48682e-07	-1.92275	-0.742288
152191088	rs117810618	4.17316e-10	-2.03115e-10	-1.24035	1.51691e-06	-2.03115e-10	-1.24295	2.27233e-06	-2.03115e-10	-1.244
152191558	rs6877746	1.58786e-10	-0.942335	-1.2643	2.19193e-07	-1.86953	-1.3079	5.90501e-07	-1.2717	-1.31989
152191796	rs80140161	6.20257e-10	-2.03115e-10	-0.84406	2.37424e-06	-2.03115e-10	-0.794954	3.28405e-06	-2.03115e-10	-0.875724
152191955	rs72799200	0.00193184	14.0508	0.0567462	3.68043e-07	-1.93714	-0.72205	5.52982e-07	-1.92275	-0.734482
152191995	rs72799201	0.00224822	14.2247	0.0345369	3.66309e-07	-1.92719	-0.736722	5.51192e-07	-1.91147	-0.749002
152192354	rs116100338	3.98633e-10	-1.28615	-2.42834e-10	7.87824e-07	-1.89811	-2.42834e-10	0.000243637	3.43088	-2.42834e-10
152193105	rs72799202	0.00158546	13.9372	-0.0272267	3.48604e-07	-1.94316	-0.77029	5.18691e-07	-1.92965	-0.791604
152193847	rs34107686	5.45508e-10	0.257349	-1.22982	3.62413e-07	-1.3851	-1.2895	3.20287e-07	-1.92254	-1.2808
152194094	rs56269251	0.00217107	14.2247	-0.000380546	3.60521e-07	-1.92719	-0.752649	5.37423e-07	-1.91147	-0.7743
152194178	rs35239101	3.75453e-09	1.97143	-1.01491	2.54295e-07	-1.91334	-1.11555	4.22139e-07	-1.89722	-1.03
152194819	rs59650592	1.47111e-10	-0.963631	-1.31937	2.11357e-07	-1.8843	-1.32954	6.50368e-07	-1.16801	-1.32701
152194877	rs4077752	3.11856e-09	1.76218	-0.991246	2.49903e-07	-1.95036	-1.09596	4.53597e-07	-1.84844	-1.00691
152194908	rs4077753	3.1559e-09	1.82087	-1.03803	2.44813e-07	-1.93235	-1.13454	4.22801e-07	-1.8731	-1.05255
152195141	rs6579969	1.31823e-10	-1.1812	-1.21153	2.41591e-07	-1.90439	-1.17576	3.28853e-07	-1.97514	-1.2018
152195529	rs6879208	4.82113e-10	0.0554732	-1.15149	3.48327e-07	-1.48025	-1.23399	3.26036e-07	-1.96241	-1.22314
152196162	rs148478832	2.1176e-10	-1.91874	-2.42834e-10	7.56425e-07	-1.93878	-2.42834e-10	1.15699e-06	-1.91898	-2.42834e-10
152196711	rs72801007	0.00206009	14.1702	0.00157575	3.57311e-07	-1.9304	-0.758384	5.37552e-07	-1.9151	-0.770436
152196970	rs6885876	2.22885e-10	-0.707854	-1.15968	3.79187e-07	-1.38719	-1.24217	3.29167e-07	-1.94952	-1.22647
152197030	rs77258056	3.81802e-10	-2.03115e-10	-1.32929	1.39286e-06	-2.03115e-10	-1.32827	2.09184e-06	-2.03115e-10	-1.32676
152197970	rs75858060	2.04743e-10	-1.95244	-2.42834e-10	9.63186e-07	-1.69714	-2.42834e-10	1.99502e-06	-1.37415	-2.42834e-10
152198322	rs6866034	2.25933e-09	1.16312	-0.714489	2.34286e-07	-1.96426	-1.14658	4.0464e-07	-1.79499	-1.17457
152198492	rs11738913	4.61954e-09	2.1116	-0.947741	2.71666e-07	-1.90323	-1.05958	4.40919e-07	-1.91931	-0.96439
152198817	rs13178650	3.01781e-10	-1.56449	-2.42834e-10	7.77733e-07	-1.911	-2.42834e-10	1.11201e-06	-1.95863	-2.42834e-10
152198836	rs79852899	2.02536e-10	-1.96327	-2.42834e-10	9.99e-07	-1.66063	-2.42834e-10	2.10294e-06	-1.32147	-2.42834e-10
152198846	rs141944573	2.06269e-10	-1.94501	-2.42834e-10	7.44046e-07	-1.95528	-2.42834e-10	1.11493e-06	-1.95601	-2.42834e-10
152199121	rs11167599	2.85026e-09	1.43688	-0.755909	2.25948e-07	-1.98327	-1.16381	4.35718e-07	-1.70179	-1.19377
152200109	rs7445606	2.15293e-08	3.65683	-0.953859	3.30441e-07	-1.67041	-1.09655	3.92227e-07	-1.93826	-1.06246
152200174	rs7356780	3.68518e-10	-0.0599239	-1.30478	1.98923e-07	-1.94621	-1.32826	5.50631e-07	-1.33188	-1.32961
152200732	rs62400581	2.70489e-07	5.23379	-2.42834e-10	5.78199e-05	2.3977	-2.42834e-10	7.10936e-06	-0.103389	-2.42834e-10
152200819	rs11740828	3.02873e-10	-1.56088	-2.42834e-10	7.22983e-07	-1.984	-2.42834e-10	1.084e-06	-1.98414	-2.42834e-10
152201157	rs114788873	2.05349e-10	-1.94948	-2.42834e-10	9.55016e-07	-1.70566	-2.42834e-10	1.97036e-06	-1.38658	-2.42834e-10
152201527	rs12188079	0.000986148	13.4329	0.00218495	3.45778e-07	-1.9671	-0.754488	5.12099e-07	-1.95706	-0.77698
152202485	rs4318767	2.10766e-10	-0.762469	-1.16098	3.65728e-07	-1.42437	-1.24113	3.25149e-07	-1.95813	-1.23014
152202822	rs114304830	2.06473e-10	-1.94402	-2.42834e-10	1.0064e-06	-1.65325	-2.42834e-10	2.06164e-06	-1.3413	-2.42834e-10
152202829	rs115345909	2.03844e-10	-1.95684	-2.42834e-10	9.76476e-07	-1.68344	-2.42834e-10	2.03509e-06	-1.35426	-2.42834e-10
152203199	rs10077641	3.17657e-10	-0.207109	-1.30611	2.027e-07	-1.92704	-1.32862	5.16112e-07	-1.39665	-1.32959
152203491	rs72801022	9.55206e-07	6.49549	-2.42834e-10	7.40083e-07	-1.96062	-2.42834e-10	1.35814e-06	-1.75869	-2.42834e-10
152203593	rs72801024	2.48557e-10	-0.77949	-0.979031	4.19678e-07	-1.43587	-1.09202	3.75542e-07	-1.96061	-1.08358
152203902	rs72801026	0.0010179	13.4922	-0.025348	3.40301e-07	-1.96502	-0.772532	5.04421e-07	-1.95448	-0.794665
152204023	rs77550479	9.91102e-10	-2.03115e-10	-0.375376	3.19895e-06	-2.03115e-10	-0.496808	4.75705e-06	-2.03115e-10	-0.505175
152204741	rs67988891	0.000759506	13.2492	-0.0752442	3.99729e-07	-1.77163	-0.804973	6.97419e-07	-1.59873	-0.826445
152205106	rs76943468	5.08597e-10	-2.03115e-10	-1.04254	1.50906e-06	-2.03115e-10	-1.24814	2.23687e-06	-2.03115e-10	-1.25973
152205430	rs4246036	0.000754947	13.1495	0.0184385	3.46571e-07	-1.97551	-0.74379	5.11927e-07	-1.96788	-0.766492
152205605	rs79237519	2.107e-10	-1.38589	-0.537866	3.53699e-07	-1.98406	-0.71488	7.49625e-07	-1.65303	-0.699956
152205965	rs72802841	0.00134345	13.8388	-0.0945271	3.3006e-07	-1.95069	-0.817417	4.91123e-07	-1.93723	-0.838631
152206046	rs11958854	3.57659e-10	-0.136156	-1.25846	2.34202e-07	-1.9353	-1.1759	6.42732e-07	-1.35958	-1.14725
152206100	rs34623986	3.26448e-09	2.08819	-1.27152	2.12074e-07	-1.9012	-1.30926	3.19325e-07	-1.92844	-1.2779
152206367	rs72802843	3.71669e-10	-0.733092	-0.623097	5.89122e-07	-1.40442	-0.784337	5.14226e-07	-1.95362	-0.776269
152206463	rs11956180	4.23562e-10	0.054462	-1.27996	2.20848e-07	-1.95975	-1.21016	6.80917e-07	-1.26671	-1.1824
152207140	rs55967446	0.00147638	13.9534	-0.114725	3.30981e-07	-1.94516	-0.820168	4.89438e-07	-1.93074	-0.848562
152207152	rs6579971	4.00631e-10	0.0154789	-1.29663	2.16264e-07	-1.95502	-1.23586	6.41345e-07	-1.29676	-1.21223
152207669	rs78975809	2.46327e-10	-1.76753	-2.42834e-10	7.24362e-07	-1.98209	-2.42834e-10	1.08329e-06	-1.9848	-2.42834e-10
152207724	rs79781491	3.56747e-10	-0.702996	-0.694171	5.73859e-07	-1.3603	-0.854703	4.90838e-07	-1.94147	-0.834977
152208380	rs13183376	4.15747e-09	2.1972	-1.13873	2.3825e-07	-1.87909	-1.21498	3.56999e-07	-1.94437	-1.15045
152208645	rs12517563	3.71894e-08	3.7822	-0.532609	4.92731e-07	-1.62463	-0.742787	5.59298e-07	-1.95214	-0.693736
152209102	rs13170178	4.41737e-09	2.19776	-1.07865	2.45559e-07	-1.89636	-1.16749	3.84542e-07	-1.92839	-1.09211
152209406	rs117974252	3.92422e-10	-2.03115e-10	-1.30186	1.48431e-06	-2.03115e-10	-1.26468	2.1807e-06	-2.03115e-10	-1.28516
152209917	rs72802845	1.08482e-10	-1.3257	-1.26191	2.15723e-07	-1.9478	-1.24559	3.08772e-07	-1.98269	-1.25726
152210121	rs10066607	8.76648e-10	0.767768	-1.26586	2.21503e-07	-1.98279	-1.18416	1.05271e-06	-0.85058	-1.16285
152210177	rs78122663	2.80477e-10	-1.6377	-2.42834e-10	7.25582e-07	-1.98041	-2.42834e-10	1.09527e-06	-1.9738	-2.42834e-10
152210941	rs12652096	7.26613e-10	0.605267	-1.29107	2.1201e-07	-1.98493	-1.22582	8.89642e-07	-0.980001	-1.20174
152211884	rs4498242	7.46561e-10	0.618499	-1.27721	2.16517e-07	-1.98478	-1.20493	1.00694e-06	-0.878074	-1.17981
152212232	rs4501333	3.52978e-10	-0.697821	-0.709966	5.72341e-07	-1.34899	-0.868661	4.79375e-07	-1.94868	-0.85139
152212459	rs4512127	3.90017e-09	2.1851	-1.19052	2.27028e-07	-1.88812	-1.25419	3.46414e-07	-1.92443	-1.20049
152212624	rs114106349	2.0761e-10	-1.93853	-2.42834e-10	9.28744e-07	-1.73355	-2.42834e-10	1.8909e-06	-1.42775	-2.42834e-10
152212726	rs10155618	7.2816e-10	0.571842	-1.25551	2.25398e-07	-1.98507	-1.16444	1.00763e-06	-0.908425	-1.14878
152212996	rs10056079	7.3429e-10	0.596345	-1.27163	2.18331e-07	-1.98497	-1.1964	1.00182e-06	-0.892504	-1.17047
152213328	rs115166783	2.02756e-10	-1.96219	-2.42834e-10	9.60239e-07	-1.7002	-2.42834e-10	2.01644e-06	-1.36347	-2.42834e-10
152213340	rs13154038	3.64302e-10	-1.37621	-2.42834e-10	8.50206e-07	-1.82191	-2.42834e-10	1.18104e-06	-1.8984	-2.42834e-10
152214214	rs12188960	0.0439305	15.5247	1.70701	4.9545e-07	-1.84522	-0.516694	8.18984e-07	-1.80953	-0.454959
152214254	rs12186623	0.00409922	14.9803	-0.120441	3.44939e-07	-1.88996	-0.834056	5.21895e-07	-1.86017	-0.854919
152214894	rs202163439	2.10935e-09	-2.03115e-10	0.379941	6.13621e-06	-2.03115e-10	0.154578	1.09885e-05	-2.03115e-10	0.332047
152215252	rs114387789	2.02432e-10	-1.96379	-2.42834e-10	1.00101e-06	-1.65862	-2.42834e-10	2.10898e-06	-1.3186	-2.42834e-10
152215430	rs11743031	3.65255e-09	2.07113	-1.14214	2.33091e-07	-1.89835	-1.21761	3.60659e-07	-1.93087	-1.15375
152216603	rs72802850	2.36437e-10	-1.80851	-2.42834e-10	7.96281e-06	0.415151	-2.42834e-10	7.45403e-06	-0.0560474	-2.42834e-10
152216893	rs72802852	0.00625619	15.3992	-0.116559	3.5766e-07	-1.85623	-0.831571	5.43581e-07	-1.82189	-0.852486
152217419	rs6873509	4.20036e-09	2.16469	-1.09596	2.45142e-07	-1.88421	-1.18134	3.73353e-07	-1.9411	-1.10894
152217420	rs116322756	2.06656e-10	-1.94314	-2.42834e-10	9.39116e-07	-1.72245	-2.42834e-10	1.92231e-06	-1.41128	-2.42834e-10
152217775	rs62400583	3.11483e-08	3.07232	-2.42834e-10	9.22335e-06	0.562108	-2.42834e-10	8.37469e-06	0.0604127	-2.42834e-10
152217835	rs71588061	3.15523e-10	-1.51996	-2.42834e-10	7.9292e-07	-1.89166	-2.42834e-10	1.12544e-06	-1.94662	-2.42834e-10
152218058	rs72802853	0.00207803	14.3228	-0.142313	3.27931e-07	-1.92656	-0.848023	4.92812e-07	-1.90384	-0.868586
152218243	rs11747599	8.02185e-10	0.668079	-1.25493	2.24863e-07	-1.98402	-1.16788	1.07646e-06	-0.845664	-1.14546
152218845	rs115759456	4.39906e-10	-1.18763	-2.42834e-10	9.35783e-07	-1.726	-2.42834e-10	1.10576e-06	-1.96427	-2.42834e-10
152218952	rs72802856	0.00705744	15.5247	-0.121513	3.60473e-07	-1.84522	-0.834743	5.48634e-07	-1.80953	-0.855591
152219071	rs72802857	2.45855e-10	-1.21257	-0.556881	3.48672e-07	-1.96245	-0.750805	6.52841e-07	-1.76333	-0.727893
152219802	rs4623205	8.16005e-10	0.682964	-1.25274	2.25857e-07	-1.98283	-1.16466	1.12166e-06	-0.807972	-1.14202
152220464	rs115283145	5.29146e-10	-1.00293	-2.42834e-10	8.41354e-07	-1.83237	-2.42834e-10	0.0965704	9.41323	-2.42834e-10
152220566	rs147854942	7.56065e-10	-0.646065	-2.42834e-10	8.60123e-07	-1.81031	-2.42834e-10	1.3488e-06	-1.76558	-2.42834e-10
152221536	rs4260724	3.63215e-10	-0.692358	-0.68684	5.86326e-07	-1.34515	-0.848362	4.90925e-07	-1.94776	-0.828507
152221647	rs138803798	2.11174e-10	-1.92151	-2.42834e-10	9.62874e-07	-1.69746	-2.42834e-10	1.72349e-06	-1.52045	-2.42834e-10
152223495	rs149891760	2.01217e-10	-1.96981	-2.42834e-10	1.31775e-06	-1.38371	-2.42834e-10	1.15838e-06	-1.91778	-2.42834e-10
152223531	rs4958583	0.0062908	15.3992	-0.111042	3.58927e-07	-1.85623	-0.828033	5.45466e-07	-1.82189	-0.849023
152223549	rs4645376	1.98293e-10	-1.98445	-2.42834e-10	1.37899e-06	-1.33828	-2.42834e-10	2.04501e-06	-1.3494	-2.42834e-10
152223587	rs114206736	2.11233e-10	-1.92123	-2.42834e-10	8.88692e-07	-1.77763	-2.42834e-10	1.73902e-06	-1.51148	-2.42834e-10
152224818	rs34110017	4.26706e-09	2.22985	-1.14536	2.38281e-07	-1.87383	-1.2201	3.53598e-07	-1.94752	-1.15687
152225942	rs12515909	2.61324e-10	-0.934376	-0.774055	4.53296e-07	-1.53385	-0.916994	4.37369e-07	-1.98459	-0.907186
152225997	rs4260728	0.0081273	15.6448	-0.100524	3.69374e-07	-1.8343	-0.821277	5.62747e-07	-1.79732	-0.84241
152226600	rs76678999	3.82303e-10	-2.03115e-10	-1.32798	1.39495e-06	-2.03115e-10	-1.32677	2.08628e-06	-2.03115e-10	-1.32942
152227075	rs10080005	8.45479e-10	0.723519	-1.25781	2.24437e-07	-1.98167	-1.17213	1.138e-06	-0.785541	-1.14999
152227372	rs62400584	5.28065e-08	3.6002	-2.42834e-10	1.49582e-05	1.04563	-2.42834e-10	1.36563e-05	0.549403	-2.42834e-10
152227605	rs10065286	3.72603e-08	3.68491	-0.433415	4.23757e-07	-1.87607	-0.642156	7.95427e-07	-1.68227	-0.611408
152227953	rs10050518	8.87896e-10	0.763826	-1.24916	2.27918e-07	-1.97853	-1.15987	1.22036e-06	-0.729708	-1.13595
152228284	rs35713085	1.31906e-09	-0.0895174	-2.42834e-10	1.35131e-06	-1.35856	-2.42834e-10	1.55241e-06	-1.62499	-2.42834e-10
152228374	rs4438927	3.9537e-09	2.12694	-1.11873	2.37251e-07	-1.89891	-1.19936	3.74897e-07	-1.91485	-1.13105
152228675	rs190702844	6.28788e-10	-2.03115e-10	-0.830399	2.35945e-06	-2.03115e-10	-0.801204	3.34439e-06	-2.03115e-10	-0.857517
152228736	rs147973080	2.0686e-10	-1.94215	-2.42834e-10	9.28212e-07	-1.73413	-2.42834e-10	1.85522e-06	-1.4468	-2.42834e-10
152229067	rs140431347	2.02722e-10	-1.96236	-2.42834e-10	9.85353e-07	-1.67439	-2.42834e-10	2.02186e-06	-1.36079	-2.42834e-10
152229278	rs12514794	2.15003e-10	-1.90354	-2.42834e-10	7.58319e-07	-1.93628	-2.42834e-10	1.38129e-06	-1.74178	-2.42834e-10
152229447	rs78801754	3.82053e-10	-2.03115e-10	-1.32863	1.39146e-06	-2.03115e-10	-1.32928	2.08603e-06	-2.03115e-10	-1.32954
152229519	rs4448055	4.99448e-09	2.24195	-1.00005	2.61553e-07	-1.88061	-1.12014	4.01939e-07	-1.94116	-1.03509
152229857	rs34564743	4.22248e-09	2.38661	-1.31263	2.17807e-07	-1.86025	-1.32352	2.98261e-07	-1.95334	-1.32125
152230179	rs4958331	4.48332e-09	2.45017	-1.31624	2.19743e-07	-1.84932	-1.3256	2.9599e-07	-1.9585	-1.32373
152230416	rs72802861	0.0219843	16.8179	-0.278454	3.7199e-07	-1.71032	-0.938197	5.55397e-07	-1.6946	-0.958276
152230589	rs34608916	5.13674e-09	2.58211	-1.31213	2.25591e-07	-1.82544	-1.32322	2.94118e-07	-1.96768	-1.3209
152230685	rs4360090	8.43337e-10	0.790644	-1.32747	1.98722e-07	-1.97891	-1.29657	8.96927e-07	-0.883343	-1.29024
152231155	rs6579974	2.22755e-10	-1.03766	-0.830461	2.9393e-07	-1.92512	-0.958922	4.76786e-07	-1.84335	-0.96214
152231526	rs7722574	5.469e-09	2.65073	-1.31808	2.30863e-07	-1.79898	-1.32658	2.90971e-07	-1.97441	-1.32492
152231655	rs117721677	3.86666e-10	-2.03115e-10	-1.31663	1.41577e-06	-2.03115e-10	-1.31196	2.10808e-06	-2.03115e-10	-1.31902
152232297	rs72802864	3.76236e-10	-0.45485	-0.889127	5.80465e-07	-1.19614	-1.00742	4.24362e-07	-1.91046	-1.01151
152232645	rs4533946	4.4064e-09	2.44294	-1.32632	2.20045e-07	-1.84394	-1.32961	2.93323e-07	-1.962	-1.32929
152233649	rs114055436	2.19601e-10	-1.88238	-2.42834e-10	8.39328e-07	-1.83478	-2.42834e-10	1.59141e-06	-1.60018	-2.42834e-10
152233798	rs140674525	2.03274e-10	-1.95964	-2.42834e-10	1.59921e-06	-1.19012	-2.42834e-10	1.23407e-06	-1.85449	-2.42834e-10
152233956	rs10039836	8.43787e-10	0.782976	-1.31927	2.04348e-07	-1.9776	-1.26996	9.38448e-07	-0.86096	-1.26737
152234114	rs4075508	5.10019e-09	2.57479	-1.31195	2.26936e-07	-1.81961	-1.32311	2.93332e-07	-1.97048	-1.32077
152235140	rs78447804	3.81686e-10	-2.03115e-10	-1.3296	1.39103e-06	-2.03115e-10	-1.32958	2.08637e-06	-2.03115e-10	-1.32938
152235215	rs72802868	0.115681	17.1025	1.09736	4.3363e-07	-1.67953	-0.815669	6.95822e-07	-1.66111	-0.766349
152235499	rs149452372	4.28976e-09	1.08979	-2.42834e-10	3.50873e-06	-0.404376	-2.42834e-10	4.28663e-06	-0.6093	-2.42834e-10
152235546	rs7706159	7.98602e-10	0.735403	-1.32673	1.98419e-07	-1.98362	-1.29338	8.09493e-07	-0.988979	-1.28717
152236125	rs17113719	3.56762e-10	-0.45485	-0.942273	5.5166e-07	-1.19614	-1.05832	4.06455e-07	-1.91046	-1.05462
152237272	rs115077474	1.37449e-09	-0.048358	-2.42834e-10	1.97798e-06	-0.977553	-2.42834e-10	1.79346e-06	-1.48065	-2.42834e-10
152237930	rs17113723	4.31335e-10	-2.03115e-10	-1.20731	1.55041e-06	-2.03115e-10	-1.22111	2.30323e-06	-2.03115e-10	-1.23049
152238276	rs116711420	2.11241e-10	-1.92119	-2.42834e-10	8.88634e-07	-1.7777	-2.42834e-10	1.73884e-06	-1.51158	-2.42834e-10
152238341	rs4437425	0.0200922	16.7825	-0.333074	3.56845e-07	-1.71884	-0.971244	5.34043e-07	-1.70164	-0.990446
152238578	rs4634406	7.02297e-09	2.75083	-1.16808	2.56717e-07	-1.81168	-1.20773	3.30553e-07	-1.97049	-1.2013
152238849	rs34819856	1.98196e-10	-1.98494	-2.42834e-10	1.69571e-06	-1.13153	-2.42834e-10	2.01724e-06	-1.36307	-2.42834e-10
152238850	rs12654450	0.0212397	16.8475	-0.34253	3.57606e-07	-1.71105	-0.976905	5.35395e-07	-1.6936	-0.995952
152239182	rs72802873	5.1782e-10	-1.02457	-2.42834e-10	7.3748e-07	-1.96415	-2.42834e-10	1.19527e-06	-1.88643	-2.42834e-10
152239361	rs17113727	5.23201e-09	2.54822	-1.25986	2.29009e-07	-1.84866	-1.28496	3.09393e-07	-1.95691	-1.28104
152239566	rs139663951	2.09584e-10	-1.92907	-2.42834e-10	9.01986e-07	-1.76279	-2.42834e-10	1.77824e-06	-1.48918	-2.42834e-10
152239723	rs117354673	4.22837e-10	-2.03115e-10	-1.22721	1.39713e-06	-2.03115e-10	-1.32521	2.08989e-06	-2.03115e-10	-1.32769
152240081	rs4145744	3.10963e-10	-0.552866	-0.981653	4.97994e-07	-1.26606	-1.09074	3.85863e-07	-1.93084	-1.08623
152240163	rs72802874	0.0196294	16.7825	-0.356378	3.51912e-07	-1.71884	-0.985164	5.26862e-07	-1.70164	-1.00398
152240474	rs17113732	3.02198e-10	-0.577053	-0.986058	4.87765e-07	-1.28317	-1.09439	3.82671e-07	-1.93547	-1.08991
152240716	rs4263546	9.05204e-10	0.85789	-1.32392	2.01018e-07	-1.97946	-1.28453	8.80998e-07	-0.914329	-1.27717
152241059	rs6898262	9.32646e-10	0.888332	-1.3245	2.01034e-07	-1.97774	-1.28617	9.15145e-07	-0.874525	-1.27895
152241855	rs72802877	0.0170155	16.6587	-0.375498	3.42915e-07	-1.7334	-0.9965	5.13313e-07	-1.71667	-1.015
152242327	rs111770575	0.0736767	16.8475	0.901287	3.84778e-07	-1.71105	-0.903669	6.14181e-07	-1.6936	-0.858669
152242404	rs61602419	1.2425e-10	-1.37577	-1.07613	2.26081e-07	-1.97779	-1.1687	4.49458e-07	-1.70031	-1.1642
152242522	rs72802879	1.78388e-10	-0.960148	-1.13008	3.56509e-07	-1.47999	-1.21104	3.26571e-07	-1.97674	-1.20717
152242554	rs113635099	0.0178228	16.7235	-0.393937	3.41792e-07	-1.72583	-1.00736	5.11915e-07	-1.70884	-1.02555
152242673	rs72802882	0.0179092	16.7235	-0.389103	3.42764e-07	-1.72583	-1.00452	5.13329e-07	-1.70884	-1.0228
152242811	rs17488609	2.35045e-10	-1.81442	-2.42834e-10	3.88265e-06	-0.303112	-2.42834e-10	6.04716e-06	-0.265213	-2.42834e-10
152244165	rs17488630	0.0859035	17.0371	0.865155	3.8771e-07	-1.68775	-0.919375	6.18799e-07	-1.66959	-0.875191
152244389	rs2069118	1.34453e-10	-1.2129	-1.16008	2.17268e-07	-1.95139	-1.23487	3.82347e-07	-1.79544	-1.23079
152244551	rs2069117	4.29123e-05	11.5852	-1.28477	2.40824e-07	-1.75838	-1.32495	6.08424e-07	-1.23478	-1.32691
152245639	rs11167602	3.82152e-10	-2.03115e-10	-1.32837	1.39156e-06	-2.03115e-10	-1.32921	2.08583e-06	-2.03115e-10	-1.32963
152246607	rs72802883	0.0177421	16.7825	-0.457468	3.31744e-07	-1.71884	-1.04418	4.97518e-07	-1.70164	-1.06129
152247221	rs12153328	0.0400168	16.8475	0.2909	3.02886e-07	-1.71105	-1.14298	4.76347e-07	-1.6936	-1.11281
152247852	rs12153071	0.0154742	16.6587	-0.47045	3.24535e-07	-1.7334	-1.05159	4.86589e-07	-1.71667	-1.06847
152248145	rs72802886	3.60374e-10	-1.38705	-2.42834e-10	7.23145e-07	-1.98378	-2.42834e-10	1.1227e-06	-1.94906	-2.42834e-10
152248567	rs4958586	4.09181e-05	11.5307	-1.2778	2.39723e-07	-1.76538	-1.32252	6.01842e-07	-1.24756	-1.325
152249065	rs4246037	4.60984e-05	11.6481	-1.27599	2.44918e-07	-1.74462	-1.32184	6.27655e-07	-1.20612	-1.32444
152249082	rs72802887	0.0376871	16.8475	0.230919	2.96893e-07	-1.71105	-1.16296	4.66177e-07	-1.6936	-1.13439
152249306	rs114889281	4.72208e-10	-1.11677	-2.42834e-10	8.01767e-07	-1.88057	-2.42834e-10	0.0470833	8.69487	-2.42834e-10
152249607	rs78536766	2.09059e-10	-1.93158	-2.42834e-10	9.06584e-07	-1.7577	-2.42834e-10	1.79177e-06	-1.4816	-2.42834e-10
152250833	rs115897191	2.17374e-10	-1.89257	-2.42834e-10	8.50241e-07	-1.82187	-2.42834e-10	1.6244e-06	-1.57967	-2.42834e-10
152250933	rs144867094	7.99451e-10	-0.590267	-2.42834e-10	2.13377e-06	-0.90174	-2.42834e-10	3.20988e-06	-0.898568	-2.42834e-10
152251201	rs4958587	0.0134695	16.5353	-0.485797	3.17202e-07	-1.74756	-1.06029	4.75498e-07	-1.73129	-1.0769
152251433	rs7444191	4.07733e-05	11.5307	-1.28135	2.39418e-07	-1.76538	-1.3238	6.01231e-07	-1.24756	-1.32601
152251643	rs4130910	4.29851e-05	11.5852	-1.28308	2.40958e-07	-1.75838	-1.32439	6.08686e-07	-1.23478	-1.32648
152251661	rs4130911	4.3291e-05	11.5852	-1.27599	2.41573e-07	-1.75838	-1.32184	6.09925e-07	-1.23478	-1.32444
152251684	rs74822068	3.82361e-10	-2.03115e-10	-1.32783	1.40887e-06	-2.03115e-10	-1.31685	2.09311e-06	-2.03115e-10	-1.32615
152251897	rs4404733	4.35954e-05	11.5923	-1.27599	2.45729e-07	-1.74132	-1.32184	6.42743e-07	-1.18237	-1.32444
152252481	rs7714032	1.33373e-10	-1.18277	-1.19827	2.12665e-07	-1.94487	-1.2628	3.66225e-07	-1.80994	-1.25937
152252816	rs12520319	1.66306e-10	-0.932572	-1.22779	3.38322e-07	-1.46058	-1.28281	3.04133e-07	-1.97409	-1.281
152252870	rs7734850	1.3307e-10	-1.18277	-1.20054	2.1245e-07	-1.94487	-1.26381	3.65384e-07	-1.80994	-1.26167
152253434	rs115438639	2.4009e-10	-1.79318	-2.42834e-10	7.29802e-07	-1.97461	-2.42834e-10	1.10372e-06	-1.96612	-2.42834e-10
152253548	rs55992747	0.0271258	16.6587	0.0908606	2.77956e-07	-1.7334	-1.20652	4.34451e-07	-1.71667	-1.18181
152253603	rs117199130	5.32462e-10	-2.03115e-10	-0.996681	1.88472e-06	-2.03115e-10	-1.02585	2.7601e-06	-2.03115e-10	-1.04954
152253646	rs142625256	3.88649e-10	-2.03115e-10	-1.31152	1.40951e-06	-2.03115e-10	-1.31639	2.107e-06	-2.03115e-10	-1.31954
152253801	rs79950764	2.24973e-10	-1.85821	-2.42834e-10	8.17444e-07	-1.8612	-2.42834e-10	1.52437e-06	-1.64322	-2.42834e-10
152254353	rs114540145	2.26715e-10	-1.8505	-2.42834e-10	8.11422e-07	-1.8686	-2.42834e-10	1.50564e-06	-1.65558	-2.42834e-10
152254490	rs4559049	1.34108e-10	-1.18383	-1.19171	2.13616e-07	-1.9451	-1.2581	3.68175e-07	-1.80944	-1.25456
152254829	rs72802889	0.011192	16.4064	-0.542169	3.02996e-07	-1.76195	-1.09171	4.54441e-07	-1.74618	-1.10731
152255145	rs72802890	0.0105567	16.348	-0.542169	3.01065e-07	-1.76835	-1.09171	4.51443e-07	-1.7528	-1.10731
152255309	rs145629047	4.33561e-10	-2.03115e-10	-1.20216	1.60776e-06	-2.03115e-10	-1.18479	2.3485e-06	-2.03115e-10	-1.21103
152255602	rs72802891	0.011192	16.4064	-0.542169	3.02996e-07	-1.76195	-1.09171	4.54441e-07	-1.74618	-1.10731
152255943	rs72802892	1.23511e-10	-1.25793	-1.19993	2.09168e-07	-1.96026	-1.26399	3.79881e-07	-1.77211	-1.26059
152256185	rs72802893	0.0105567	16.348	-0.542169	3.01065e-07	-1.76835	-1.09171	4.51443e-07	-1.7528	-1.10731
152256569	rs114130908	2.83936e-10	-1.62545	-2.42834e-10	7.25943e-07	-1.97991	-2.42834e-10	1.08311e-06	-1.98496	-2.42834e-10
152257172	rs4509081	4.16262e-05	11.5531	-1.28308	2.41823e-07	-1.75479	-1.32439	6.14356e-07	-1.22551	-1.32648
152257398	rs76408858	4.06733e-10	-2.03115e-10	-1.26604	1.60655e-06	-2.03115e-10	-1.18554	2.25452e-06	-2.03115e-10	-1.25186
152257408	rs12657097	0.0111475	16.4064	-0.54615	3.02334e-07	-1.76195	-1.0939	4.53481e-07	-1.74618	-1.10942
152257512	rs11746423	3.63179e-05	11.4159	-1.28228	2.35971e-07	-1.7798	-1.32388	5.8527e-07	-1.27419	-1.3263
152257595	rs11746399	3.63517e-05	11.4159	-1.28135	2.3599e-07	-1.7798	-1.3238	5.85434e-07	-1.27419	-1.32601
152258029	rs12657196	4.34613e-10	-2.03115e-10	-1.19974	1.40695e-06	-2.03115e-10	-1.31821	2.10078e-06	-2.03115e-10	-1.3225
152258232	rs11740655	3.07232e-05	11.2477	-1.28135	2.31235e-07	-1.80015	-1.3238	5.63415e-07	-1.31253	-1.32601
152258290	rs137975586	2.13117e-10	-1.91235	-2.42834e-10	7.26208e-07	-1.97955	-2.42834e-10	1.18271e-06	-1.897	-2.42834e-10
152258326	rs6898936	1.39903e-10	-1.12012	-1.21313	2.13618e-07	-1.92992	-1.27327	3.52467e-07	-1.83748	-1.27012
152258850	rs143168886	2.88606e-10	-1.60913	-2.42834e-10	7.2748e-07	-1.9778	-2.42834e-10	1.08299e-06	-1.98507	-2.42834e-10
152259007	rs59505587	1.84295e-10	-0.82748	-1.23017	3.64057e-07	-1.38565	-1.28442	3.07602e-07	-1.96111	-1.28264
152259430	rs72804758	0.00849537	16.1558	-0.567204	2.90966e-07	-1.78879	-1.10538	4.3618e-07	-1.77398	-1.12052
152259654	rs118185686	3.81953e-10	-2.03115e-10	-1.3289	1.39974e-06	-2.03115e-10	-1.32334	2.09418e-06	-2.03115e-10	-1.32564
152259873	rs150627708	9.06144e-10	-0.464995	-2.42834e-10	2.3836e-06	-0.791017	-2.42834e-10	3.58628e-06	-0.787688	-2.42834e-10
152259889	rs72804763	2.5027e-10	-1.75165	-2.42834e-10	8.60443e-07	-1.80994	-2.42834e-10	1.18191e-06	-1.89767	-2.42834e-10
152260682	rs4533947	2.31522e-05	10.9619	-1.27848	2.23986e-07	-1.83256	-1.32324	5.29493e-07	-1.37575	-1.32489
152261044	rs4524565	1.55414e-08	2.71545	-0.338377	5.70553e-07	-1.82016	-0.400623	7.50711e-07	-1.97329	-0.378244
152262766	rs79460323	8.06139e-10	-2.03115e-10	-0.581936	3.23382e-06	-2.03115e-10	-0.485967	4.598e-06	-2.03115e-10	-0.53918
152263325	rs11742188	1.26378e-08	2.78164	-0.611392	4.38477e-07	-1.81985	-0.664227	5.74302e-07	-1.97414	-0.645266
152263392	rs201814195	3.87069e-10	-2.03115e-10	-1.31559	1.60017e-06	-2.03115e-10	-1.18952	2.43522e-06	-2.03115e-10	-1.17477
152263852	rs75261725	2.26262e-10	-1.8525	-2.42834e-10	8.12944e-07	-1.86672	-2.42834e-10	1.51039e-06	-1.65244	-2.42834e-10
152264172	rs4394168	0.00855425	16.1558	-0.560298	2.91546e-07	-1.78879	-1.1034	4.38283e-07	-1.77398	-1.11571
152264976	rs74845849	4.00699e-10	-2.03115e-10	-1.28098	1.58845e-06	-2.03115e-10	-1.19687	2.30596e-06	-2.03115e-10	-1.2293
152265018	rs4958591	1.06734e-10	-1.37975	-1.22411	2.04478e-07	-1.97071	-1.27621	4.01506e-07	-1.70049	-1.27685
152272524	rs113790150	0.00841035	16.1558	-0.577263	2.88888e-07	-1.78879	-1.11255	4.34399e-07	-1.77398	-1.12461
152272839	rs17113761	3.91781e-10	-2.03115e-10	-1.30349	1.42606e-06	-2.03115e-10	-1.30471	2.1243e-06	-2.03115e-10	-1.31136
152273887	rs72804766	0.0290548	16.4708	0.34744	2.95628e-07	-1.75481	-1.12347	4.64956e-07	-1.73879	-1.09182
152274276	rs13188558	2.50328e-05	11.0248	-1.26329	2.18705e-07	-1.86307	-1.3166	5.0004e-07	-1.43826	-1.31961
152274472	rs78999211	4.14977e-09	1.05662	-2.42834e-10	3.81043e-06	-0.321887	-2.42834e-10	4.50416e-06	-0.5598	-2.42834e-10
152274478	rs12659802	0.00882056	16.2198	-0.593604	2.88302e-07	-1.78209	-1.12129	4.33732e-07	-1.76703	-1.1331
152274909	rs76474491	3.05691e-10	-1.55162	-2.42834e-10	2.15944e-05	1.4128	-2.42834e-10	1.21637e-05	0.43365	-2.42834e-10
152275279	rs4145743	2.63424e-05	11.0799	-1.26737	2.18066e-07	-1.86421	-1.31838	4.9933e-07	-1.43817	-1.32112
152275432	rs115692271	8.09739e-10	-0.577481	-2.42834e-10	1.88382e-06	-1.02633	-2.42834e-10	3.00899e-06	-0.963199	-2.42834e-10
152276092	rs11745863	2.15612e-10	-1.90071	-2.42834e-10	7.24279e-07	-1.98221	-2.42834e-10	1.16871e-06	-1.9089	-2.42834e-10
152276252	rs13160798	3.96611e-05	11.5032	-1.28155	2.20851e-07	-1.84452	-1.32537	5.31373e-07	-1.37068	-1.32642
152276523	rs117461075	4.76615e-10	-2.03115e-10	-1.10748	1.65011e-06	-2.03115e-10	-1.15879	2.26942e-06	-2.03115e-10	-1.24528
152276650	rs10053762	3.76943e-05	11.4489	-1.27806	2.19879e-07	-1.85002	-1.32429	5.25766e-07	-1.38224	-1.32546
152277040	rs12519844	6.24164e-11	-1.88206	-1.2583	2.01499e-07	-1.96156	-1.30004	4.06672e-07	-1.6647	-1.29985
152277459	rs75303290	3.70546e-10	-1.35922	-2.42834e-10	8.70478e-07	-1.79834	-2.42834e-10	1.0879e-06	-1.98056	-2.42834e-10
152277537	rs6885316	1.12918e-10	-1.30542	-1.24212	2.10083e-07	-1.93102	-1.28886	3.63748e-07	-1.7865	-1.28959
152277745	rs77629264	4.37519e-10	-2.03115e-10	-1.19307	1.40842e-06	-2.03115e-10	-1.31716	2.105e-06	-2.03115e-10	-1.32049
152278020	rs17113771	0.00766132	16.1144	-0.629158	2.78847e-07	-1.76693	-1.16979	4.50054e-07	-1.75393	-1.10926
152278906	rs7713322	0.00103491	14.1044	-0.621	3.17305e-07	-1.67035	-1.13717	5.43789e-07	-1.52815	-1.14585
152279411	rs78141945	5.10993e-10	-2.03115e-10	-1.03784	1.91659e-06	-2.03115e-10	-1.00908	2.68525e-06	-2.03115e-10	-1.07703
152279502	rs9285647	7.70226e-06	9.81585	-1.23302	2.00917e-07	-1.95025	-1.31424	4.1052e-07	-1.64459	-1.31054
152279610	rs9324737	0.001064	14.227	-0.715891	3.07782e-07	-1.65301	-1.18499	5.29941e-07	-1.50729	-1.1925
152280130	rs7702551	0.00106544	14.227	-0.714544	3.07983e-07	-1.65301	-1.18434	5.30279e-07	-1.50729	-1.19186
152280135	rs67023410	2.01581e-10	-0.673757	-1.29424	4.57503e-07	-1.12812	-1.31348	3.11988e-07	-1.9107	-1.3189
152281122	rs188224526	2.9823e-10	-1.57633	-2.42834e-10	7.27111e-07	-1.97831	-2.42834e-10	1.19884e-06	-1.88345	-2.42834e-10
152281235	rs117295572	4.34751e-10	-2.03115e-10	-1.19942	1.4058e-06	-2.03115e-10	-1.31903	2.10166e-06	-2.03115e-10	-1.32207
152281401	rs11745666	5.44538e-11	-1.95555	-1.32129	3.09203e-07	-1.50825	-1.32513	5.70005e-07	-1.30186	-1.32505
152282386	rs11167603	1.20369e-05	10.2695	-1.24021	2.02623e-07	-1.93613	-1.31991	4.35561e-07	-1.58159	-1.31433
152282430	rs11167604	0.000851852	14.1624	-0.873674	2.78292e-07	-1.6622	-1.27652	4.98982e-07	-1.51833	-1.24166
152283004	rs78208826	4.16649e-10	-2.03115e-10	-1.24195	1.41421e-06	-2.03115e-10	-1.31306	2.14903e-06	-2.03115e-10	-1.29978
152283329	rs151274074	4.02174e-09	1.02528	-2.42834e-10	3.35045e-06	-0.450537	-2.42834e-10	4.10604e-06	-0.652342	-2.42834e-10
152284577	rs78649379	3.97915e-10	-2.03115e-10	-1.28795	1.39961e-06	-2.03115e-10	-1.32344	2.08627e-06	-2.03115e-10	-1.32942
152284889	rs13158749	2.97174e-10	-1.57987	-2.42834e-10	7.78951e-07	-1.90944	-2.42834e-10	1.09769e-06	-1.97159	-2.42834e-10
152285338	rs111432819	3.2016e-10	-1.50537	-2.42834e-10	5.36267e-06	0.0198316	-2.42834e-10	5.30763e-06	-0.395656	-2.42834e-10
152286204	rs4310018	0.000740857	13.8903	-0.741132	2.98382e-07	-1.6719	-1.19711	5.10201e-07	-1.53346	-1.20429
152286477	rs10056647	0.000745827	14.0699	-0.914058	2.78812e-07	-1.64624	-1.29061	4.98553e-07	-1.50274	-1.2581
152286739	rs13187261	0.000677055	13.8264	-0.767298	2.83898e-07	-1.68082	-1.23795	5.11651e-07	-1.54418	-1.19073
152288222	rs4958592	0.000877547	14.0699	-0.751422	2.95689e-07	-1.64624	-1.23184	5.38617e-07	-1.50274	-1.18081
152288453	rs4262150	0.000762029	13.9479	-0.770572	2.88401e-07	-1.66377	-1.23927	5.21392e-07	-1.5237	-1.19236
152288508	rs4262151	0.000856107	14.0699	-0.776157	2.92843e-07	-1.64624	-1.2415	5.30964e-07	-1.50274	-1.19512
152288557	rs4463219	0.000877003	14.1278	-0.810001	2.91464e-07	-1.63778	-1.25469	5.27616e-07	-1.49266	-1.21153
152288688	rs17113789	1.52723e-10	-0.915934	-1.32964	4.08986e-07	-1.22571	-1.328	2.94362e-07	-1.95898	-1.32877
152288720	rs78512663	2.73663e-10	-1.6623	-2.42834e-10	7.26929e-07	-1.97856	-2.42834e-10	1.18851e-06	-1.8921	-2.42834e-10
152289810	rs4285285	0.000659943	13.8264	-0.792897	2.88737e-07	-1.68082	-1.22105	4.93161e-07	-1.54418	-1.22754
152290195	rs74484696	3.00315e-10	-1.56936	-2.42834e-10	7.26483e-07	-1.97917	-2.42834e-10	1.19473e-06	-1.88688	-2.42834e-10
152290397	rs60586701	2.88855e-10	-1.60827	-2.42834e-10	7.30642e-07	-1.97346	-2.42834e-10	1.21927e-06	-1.86655	-2.42834e-10
152290416	rs78371907	3.28735e-10	-1.47894	-2.42834e-10	7.46967e-07	-1.95137	-2.42834e-10	1.09406e-06	-1.9749	-2.42834e-10
152290751	rs140097529	5.61699e-10	-2.03115e-10	-0.943227	1.81384e-06	-2.03115e-10	-1.06418	2.90871e-06	-2.03115e-10	-0.997091
152291381	rs17113791	1.45407e-10	-0.982161	-1.31249	2.07525e-07	-1.92901	-1.30313	2.98499e-07	-1.98278	-1.29101
152291650	rs4478368	0.000175492	12.5511	-0.842161	2.79286e-07	-1.80589	-1.12926	4.67008e-07	-1.71627	-1.10994
152292962	rs13153283	2.35008e-10	-1.81457	-2.42834e-10	8.95027e-07	-1.77053	-2.42834e-10	1.18797e-06	-1.89255	-2.42834e-10
152293274	rs76109787	5.02164e-10	-2.03115e-10	-1.05527	1.77612e-06	-2.03115e-10	-1.0852	2.61994e-06	-2.03115e-10	-1.10165
152293332	rs55660904	0.00682202	16.1246	-0.755367	2.6755e-07	-1.77426	-1.20382	4.04465e-07	-1.75918	-1.21082
152294186	rs147465171	1.98456e-05	10.2926	-0.763267	2.27439e-07	-1.933	-1.2075	3.67509e-07	-1.85142	-1.21439
152295446	rs140025389	1.23651e-10	-1.15747	-1.29926	2.33727e-07	-1.89437	-1.21886	0.0116176	8.55091	-1.25543
152295470	rs74437095	2.00858e-10	-0.688959	-1.28264	1.97415e-07	-1.96583	-1.31624	3.15842e-07	-1.89811	-1.31921
152295495	rs192492770	5.49273e-10	-2.03115e-10	-0.965596	1.93993e-06	-2.03115e-10	-0.996981	2.66445e-06	-2.03115e-10	-1.0848
152295845	rs184262955	1.65957e-10	-0.84857	-1.31389	4.34607e-07	-1.16877	-1.32417	2.98061e-07	-1.94759	-1.32767
152296064	rs142665254	9.67198e-10	-0.39979	-2.42834e-10	9.42046e-07	-1.71933	-2.42834e-10	1.0902e-06	-1.97844	-2.42834e-10
152296072	rs144937153	4.22681e-10	-2.03115e-10	-1.22758	1.39625e-06	-2.03115e-10	-1.32584	2.09016e-06	-2.03115e-10	-1.32756
152297205	rs139581696	5.24532e-06	9.40819	-1.20954	1.99782e-07	-1.94154	-1.32862	3.12603e-07	-1.89849	-1.32913
152297302	rs542865842	3.86054e-10	-2.03115e-10	-1.31822	1.39279e-06	-2.03115e-10	-1.32832	2.10293e-06	-2.03115e-10	-1.32147
152297629	rs149205384	0.00505693	15.8758	-0.805983	2.54719e-07	-1.80034	-1.22689	3.84966e-07	-1.7862	-1.2332
152298103	rs140068361	2.69723e-10	-0.371931	-1.30487	5.82157e-07	-0.881138	-1.31951	3.37616e-07	-1.82691	-1.32373
152298420	rs187126244	3.19725e-10	-1.50673	-2.42834e-10	8.23404e-07	-1.85394	-2.42834e-10	1.08318e-06	-1.9849	-2.42834e-10
152298890	rs112611903	0.00056071	13.7939	-0.923389	2.71709e-07	-1.67527	-1.28738	4.81286e-07	-1.53505	-1.26104
152298956	rs4958594	5.3269e-06	9.45359	-1.2395	1.9812e-07	-1.96101	-1.31751	4.02176e-07	-1.66289	-1.31277
152299208	rs116138977	4.46858e-10	-1.17195	-2.42834e-10	1.0046e-06	-1.65505	-2.42834e-10	2.24101e-06	-1.25787	-2.42834e-10
152299754	rs113568682	0.00554573	16.0608	-0.8987	2.44811e-07	-1.7811	-1.2858	3.85544e-07	-1.76625	-1.25165
152301354	rs17567533	3.63444e-10	-1.37857	-2.42834e-10	7.49298e-07	-1.94825	-2.42834e-10	0.00186099	5.46406	-2.42834e-10
152301773	rs6579985	9.21442e-10	-2.03115e-10	-0.448253	3.59296e-06	-2.03115e-10	-0.380655	4.81337e-06	-2.03115e-10	-0.493404
152302465	rs4246039	5.3964e-06	9.46391	-1.23686	1.993e-07	-1.9603	-1.31227	3.95802e-07	-1.68149	-1.31015
152302638	rs3924315	5.08655e-06	9.40847	-1.24055	1.97616e-07	-1.96282	-1.31824	3.91087e-07	-1.69046	-1.31317
152302912	rs3924314	5.6464e-06	9.51393	-1.24159	1.99373e-07	-1.95792	-1.31428	3.98207e-07	-1.6733	-1.31229
152302944	rs78224929	5.16363e-10	-1.02738	-2.42834e-10	9.25111e-07	-1.73747	-2.42834e-10	1.97726e-06	-1.38309	-2.42834e-10
152303026	rs139359438	3.86425e-10	-2.03115e-10	-1.31725	1.39363e-06	-2.03115e-10	-1.32772	2.0941e-06	-2.03115e-10	-1.32568
152303195	rs72804775	0.00989783	16.3108	-0.569397	2.41039e-07	-1.75375	-1.32868	3.68385e-07	-1.73796	-1.32547
152303707	rs139243182	1.99767e-10	-1.97704	-2.42834e-10	1.25169e-06	-1.43514	-2.42834e-10	1.13949e-06	-1.93422	-2.42834e-10
152303740	rs72804776	2.19112e-10	-1.88461	-2.42834e-10	7.22732e-07	-1.98435	-2.42834e-10	1.15254e-06	-1.92283	-2.42834e-10
152304259	rs4128367	1.33279e-09	-0.079163	-2.42834e-10	2.07905e-06	-0.92772	-2.42834e-10	2.22236e-06	-1.26623	-2.42834e-10
152306534	rs17567622	4.59159e-10	-1.1448	-2.42834e-10	7.94129e-07	-1.89014	-2.42834e-10	0.0426515	8.59602	-2.42834e-10
152307156	rs56313315	0.00967009	16.2525	-0.534394	2.39863e-07	-1.76026	-1.32706	3.66997e-07	-1.74469	-1.32251
152307258	rs12516528	1.88428e-10	-0.714256	-1.32122	4.85763e-07	-1.05437	-1.32729	3.05827e-07	-1.92012	-1.32941
152307588	rs4298301	2.59947e-10	-0.404777	-1.30894	5.65326e-07	-0.90828	-1.3217	3.33395e-07	-1.83708	-1.32615
152309149	rs73799163	5.36212e-11	-1.96389	-1.32835	2.93251e-07	-1.55685	-1.3295	5.82926e-07	-1.27501	-1.32949
152309496	rs112782399	1.08294e-09	-0.28676	-2.42834e-10	6.52537e-05	2.51865	-2.42834e-10	9.84054e-05	2.52429	-2.42834e-10
152309607	rs72804778	0.00520494	16.0029	-0.904216	2.42894e-07	-1.78721	-1.28755	3.82216e-07	-1.77259	-1.25399
152309801	rs7736377	0.000805911	14.012	-0.778731	2.98318e-07	-1.6546	-1.21462	5.12099e-07	-1.51273	-1.22131
152310058	rs12659715	0.00566272	16.0029	-0.819919	2.5651e-07	-1.78721	-1.23301	3.87936e-07	-1.77259	-1.23913
152310278	rs4501386	5.72124e-06	9.51393	-1.22842	1.99499e-07	-1.95792	-1.31365	4.00026e-07	-1.6733	-1.30773
152310599	rs141393388	1.10425e-09	-2.03115e-10	-0.267274	4.31139e-06	-2.03115e-10	-0.19837	5.71611e-06	-2.03115e-10	-0.321513
152310761	rs10515677	1.327e-10	-1.13202	-1.25408	2.54622e-07	-1.88581	-1.14179	0.0135686	8.64123	-1.19052
152310798	rs4314462	2.83306e-10	-1.62767	-2.42834e-10	7.33356e-07	-1.96975	-2.42834e-10	1.2331e-06	-1.85527	-2.42834e-10
152311849	rs150424797	5.5676e-09	1.35053	-2.42834e-10	4.74382e-06	-0.102787	-2.42834e-10	5.51974e-06	-0.356471	-2.42834e-10
152312192	rs78415158	2.87423e-10	-1.61324	-2.42834e-10	7.31294e-07	-1.97257	-2.42834e-10	1.22271e-06	-1.86374	-2.42834e-10
152312444	rs17489682	0.00574219	16.0029	-0.805983	2.58085e-07	-1.78721	-1.22689	3.90242e-07	-1.77259	-1.2332
152312880	rs72804780	2.15868e-10	-1.89953	-2.42834e-10	7.24125e-07	-1.98242	-2.42834e-10	1.16741e-06	-1.91002	-2.42834e-10
152313004	rs11746770	5.4817e-06	9.4967	-1.25397	1.96171e-07	-1.96552	-1.32288	3.86408e-07	-1.69699	-1.31868
152314450	rs72804781	0.00599362	16.0458	-0.805983	2.606e-07	-1.77751	-1.22689	3.95138e-07	-1.76012	-1.2332
152314469	rs75247249	2.93682e-10	-1.59169	-2.42834e-10	7.23115e-07	-1.98382	-2.42834e-10	1.16094e-06	-1.91557	-2.42834e-10
152314570	rs79445508	2.87903e-10	-1.61157	-2.42834e-10	7.31072e-07	-1.97287	-2.42834e-10	1.22154e-06	-1.86469	-2.42834e-10
152315418	rs12652844	0.00604103	16.0608	-0.813154	2.58848e-07	-1.7811	-1.23005	3.91521e-07	-1.76625	-1.23627
152316987	rs79890214	2.92747e-10	-1.59488	-2.42834e-10	7.29027e-07	-1.97567	-2.42834e-10	1.21037e-06	-1.87387	-2.42834e-10
152316992	rs116618941	4.86353e-10	-1.08726	-2.42834e-10	8.10149e-07	-1.87017	-2.42834e-10	0.0521858	8.79776	-2.42834e-10
152317042	rs114272627	3.37255e-09	0.849231	-2.42834e-10	6.18303e-06	0.162178	-2.42834e-10	7.54944e-06	-0.043328	-2.42834e-10
152317184	rs77035204	2.94638e-10	-1.58845	-2.42834e-10	7.28321e-07	-1.97664	-2.42834e-10	1.20627e-06	-1.87727	-2.42834e-10
152317232	rs4145742	2.19801e-10	-0.603101	-1.27837	5.50383e-07	-0.958909	-1.29786	3.20773e-07	-1.89319	-1.30863
152317250	rs186977560	2.82906e-10	-1.62908	-2.42834e-10	7.35411e-07	-1.96696	-2.42834e-10	1.24869e-06	-1.84271	-2.42834e-10
152317251	rs189303920	3.01262e-10	-1.56621	-2.42834e-10	7.27327e-07	-1.97801	-2.42834e-10	1.20504e-06	-1.87829	-2.42834e-10
152317522	rs113844564	0.00875493	16.1885	-0.569808	2.37787e-07	-1.76732	-1.32869	3.63241e-07	-1.75199	-1.3255
152317702	rs114110542	2.89111e-10	-0.2963	-1.31108	6.18187e-07	-0.818422	-1.32217	3.47758e-07	-1.80264	-1.31841
152317799	rs72804786	0.00555717	16.1246	-0.960434	2.42077e-07	-1.77426	-1.30387	3.78736e-07	-1.75918	-1.27654
152318758	rs17113811	2.11738e-10	-0.618044	-1.3008	5.34232e-07	-0.97178	-1.31477	3.15389e-07	-1.89701	-1.32174
152320882	rs79785224	3.00796e-10	-1.56776	-2.42834e-10	7.26346e-07	-1.97936	-2.42834e-10	1.19381e-06	-1.88765	-2.42834e-10
152321443	rs76918765	3.28736e-10	-1.47894	-2.42834e-10	7.23072e-07	-1.98388	-2.42834e-10	1.11773e-06	-1.9535	-2.42834e-10
152322128	rs17489826	1.99224e-10	-1.97976	-2.42834e-10	6.98935e-06	0.284758	-2.42834e-10	9.42116e-06	0.178157	-2.42834e-10
152322621	rs72804789	0.00737717	16.2776	-0.830155	2.66368e-07	-1.74507	-1.23744	4.00978e-07	-1.73524	-1.24341
152322735	rs146827667	4.20159e-10	-2.03115e-10	-1.23356	1.4745e-06	-2.03115e-10	-1.27131	2.31973e-06	-2.03115e-10	-1.22335
152323236	rs10515678	0.0114647	16.529	-0.640648	2.50228e-07	-1.71549	-1.32952	3.79312e-07	-1.70508	-1.32912
152324647	rs78259272	3.10363e-10	-1.53645	-2.42834e-10	7.24146e-07	-1.98239	-2.42834e-10	1.17687e-06	-1.90194	-2.42834e-10
152324701	rs17489917	1.25401e-10	-1.17005	-1.27263	2.43981e-07	-1.8985	-1.1718	0.0115513	8.50591	-1.21616
152325534	rs7379700	5.12908e-06	9.40847	-1.23223	1.98284e-07	-1.96282	-1.31487	3.92679e-07	-1.69046	-1.30911
152326018	rs10037537	7.86976e-06	9.54193	-0.937586	2.53226e-07	-1.80817	-1.22493	4.52403e-07	-1.62295	-1.23503
152326298	rs75980710	2.95117e-10	-1.58682	-2.42834e-10	7.2815e-07	-1.97688	-2.42834e-10	1.20525e-06	-1.87811	-2.42834e-10
152326364	rs114019085	2.34755e-10	-1.81565	-2.42834e-10	7.39409e-07	-1.96153	-2.42834e-10	1.09562e-06	-1.97348	-2.42834e-10
152326794	rs79044056	4.63633e-10	-2.03115e-10	-1.1351	1.4373e-06	-2.03115e-10	-1.29687	2.14556e-06	-2.03115e-10	-1.3014
152327668	rs4958596	6.69402e-05	11.8024	-1.05725	2.17003e-07	-1.88994	-1.29754	3.55963e-07	-1.8308	-1.26693
152328126	rs114731526	2.71093e-10	-1.67173	-2.42834e-10	7.48728e-07	-1.94901	-2.42834e-10	1.29505e-06	-1.80625	-2.42834e-10
152328537	rs146291324	4.39252e-10	-2.03115e-10	-1.18912	1.82323e-06	-2.03115e-10	-1.05902	2.60424e-06	-2.03115e-10	-1.10766
152328596	rs10041133	9.31573e-06	9.86209	-1.08906	2.36663e-07	-1.79434	-1.30641	4.40606e-07	-1.60177	-1.28263
152328969	rs56117655	5.25778e-05	11.6518	-1.14822	2.09224e-07	-1.90206	-1.32192	3.36886e-07	-1.84636	-1.30646
152329041	rs116482283	3.61495e-10	-1.38394	-2.42834e-10	8.42484e-07	-1.83103	-2.42834e-10	1.08502e-06	-1.98321	-2.42834e-10
152329436	rs72804798	5.05469e-05	11.6169	-1.15273	2.07759e-07	-1.90818	-1.32283	3.33046e-07	-1.85622	-1.30805
152329479	rs6579993	6.02177e-06	9.54299	-1.20629	2.27282e-07	-1.81173	-1.32946	4.11059e-07	-1.6302	-1.32363
152329730	rs66786682	1.3786e-10	-1.03324	-1.31471	4.15472e-07	-1.21397	-1.32401	2.94526e-07	-1.95918	-1.32801
152329944	rs13182323	7.16112e-06	9.63157	-1.12159	2.32202e-07	-1.80408	-1.3157	4.30339e-07	-1.61163	-1.29635
152330167	rs76597916	1.19102e-09	-0.191626	-2.42834e-10	7.0244e-06	0.289759	-2.42834e-10	2.00112e-06	-1.37109	-2.42834e-10
152330518	rs72804800	9.05651e-05	12.344	-1.29659	3.12076e-07	-1.73339	-1.09075	4.57441e-07	-1.68688	-1.16003
152331015	rs78434231	3.3853e-10	-1.44958	-2.42834e-10	7.22236e-07	-1.98503	-2.42834e-10	1.14015e-06	-1.93364	-2.42834e-10
152331031	rs72804801	0.000374897	12.468	-2.42834e-10	8.20136e-07	-1.85792	-2.42834e-10	1.33617e-06	-1.77499	-2.42834e-10
152331362	rs182107586	2.07938e-10	-1.93695	-2.42834e-10	8.34299e-07	-1.84079	-2.42834e-10	1.61349e-06	-1.5864	-2.42834e-10
152331411	rs74587734	4.00329e-10	-2.03115e-10	-1.28191	1.39648e-06	-2.03115e-10	-1.32568	2.08583e-06	-2.03115e-10	-1.32963
152331752	rs13154813	2.21496e-09	1.22332	-0.794518	5.47428e-07	-1.67241	-0.58974	6.28727e-07	-1.98112	-0.547738
152332252	rs75668976	4.46254e-10	-1.17331	-2.42834e-10	7.70873e-07	-1.91986	-2.42834e-10	0.0186381	7.76816	-2.42834e-10
152332284	rs73282447	2.78864e-10	-1.64347	-2.42834e-10	7.23828e-07	-1.98283	-2.42834e-10	1.17651e-06	-1.90225	-2.42834e-10
152332694	rs34698853	3.40876e-10	-0.11877	-1.32391	3.25936e-07	-1.45216	-1.32852	2.90954e-07	-1.97775	-1.32164
152333304	rs72806703	0.000137904	12.4967	-1.02878	2.48815e-07	-1.83802	-1.21265	3.85368e-07	-1.75284	-1.26552
152333840	rs189310898	9.5436e-10	-0.413152	-2.42834e-10	1.52847e-06	-1.23537	-2.42834e-10	1.50274e-06	-1.65751	-2.42834e-10
152334471	rs71588066	2.61963e-10	-1.70599	-2.42834e-10	8.06639e-07	-1.87451	-2.42834e-10	1.11528e-06	-1.95569	-2.42834e-10
152334776	rs111617189	7.83673e-05	11.9238	-1.02104	2.37229e-07	-1.89055	-1.20781	3.61514e-07	-1.82034	-1.26192
152334841	rs72806705	0.000137653	12.4967	-1.0306	2.48533e-07	-1.83802	-1.21379	3.85045e-07	-1.75284	-1.26636
152335434	rs6863497	6.49559e-05	11.9238	-1.20873	2.1182e-07	-1.89055	-1.3211	3.41343e-07	-1.82034	-1.31933
152335645	rs7724826	2.2611e-10	-1.85317	-2.42834e-10	7.76276e-07	-1.91288	-2.42834e-10	1.40338e-06	-1.72592	-2.42834e-10
152335928	rs76538644	2.33794e-10	-1.81975	-2.42834e-10	7.59806e-07	-1.93432	-2.42834e-10	1.34524e-06	-1.76823	-2.42834e-10
152336621	rs144868620	2.25087e-10	-1.8577	-2.42834e-10	7.78939e-07	-1.90945	-2.42834e-10	1.41247e-06	-1.71946	-2.42834e-10
152338040	rs4958598	7.80622e-05	11.9238	-1.02494	2.36649e-07	-1.89055	-1.21025	3.60856e-07	-1.82034	-1.26374
152338061	rs4958599	0.000194014	12.8802	-1.07098	2.57669e-07	-1.77734	-1.23837	4.09113e-07	-1.67443	-1.28414
152338710	rs72806708	9.62102e-05	12.389	-1.28117	2.22704e-07	-1.84869	-1.31285	3.62562e-07	-1.7663	-1.31307
152339597	rs72806709	5.32494e-05	11.6236	-1.10725	2.18615e-07	-1.91998	-1.2601	3.36859e-07	-1.85555	-1.29735
152339648	rs72806710	0.00011425	12.3951	-1.11542	2.3184e-07	-1.85671	-1.26463	3.65576e-07	-1.77067	-1.30041
152340090	rs72806711	7.0734e-06	9.54928	-1.05162	4.0655e-07	-1.30695	-1.25273	3.96809e-07	-1.73923	-1.24988
152340416	rs11167606	3.55273e-10	-0.262587	-1.13872	6.04492e-07	-0.993064	-1.16993	3.89864e-07	-1.83828	-1.16848
152341536	rs72806712	6.14136e-06	9.309	-0.952639	4.32692e-07	-1.33408	-1.16328	3.99007e-07	-1.75879	-1.22479
152342071	rs113290800	3.92948e-10	-1.30052	-2.42834e-10	8.57557e-07	-1.8133	-2.42834e-10	1.08991e-06	-1.9787	-2.42834e-10
152342669	rs72806713	5.94587e-06	9.22065	-0.89664	4.25373e-07	-1.35516	-1.15926	4.28417e-07	-1.77115	-1.14131
152342727	rs72806714	6.37019e-06	9.26268	-0.869736	4.37024e-07	-1.34516	-1.14224	4.38702e-07	-1.76531	-1.12343
152342940	rs115027493	3.17662e-09	0.789379	-2.42834e-10	3.13219e-06	-0.517897	-2.42834e-10	3.75846e-06	-0.740794	-2.42834e-10
152343015	rs7725791	2.68147e-07	6.54019	-1.31509	2.4921e-07	-1.73283	-1.31626	2.93873e-07	-1.96458	-1.32483
152343053	rs62400619	1.22771e-08	3.16455	-1.02326	2.72004e-07	-1.82486	-1.13671	4.61789e-07	-1.70829	-1.12916
152343281	rs7730082	2.88868e-07	6.61555	-1.31602	2.52728e-07	-1.71973	-1.31534	2.95172e-07	-1.96073	-1.32427
152343943	rs17113831	8.8771e-11	-1.69584	-1.09229	3.39119e-07	-1.62358	-1.11746	3.50502e-07	-1.98465	-1.12854
152344526	rs17113833	2.59211e-07	6.50084	-1.30964	2.46456e-07	-1.73956	-1.32064	2.92601e-07	-1.96647	-1.32728
152344581	rs146715858	3.84697e-10	-2.03115e-10	-1.32174	1.46154e-06	-2.03115e-10	-1.28014	2.10876e-06	-2.03115e-10	-1.3187
152344712	rs17113836	8.20768e-10	-2.03115e-10	-0.563953	2.52071e-06	-2.03115e-10	-0.735091	3.71891e-06	-2.03115e-10	-0.751371
152345026	rs4490634	2.36609e-10	-1.80778	-2.42834e-10	7.47515e-07	-1.95063	-2.42834e-10	1.308e-06	-1.7963	-2.42834e-10
152345579	rs72806715	3.1388e-07	5.38257	-2.42834e-10	1.08109e-06	-1.58166	-2.42834e-10	1.12705e-06	-1.94519	-2.42834e-10
152345941	rs72806775	2.49984e-07	6.46158	-1.30662	2.44374e-07	-1.7462	-1.32249	2.91815e-07	-1.96826	-1.32817
152346227	rs72806776	2.58326e-07	6.35141	-1.16363	2.47967e-07	-1.76443	-1.28966	2.97396e-07	-1.97283	-1.30466
152346652	rs150902972	1.46338e-09	0.014313	-2.42834e-10	2.74654e-06	-0.649289	-2.42834e-10	3.47054e-06	-0.820492	-2.42834e-10
152347430	rs117246061	8.11675e-10	-2.03115e-10	-0.575093	3.05828e-06	-2.03115e-10	-0.541779	4.60426e-06	-2.03115e-10	-0.537819
152347463	rs6864972	2.65889e-07	6.38687	-1.17023	2.48611e-07	-1.75863	-1.29287	2.97061e-07	-1.97144	-1.30718
152347472	rs77986890	2.50067e-10	-1.75246	-2.42834e-10	7.46504e-07	-1.95198	-2.42834e-10	1.16428e-06	-1.9127	-2.42834e-10
152347678	rs6884140	2.49098e-07	6.31248	-1.16107	2.46721e-07	-1.77072	-1.28841	2.97261e-07	-1.97428	-1.30367
152348048	rs80110888	6.39218e-10	-2.03115e-10	-0.813948	2.04826e-06	-2.03115e-10	-0.942641	3.00742e-06	-2.03115e-10	-0.963719
152348505	rs55978039	1.58318e-06	7.00075	-2.42834e-10	1.0111e-06	-1.64859	-2.42834e-10	1.1372e-06	-1.93624	-2.42834e-10
152349131	rs79780900	1.1507e-10	-1.51289	-1.01577	3.34149e-07	-1.972	-0.783803	0.000581843	5.21671	-0.915314
152349221	rs72806780	2.47351e-07	6.31248	-1.16811	2.45873e-07	-1.77072	-1.29185	2.96454e-07	-1.97428	-1.30638
152349308	rs72806781	4.0263e-10	-1.27618	-2.42834e-10	1.87862e-06	-1.02909	-2.42834e-10	1.10494e-06	-1.96501	-2.42834e-10
152349705	rs76127571	2.24113e-10	-1.86204	-2.42834e-10	7.7108e-07	-1.91959	-2.42834e-10	1.39729e-06	-1.73027	-2.42834e-10
152349863	rs72806782	2.56384e-07	6.35141	-1.17117	2.47062e-07	-1.76443	-1.29332	2.96542e-07	-1.97283	-1.30753
152350411	rs114155170	2.05253e-10	-1.94995	-2.42834e-10	8.09363e-07	-1.87114	-2.42834e-10	1.51242e-06	-1.65109	-2.42834e-10
152350764	rs149484423	6.93934e-10	-0.731816	-2.42834e-10	7.98127e-07	-1.88512	-2.42834e-10	1.23698e-06	-1.85213	-2.42834e-10
152351051	rs115097311	2.35498e-10	-1.81249	-2.42834e-10	1.01408e-06	-1.64565	-2.42834e-10	3.28353e-06	-0.875883	-2.42834e-10
152351711	rs72806784	2.85549e-07	6.46158	-1.17361	2.51314e-07	-1.7462	-1.29448	2.97631e-07	-1.96826	-1.30844
152351988	rs62400620	1.0438e-10	-1.72655	-0.899611	3.39401e-07	-1.98064	-0.75956	6.77898e-07	-1.75688	-0.69668
152352104	rs72806785	5.51554e-07	7.11493	-1.16863	2.84031e-07	-1.6262	-1.2921	3.10597e-07	-1.92748	-1.30658
152352546	rs4484483	2.03496e-10	-0.978878	-0.979668	4.8357e-07	-1.48988	-0.896311	1.28759e-05	1.38881	-0.898249
152354943	rs1010100	1.51118e-09	0.789836	-0.743386	3.2835e-07	-1.98267	-0.790633	1.11863e-06	-1.13371	-0.818983
152355093	rs72806788	1.80643e-07	6.01462	-1.18453	2.3311e-07	-1.81631	-1.29956	2.9231e-07	-1.9824	-1.31234
152355226	rs78145985	7.4351e-10	-0.662811	-2.42834e-10	1.0234e-06	-1.6365	-2.42834e-10	1.08337e-06	-1.98473	-2.42834e-10
152355258	rs72806790	1.87687e-07	6.05287	-1.18453	2.34418e-07	-1.81072	-1.29956	2.92528e-07	-1.98166	-1.31234
152355313	rs116506582	2.02473e-10	-1.96359	-2.42834e-10	9.13981e-07	-1.74958	-2.42834e-10	1.83365e-06	-1.45849	-2.42834e-10
152355363	rs34081660	8.36161e-11	-1.85991	-0.988046	2.58004e-07	-1.98393	-1.03048	4.13598e-07	-1.86535	-1.08231
152355845	rs72806792	5.95822e-11	-1.85832	-1.32851	4.1567e-07	-1.20977	-1.32773	8.87455e-07	-0.858119	-1.32608
152355892	rs76553475	2.00623e-10	-1.97277	-2.42834e-10	9.47354e-07	-1.71371	-2.42834e-10	1.93345e-06	-1.40549	-2.42834e-10
152355902	rs74626937	5.99164e-11	-1.8533	-1.32794	4.21141e-07	-1.19742	-1.327	9.01632e-07	-0.843242	-1.32511
152356172	rs72806793	1.94024e-07	6.09121	-1.18967	2.3521e-07	-1.80503	-1.30188	2.92263e-07	-1.98082	-1.31408
152356192	rs72806794	6.59485e-10	-0.782734	-2.42834e-10	7.63438e-07	-1.92955	-2.42834e-10	1.30217e-06	-1.80077	-2.42834e-10
152356256	rs72806795	1.94024e-07	6.09121	-1.18967	2.3521e-07	-1.80503	-1.30188	2.92263e-07	-1.98082	-1.31408
152356818	rs113147549	1.93778e-07	6.09121	-1.19094	2.35077e-07	-1.80503	-1.30244	2.92139e-07	-1.98082	-1.3145
152357048	rs117558319	4.55679e-10	-2.03115e-10	-1.1524	1.94316e-06	-2.03115e-10	-0.995317	2.55967e-06	-2.03115e-10	-1.12492
152357151	rs72806798	1.87259e-07	6.05287	-1.18682	2.34175e-07	-1.81072	-1.3006	2.92299e-07	-1.98166	-1.31312
152357620	rs60402008	2.01784e-07	6.12614	-1.18538	2.36903e-07	-1.79978	-1.29995	2.92932e-07	-1.97998	-1.31263
152357770	rs17568427	3.52035e-07	6.76721	-1.26992	2.56024e-07	-1.69254	-1.32957	2.97035e-07	-1.95203	-1.32668
152358404	rs9968702	2.02459e-07	6.12614	-1.18204	2.37265e-07	-1.79978	-1.29842	2.93272e-07	-1.97998	-1.31147
152359458	rs1438932	8.082e-10	0.239036	-0.818419	3.09765e-07	-1.9679	-0.863672	1.46948e-06	-0.791857	-0.888035
152359459	rs199650684	3.84545e-10	-2.03115e-10	-1.32213	1.4038e-06	-2.03115e-10	-1.32045	2.1119e-06	-2.03115e-10	-1.31722
152359810	rs35739758	8.12155e-10	0.215526	-0.790028	3.18962e-07	-1.96577	-0.83655	1.53519e-06	-0.774529	-0.86162
152360080	rs61048524	2.01969e-10	-1.96608	-2.42834e-10	8.74876e-07	-1.7933	-2.42834e-10	1.75639e-06	-1.50154	-2.42834e-10
152360494	rs1438934	2.16667e-07	6.19973	-1.18781	2.3881e-07	-1.78852	-1.3032	2.93075e-07	-1.97798	-1.31415
152360548	rs11958802	2.09489e-10	-1.92952	-2.42834e-10	8.10739e-07	-1.86944	-2.42834e-10	1.54764e-06	-1.62807	-2.42834e-10
152361546	rs34486666	2.02888e-10	-1.96154	-2.42834e-10	7.22221e-07	-1.98505	-2.42834e-10	1.14528e-06	-1.92915	-2.42834e-10
152361911	rs6579996	2.91484e-10	-0.709144	-0.890065	4.37706e-07	-1.69452	-0.791316	3.34874e-06	0.00920319	-0.865422
152362580	rs143705192	5.22885e-10	-2.03115e-10	-1.01483	1.88637e-06	-2.03115e-10	-1.02498	2.71522e-06	-2.03115e-10	-1.06593
152362706	rs17490390	3.83552e-10	-1.32472	-2.42834e-10	7.64115e-07	-1.92867	-2.42834e-10	1.27895e-06	-1.81876	-2.42834e-10
152362960	rs7700487	1.96278e-10	-0.670006	-1.32466	7.27408e-07	-0.649965	-1.32793	1.0898e-06	-0.651799	-1.32701
152363117	rs1371060	1.0353e-10	-1.38635	-1.24799	2.00823e-07	-1.97546	-1.28951	1.80573e-06	-0.204243	-1.2696
152363342	rs142962448	1.84218e-09	0.244512	-2.42834e-10	2.58534e-06	-0.709774	-2.42834e-10	2.79873e-06	-1.03564	-2.42834e-10
152363583	rs78560567	1.45911e-09	-2.03115e-10	0.0113891	4.36198e-06	-2.03115e-10	-0.186705	6.981e-06	-2.03115e-10	-0.12161
152363680	rs112569910	1.98474e-10	-1.98354	-2.42834e-10	2.26929e-06	-0.840162	-2.42834e-10	1.63526e-06	-1.573	-2.42834e-10
152363882	rs182595493	3.82853e-10	-2.03115e-10	-1.32654	1.39943e-06	-2.03115e-10	-1.32357	2.08998e-06	-2.03115e-10	-1.32765
152364139	rs11952806	3.87106e-10	-2.03115e-10	-1.31549	1.56882e-06	-2.03115e-10	-1.20931	2.12948e-06	-2.03115e-10	-1.30892
152365950	rs56395246	2.2681e-10	-1.12489	-0.725191	1.0702e-06	-0.893519	-0.698264	8.28936e-05	2.99415	-0.641393
152365952	rs56369204	2.17619e-10	-1.11286	-0.778583	1.02716e-06	-0.879977	-0.75286	8.05904e-05	3.02303	-0.698449
152366020	rs78237407	8.60415e-10	-0.516778	-2.42834e-10	1.09773e-06	-1.56638	-2.42834e-10	1.4181e-06	-1.71549	-2.42834e-10
152366062	rs34033163	5.27694e-10	0.320663	-1.32634	2.21004e-07	-1.83993	-1.32928	3.66278e-07	-1.75171	-1.31745
152366186	rs17490495	6.87811e-10	0.576038	-1.31672	2.58644e-07	-1.75292	-1.25902	3.57257e-07	-1.81416	-1.27994
152366350	rs1123202	7.33197e-10	0.635126	-1.3119	2.66194e-07	-1.73489	-1.24827	3.55203e-07	-1.829	-1.27087
152367546	rs1438935	6.63894e-10	0.536384	-1.31246	2.55692e-07	-1.76475	-1.25867	3.6283e-07	-1.80372	-1.2749
152367829	rs74688658	6.32973e-10	0.497032	-1.3208	2.50145e-07	-1.77627	-1.26907	3.61865e-07	-1.79297	-1.28831
152369455	rs17490523	6.17754e-10	0.478398	-1.3265	2.44544e-07	-1.78165	-1.28634	3.587e-07	-1.78774	-1.30233
152369467	rs372236376	6.00301e-10	-2.03115e-10	-0.876761	2.20711e-06	-2.03115e-10	-0.867947	3.20343e-06	-2.03115e-10	-0.900581
152370448	rs1438937	1.00881e-10	-1.97098	-0.689268	6.31916e-07	-1.51506	-0.603566	6.62988e-05	2.78027	-0.650895
152370485	rs17490621	6.06961e-10	0.457981	-1.32371	2.45362e-07	-1.78749	-1.27716	3.63471e-07	-1.78191	-1.29495
152370597	rs115455000	3.8471e-10	-2.03115e-10	-1.3217	1.53803e-06	-2.03115e-10	-1.22913	2.11315e-06	-2.03115e-10	-1.31662
152370823	rs78455917	6.19481e-10	0.478398	-1.32371	2.46798e-07	-1.78165	-1.27716	3.61357e-07	-1.78774	-1.29495
152371074	rs17490669	6.27764e-10	0.497032	-1.32906	2.41878e-07	-1.77627	-1.30268	3.53147e-07	-1.79297	-1.3127
152371336	rs75380573	7.97452e-10	-0.592771	-2.42834e-10	1.05457e-06	-1.60649	-2.42834e-10	1.37345e-06	-1.74747	-2.42834e-10
152371647	rs1438938	1.52605e-10	-1.33092	-0.915416	6.94522e-07	-1.13038	-0.89378	3.29919e-05	2.2814	-0.849938
152371701	rs117008997	3.85486e-10	-2.03115e-10	-1.31969	1.54865e-06	-2.03115e-10	-1.22224	2.11854e-06	-2.03115e-10	-1.31407
152371948	rs1154938	1.08062e-10	-1.94517	-0.646317	5.81239e-07	-1.63121	-0.57101	4.58097e-05	2.36362	-0.603922
152372721	rs79210417	7.97452e-10	-0.592771	-2.42834e-10	1.05457e-06	-1.60649	-2.42834e-10	1.37345e-06	-1.74747	-2.42834e-10
152373114	rs1438939	1.0454e-10	-1.94189	-0.682737	5.61189e-07	-1.64072	-0.596613	4.25539e-05	2.33014	-0.644172
152373129	rs1438940	6.06271e-11	-1.97132	-1.19813	3.57444e-07	-1.54092	-1.14748	8.56087e-07	-1.04852	-1.17167
152373633	rs10515679	1.48706e-10	-1.38245	-0.889775	6.73119e-07	-1.18797	-0.867489	2.60377e-05	2.01712	-0.822375
152374021	rs2118788	1.0454e-10	-1.94189	-0.682737	5.61189e-07	-1.64072	-0.596613	4.25539e-05	2.33014	-0.644172
152374257	rs6877355	1.40344e-10	-1.40954	-0.920552	6.45856e-07	-1.19776	-0.899049	2.50328e-05	2.01085	-0.855467
152374481	rs2882067	1.43625e-10	-1.40954	-0.897442	6.60162e-07	-1.19776	-0.877141	2.56829e-05	2.01085	-0.829828
152374653	rs75138536	3.85946e-10	-2.03115e-10	-1.3185	1.55461e-06	-2.03115e-10	-1.2184	2.12168e-06	-2.03115e-10	-1.31259
152374963	rs4958332	6.43571e-10	0.517607	-1.32477	2.48812e-07	-1.77027	-1.28042	3.565e-07	-1.79864	-1.29758
152375324	rs2349021	6.45229e-10	0.523706	-1.32829	2.482e-07	-1.75913	-1.29402	3.46586e-07	-1.81608	-1.30834
152375466	rs75703928	8.00318e-10	-0.589184	-2.42834e-10	1.05655e-06	-1.60462	-2.42834e-10	1.37549e-06	-1.74599	-2.42834e-10
152375478	rs17113869	1.57511e-10	-1.30731	-0.907387	7.18128e-07	-1.10342	-0.887318	3.53626e-05	2.34138	-0.840526
152375720	rs74538262	5.36358e-10	-2.03115e-10	-0.989392	2.10286e-06	-2.03115e-10	-0.916331	3.00894e-06	-2.03115e-10	-0.963213
152375973	rs17491087	6.41988e-10	0.517607	-1.32723	2.4664e-07	-1.77027	-1.28918	3.54016e-07	-1.79864	-1.30457
152376737	rs77065065	2.80112e-09	0.663581	-2.42834e-10	2.48164e-06	-0.750711	-2.42834e-10	3.21491e-06	-0.897002	-2.42834e-10
152377017	rs1347830	1.78371e-10	-1.17775	-0.912574	8.5311e-07	-0.925871	-0.892627	5.4966e-05	2.78802	-0.84611
152377099	rs113013679	7.84718e-10	-0.608869	-2.42834e-10	1.04578e-06	-1.61487	-2.42834e-10	1.36439e-06	-1.7541	-2.42834e-10
152377231	rs1816688	1.0098e-10	-1.9669	-0.692366	6.14926e-07	-1.53688	-0.609006	6.16726e-05	2.71024	-0.653203
152377900	rs17491108	1.59156e-10	-1.28889	-0.915416	7.11007e-07	-1.10692	-0.89378	3.42525e-05	2.3189	-0.849938
152379096	rs1438942	6.40592e-10	0.517607	-1.32941	2.41364e-07	-1.77027	-1.31081	3.47936e-07	-1.79864	-1.3219
152379443	rs73284204	6.40861e-10	0.517607	-1.32899	2.44448e-07	-1.77027	-1.29811	3.51579e-07	-1.79864	-1.31148
152379916	rs2349022	1.02623e-10	-1.93848	-0.704651	5.41977e-07	-1.65009	-0.622073	4.02754e-05	2.2968	-0.665861
152380202	rs2349023	6.05549e-10	0.457981	-1.32604	2.4353e-07	-1.78749	-1.28466	3.61282e-07	-1.78191	-1.30099
152380566	rs2118789	6.66082e-10	0.55523	-1.32801	2.48545e-07	-1.75915	-1.29261	3.49523e-07	-1.80873	-1.30726
152381159	rs76336393	3.995e-10	-2.03115e-10	-1.28398	1.42797e-06	-2.03115e-10	-1.30338	2.24102e-06	-2.03115e-10	-1.25787
152381487	rs13158154	1.56786e-10	-1.26421	-0.955107	7.40713e-07	-1.02525	-0.934521	4.23676e-05	2.57431	-0.892728
152382056	rs76078877	2.55288e-10	-1.7318	-2.42834e-10	1.13073e-06	-1.53677	-2.42834e-10	1.14838e-06	-1.92645	-2.42834e-10
152382223	rs113635491	3.87879e-10	-2.03115e-10	-1.3135	1.57777e-06	-2.03115e-10	-1.20362	2.1346e-06	-2.03115e-10	-1.30652
152382307	rs115860779	2.37137e-09	0.497032	-2.42834e-10	8.89906e-07	-1.77627	-2.42834e-10	1.31236e-06	-1.79297	-2.42834e-10
152382308	rs147535774	3.85129e-10	-2.03115e-10	-1.32062	1.54386e-06	-2.03115e-10	-1.22534	2.11607e-06	-2.03115e-10	-1.31524
152382934	rs145669590	2.0203e-10	-1.96578	-2.42834e-10	8.18631e-07	-1.85975	-2.42834e-10	1.23993e-06	-1.84974	-2.42834e-10
152382959	rs79536628	6.28085e-10	0.497032	-1.32855	2.43677e-07	-1.77627	-1.29527	3.53711e-07	-1.79297	-1.3111
152383045	rs79398071	6.54156e-10	0.536384	-1.32723	2.48007e-07	-1.76475	-1.28918	3.52222e-07	-1.80372	-1.30457
152383136	rs7716928	1.01536e-10	-1.95156	-0.702229	5.72967e-07	-1.59919	-0.617372	4.95963e-05	2.50336	-0.664241
152383223	rs34646589	7.22979e-11	-1.87092	-1.12248	7.43785e-07	-0.814739	-1.14089	7.71709e-07	-1.22894	-1.09501
152383339	rs7737370	1.1234e-10	-1.63945	-0.91322	3.13013e-07	-1.85754	-0.963596	1.63138e-05	1.62138	-0.894167
152383450	rs73284207	6.40604e-10	0.517607	-1.32939	2.4363e-07	-1.77027	-1.30146	3.50694e-07	-1.79864	-1.314
152384079	rs79032943	6.41488e-10	0.517607	-1.32801	2.45796e-07	-1.77027	-1.29261	3.53068e-07	-1.79864	-1.30726
152384315	rs79191575	2.28055e-09	0.457981	-2.42834e-10	8.7998e-07	-1.78749	-2.42834e-10	1.32696e-06	-1.78191	-2.42834e-10
152385274	rs4958333	1.05095e-10	-1.92357	-0.695765	5.28807e-07	-1.68628	-0.610486	3.55868e-05	2.16476	-0.657585
152385562	rs969644	1.05453e-10	-1.92357	-0.692366	5.2959e-07	-1.68628	-0.609006	3.57431e-05	2.16476	-0.653203
152385829	rs2118790	1.34265e-10	-1.45153	-0.92285	6.1231e-07	-1.247	-0.903147	2.23438e-05	1.89892	-0.857179
152385863	rs79037338	8.2495e-11	-1.54849	-1.31297	2.04384e-07	-1.97179	-1.2756	0.000840148	5.99083	-1.32206
152386092	rs77412431	2.56106e-10	-1.7286	-2.42834e-10	1.1159e-06	-1.54997	-2.42834e-10	1.15547e-06	-1.9203	-2.42834e-10
152386721	rs78735348	6.52679e-10	0.536384	-1.32949	2.4468e-07	-1.76475	-1.30269	3.48599e-07	-1.80372	-1.31491
152386809	rs76227193	3.88018e-10	-2.03115e-10	-1.31314	1.57934e-06	-2.03115e-10	-1.20262	2.13552e-06	-2.03115e-10	-1.30609
152387311	rs112895793	7.13088e-10	-0.704588	-2.42834e-10	9.95957e-07	-1.66368	-2.42834e-10	1.31326e-06	-1.79229	-2.42834e-10
152387347	rs144064064	3.88018e-10	-2.03115e-10	-1.31314	1.57934e-06	-2.03115e-10	-1.20262	2.13552e-06	-2.03115e-10	-1.30609
152387751	rs72808708	2.46957e-10	-1.76498	-2.42834e-10	1.04978e-06	-1.61105	-2.42834e-10	1.09693e-06	-1.97228	-2.42834e-10
152387903	rs75814948	3.88018e-10	-2.03115e-10	-1.31314	1.57934e-06	-2.03115e-10	-1.20262	2.13552e-06	-2.03115e-10	-1.30609
152388451	rs76740663	6.2742e-10	0.497032	-1.32961	2.40572e-07	-1.77627	-1.3081	3.50989e-07	-1.79297	-1.31883
152388885	rs78040934	7.09558e-10	-0.709551	-2.42834e-10	9.93486e-07	-1.66617	-2.42834e-10	1.31073e-06	-1.79421	-2.42834e-10
152389065	rs1866419	1.58304e-10	-1.25198	-0.957692	7.50582e-07	-1.01116	-0.93538	4.35435e-05	2.60497	-0.896011
152389134	rs1866420	1.60342e-10	-1.23966	-0.957228	7.61141e-07	-0.996956	-0.93561	4.49155e-05	2.63574	-0.895756
152389190	rs75889360	5.40534e-10	-2.03115e-10	-0.981635	2.12091e-06	-2.03115e-10	-0.907785	3.03326e-06	-2.03115e-10	-0.955164
152389320	rs1866421	1.51087e-10	-1.32334	-0.932998	7.24404e-07	-1.06902	-0.913021	3.48657e-05	2.35482	-0.868115
152389640	rs78988005	7.47516e-10	-0.657437	-2.42834e-10	1.01998e-06	-1.63985	-2.42834e-10	1.33785e-06	-1.77374	-2.42834e-10
152389866	rs77222743	5.92732e-10	0.439491	-1.32894	2.35292e-07	-1.79272	-1.31384	3.55405e-07	-1.77653	-1.32277
152389938	rs17113875	1.64167e-10	-1.31573	-0.857585	8.03825e-07	-1.0435	-0.834507	3.95051e-05	2.39948	-0.787849
152390056	rs139045269	3.965e-10	-2.03115e-10	-1.29152	1.56201e-06	-2.03115e-10	-1.21366	2.30179e-06	-2.03115e-10	-1.23112
152390460	rs1561416	1.08796e-10	-1.93128	-0.65344	5.61883e-07	-1.66844	-0.567649	3.97337e-05	2.23051	-0.613116
152390681	rs79883111	8.75671e-11	-1.48957	-1.31222	2.0823e-07	-1.95996	-1.26878	0.00109558	6.23657	-1.30233
152391084	rs61153555	5.92592e-10	0.439491	-1.32918	2.35591e-07	-1.79272	-1.31257	3.55706e-07	-1.77653	-1.32192
152392797	rs139914439	3.81695e-10	-2.03115e-10	-1.32957	1.39138e-06	-2.03115e-10	-1.32933	2.08707e-06	-2.03115e-10	-1.32904
152393033	rs141239786	5.70494e-10	0.400886	-1.32858	2.3242e-07	-1.80348	-1.31536	3.59168e-07	-1.76501	-1.32376
152393076	rs79872771	9.3563e-10	-0.432973	-2.42834e-10	1.1486e-06	-1.52109	-2.42834e-10	1.47092e-06	-1.67891	-2.42834e-10
152393523	rs35145596	6.83175e-11	-1.9405	-1.10953	5.5942e-07	-1.11196	-1.12852	6.05545e-07	-1.48519	-1.08124
152393641	rs77364694	3.86468e-10	-2.03115e-10	-1.31714	1.56114e-06	-2.03115e-10	-1.21422	2.12522e-06	-2.03115e-10	-1.31093
152393708	rs77563323	3.8659e-10	-2.03115e-10	-1.31683	1.56263e-06	-2.03115e-10	-1.21326	2.12604e-06	-2.03115e-10	-1.31054
152393910	rs77811307	3.18125e-10	-1.51175	-2.42834e-10	7.22435e-07	-1.98476	-2.42834e-10	1.0839e-06	-1.98424	-2.42834e-10
152394305	rs77315776	6.27342e-10	0.494318	-1.32702	2.3501e-07	-1.78831	-1.31945	3.51696e-07	-1.78353	-1.32626
152394317	rs80244784	5.84882e-10	0.42107	-1.32385	2.31747e-07	-1.79788	-1.32386	3.55291e-07	-1.77108	-1.32853
152395778	rs74803865	5.75608e-10	0.409732	-1.3285	2.36167e-07	-1.78721	-1.31564	3.52152e-07	-1.78456	-1.32394
152395779	rs11167608	1.44702e-10	-1.37326	-0.926262	7.75853e-07	-1.11824	-0.795178	2.53735e-05	2.01707	-0.848164
152395935	rs141561696	7.5865e-10	-0.642652	-2.42834e-10	1.02772e-06	-1.63229	-2.42834e-10	1.3458e-06	-1.76781	-2.42834e-10
152396186	rs59900286	7.40372e-10	-0.66704	-2.42834e-10	1.01501e-06	-1.64473	-2.42834e-10	1.33275e-06	-1.77756	-2.42834e-10
152396385	rs137876997	6.21099e-10	-2.03115e-10	-0.842703	2.86877e-06	-2.03115e-10	-0.605746	3.52202e-06	-2.03115e-10	-0.805768
152396588	rs115143232	7.37022e-10	-0.671576	-2.42834e-10	1.01267e-06	-1.64704	-2.42834e-10	1.33036e-06	-1.77935	-2.42834e-10
152396778	rs77847067	7.51418e-10	-0.652232	-2.42834e-10	1.02269e-06	-1.63719	-2.42834e-10	1.34064e-06	-1.77166	-2.42834e-10
152397074	rs77059269	5.71935e-10	0.400886	-1.32605	2.31081e-07	-1.80348	-1.32114	3.57934e-07	-1.76501	-1.3272
152397488	rs78102792	5.13601e-10	-2.03115e-10	-1.03275	2.00444e-06	-2.03115e-10	-0.964263	2.87641e-06	-2.03115e-10	-1.00826
152398137	rs56994551	7.26732e-10	-0.685635	-2.42834e-10	1.00549e-06	-1.65415	-2.42834e-10	1.32301e-06	-1.78489	-2.42834e-10
152398338	rs376680245	3.86992e-10	-2.03115e-10	-1.31579	1.57241e-06	-2.03115e-10	-1.20702	2.1281e-06	-2.03115e-10	-1.30957
152398955	rs13155184	1.46499e-10	-1.19059	-1.09659	6.97685e-07	-0.940581	-1.07904	4.3727e-05	2.75674	-1.04357
152399972	rs79149946	5.63262e-10	0.382609	-1.32306	2.29129e-07	-1.8085	-1.3246	3.59351e-07	-1.75941	-1.32885
152400113	rs76155311	2.07682e-09	0.3644	-2.42834e-10	8.5743e-07	-1.81345	-2.42834e-10	1.36487e-06	-1.75375	-2.42834e-10
152400186	rs76768621	7.37022e-10	-0.671576	-2.42834e-10	1.01267e-06	-1.64704	-2.42834e-10	1.33036e-06	-1.77935	-2.42834e-10
152401363	rs150225483	4.15578e-10	-2.03115e-10	-1.24452	1.69308e-06	-2.03115e-10	-1.13308	2.35772e-06	-2.03115e-10	-1.20711
152401483	rs118075975	1.83101e-09	-2.03115e-10	0.238432	6.54637e-06	-2.03115e-10	0.219281	1.07295e-05	-2.03115e-10	0.308194
152401754	rs1438944	3.83784e-10	-2.03115e-10	-1.32411	1.39108e-06	-2.03115e-10	-1.32955	2.12056e-06	-2.03115e-10	-1.31312
152402054	rs111911908	2.33408e-10	-0.647276	-1.17413	4.39867e-07	-1.52919	-0.95172	4.3383e-07	-1.74696	-1.15295
152402178	rs4610512	5.63037e-10	0.382609	-1.32346	2.29211e-07	-1.8085	-1.32424	3.59404e-07	-1.75941	-1.3287
152402215	rs138502343	5.39607e-11	-1.96934	-1.3166	2.08501e-07	-1.905	-1.32244	3.13986e-07	-1.89909	-1.32412
152402282	rs1595585	8.65976e-11	-1.97892	-0.833997	5.67535e-07	-1.45824	-0.767843	6.88299e-05	2.95766	-0.790823
152402297	rs184383941	5.69134e-10	-0.930078	-2.42834e-10	1.39663e-06	-1.32557	-2.42834e-10	1.52651e-06	-1.64182	-2.42834e-10
152402347	rs1595586	1.42436e-10	-1.22924	-1.08606	6.86694e-07	-0.958856	-1.07664	3.76172e-05	2.59091	-1.02825
152402390	rs13158059	6.94804e-10	-0.730563	-2.42834e-10	1.29055e-06	-1.40456	-2.42834e-10	1.50681e-06	-1.6548	-2.42834e-10
152402432	rs113608759	3.86453e-10	-2.03115e-10	-1.31718	1.5658e-06	-2.03115e-10	-1.21124	2.12452e-06	-2.03115e-10	-1.31126
152402634	rs79650656	5.14971e-10	-2.03115e-10	-1.03008	2.01037e-06	-2.03115e-10	-0.96131	2.88439e-06	-2.03115e-10	-1.00549
152403198	rs189949062	5.39957e-10	-2.03115e-10	-0.982703	2.04809e-06	-2.03115e-10	-0.942721	3.03869e-06	-2.03115e-10	-0.953375
152403959	rs77620556	3.86453e-10	-2.03115e-10	-1.31718	1.5658e-06	-2.03115e-10	-1.21124	2.12452e-06	-2.03115e-10	-1.31126
152404145	rs74294758	5.75196e-10	0.400886	-1.32037	2.29839e-07	-1.80348	-1.32652	3.57122e-07	-1.76501	-1.32947
152404372	rs77627901	3.87135e-10	-2.03115e-10	-1.31542	1.57413e-06	-2.03115e-10	-1.20593	2.12904e-06	-2.03115e-10	-1.30913
152404416	rs77259152	5.12669e-10	-2.03115e-10	-1.03456	2.00041e-06	-2.03115e-10	-0.966278	2.87098e-06	-2.03115e-10	-1.01015
152405106	rs144435953	3.58511e-10	-0.0795215	-1.31271	2.04741e-07	-1.91649	-1.32915	4.28123e-07	-1.58394	-1.3292
152405124	rs140550706	4.95892e-10	-2.03115e-10	-1.06783	1.92769e-06	-2.03115e-10	-1.00331	2.77317e-06	-2.03115e-10	-1.04481
152405211	rs375567719	3.87279e-10	-2.03115e-10	-1.31505	1.57586e-06	-2.03115e-10	-1.20483	2.13e-06	-2.03115e-10	-1.30868
152406660	rs143493345	3.87411e-10	-2.03115e-10	-1.31471	1.57742e-06	-2.03115e-10	-1.20384	2.13087e-06	-2.03115e-10	-1.30827
152406705	rs33997492	9.03029e-11	-1.95134	-0.819688	4.95769e-07	-1.61182	-0.749459	4.12593e-05	2.43096	-0.775887
152406750	rs112669240	2.27613e-10	-0.676262	-1.17028	4.3511e-07	-1.54605	-0.94574	4.30356e-07	-1.7591	-1.14885
152406991	rs146416996	5.69912e-10	0.382609	-1.31132	2.28042e-07	-1.8085	-1.32936	3.59311e-07	-1.75941	-1.32896
152407834	rs75632583	2.05861e-10	-1.61333	-0.333661	8.27996e-07	-1.44681	-0.401566	7.7498e-07	-1.94313	-0.376589
152408231	rs6888537	9.02286e-11	-1.94964	-0.822205	4.84799e-07	-1.62915	-0.754497	3.88347e-05	2.37239	-0.777873
152409030	rs966088	1.2058e-10	-1.39852	-1.08336	5.49613e-07	-1.18487	-1.0733	2.17533e-05	2.03981	-1.02485
152409170	rs725482	8.98093e-11	-1.9543	-0.822205	4.94048e-07	-1.61026	-0.754497	4.0977e-05	2.42608	-0.777873
152409392	rs76275952	3.86513e-10	-2.03115e-10	-1.31703	1.56654e-06	-2.03115e-10	-1.21076	2.12492e-06	-2.03115e-10	-1.31107
152410180	rs60221066	5.81697e-10	0.42107	-1.32931	2.33791e-07	-1.79788	-1.31507	3.56664e-07	-1.77108	-1.32468
152410362	rs59374654	9.76328e-11	-1.98109	-0.711888	4.405e-07	-1.76138	-0.718096	8.07141e-07	-1.58924	-0.689821
152410507	rs77095015	3.87479e-10	-2.03115e-10	-1.31453	1.57822e-06	-2.03115e-10	-1.20333	2.13131e-06	-2.03115e-10	-1.30806
152410550	rs117956757	4.42327e-10	-2.03115e-10	-1.18214	1.65527e-06	-2.03115e-10	-1.15566	2.38138e-06	-2.03115e-10	-1.19712
152411325	rs79501413	3.87411e-10	-2.03115e-10	-1.31471	1.57742e-06	-2.03115e-10	-1.20384	2.13087e-06	-2.03115e-10	-1.30827
152411331	rs76483517	7.16287e-10	-0.700112	-2.42834e-10	9.98195e-07	-1.66144	-2.42834e-10	1.31554e-06	-1.79055	-2.42834e-10
152411361	rs35165123	1.08202e-10	-1.84922	-0.740981	1.1071e-06	-0.801434	-0.75645	1.10841e-06	-1.27169	-0.690187
152411981	rs1371059	8.55451e-11	-1.95699	-0.868162	4.58427e-07	-1.5919	-0.847685	4.09857e-05	2.49884	-0.850418
152412548	rs77870463	4.06647e-10	-2.03115e-10	-1.26625	1.4707e-06	-2.03115e-10	-1.27389	2.27558e-06	-2.03115e-10	-1.24257
152412656	rs79228075	7.13088e-10	-0.704588	-2.42834e-10	9.95957e-07	-1.66368	-2.42834e-10	1.31326e-06	-1.79229	-2.42834e-10
152412666	rs76480317	2.07682e-09	0.3644	-2.42834e-10	8.5743e-07	-1.81345	-2.42834e-10	1.36487e-06	-1.75375	-2.42834e-10
152412740	rs114440438	7.13088e-10	-0.704588	-2.42834e-10	9.95957e-07	-1.66368	-2.42834e-10	1.31326e-06	-1.79229	-2.42834e-10
152412845	rs12717867	8.72223e-11	-1.95962	-0.846113	4.73657e-07	-1.58174	-0.825157	4.33725e-05	2.53298	-0.827954
152413184	rs73284261	5.29972e-10	0.306592	-1.30796	2.234e-07	-1.82881	-1.32961	3.68422e-07	-1.73513	-1.3282
152413791	rs79410204	3.86914e-10	-2.03115e-10	-1.31599	1.57147e-06	-2.03115e-10	-1.20762	2.12758e-06	-2.03115e-10	-1.30982
152413855	rs114444289	2.80614e-10	-1.63721	-2.42834e-10	7.22635e-07	-1.98448	-2.42834e-10	5.92826e-05	2.01751	-2.42834e-10
152414348	rs1438930	1.32841e-10	-1.28448	-1.10056	5.84612e-07	-1.07741	-1.11903	2.99941e-05	2.39876	-1.06256
152414463	rs76066460	6.86556e-10	-2.03115e-10	-0.742505	3.01062e-06	-2.03115e-10	-0.557485	3.87712e-06	-2.03115e-10	-0.70971
152417731	rs73284269	5.72873e-10	0.382609	-1.30614	2.27978e-07	-1.8085	-1.32964	3.59763e-07	-1.75941	-1.3277
152417867	rs965561	9.30416e-11	-1.9776	-0.763551	5.77626e-07	-1.46987	-0.738592	6.95523e-05	2.92191	-0.744636
152418484	rs75173757	7.02918e-10	-0.718953	-2.42834e-10	9.88835e-07	-1.67086	-2.42834e-10	1.30599e-06	-1.79784	-2.42834e-10
152418553	rs75554210	2.11498e-09	0.382609	-2.42834e-10	8.61682e-07	-1.8085	-2.42834e-10	1.35715e-06	-1.75941	-2.42834e-10
152419180	rs73284276	5.72624e-10	0.3644	-1.28836	2.27446e-07	-1.81345	-1.32703	3.64305e-07	-1.75375	-1.32082
152419752	rs147756423	3.86712e-10	-2.03115e-10	-1.31651	1.569e-06	-2.03115e-10	-1.20919	2.12624e-06	-2.03115e-10	-1.31045
152419867	rs80156893	4.3695e-10	-2.03115e-10	-1.19438	1.61189e-06	-2.03115e-10	-1.18222	2.42907e-06	-2.03115e-10	-1.17729
152420025	rs144155258	3.00372e-09	0.733414	-2.42834e-10	2.3065e-06	-0.823897	-2.42834e-10	2.23803e-06	-1.25921	-2.42834e-10
152420241	rs17113912	2.10201e-10	-0.80646	-1.11967	2.64167e-07	-1.94228	-1.04852	4.71993e-07	-1.65124	-1.16436
152420419	rs10075167	9.93751e-11	-1.95134	-0.723956	5.23131e-07	-1.61182	-0.695737	4.43191e-05	2.43096	-0.704348
152420454	rs17491606	8.70831e-11	-1.51546	-1.29187	2.14377e-07	-1.96552	-1.23412	0.00100929	6.13004	-1.27784
152420586	rs34004416	1.70911e-10	-1.1267	-1.00635	7.90889e-07	-0.867501	-1.02673	5.53891e-05	2.91105	-0.961472
152420661	rs73284282	5.75329e-10	0.3644	-1.28365	2.27737e-07	-1.81345	-1.32575	3.65125e-07	-1.75375	-1.31857
152420720	rs6887677	1.0298e-10	-1.97455	-0.665108	6.24263e-07	-1.49273	-0.638088	7.15931e-05	2.85082	-0.644627
152420766	rs6887416	5.75045e-10	0.3644	-1.28414	2.27704e-07	-1.81345	-1.32589	3.65036e-07	-1.75375	-1.31882
152420886	rs144941882	5.7676e-10	-0.916767	-2.42834e-10	7.47445e-07	-1.95072	-2.42834e-10	1.1716e-06	-1.90643	-2.42834e-10
152421055	rs4958603	5.63895e-10	0.344449	-1.28377	2.26511e-07	-1.81881	-1.32578	3.67416e-07	-1.74743	-1.31863
152421137	rs188739208	2.11669e-10	-1.91917	-2.42834e-10	1.76934e-06	-1.08902	-2.42834e-10	1.55175e-06	-1.62542	-2.42834e-10
152421237	rs2196776	1.00746e-10	-1.9776	-0.683991	6.26511e-07	-1.46987	-0.657354	7.54081e-05	2.92191	-0.663801
152421363	rs185432525	5.29975e-10	-2.03115e-10	-1.00136	1.6829e-06	-2.03115e-10	-1.13911	2.77765e-06	-2.03115e-10	-1.0432
152421539	rs4958605	5.63895e-10	0.344449	-1.28377	2.26511e-07	-1.81881	-1.32578	3.67416e-07	-1.74743	-1.31863
152421782	rs182277155	6.14384e-10	-2.03115e-10	-0.853573	2.3074e-06	-2.03115e-10	-0.823507	3.44978e-06	-2.03115e-10	-0.826492
152422378	rs183358881	1.13642e-09	-0.238552	-2.42834e-10	1.53491e-06	-1.23116	-2.42834e-10	3.22389e-06	-0.894214	-2.42834e-10
152423015	rs111678204	5.58362e-10	0.344449	-1.29363	2.2596e-07	-1.81881	-1.32822	3.65757e-07	-1.74743	-1.32316
152423064	rs113356988	7.13088e-10	-0.704588	-2.42834e-10	9.95957e-07	-1.66368	-2.42834e-10	1.31326e-06	-1.79229	-2.42834e-10
152423186	rs111685453	7.13088e-10	-0.704588	-2.42834e-10	9.95957e-07	-1.66368	-2.42834e-10	1.31326e-06	-1.79229	-2.42834e-10
152423422	rs76469915	5.48316e-10	0.326384	-1.29373	2.24874e-07	-1.82361	-1.32824	3.67876e-07	-1.74161	-1.3232
152423693	rs76564956	3.88785e-10	-2.03115e-10	-1.31117	1.59314e-06	-2.03115e-10	-1.19392	2.13983e-06	-2.03115e-10	-1.30408
152423794	rs145583213	5.87473e-10	-0.898363	-2.42834e-10	7.49964e-07	-1.94736	-2.42834e-10	1.17753e-06	-1.90138	-2.42834e-10
152423990	rs67942753	5.48316e-10	0.326384	-1.29373	2.24874e-07	-1.82361	-1.32824	3.67876e-07	-1.74161	-1.3232
152424268	rs10515680	2.0358e-09	0.344449	-2.42834e-10	8.52845e-07	-1.81881	-2.42834e-10	1.37351e-06	-1.74743	-2.42834e-10
152424323	rs180841873	4.1274e-10	-2.03115e-10	-1.25137	1.50725e-06	-2.03115e-10	-1.24934	2.28161e-06	-2.03115e-10	-1.23992
152424342	rs79623226	1.54533e-09	0.0687974	-2.42834e-10	7.46588e-07	-1.95187	-2.42834e-10	1.85732e-06	-1.44566	-2.42834e-10
152424396	rs75515828	7.06401e-10	-0.714009	-2.42834e-10	9.91276e-07	-1.66839	-2.42834e-10	1.30848e-06	-1.79594	-2.42834e-10
152425031	rs35042667	9.74617e-11	-1.69403	-1.00071	6.33245e-07	-1.0458	-1.07073	7.71968e-07	-1.40249	-0.921122
152425605	rs989587	1.11398e-10	-1.9776	-0.583487	7.07553e-07	-1.46987	-0.535706	8.38838e-05	2.92191	-0.557283
152425814	rs182137183	3.82378e-10	-2.03115e-10	-1.32778	1.46133e-06	-2.03115e-10	-1.28028	2.10057e-06	-2.03115e-10	-1.32259
152426437	rs73284298	5.28499e-10	0.298514	-1.30266	2.23302e-07	-1.82937	-1.32949	3.68358e-07	-1.73689	-1.32662
152426447	rs75250501	3.90403e-10	-2.03115e-10	-1.30701	1.6106e-06	-2.03115e-10	-1.18302	2.15023e-06	-2.03115e-10	-1.29923
152426881	rs1583692	1.18021e-10	-1.67778	-0.825553	1.29482e-06	-0.470619	-0.930639	1.40634e-06	-0.959285	-0.764526
152426969	rs149584745	5.30247e-10	0.306592	-1.30744	2.23397e-07	-1.82881	-1.32963	3.68472e-07	-1.73513	-1.32806
152427025	rs146717151	6.91216e-10	-0.73574	-2.42834e-10	9.80627e-07	-1.67919	-2.42834e-10	1.29763e-06	-1.80426	-2.42834e-10
152427700	rs56760618	7.01119e-10	-0.721516	-2.42834e-10	9.87574e-07	-1.67213	-2.42834e-10	1.3047e-06	-1.79883	-2.42834e-10
152427767	rs61419327	7.01119e-10	-0.721516	-2.42834e-10	9.87574e-07	-1.67213	-2.42834e-10	1.3047e-06	-1.79883	-2.42834e-10
152427892	rs57884840	7.01119e-10	-0.721516	-2.42834e-10	9.87574e-07	-1.67213	-2.42834e-10	1.3047e-06	-1.79883	-2.42834e-10
152428904	rs10477042	1.44173e-10	-1.27708	-1.0261	6.70228e-07	-1.01473	-1.04504	3.48363e-05	2.47206	-0.9862
152430061	rs78188846	7.01119e-10	-0.721516	-2.42834e-10	9.87574e-07	-1.67213	-2.42834e-10	1.3047e-06	-1.79883	-2.42834e-10
152431057	rs62398784	4.62808e-09	1.1657	-2.42834e-10	3.52054e-06	-0.401017	-2.42834e-10	4.47027e-06	-0.567352	-2.42834e-10
152431251	rs1438955	3.89037e-10	-2.03115e-10	-1.31052	1.59593e-06	-2.03115e-10	-1.19217	2.14146e-06	-2.03115e-10	-1.30331
152431809	rs80314334	7.07716e-10	-0.71215	-2.42834e-10	9.92197e-07	-1.66746	-2.42834e-10	1.30942e-06	-1.79522	-2.42834e-10
152431898	rs78810642	2.07056e-09	0.36138	-2.42834e-10	1.32159e-06	-1.38079	-2.42834e-10	1.10903e-06	-1.96132	-2.42834e-10
152431970	rs17113927	1.54841e-10	-1.27708	-0.954714	7.15266e-07	-1.01473	-0.980002	3.77451e-05	2.47206	-0.906005
152432341	rs79584935	3.88707e-10	-2.03115e-10	-1.31137	1.59227e-06	-2.03115e-10	-1.19447	2.13932e-06	-2.03115e-10	-1.30431
152432419	rs77616790	3.88871e-10	-2.03115e-10	-1.31095	1.5941e-06	-2.03115e-10	-1.19332	2.14038e-06	-2.03115e-10	-1.30382
152433040	rs78933846	5.12371e-10	0.270819	-1.30596	2.21341e-07	-1.83805	-1.32963	3.73074e-07	-1.72313	-1.32765
152433325	rs76867950	5.40365e-10	0.328759	-1.31071	2.23975e-07	-1.82643	-1.32943	3.59617e-07	-1.75868	-1.32884
152433504	rs1438953	1.16871e-10	-1.95962	-0.553502	6.39904e-07	-1.58174	-0.524323	5.83465e-05	2.53298	-0.531381
152433979	rs77706448	3.81706e-10	-2.03115e-10	-1.32954	1.40169e-06	-2.03115e-10	-1.32195	2.08884e-06	-2.03115e-10	-1.32819
152434455	rs145177688	2.01558e-10	-1.96812	-2.42834e-10	7.2742e-07	-1.97788	-2.42834e-10	1.62508e-06	-1.57925	-2.42834e-10
152434685	rs17569941	5.3169e-10	0.306592	-1.30473	2.23402e-07	-1.82881	-1.3296	3.6876e-07	-1.73513	-1.32728
152434768	rs78748990	7.21176e-10	-0.693309	-2.42834e-10	1.00161e-06	-1.65802	-2.42834e-10	1.31904e-06	-1.7879	-2.42834e-10
152435175	rs76702269	1.85084e-09	0.249199	-2.42834e-10	8.32022e-07	-1.84353	-2.42834e-10	1.4178e-06	-1.71569	-2.42834e-10
152436152	rs10075608	1.14696e-10	-1.95423	-0.577679	6.13386e-07	-1.60192	-0.546469	5.31399e-05	2.46483	-0.556709
152436691	rs57627853	2.85841e-10	-0.443984	-1.17477	5.2535e-07	-1.40753	-0.895792	4.80292e-07	-1.65704	-1.14113
152436715	rs17113931	1.18338e-10	-1.95423	-0.546425	6.31658e-07	-1.60192	-0.517114	5.48956e-05	2.46483	-0.524204
152437002	rs4034666	1.17701e-10	-1.95962	-0.546425	6.44534e-07	-1.58174	-0.517114	5.87668e-05	2.53298	-0.524204
152437123	rs73798901	8.04076e-10	-0.5845	-2.42834e-10	1.05914e-06	-1.60218	-2.42834e-10	1.37817e-06	-1.74405	-2.42834e-10
152437392	rs17576481	4.86757e-10	0.231658	-1.31809	2.19603e-07	-1.84792	-1.32765	3.77423e-07	-1.70956	-1.32963
152437860	rs142473588	6.03274e-10	-0.871822	-2.42834e-10	7.5378e-07	-1.94228	-2.42834e-10	1.18638e-06	-1.8939	-2.42834e-10
152438006	rs1561417	1.34874e-10	-1.48331	-0.886542	5.6503e-07	-1.28447	-0.946042	2.07996e-05	1.81235	-0.842217
152438167	rs1023756	1.71871e-10	-0.966281	-1.16117	2.56371e-07	-1.96802	-1.05274	5.05242e-07	-1.55726	-1.19026
152438213	rs13190655	3.13999e-10	-1.5248	-2.42834e-10	7.49594e-07	-1.94785	-2.42834e-10	1.1819e-06	-1.89768	-2.42834e-10
152438668	rs78366436	2.36708e-10	-1.80736	-2.42834e-10	8.80827e-07	-1.78652	-2.42834e-10	1.08569e-06	-1.98258	-2.42834e-10
152438925	rs73798902	8.08279e-10	-0.579286	-2.42834e-10	1.06203e-06	-1.59945	-2.42834e-10	1.38115e-06	-1.74188	-2.42834e-10
152439227	rs72808718	2.06586e-10	-1.94348	-2.42834e-10	8.80044e-07	-1.78741	-2.42834e-10	1.5132e-06	-1.65058	-2.42834e-10
152439497	rs117511075	3.86352e-10	-2.03115e-10	-1.31744	1.61617e-06	-2.03115e-10	-1.17957	2.1329e-06	-2.03115e-10	-1.30732
152439940	rs7707939	1.20347e-10	-1.95699	-0.526829	6.47539e-07	-1.5919	-0.502308	5.80392e-05	2.49884	-0.502523
152440009	rs73802005	8.12088e-10	-0.574584	-2.42834e-10	1.06465e-06	-1.59698	-2.42834e-10	1.38386e-06	-1.73992	-2.42834e-10
152440274	rs7732468	1.41451e-10	-1.45348	-0.868759	5.96098e-07	-1.24929	-0.927686	2.29683e-05	1.89366	-0.824346
152440275	rs77431456	4.84649e-10	0.231658	-1.32243	2.20157e-07	-1.84792	-1.32513	3.77645e-07	-1.70956	-1.32905
152440410	rs56303068	1.04184e-10	-1.96906	-0.658974	7.49671e-07	-1.26287	-0.684879	8.70322e-07	-1.59763	-0.60606
152440597	rs73802006	8.15922e-10	-0.569874	-2.42834e-10	1.06729e-06	-1.59451	-2.42834e-10	1.38658e-06	-1.73796	-2.42834e-10
152441098	rs79451299	7.70773e-10	-0.626799	-2.42834e-10	1.03613e-06	-1.62414	-2.42834e-10	1.35445e-06	-1.76141	-2.42834e-10
152441104	rs17492192	4.81669e-10	0.226315	-1.32325	2.24506e-07	-1.82906	-1.32443	3.71325e-07	-1.7267	-1.32878
152441638	rs2882068	1.25436e-10	-1.94695	-0.495454	6.55699e-07	-1.61369	-0.467998	5.54738e-05	2.42276	-0.471655
152442106	rs17492248	5.02359e-10	0.268572	-1.32345	2.22409e-07	-1.83862	-1.32425	3.72967e-07	-1.72237	-1.3287
152442345	rs74782008	4.83572e-10	0.231658	-1.32465	2.20527e-07	-1.84792	-1.32345	3.78089e-07	-1.70956	-1.32787
152443255	rs61329931	9.89454e-11	-1.82764	-0.851988	4.49249e-07	-1.55119	-0.908615	1.47669e-05	1.43556	-0.807978
152443601	rs1371062	3.84863e-10	-2.03115e-10	-1.32131	1.59295e-06	-2.03115e-10	-1.19404	2.12151e-06	-2.03115e-10	-1.31267
152443916	rs112901231	2.06464e-10	-1.94407	-2.42834e-10	7.25732e-07	-1.98021	-2.42834e-10	1.10527e-06	-1.96471	-2.42834e-10
152444268	rs74682334	4.19816e-10	0.0886731	-1.32305	2.12956e-07	-1.88169	-1.32461	3.98531e-07	-1.65592	-1.32885
152446151	rs73286227	9.09073e-10	-0.461768	-2.42834e-10	1.08675e-06	-1.57644	-2.42834e-10	1.45626e-06	-1.68893	-2.42834e-10
152446159	rs78189511	2.00771e-10	-1.97203	-2.42834e-10	1.61607e-06	-1.17963	-2.42834e-10	1.32733e-05	0.520952	-2.42834e-10
152446357	rs75649428	4.28516e-10	0.114799	-1.32867	2.06514e-07	-1.922	-1.31502	4.47738e-07	-1.54481	-1.32354
152446761	rs80203545	4.43948e-10	0.150753	-1.32924	2.08421e-07	-1.91564	-1.31219	4.41352e-07	-1.56105	-1.32167
152446907	rs35214998	1.3091e-09	-0.097098	-2.42834e-10	2.13737e-06	-0.900056	-2.42834e-10	2.36887e-06	-1.20239	-2.42834e-10
152447032	rs116964731	4.89884e-10	-2.03115e-10	-1.08002	2.25159e-06	-2.03115e-10	-0.847992	2.77354e-06	-2.03115e-10	-1.04468
152447880	rs75379877	5.58472e-10	-2.03115e-10	-0.948989	2.19837e-06	-2.03115e-10	-0.871916	3.13765e-06	-2.03115e-10	-0.921327
152447892	rs17113961	3.82094e-10	-2.03115e-10	-1.32853	1.52838e-06	-2.03115e-10	-1.23542	2.09727e-06	-2.03115e-10	-1.32416
152448106	rs143078931	2.01715e-10	-1.96734	-2.42834e-10	7.24965e-07	-1.98126	-2.42834e-10	1.13202e-06	-1.9408	-2.42834e-10
152448195	rs60262177	1.30486e-09	-0.100343	-2.42834e-10	1.49036e-06	-1.26061	-2.42834e-10	1.86426e-06	-1.44194	-2.42834e-10
152448237	rs17576736	1.01207e-09	0.957229	-1.31167	3.74792e-07	-1.39324	-1.24777	3.10741e-07	-1.96316	-1.27044
152448472	rs17576757	6.83986e-11	-1.9441	-1.10474	7.9338e-07	-0.601379	-1.2897	9.28335e-07	-0.847207	-1.29196
152448559	rs77323846	5.5795e-10	-2.03115e-10	-0.949924	2.19611e-06	-2.03115e-10	-0.872942	3.13462e-06	-2.03115e-10	-0.922295
152448665	rs78137320	5.43031e-10	-2.03115e-10	-0.977026	2.1317e-06	-2.03115e-10	-0.902713	3.04779e-06	-2.03115e-10	-0.950384
152448891	rs80055413	4.15948e-10	-2.03115e-10	-1.24363	1.51857e-06	-2.03115e-10	-1.24186	2.22632e-06	-2.03115e-10	-1.26445
152449259	rs77101935	2.59841e-10	-1.71412	-2.42834e-10	1.46618e-06	-1.27697	-2.42834e-10	1.08553e-06	-1.98273	-2.42834e-10
152449415	rs17492381	7.01674e-11	-1.95233	-1.07098	7.46621e-07	-0.651408	-1.30042	8.84182e-07	-0.892532	-1.29536
152449680	rs4958606	2.48414e-10	-0.807375	-0.951723	2.79681e-07	-1.96544	-0.968293	1.81777e-06	-0.513586	-0.953606
152450031	rs139724319	4.8761e-10	-1.08468	-2.42834e-10	7.22227e-07	-1.98505	-2.42834e-10	1.27049e-06	-1.8254	-2.42834e-10
152450182	rs7737372	1.55439e-10	-1.38003	-0.847908	3.02734e-07	-1.98409	-0.870442	2.79146e-06	-0.189596	-0.848641
152450214	rs184740288	3.81997e-10	-2.03115e-10	-1.32878	1.47652e-06	-2.03115e-10	-1.26995	2.08609e-06	-2.03115e-10	-1.32951
152450519	rs115653672	3.82033e-10	-2.03115e-10	-1.32869	1.47539e-06	-2.03115e-10	-1.27071	2.08602e-06	-2.03115e-10	-1.32954
152456947	rs115202753	3.82071e-10	-2.03115e-10	-1.32859	1.47427e-06	-2.03115e-10	-1.27147	2.08597e-06	-2.03115e-10	-1.32957
152457210	rs114005610	2.25193e-10	-1.85723	-2.42834e-10	7.24306e-07	-1.98217	-2.42834e-10	1.0933e-06	-1.9756	-2.42834e-10
152457245	rs76958815	3.82071e-10	-2.03115e-10	-1.32859	1.47427e-06	-2.03115e-10	-1.27147	2.08597e-06	-2.03115e-10	-1.32957
152457464	rs141365426	7.02215e-10	-0.719953	-2.42834e-10	9.06755e-07	-1.75751	-2.42834e-10	1.16799e-06	-1.90952	-2.42834e-10
152457598	rs75040818	1.2606e-09	-0.134853	-2.42834e-10	1.4589e-06	-1.28195	-2.42834e-10	1.83017e-06	-1.46039	-2.42834e-10
152457788	rs76887381	3.81823e-10	-2.03115e-10	-1.32924	1.48335e-06	-2.03115e-10	-1.26533	2.08671e-06	-2.03115e-10	-1.32921
152458552	rs73802031	1.44926e-09	0.00461608	-2.42834e-10	1.59143e-06	-1.195	-2.42834e-10	1.97361e-06	-1.38494	-2.42834e-10
152458746	rs78988440	8.64655e-10	0.793764	-1.30563	3.51562e-07	-1.46527	-1.23973	3.183e-07	-1.94651	-1.26305
152459287	rs114276582	3.81823e-10	-2.03115e-10	-1.32924	1.48335e-06	-2.03115e-10	-1.26533	2.08671e-06	-2.03115e-10	-1.32921
152459769	rs117709143	4.42481e-10	-2.03115e-10	-1.1818	1.48358e-06	-2.03115e-10	-1.26517	2.3529e-06	-2.03115e-10	-1.20915
152459904	rs2083257	3.82921e-10	-2.03115e-10	-1.32636	1.45764e-06	-2.03115e-10	-1.28281	2.0864e-06	-2.03115e-10	-1.32936
152460036	rs2099664	3.82284e-10	-2.03115e-10	-1.32803	1.46889e-06	-2.03115e-10	-1.27512	2.08583e-06	-2.03115e-10	-1.32964
152460375	rs12658477	5.74647e-11	-1.93559	-1.28743	2.80672e-07	-1.6428	-1.2874	5.18415e-07	-1.44551	-1.27627
152460623	rs73802032	1.25221e-09	-0.141525	-2.42834e-10	1.45291e-06	-1.28606	-2.42834e-10	1.82369e-06	-1.46394	-2.42834e-10
152460672	rs78717846	3.82111e-10	-2.03115e-10	-1.32848	1.47315e-06	-2.03115e-10	-1.27222	2.08592e-06	-2.03115e-10	-1.32959
152460791	rs6886088	8.03208e-10	0.715628	-1.30121	3.44414e-07	-1.49875	-1.22679	3.24878e-07	-1.93668	-1.25242
152460960	rs62398794	3.98246e-09	1.01546	-2.42834e-10	3.31108e-06	-0.462357	-2.42834e-10	3.79157e-06	-0.732021	-2.42834e-10
152461159	rs114384685	2.29302e-10	-1.83915	-2.42834e-10	1.09783e-06	-1.56629	-2.42834e-10	2.29589e-06	-1.23368	-2.42834e-10
152461182	rs146303744	2.03888e-10	-1.95662	-2.42834e-10	1.53858e-06	-1.22877	-2.42834e-10	1.48776e-06	-1.66753	-2.42834e-10
152461484	rs930398	1.662e-10	-1.32143	-0.839566	3.02786e-07	-1.98485	-0.869506	2.52327e-06	-0.301769	-0.837479
152461655	rs76725907	3.83062e-10	-2.03115e-10	-1.326	1.45567e-06	-2.03115e-10	-1.28416	2.08664e-06	-2.03115e-10	-1.32925
152461804	rs962356	1.94338e-10	-1.04512	-0.959475	2.91837e-07	-1.91294	-0.978246	1.11445e-06	-0.972445	-0.983993
152462639	rs114726053	3.93208e-10	-2.03115e-10	-1.29986	1.40952e-06	-2.03115e-10	-1.31638	2.12474e-06	-2.03115e-10	-1.31115
152463609	rs72808724	4.18501e-10	0.0654436	-1.30296	2.563e-07	-1.69179	-1.32925	3.29875e-07	-1.88183	-1.29201
152464463	rs75391416	3.9096e-10	-2.03115e-10	-1.30559	1.41515e-06	-2.03115e-10	-1.3124	2.11296e-06	-2.03115e-10	-1.31671
152464636	rs74513551	3.89685e-10	-2.03115e-10	-1.30885	1.41938e-06	-2.03115e-10	-1.30941	2.10798e-06	-2.03115e-10	-1.31907
152464813	rs76683033	4.7755e-10	0.220339	-1.32586	2.94746e-07	-1.58898	-1.29229	3.15304e-07	-1.91568	-1.30334
152465276	rs77439996	4.69453e-10	0.203236	-1.32586	2.92623e-07	-1.59621	-1.29229	3.16274e-07	-1.91261	-1.30334
152465866	rs75819000	4.68838e-10	0.203236	-1.32717	2.92102e-07	-1.59621	-1.29407	3.14731e-07	-1.91261	-1.30823
152465989	rs79980907	4.6777e-10	0.203236	-1.32945	2.88534e-07	-1.59621	-1.30636	3.11835e-07	-1.91261	-1.31747
152466290	rs11744443	1.11943e-10	-1.63133	-0.924872	2.88119e-07	-1.98342	-0.920597	2.14494e-06	-0.353044	-0.948648
152466291	rs138235321	3.6063e-10	-1.38634	-2.42834e-10	9.86843e-07	-1.67287	-2.42834e-10	1.20962e-06	-1.8745	-2.42834e-10
152466789	rs17113985	3.92602e-10	-2.03115e-10	-1.3014	1.41102e-06	-2.03115e-10	-1.31532	2.12217e-06	-2.03115e-10	-1.31236
152466983	rs79707375	1.64911e-09	0.133795	-2.42834e-10	1.03507e-06	-1.62516	-2.42834e-10	1.17997e-06	-1.89931	-2.42834e-10
152467144	rs11749978	9.74717e-11	-1.87426	-0.820374	4.35939e-07	-1.5896	-0.90028	3.86011e-06	0.0773868	-0.791492
152467195	rs11740459	9.69927e-11	-1.87918	-0.820374	4.3188e-07	-1.59896	-0.90028	3.77825e-06	0.0559513	-0.791492
152467643	rs11750192	5.70268e-11	-1.9179	-1.31277	2.11589e-07	-1.926	-1.28674	4.59886e-07	-1.5392	-1.30238
152467818	rs73286240	1.08636e-09	-0.283605	-2.42834e-10	1.43118e-06	-1.30113	-2.42834e-10	1.63112e-06	-1.57554	-2.42834e-10
152468789	rs72808728	2.30938e-09	0.470543	-2.42834e-10	5.50816e-05	2.34919	-2.42834e-10	3.60373e-06	-0.782833	-2.42834e-10
152469065	rs149690290	2.14922e-10	-1.90392	-2.42834e-10	1.4882e-06	-1.26206	-2.42834e-10	3.19035e-06	-0.90467	-2.42834e-10
152469589	rs12186592	1.20867e-10	-1.353	-1.1265	2.35973e-07	-1.97978	-1.12389	2.53387e-06	-0.0107204	-1.12434
152469644	rs12187452	7.27729e-11	-1.86657	-1.12028	3.66027e-07	-1.59051	-1.07417	2.69441e-06	0.014686	-1.08831
152469804	rs17096206	3.89633e-10	-2.03115e-10	-1.30899	1.42011e-06	-2.03115e-10	-1.3089	2.10988e-06	-2.03115e-10	-1.31817
152471211	rs56337922	1.27499e-09	-0.123497	-2.42834e-10	1.58618e-06	-1.1983	-2.42834e-10	1.76765e-06	-1.49515	-2.42834e-10
152471299	rs79694366	4.94202e-10	0.249578	-1.32083	3.09467e-07	-1.56605	-1.26648	3.14714e-07	-1.92292	-1.29797
152471415	rs149379654	3.86827e-10	-2.03115e-10	-1.31621	1.43437e-06	-2.03115e-10	-1.29891	2.08583e-06	-2.03115e-10	-1.32964
152471480	rs17493016	4.94202e-10	0.249578	-1.32083	3.09467e-07	-1.56605	-1.26648	3.14714e-07	-1.92292	-1.29797
152471589	rs17114001	9.00184e-11	-1.74281	-1.03137	6.56111e-07	-1.01926	-1.06179	6.64778e-06	0.836475	-1.00699
152471625	rs17493121	1.75569e-09	0.196427	-2.42834e-10	1.07331e-06	-1.58889	-2.42834e-10	1.16313e-06	-1.91368	-2.42834e-10
152471679	rs183360423	2.05523e-10	-1.94863	-2.42834e-10	1.86012e-06	-1.03899	-2.42834e-10	1.64912e-06	-1.56456	-2.42834e-10
152471767	rs17114003	3.81869e-10	-2.03115e-10	-1.32912	1.51884e-06	-2.03115e-10	-1.24169	2.0918e-06	-2.03115e-10	-1.32678
152472359	rs72808729	2.26363e-10	-1.85205	-2.42834e-10	1.01026e-06	-1.64942	-2.42834e-10	1.806e-06	-1.47368	-2.42834e-10
152472504	rs138492686	9.15816e-10	-0.454377	-2.42834e-10	1.2671e-06	-1.4229	-2.42834e-10	1.66863e-06	-1.5528	-2.42834e-10
152472878	rs10515681	8.89752e-11	-1.75015	-1.03569	6.43891e-07	-1.03397	-1.06588	6.45341e-06	0.811291	-1.01148
152472939	rs73802034	1.69464e-09	0.161035	-2.42834e-10	1.7582e-06	-1.09534	-2.42834e-10	2.15352e-06	-1.2977	-2.42834e-10
152473625	rs12153107	8.84333e-11	-1.76449	-1.02746	6.30333e-07	-1.06305	-1.05808	6.19131e-06	0.76127	-1.00293
152474181	rs17493227	5.82264e-11	-1.96023	-1.24963	2.97007e-07	-1.66433	-1.2093	5.31428e-07	-1.44694	-1.25005
152474348	rs4958334	4.97409e-10	0.253698	-1.31848	3.42315e-07	-1.47122	-1.26043	3.11875e-07	-1.93631	-1.29364
152474360	rs75552869	2.35438e-10	-1.81274	-2.42834e-10	7.4042e-07	-1.96017	-2.42834e-10	1.22489e-06	-1.86195	-2.42834e-10
152474843	rs73802035	4.68282e-10	0.200818	-1.32594	5.32032e-07	-1.06966	-1.22102	5.87677e-07	-1.2751	-1.32128
152475937	rs115572610	3.9454e-10	-2.03115e-10	-1.29647	1.71219e-06	-2.03115e-10	-1.12185	2.1824e-06	-2.03115e-10	-1.28438
152475980	rs11744633	2.12276e-10	-1.91631	-2.42834e-10	9.32652e-07	-1.72935	-2.42834e-10	1.64335e-06	-1.56806	-2.42834e-10
152475989	rs13173470	2.37692e-10	-1.80322	-2.42834e-10	7.26297e-07	-1.97943	-2.42834e-10	1.08517e-06	-1.98306	-2.42834e-10
152476022	rs10515682	5.32711e-10	0.319692	-1.31591	3.4489e-07	-1.46994	-1.25422	3.12357e-07	-1.93928	-1.28913
152476301	rs116277705	2.14822e-10	-1.90438	-2.42834e-10	7.25879e-07	-1.98	-2.42834e-10	1.3431e-06	-1.76982	-2.42834e-10
152477139	rs17114007	3.85642e-10	-2.03115e-10	-1.31928	1.60155e-06	-2.03115e-10	-1.18866	2.1227e-06	-2.03115e-10	-1.31211
152477466	rs10515683	3.8589e-10	-2.03115e-10	-1.31864	1.60531e-06	-2.03115e-10	-1.18632	2.12447e-06	-2.03115e-10	-1.31128
152477469	rs145980753	3.91829e-10	-2.03115e-10	-1.30337	1.41954e-06	-2.03115e-10	-1.3093	2.14576e-06	-2.03115e-10	-1.30131
152478881	rs115560407	3.93338e-10	-2.03115e-10	-1.29952	1.69897e-06	-2.03115e-10	-1.12961	2.18089e-06	-2.03115e-10	-1.28507
152479148	rs78077940	3.94052e-10	-2.03115e-10	-1.29771	1.70686e-06	-2.03115e-10	-1.12498	2.1857e-06	-2.03115e-10	-1.28287
152479512	rs17114009	3.94633e-10	-2.03115e-10	-1.29624	1.71319e-06	-2.03115e-10	-1.12127	2.18959e-06	-2.03115e-10	-1.28109
152479513	rs11743198	2.22691e-10	-1.86841	-2.42834e-10	9.84048e-07	-1.67571	-2.42834e-10	1.74812e-06	-1.50626	-2.42834e-10
152479518	rs147681601	2.0588e-10	-1.9469	-2.42834e-10	8.71483e-07	-1.79719	-2.42834e-10	1.09002e-06	-1.97861	-2.42834e-10
152480041	rs75543718	2.26363e-10	-1.85205	-2.42834e-10	1.01026e-06	-1.64942	-2.42834e-10	1.806e-06	-1.47368	-2.42834e-10
152480506	rs17114010	8.25396e-11	-1.77561	-1.08531	2.98232e-07	-1.79197	-1.07754	5.21393e-06	0.669519	-1.08299
152481297	rs74672505	3.97118e-10	-2.03115e-10	-1.28996	1.73957e-06	-2.03115e-10	-1.10599	2.20611e-06	-2.03115e-10	-1.27357
152481732	rs79875133	3.97902e-10	-2.03115e-10	-1.28799	1.74768e-06	-2.03115e-10	-1.10134	2.21128e-06	-2.03115e-10	-1.27123
152481827	rs59672393	1.14209e-10	-1.20805	-1.32812	5.81134e-07	-0.887054	-1.31535	1.02125e-06	-0.715152	-1.32862
152481844	rs141653483	6.36548e-10	-2.03115e-10	-0.818133	2.59229e-06	-2.03115e-10	-0.70709	3.56544e-06	-2.03115e-10	-0.793514
152481927	rs79603141	6.33265e-10	-2.03115e-10	-0.823304	2.5171e-06	-2.03115e-10	-0.736521	3.4133e-06	-2.03115e-10	-0.837121
152482249	rs148462736	3.83929e-10	-2.03115e-10	-1.32373	1.57283e-06	-2.03115e-10	-1.20676	2.11331e-06	-2.03115e-10	-1.31655
152482347	rs4958608	5.28677e-10	0.302215	-1.30603	3.49442e-07	-1.47818	-1.23287	3.18193e-07	-1.93678	-1.27312
152482806	rs17493476	5.02702e-10	0.266571	-1.32077	3.12174e-07	-1.49478	-1.32905	3.04669e-07	-1.94013	-1.3132
152482963	rs76091702	2.12769e-10	-1.52809	-0.385896	5.18553e-07	-1.93421	-0.382129	0.000696774	4.78729	-0.305626
152483070	rs114505796	4.04473e-10	-2.03115e-10	-1.27161	1.79421e-06	-2.03115e-10	-1.07506	2.25522e-06	-2.03115e-10	-1.25156
152483180	rs80183999	2.68973e-10	-1.67958	-2.42834e-10	8.09128e-07	-1.87143	-2.42834e-10	1.12786e-06	-1.94448	-2.42834e-10
152483471	rs59174362	7.78706e-11	-1.85821	-1.06094	5.62466e-07	-1.15416	-1.08089	4.56837e-06	0.495129	-1.04077
152484447	rs78557859	4.91399e-10	-2.03115e-10	-1.07694	1.89967e-06	-2.03115e-10	-1.01795	2.66678e-06	-2.03115e-10	-1.08393
152484557	rs114852523	4.06524e-10	-2.03115e-10	-1.26655	1.83217e-06	-2.03115e-10	-1.05413	2.2672e-06	-2.03115e-10	-1.24626
152484863	rs114628874	2.33818e-10	-1.81965	-2.42834e-10	1.54927e-06	-1.22184	-2.42834e-10	2.01972e-06	-1.36184	-2.42834e-10
152484868	rs114516899	4.07599e-10	-2.03115e-10	-1.26391	1.84225e-06	-2.03115e-10	-1.04864	2.27409e-06	-2.03115e-10	-1.24322
152484891	rs1595589	8.33896e-11	-1.7597	-1.09096	2.93183e-07	-1.80667	-1.07992	4.91505e-06	0.614233	-1.08673
152484904	rs77374972	1.95161e-09	0.302215	-2.42834e-10	1.19895e-06	-1.47818	-2.42834e-10	1.13658e-06	-1.93678	-2.42834e-10
152485381	rs79499758	4.09566e-10	-2.03115e-10	-1.2591	1.86051e-06	-2.03115e-10	-1.03878	2.28664e-06	-2.03115e-10	-1.23772
152485398	rs12658628	1.03778e-10	-1.31879	-1.31314	5.23823e-07	-1.01951	-1.28672	8.97591e-07	-0.857919	-1.31492
152486384	rs76623980	5.65065e-10	0.374283	-1.31154	3.57467e-07	-1.44396	-1.24439	3.12345e-07	-1.94661	-1.28184
152486406	rs7731686	1.15438e-10	-1.47617	-1.04929	8.61744e-07	-0.824978	-0.983449	6.36495e-06	0.80283	-1.01682
152486415	rs75528404	5.65065e-10	0.374283	-1.31154	3.57467e-07	-1.44396	-1.24439	3.12345e-07	-1.94661	-1.28184
152486663	rs11743148	1.15438e-10	-1.47617	-1.04929	8.61744e-07	-0.824978	-0.983449	6.36495e-06	0.80283	-1.01682
152486822	rs114582032	2.02116e-09	0.337234	-2.42834e-10	1.21897e-06	-1.46163	-2.42834e-10	1.13098e-06	-1.94171	-2.42834e-10
152486911	rs58190715	1.14653e-10	-1.45736	-1.07493	7.93605e-07	-0.794842	-1.09596	6.84272e-06	0.911714	-1.05333
152487658	rs74489140	5.8656e-10	0.411617	-1.31154	3.63943e-07	-1.426	-1.24439	3.10911e-07	-1.95121	-1.28184
152488013	rs7709887	1.13385e-10	-1.46848	-1.07493	7.80438e-07	-0.811573	-1.09596	6.66621e-06	0.88558	-1.05333
152488248	rs62398809	8.32896e-11	-1.7597	-1.09216	2.92823e-07	-1.80667	-1.08115	4.9091e-06	0.614233	-1.08794
152488891	rs11746889	1.14573e-10	-1.45736	-1.07563	7.94349e-07	-0.794842	-1.09502	6.82437e-06	0.911714	-1.05602
152489022	rs17578068	7.21106e-10	0.619267	-1.31267	4.0223e-07	-1.32348	-1.24688	3.04231e-07	-1.97107	-1.2837
152489445	rs150024699	4.26764e-10	-2.03115e-10	-1.21796	2.0128e-06	-2.03115e-10	-0.960105	2.39497e-06	-2.03115e-10	-1.19143
152489484	rs114452608	4.25284e-10	-1.22144	-2.42834e-10	1.21675e-06	-1.46345	-2.42834e-10	4.82608e-06	-0.490768	-2.42834e-10
152489559	rs145177388	2.60078e-10	-1.71321	-2.42834e-10	2.10276e-06	-0.916379	-2.42834e-10	1.81636e-06	-1.46797	-2.42834e-10
152489904	rs143447223	2.23411e-10	-1.86518	-2.42834e-10	1.29952e-06	-1.39764	-2.42834e-10	1.74601e-06	-1.50747	-2.42834e-10
152490025	rs2349025	1.18194e-10	-1.46513	-1.03673	8.88494e-07	-0.808343	-0.969515	6.61814e-06	0.828585	-1.00357
152490055	rs59767754	7.79011e-11	-1.83651	-1.08224	5.8175e-07	-1.09997	-1.10138	4.90401e-06	0.588133	-1.06288
152490056	rs186215075	4.35223e-10	-2.03115e-10	-1.19833	2.05818e-06	-2.03115e-10	-0.937809	2.44939e-06	-2.03115e-10	-1.16896
152490311	rs546326420	4.91587e-10	-2.03115e-10	-1.07655	1.91402e-06	-2.03115e-10	-1.01042	2.65691e-06	-2.03115e-10	-1.08764
152490944	rs6886124	1.14351e-10	-1.44725	-1.08767	7.97206e-07	-0.779682	-1.10659	6.90066e-06	0.935337	-1.06852
152491034	rs6867434	8.24272e-11	-1.74402	-1.11826	2.80568e-07	-1.82013	-1.11044	4.54276e-06	0.562131	-1.1134
152491322	rs116713403	3.90586e-10	-2.03115e-10	-1.30655	1.64022e-06	-2.03115e-10	-1.1648	2.16355e-06	-2.03115e-10	-1.29305
152491465	rs17578145	6.10819e-11	-1.98501	-1.17697	4.93667e-07	-1.03871	-1.32682	6.62795e-07	-1.15098	-1.32511
152491567	rs79151886	4.87715e-10	-2.03115e-10	-1.08446	1.89005e-06	-2.03115e-10	-1.02303	2.63994e-06	-2.03115e-10	-1.09405
152491923	rs10515684	3.90469e-10	-2.03115e-10	-1.30684	1.63891e-06	-2.03115e-10	-1.1656	2.16274e-06	-2.03115e-10	-1.29343
152492024	rs6892121	1.1411e-10	-1.45736	-1.07968	7.91265e-07	-0.794842	-1.09891	6.79576e-06	0.911714	-1.06022
152492041	rs17114019	3.9034e-10	-2.03115e-10	-1.30717	1.63746e-06	-2.03115e-10	-1.16649	2.16184e-06	-2.03115e-10	-1.29384
152492116	rs72791516	2.6788e-09	0.618933	-2.42834e-10	8.643e-05	2.7997	-2.42834e-10	4.62856e-06	-0.532556	-2.42834e-10
152492425	rs142882206	2.19142e-10	-1.88447	-2.42834e-10	7.25301e-07	-1.9808	-2.42834e-10	1.41012e-06	-1.72113	-2.42834e-10
152492655	rs11743800	2.10713e-10	-1.9237	-2.42834e-10	9.19272e-07	-1.7438	-2.42834e-10	1.61321e-06	-1.58657	-2.42834e-10
152492681	rs998275	5.49537e-10	0.351968	-1.31709	3.49235e-07	-1.45462	-1.25702	3.10344e-07	-1.9437	-1.29117
152492972	rs77732911	3.91357e-10	-2.03115e-10	-1.30457	1.64878e-06	-2.03115e-10	-1.15959	2.16891e-06	-2.03115e-10	-1.29058
152493628	rs6579997	1.11572e-10	-1.49789	-1.06163	8.19701e-07	-0.857888	-1.00056	5.97457e-06	0.751683	-1.02897
152493833	rs6579998	1.14739e-10	-1.46848	-1.06306	7.89368e-07	-0.811573	-1.08458	6.74911e-06	0.88558	-1.04097
152493951	rs74208492	5.75397e-10	0.388803	-1.30794	3.62719e-07	-1.43699	-1.23676	3.13572e-07	-1.94844	-1.27609
152494336	rs6888974	1.11166e-10	-1.47948	-1.08369	7.62373e-07	-0.828183	-1.10277	6.42363e-06	0.859568	-1.06439
152494338	rs80286074	2.05116e-09	0.351968	-2.42834e-10	1.22754e-06	-1.45462	-2.42834e-10	1.12874e-06	-1.9437	-2.42834e-10
152494710	rs75526615	5.96684e-10	0.424144	-1.30695	3.69705e-07	-1.41994	-1.23474	3.12726e-07	-1.95268	-1.27455
152494883	rs6868545	1.65091e-10	-1.43841	-0.729285	4.02335e-07	-1.90162	-0.668481	0.000605796	5.12108	-0.779341
152495144	rs987369	5.95743e-11	-1.94316	-1.24381	4.3853e-07	-1.21544	-1.26852	5.30645e-07	-1.45044	-1.24803
152495393	rs74376027	5.86435e-10	0.406442	-1.30657	3.66838e-07	-1.4285	-1.23397	3.13564e-07	-1.95059	-1.27396
152495585	rs17114034	3.8526e-10	-2.03115e-10	-1.32027	1.57379e-06	-2.03115e-10	-1.20614	2.12104e-06	-2.03115e-10	-1.3129
152496013	rs61056587	2.0248e-09	0.339033	-2.42834e-10	1.9742e-06	-0.979466	-2.42834e-10	2.38543e-06	-1.19542	-2.42834e-10
152496085	rs74294759	6.57135e-10	-2.03115e-10	-0.786303	2.61981e-06	-2.03115e-10	-0.696528	3.5402e-06	-2.03115e-10	-0.800619
152496274	rs1036604	1.1097e-10	-1.50751	-1.05743	8.11545e-07	-0.87254	-0.995906	5.86559e-06	0.728825	-1.02452
152496533	rs1036605	1.07433e-10	-1.51364	-1.08369	7.23758e-07	-0.880163	-1.10277	5.91881e-06	0.77772	-1.06439
152496603	rs17114042	3.90788e-10	-2.03115e-10	-1.30603	1.64249e-06	-2.03115e-10	-1.16342	2.16496e-06	-2.03115e-10	-1.2924
152496796	rs1036606	1.0686e-10	-1.523	-1.07968	7.16201e-07	-0.894516	-1.09891	5.81001e-06	0.754997	-1.06022
152497309	rs1898739	8.1839e-11	-1.75491	-1.11453	2.84247e-07	-1.81089	-1.10665	4.72667e-06	0.598052	-1.10963
152497310	rs1898740	8.45341e-11	-1.72626	-1.11077	2.79668e-07	-1.83096	-1.10283	4.8126e-06	0.61227	-1.10583
152497521	rs77090914	6.4524e-10	-2.03115e-10	-0.804571	2.56862e-06	-2.03115e-10	-0.71626	3.47696e-06	-2.03115e-10	-0.818643
152497971	rs77304558	2.1575e-10	-1.90007	-2.42834e-10	8.98536e-07	-1.76662	-2.42834e-10	1.44845e-06	-1.69431	-2.42834e-10
152498173	rs6881504	1.06476e-10	-1.54048	-1.0658	7.64353e-07	-0.923179	-1.00518	5.36995e-06	0.649404	-1.03339
152498348	rs1438951	1.10212e-10	-1.51364	-1.05815	7.41749e-07	-0.880163	-1.07821	6.07776e-06	0.77772	-1.03789
152498649	rs140746087	2.64831e-09	-2.03115e-10	0.607483	9.79662e-06	-2.03115e-10	0.622407	1.33885e-05	-2.03115e-10	0.529593
152499170	rs1371063	8.51882e-11	-1.7148	-1.11453	2.75327e-07	-1.84277	-1.10665	4.16143e-06	0.470689	-1.10963
152499207	rs73798703	2.50842e-09	0.553216	-2.42834e-10	2.27656e-06	-0.836964	-2.42834e-10	2.70796e-06	-1.06861	-2.42834e-10
152499298	rs78908115	1.13287e-09	-0.241679	-2.42834e-10	2.03169e-06	-0.950762	-2.42834e-10	2.95497e-06	-0.981313	-2.42834e-10
152499698	rs115392047	4.1253e-10	-2.03115e-10	-1.25189	1.84773e-06	-2.03115e-10	-1.04567	2.30802e-06	-2.03115e-10	-1.22841
152499812	rs2043847	1.74154e-10	-1.36878	-0.745473	3.94875e-07	-1.98067	-0.608146	2.33844e-06	-0.467892	-0.747424
152499927	rs59630076	8.48806e-11	-1.72308	-1.10987	2.78334e-07	-1.83666	-1.10191	4.28783e-06	0.495899	-1.10492
152499982	rs59033823	1.08524e-10	-1.51056	-1.07667	7.90716e-07	-0.877205	-1.01724	5.70549e-06	0.721537	-1.04491
152500023	rs17494099	2.37649e-09	0.499189	-2.42834e-10	1.31828e-06	-1.3833	-2.42834e-10	1.10966e-06	-1.96074	-2.42834e-10
152500040	rs79632279	6.1669e-11	-1.85959	-1.29283	1.98182e-07	-1.96621	-1.31199	3.75177e-07	-1.74338	-1.30178
152501231	rs17114053	4.07809e-10	-2.03115e-10	-1.26339	1.80678e-06	-2.03115e-10	-1.06808	2.27776e-06	-2.03115e-10	-1.24161
152501265	rs1371064	1.1272e-10	-1.4925	-1.05679	7.67056e-07	-0.847927	-1.0769	6.40378e-06	0.82856	-1.03647
152501551	rs116094847	4.05695e-10	-2.03115e-10	-1.26859	1.78802e-06	-2.03115e-10	-1.07852	2.26411e-06	-2.03115e-10	-1.24762
152501649	rs4509080	8.75721e-11	-1.70639	-1.09534	2.79466e-07	-1.84876	-1.08574	4.13551e-06	0.44561	-1.0908
152501731	rs4461689	8.64183e-11	-1.70639	-1.1086	2.75341e-07	-1.84876	-1.10061	4.08277e-06	0.44561	-1.10364
152501759	rs116162731	4.04658e-10	-2.03115e-10	-1.27115	1.77872e-06	-2.03115e-10	-1.08374	2.2574e-06	-2.03115e-10	-1.25059
152501943	rs17114059	4.60629e-10	-2.03115e-10	-1.1416	2.23199e-06	-2.03115e-10	-0.856738	2.60869e-06	-2.03115e-10	-1.10595
152502172	rs4333366	1.13354e-10	-1.4925	-1.05118	7.73841e-07	-0.847927	-1.06809	6.44423e-06	0.82856	-1.03018
152502310	rs17578717	6.91522e-10	0.575353	-1.31065	3.95197e-07	-1.34552	-1.24248	3.0628e-07	-1.96765	-1.28041
152502348	rs150059934	6.44117e-10	-2.03115e-10	-0.806312	3.61089e-06	-2.03115e-10	-0.375677	3.76615e-06	-2.03115e-10	-0.738749
152502814	rs75188257	6.66407e-10	0.537131	-1.30942	3.8876e-07	-1.36455	-1.23987	3.079e-07	-1.96434	-1.27844
152502848	rs62398815	1.44716e-10	-1.19806	-1.10137	1.25967e-06	-0.308508	-1.12028	8.47082e-06	1.15412	-1.08229
152502860	rs17114062	8.25155e-11	-1.71316	-1.14805	2.6691e-07	-1.8391	-1.14137	4.24349e-06	0.523692	-1.14311
152502998	rs13175049	2.02012e-10	-1.96587	-2.42834e-10	1.48597e-06	-1.26356	-2.42834e-10	1.7729e-06	-1.49219	-2.42834e-10
152503110	rs114755463	6.61603e-10	0.520495	-1.30002	3.9943e-07	-1.3563	-1.22105	3.12094e-07	-1.96524	-1.26401
152503214	rs11167610	1.27385e-10	-1.36652	-1.06045	9.92183e-07	-0.574661	-1.09282	1.06355e-05	1.32431	-1.02492
152503219	rs11167611	1.20088e-10	-1.37577	-1.1102	9.50254e-07	-0.581302	-1.12935	9.9707e-06	1.32641	-1.09156
152503508	rs17114066	4.21875e-10	-2.03115e-10	-1.22948	1.92606e-06	-2.03115e-10	-1.00415	2.3673e-06	-2.03115e-10	-1.20305
152503938	rs57917647	1.79902e-09	0.220806	-2.42834e-10	1.58763e-06	-1.19739	-2.42834e-10	1.79915e-06	-1.47749	-2.42834e-10
152504134	rs13184465	2.42725e-10	-0.707822	-1.07444	6.20825e-07	-1.15397	-0.982368	3.98059e-07	-1.8818	-1.10416
152504700	rs6895535	6.12946e-10	-0.0958447	-0.760071	1.10573e-05	1.80245	-1.05899	6.56984e-07	-1.64905	-0.835845
152504929	rs1438949	1.96753e-09	1.6301	-1.31976	0.000340076	5.23511	-1.06557	1.22705e-06	-0.548351	-1.31184
152505041	rs1438948	2.22317e-10	-1.25566	-0.61443	8.35179e-07	-1.50842	-0.331317	1.50645e-06	-1.08597	-0.569081
152505453	rs1438947	1.39764e-07	4.7896	-0.216075	0.000378443	3.99086	0.285573	6.28573e-05	2.19401	-0.117946
152505476	rs140851538	2.25134e-10	-1.8575	-2.42834e-10	1.23659e-06	-1.44728	-2.42834e-10	1.10755e-06	-1.96265	-2.42834e-10
152505645	rs113732400	4.71228e-10	-1.11885	-2.42834e-10	2.00309e-06	-0.96494	-2.42834e-10	1.63187e-06	-1.57508	-2.42834e-10
152505689	rs1126220	1.55461e-10	-1.98444	-0.243358	7.55682e-07	-1.8361	-0.103668	8.4934e-07	-1.96329	-0.264803
152505872	rs80024140	2.8057e-10	-1.63737	-2.42834e-10	1.94116e-06	-0.996346	-2.42834e-10	2.32325e-06	-1.22183	-2.42834e-10
152506064	rs75943769	6.11161e-10	-2.03115e-10	-0.858833	2.3855e-06	-2.03115e-10	-0.790223	3.62059e-06	-2.03115e-10	-0.778164
152506255	rs11167612	1.89588e-09	1.5857	-1.31246	0.000330274	5.17231	-1.03202	1.20457e-06	-0.576288	-1.30239
152507692	rs2028278	1.78268e-07	5.18606	-0.369205	0.000464522	4.36356	0.117817	7.38512e-05	2.5066	-0.269354
152507916	rs13173299	6.25733e-08	3.7699	-2.42834e-10	0.0013048	5.51418	-2.42834e-10	1.09774e-05	0.331034	-2.42834e-10
152508002	rs17114070	6.0149e-11	-1.92491	-1.25246	2.38657e-07	-1.87012	-1.22223	3.15791e-07	-1.98132	-1.23616
152508423	rs7709012	1.84708e-10	-1.10813	-0.947292	6.4632e-07	-1.36993	-0.726164	1.29242e-06	-0.88846	-0.919827
152509001	rs1438946	2.08662e-07	5.05438	-0.0800989	0.000625189	4.2397	0.538726	8.70745e-05	2.40251	-0.000552122
152509374	rs62398816	3.23115e-09	1.32993	-0.523528	2.01577e-06	-0.451112	-0.507516	9.09485e-06	0.616261	-0.473355
152509552	rs34021572	4.06662e-10	-1.39689	0.130681	1.59312e-06	-1.88529	0.691357	3.07177e-06	-1.08402	0.141475
152509654	rs144972747	2.06058e-10	-1.94604	-2.42834e-10	1.83823e-06	-1.05083	-2.42834e-10	1.54374e-06	-1.6306	-2.42834e-10
152509939	rs2118793	1.68341e-09	1.34257	-1.18818	2.73653e-06	0.542196	-1.19513	3.18624e-06	0.263066	-1.16903
152510119	rs2118792	4.45845e-09	2.38111	-1.25274	0.000723936	5.79269	-0.86762	2.05489e-06	-0.113826	-1.23076
152510172	rs59105157	3.90094e-10	-2.03115e-10	-1.30781	1.4598e-06	-2.03115e-10	-1.28133	2.12074e-06	-2.03115e-10	-1.31303
152510309	rs6898369	6.2495e-11	-1.82614	-1.31297	9.35546e-07	-0.399191	-1.32706	3.06363e-07	-1.92617	-1.32162
152510937	rs1438945	2.73868e-10	-0.380306	-1.28124	1.16739e-06	-0.560048	-0.944812	6.79516e-07	-1.15737	-1.29381
152511459	rs2196778	1.4005e-09	1.2973	-1.32692	0.000441556	5.45106	-1.02038	9.46021e-07	-0.796097	-1.3242
152511495	rs2196777	9.3208e-09	2.59151	-0.725697	4.88084e-06	0.654575	-0.728887	1.51081e-05	1.37812	-0.727688
152511557	rs2349027	9.9967e-09	2.63593	-0.700109	5.44391e-06	0.738233	-0.703366	1.54193e-05	1.37296	-0.702141
152512375	rs112767164	6.11406e-09	1.44415	-2.42834e-10	0.00116867	5.40399	-2.42834e-10	8.89443e-06	0.120623	-2.42834e-10
152512437	rs148357661	2.91145e-10	-1.60037	-2.42834e-10	7.25399e-07	-1.98066	-2.42834e-10	1.18491e-06	-1.89514	-2.42834e-10
152512454	rs34605934	2.16713e-07	5.01213	-2.42834e-10	0.0113546	7.67775	-2.42834e-10	3.59606e-05	1.51762	-2.42834e-10
152512862	rs4958609	1.27096e-09	-0.738728	0.612062	1.47928e-05	-1.02674	2.06125	7.22238e-06	-0.710539	0.622922
152513013	rs10044958	1.22103e-08	2.77246	-0.636618	6.44223e-06	0.843281	-0.640037	1.8459e-05	1.4895	-0.638751
152513495	rs13359871	1.20968e-08	2.73994	-0.613439	6.42974e-06	0.818218	-0.616914	1.83735e-05	1.46172	-0.615607
152513524	rs71588074	2.0909e-07	4.97633	-2.42834e-10	0.0108867	7.63566	-2.42834e-10	3.50615e-05	1.4923	-2.42834e-10
152513615	rs1438943	1.56242e-09	-0.697943	0.777741	1.88067e-05	-0.971938	2.24652	9.00658e-06	-0.644747	0.777901
152513981	rs72791545	6.03802e-09	1.43164	-2.42834e-10	0.00114739	5.38561	-2.42834e-10	8.80765e-06	0.110818	-2.42834e-10
152514630	rs2216626	2.49292e-10	-1.10054	-0.655024	8.52934e-07	-1.72085	-0.0978535	1.24011e-06	-1.14932	-0.700287
152515053	rs1363508	2.77272e-10	-1.08676	-0.562434	9.64105e-07	-1.71329	0.0171058	1.38147e-06	-1.13592	-0.605736
152515379	rs971050	1.23463e-08	2.74363	-0.596705	6.73029e-06	0.847209	-0.600221	1.93465e-05	1.49661	-0.598899
152515823	rs2579040	3.9054e-10	-0.00833246	-1.29833	1.61553e-06	-0.224382	-0.955584	9.51062e-07	-0.803992	-1.31099
152516054	rs10044436	1.14743e-08	2.64313	-0.569455	6.39905e-06	0.769554	-0.573035	1.8239e-05	1.41045	-0.571689
152516088	rs10044974	1.4806e-08	2.86864	-0.540042	7.64067e-06	0.917545	-0.543691	2.20706e-05	1.57176	-0.542318
152516410	rs35708928	1.8252e-07	4.84042	-2.42834e-10	0.00927805	7.47578	-2.42834e-10	3.18567e-05	1.39644	-2.42834e-10
152516452	rs138886812	3.84966e-10	-1.32104	-2.42834e-10	2.10548e-06	-0.915087	-2.42834e-10	4.75116e-06	-0.506413	-2.42834e-10
152516889	rs753768	1.18006e-08	2.69282	-0.591105	6.34041e-06	0.781946	-0.594633	1.8047e-05	1.42148	-0.593306
152517290	rs10075961	1.17962e-08	2.70598	-0.604641	5.86368e-06	0.717285	-0.608137	1.63163e-05	1.33418	-0.606822
152517588	rs185527909	5.47119e-10	-2.03115e-10	-0.969527	1.88443e-06	-2.03115e-10	-1.02601	3.07e-06	-2.03115e-10	-0.943123
152518036	rs294708	1.44846e-09	1.32693	-1.32287	0.000477834	5.49562	-0.985985	9.68233e-07	-0.778238	-1.31885
152518117	rs17501123	5.7973e-10	-0.91163	-2.42834e-10	8.62778e-07	-1.80723	-2.42834e-10	1.39737e-06	-1.73021	-2.42834e-10
152518128	rs10042383	1.25899e-08	2.77527	-0.608815	6.15503e-06	0.76994	-0.612301	1.72244e-05	1.39251	-0.61099
152518844	rs294706	2.55262e-10	-1.09736	-0.63454	8.57066e-07	-1.74364	-0.0702286	1.21005e-06	-1.19365	-0.680497
152518940	rs294705	2.52685e-10	-1.11243	-0.629619	8.56032e-07	-1.75147	-0.0636077	1.19864e-06	-1.20787	-0.675742
152519088	rs294704	4.09313e-10	0.0279607	-1.28767	1.73126e-06	-0.190121	-0.920662	9.86412e-07	-0.775901	-1.30258
152519897	rs294703	2.54381e-10	-1.1211	-0.614257	8.49822e-07	-1.77938	-0.0429768	1.15838e-06	-1.25689	-0.660891
152520251	rs1422563	1.24587e-08	2.74239	-0.586407	6.13872e-06	0.744933	-0.589947	1.7133e-05	1.36482	-0.588616
152520262	rs294701	2.61926e-10	-1.09736	-0.608767	8.8725e-07	-1.74364	-0.0356176	1.24057e-06	-1.19365	-0.655583
152520446	rs294700	4.01734e-10	0.00695129	-1.28535	1.70948e-06	-0.209956	-0.913487	9.72307e-07	-0.792171	-1.30071
152520776	rs4958610	1.25709e-08	2.74239	-0.577439	6.19389e-06	0.744933	-0.581001	1.72871e-05	1.36482	-0.579661
152520937	rs294699	1.56202e-09	1.4002	-1.32065	0.000541315	5.60552	-0.97115	1.01497e-06	-0.733855	-1.31609
152521718	rs4958611	1.21448e-08	2.69411	-0.563644	5.59792e-06	0.630003	-0.567238	1.54858e-05	1.24101	-0.565887
152522086	rs117407807	1.36102e-10	-1.06375	-1.29704	2.06129e-07	-1.97853	-1.26035	3.07121e-07	-1.94292	-1.3024
152522141	rs147891223	3.89626e-10	-2.03115e-10	-1.30901	1.39875e-06	-2.03115e-10	-1.32405	2.14019e-06	-2.03115e-10	-1.30391
152522819	rs2579041	2.70398e-10	-1.07556	-0.598733	8.94196e-07	-1.74927	-0.0221855	1.24352e-06	-1.20098	-0.645879
152522890	rs2546336	2.67908e-10	-1.10611	-0.577442	8.99278e-07	-1.77203	0.00623929	1.21702e-06	-1.24312	-0.62528
152522954	rs12518081	1.76175e-07	4.80504	-2.42834e-10	0.00889943	7.43411	-2.42834e-10	3.10735e-05	1.37155	-2.42834e-10
152523263	rs13154170	1.8252e-07	4.84042	-2.42834e-10	0.00927805	7.47578	-2.42834e-10	3.18567e-05	1.39644	-2.42834e-10
152523506	rs137916909	4.60251e-10	-1.14242	-2.42834e-10	7.23302e-07	-1.98356	-2.42834e-10	1.1123e-06	-1.95837	-2.42834e-10
152523960	rs7443245	1.76175e-07	4.80504	-2.42834e-10	0.00889943	7.43411	-2.42834e-10	3.10735e-05	1.37155	-2.42834e-10
152524039	rs1592924	5.57841e-10	-2.03115e-10	-0.950118	2.07869e-06	-2.03115e-10	-0.927892	3.05775e-06	-2.03115e-10	-0.947121
152524490	rs2910022	3.7327e-10	-0.0739123	-1.27798	1.61919e-06	-0.286244	-0.891464	9.19013e-07	-0.854558	-1.2947
152525050	rs2962806	2.86192e-10	-1.06058	-0.556949	9.33455e-07	-1.74933	0.0208356	1.2893e-06	-1.20124	-0.609461
152525092	rs10070003	1.19275e-08	2.69411	-0.581694	5.49802e-06	0.630003	-0.585245	1.52092e-05	1.24101	-0.58391
152525242	rs2910023	1.28685e-10	-1.98195	-0.434874	9.64849e-07	-1.84451	0.1491	7.38628e-07	-1.9847	-0.383062
152525678	rs145483546	1.988e-10	-1.98189	-2.42834e-10	1.04438e-06	-1.61621	-2.42834e-10	1.13049e-06	-1.94215	-2.42834e-10
152525986	rs10036998	1.25551e-08	2.75479	-0.591105	5.41539e-06	0.624248	-0.594633	1.65027e-05	1.33203	-0.593306
152526557	rs11740987	1.27822e-08	2.76331	-0.581694	5.79034e-06	0.681805	-0.585245	1.61094e-05	1.29851	-0.58391
152527112	rs2962807	1.26342e-10	-1.97638	-0.458825	9.10967e-07	-1.87114	0.118262	7.20608e-07	-1.98476	-0.407702
152527390	rs2962808	3.69332e-10	-0.0943715	-1.26813	1.63315e-06	-0.30553	-0.863592	9.12106e-07	-0.870281	-1.28652
152527571	rs2962809	3.92381e-09	2.32575	-1.32512	0.0012933	6.50877	-1.00344	3.45626e-06	0.497139	-1.32175
152527733	rs77680415	5.82757e-09	1.39616	-2.42834e-10	0.00108909	5.33346	-2.42834e-10	8.56646e-06	0.0830531	-2.42834e-10
152528318	rs34244108	1.64709e-07	4.73774	-2.42834e-10	0.00822099	7.35481	-2.42834e-10	2.96389e-05	1.32429	-2.42834e-10
152528762	rs2910024	2.68723e-09	1.89505	-1.27297	0.000449259	5.36026	-0.912285	1.30362e-06	-0.552271	-1.24738
152529031	rs2962810	1.66344e-09	1.45908	-1.31663	0.000605157	5.69357	-0.947714	1.05719e-06	-0.697956	-1.31123
152529365	rs116497824	2.15349e-10	-1.90193	-2.42834e-10	1.06847e-06	-1.59341	-2.42834e-10	2.10299e-06	-1.32144	-2.42834e-10
152529385	rs2962812	3.20825e-10	-0.929858	-0.573438	1.00646e-06	-1.66476	0.0115727	1.55044e-06	-1.00486	-0.621406
152529901	rs62398834	1.05925e-08	2.74014	-0.746436	9.81254e-07	-0.864746	-0.813809	1.22796e-05	1.22759	-0.784451
152529936	rs2910026	3.65903e-10	-0.104684	-1.26714	1.71483e-06	-0.259425	-0.860889	9.56878e-07	-0.823186	-1.2857
152530012	rs115392659	1.69649e-09	0.162124	-2.42834e-10	1.82972e-06	-1.05547	-2.42834e-10	5.52911e-06	-0.354775	-2.42834e-10
152530157	rs2962813	3.38052e-10	-0.913132	-0.537862	1.07075e-06	-1.65552	0.06425	1.62876e-06	-0.988734	-0.58825
152530270	rs2962814	3.30522e-10	-0.929858	-0.543662	1.05276e-06	-1.66476	0.0565511	1.59374e-06	-1.00486	-0.593862
152530346	rs2962815	3.32445e-10	-0.929858	-0.537862	1.0609e-06	-1.66476	0.06425	1.60271e-06	-1.00486	-0.58825
152530394	rs12108896	2.60318e-09	-0.419769	1.01006	3.41486e-05	-0.741372	2.61246	1.47346e-05	-0.388238	1.01363
152530402	rs12108897	2.64053e-09	-0.40552	1.01006	3.45852e-05	-0.728667	2.61246	1.49481e-05	-0.373847	1.01363
152530591	rs2910027	3.38052e-10	-0.913132	-0.537862	1.07075e-06	-1.65552	0.06425	1.62876e-06	-0.988734	-0.58825
152531032	rs2962816	1.79136e-09	1.53156	-1.31503	0.000559519	5.60668	-0.939235	1.05673e-06	-0.700287	-1.30934
152531215	rs75515047	2.06057e-10	-1.94604	-2.42834e-10	1.01477e-06	-1.64496	-2.42834e-10	1.23552e-06	-1.85331	-2.42834e-10
152531390	rs6580002	3.35974e-10	-0.191015	-1.26614	1.49919e-06	-0.396544	-0.858163	8.48528e-07	-0.944196	-1.28486
152531583	rs6580003	3.32792e-10	-0.935268	-0.531408	1.07199e-06	-1.66693	0.0768161	1.61487e-06	-1.00611	-0.579433
152531935	rs149815219	2.24996e-10	-1.85811	-2.42834e-10	1.23461e-06	-1.44888	-2.42834e-10	1.09837e-06	-1.97098	-2.42834e-10
152532130	rs145823224	2.79287e-10	-1.64195	-2.42834e-10	1.65434e-06	-1.15623	-2.42834e-10	1.13538e-06	-1.93784	-2.42834e-10
152532223	rs2973157	3.27646e-10	-0.214205	-1.26805	1.47941e-06	-0.404592	-0.863392	8.42256e-07	-0.950014	-1.28646
152532584	rs12516389	1.43303e-07	4.59853	-2.42834e-10	0.00724119	7.22791	-2.42834e-10	2.74464e-05	1.24743	-2.42834e-10
152532652	rs7705359	1.27783e-08	2.71568	-0.534371	6.13415e-06	0.688176	-0.533934	1.87108e-05	1.40247	-0.538172
152533015	rs144607120	2.75268e-10	-1.65645	-2.42834e-10	1.77886e-06	-1.08366	-2.42834e-10	1.08776e-06	-1.98068	-2.42834e-10
152533046	rs148209814	2.76446e-10	-1.65218	-2.42834e-10	1.79147e-06	-1.0766	-2.42834e-10	1.08831e-06	-1.98017	-2.42834e-10
152533142	rs2962817	3.4847e-10	-0.897813	-0.522827	1.10165e-06	-1.647	0.0841758	1.67722e-06	-0.973963	-0.573699
152533475	rs2973156	3.28271e-10	-0.214205	-1.26615	1.48716e-06	-0.404592	-0.858172	8.43604e-07	-0.950014	-1.28486
152533608	rs2910028	3.3755e-10	-0.913132	-0.539346	1.06865e-06	-1.65552	0.0622801	1.62642e-06	-0.988734	-0.589687
152533739	rs35029802	1.47917e-07	4.63022	-2.42834e-10	0.00751776	7.26539	-2.42834e-10	2.8063e-05	1.26965	-2.42834e-10
152534727	rs34316705	1.43303e-07	4.59853	-2.42834e-10	0.00724119	7.22791	-2.42834e-10	2.74464e-05	1.24743	-2.42834e-10
152534905	rs12517903	1.34109e-07	4.53221	-2.42834e-10	0.00669465	7.14943	-2.42834e-10	2.62016e-05	1.20102	-2.42834e-10
152535186	rs2973147	3.39603e-10	-0.913132	-0.533283	1.07163e-06	-1.65552	0.0650663	1.63809e-06	-0.988734	-0.582537
152535392	rs2910029	3.14633e-10	-0.250106	-1.27268	1.39268e-06	-0.452118	-0.876279	8.06861e-07	-0.989087	-1.29032
152535502	rs10073138	1.40834e-08	2.80357	-0.525013	6.52198e-06	0.740122	-0.524574	1.99814e-05	1.45884	-0.528836
152535673	rs10065344	1.4422e-08	2.83669	-0.534371	6.62474e-06	0.765115	-0.533934	2.03596e-05	1.48692	-0.538172
152535916	rs71588077	1.25846e-07	4.46862	-2.42834e-10	0.00598343	7.03712	-2.42834e-10	2.45593e-05	1.13629	-2.42834e-10
152536022	rs2910030	1.85764e-09	1.57049	-1.31762	0.000710477	5.85948	-0.953175	1.13075e-06	-0.629506	-1.31242
152536787	rs2910031	3.10536e-09	-0.292177	1.05887	3.94928e-05	-0.644056	2.66054	1.80221e-05	-0.237333	1.06413
152537509	rs10055618	1.3884e-08	2.80357	-0.539273	6.42962e-06	0.740122	-0.538838	1.96991e-05	1.45884	-0.543062
152538766	rs17579441	1.39534e-08	2.83669	-0.567397	6.40946e-06	0.765115	-0.56697	1.96998e-05	1.48692	-0.571119
152539146	rs1363500	3.35768e-10	-0.913132	-0.54464	1.06116e-06	-1.65552	0.055252	1.61811e-06	-0.988734	-0.594808
152539245	rs2973146	1.85693e-09	1.57049	-1.318	0.000708946	5.85948	-0.955333	1.13023e-06	-0.629506	-1.31288
152539511	rs4958616	1.19145e-08	2.84066	-0.729339	1.02814e-06	-0.833157	-0.798725	1.32677e-05	1.29018	-0.769645
152539530	rs150608567	2.71803e-10	-1.66912	-2.42834e-10	8.09886e-07	-1.87049	-2.42834e-10	2.637e-06	-1.09516	-2.42834e-10
152539608	rs2962819	1.85693e-09	1.57049	-1.318	0.000708946	5.85948	-0.955333	1.13023e-06	-0.629506	-1.31288
152539649	rs149375349	5.88907e-10	-2.03115e-10	-0.895925	1.67822e-06	-2.03115e-10	-1.1419	3.50766e-06	-2.03115e-10	-0.809854
152539659	rs75695914	1.44845e-10	-0.982244	-1.31628	2.0207e-07	-1.97008	-1.28869	3.07746e-07	-1.92412	-1.31916
152539791	rs80197494	1.4658e-07	4.62113	-2.42834e-10	0.00716462	7.21728	-2.42834e-10	2.73147e-05	1.24262	-2.42834e-10
152540026	rs4958617	1.4422e-08	2.83669	-0.534371	6.62474e-06	0.765115	-0.533934	2.03596e-05	1.48692	-0.538172
152540118	rs2973145	3.0494e-10	-0.287009	-1.26707	1.36636e-06	-0.486795	-0.860689	7.88335e-07	-1.017	-1.28563
152540354	rs2910032	1.17276e-06	7.38892	-0.688242	0.00563755	7.01623	-0.0386512	0.000166813	3.72001	-0.667944
152540373	rs2973144	3.46283e-09	-0.254281	1.12993	4.51564e-05	-0.589895	2.7404	1.99377e-05	-0.202169	1.12998
152541060	rs1422552	3.40951e-10	-0.897813	-0.54464	1.07024e-06	-1.647	0.055252	1.64219e-06	-0.973963	-0.594808
152541604	rs74953814	8.35138e-10	-2.03115e-10	-0.546596	4.02203e-06	-2.03115e-10	-0.267844	5.26128e-06	-2.03115e-10	-0.404428
152541754	rs76225244	5.51665e-10	-2.03115e-10	-0.961252	2.17036e-06	-2.03115e-10	-0.884737	2.74238e-06	-2.03115e-10	-1.05598
152542028	rs17501548	1.99343e-10	-1.97916	-2.42834e-10	7.96404e-07	-1.88728	-2.42834e-10	1.08304e-06	-1.98503	-2.42834e-10
152542441	rs2910034	3.40951e-10	-0.897813	-0.54464	1.07024e-06	-1.647	0.055252	1.64219e-06	-0.973963	-0.594808
152543007	rs2974108	3.13924e-10	-0.251495	-1.27355	1.40648e-06	-0.439809	-0.878733	8.14882e-07	-0.978475	-1.29104
152543068	rs2974109	3.40951e-10	-0.897813	-0.54464	1.07024e-06	-1.647	0.055252	1.64219e-06	-0.973963	-0.594808
152543215	rs1363504	3.40951e-10	-0.897813	-0.54464	1.07024e-06	-1.647	0.055252	1.64219e-06	-0.973963	-0.594808
152543326	rs4583935	1.72641e-09	0.179606	-2.42834e-10	6.08714e-06	0.146548	-2.42834e-10	1.78869e-06	-1.48332	-2.42834e-10
152543499	rs2973142	3.24989e-10	-0.214205	-1.2762	1.44591e-06	-0.404592	-0.8863	8.36573e-07	-0.950014	-1.29323
152543997	rs2962820	3.35768e-10	-0.913132	-0.54464	1.06116e-06	-1.65552	0.055252	1.61811e-06	-0.988734	-0.594808
152544208	rs1422561	3.32258e-09	-0.314524	1.14883	4.44051e-05	-0.647374	2.7811	1.88277e-05	-0.281956	1.15248
152544473	rs75710461	3.81815e-10	-2.03115e-10	-1.32926	1.40185e-06	-2.03115e-10	-1.32184	2.0872e-06	-2.03115e-10	-1.32898
152544582	rs115734577	9.93345e-09	1.92947	-2.42834e-10	0.00159421	5.7145	-2.42834e-10	2.10036e-05	0.979891	-2.42834e-10
152544703	rs2962821	3.04745e-10	-0.270958	-1.28376	1.3402e-06	-0.458182	-0.908627	7.96193e-07	-0.993294	-1.29942
152544804	rs2962822	5.65892e-11	-1.98399	-1.25438	2.42578e-07	-1.82682	-1.24924	3.07084e-07	-1.98329	-1.26215
152545169	rs74722328	2.48503e-10	-1.75874	-2.42834e-10	7.87823e-07	-1.89811	-2.42834e-10	1.14184e-06	-1.93216	-2.42834e-10
152545257	rs144340038	8.27564e-10	-0.555706	-2.42834e-10	2.01032e-05	1.34125	-2.42834e-10	6.34307e-06	-0.217439	-2.42834e-10
152545708	rs10477046	1.35036e-08	2.74848	-0.511957	6.43041e-06	0.712922	-0.511514	1.96743e-05	1.43032	-0.515811
152545904	rs112551564	9.33482e-09	1.86731	-2.42834e-10	0.00192798	5.9046	-2.42834e-10	3.31411e-05	1.43597	-2.42834e-10
152546085	rs150351276	5.21296e-10	-2.03115e-10	-1.01787	1.98029e-06	-2.03115e-10	-0.976387	2.94857e-06	-2.03115e-10	-0.983481
152546146	rs2973141	1.50335e-10	-1.98466	-0.276661	1.2091e-06	-1.81665	0.346899	8.7243e-07	-1.98206	-0.219214
152546297	rs2962823	1.73806e-09	1.51033	-1.324	0.000623446	5.77	-0.994368	1.08108e-06	-0.666553	-1.32029
152546465	rs2910035	3.08547e-10	-0.251495	-1.29082	1.33535e-06	-0.439809	-0.930628	8.03503e-07	-0.978475	-1.3051
152546657	rs13156645	1.36697e-07	4.55133	-2.42834e-10	0.00684788	7.17206	-2.42834e-10	2.65542e-05	1.21439	-2.42834e-10
152546935	rs13157119	1.01023e-07	4.24891	-2.42834e-10	0.00478426	6.81346	-2.42834e-10	2.15135e-05	1.00388	-2.42834e-10
152547025	rs13157574	1.36697e-07	4.55133	-2.42834e-10	0.00684788	7.17206	-2.42834e-10	2.65542e-05	1.21439	-2.42834e-10
152547394	rs62398837	1.31299e-08	2.72041	-0.511957	6.48648e-06	0.721603	-0.511514	2.01032e-05	1.45189	-0.515811
152547442	rs56141337	1.35502e-08	2.75688	-0.516911	6.63554e-06	0.74928	-0.51647	2.06376e-05	1.48307	-0.520754
152547521	rs79116066	5.91405e-10	-2.03115e-10	-0.891692	3.95998e-06	-2.03115e-10	-0.283392	3.27329e-06	-2.03115e-10	-0.879006
152547833	rs1363503	1.41254e-08	2.79349	-0.511957	6.85663e-06	0.7771	-0.511514	2.13998e-05	1.51439	-0.515811
152547893	rs1363502	3.32164e-10	-0.92026	-0.548304	9.85906e-07	-1.64763	-0.0261949	1.63715e-06	-0.969311	-0.602534
152548160	rs2910036	3.26618e-09	-0.369219	1.1864	4.43985e-05	-0.69627	2.82984	1.85854e-05	-0.337186	1.19476
152548305	rs34611901	1.50942e-07	4.65046	-2.42834e-10	0.00769983	7.28932	-2.42834e-10	2.84644e-05	1.28385	-2.42834e-10
152548490	rs13176510	1.50942e-07	4.65046	-2.42834e-10	0.00769983	7.28932	-2.42834e-10	2.84644e-05	1.28385	-2.42834e-10
152548821	rs2973139	6.14711e-10	-1.98257	1.12953	8.1921e-06	-1.44694	1.89048	3.85656e-06	-1.8203	1.10528
152549045	rs10515685	1.99831e-10	-1.97672	-2.42834e-10	7.24494e-07	-1.98191	-2.42834e-10	1.21205e-06	-1.87249	-2.42834e-10
152549096	rs10061698	1.24654e-08	2.68771	-0.531192	6.2071e-06	0.696817	-0.530755	1.91778e-05	1.42395	-0.535001
152549119	rs10515686	1.21411e-08	2.65152	-0.521357	6.09901e-06	0.669414	-0.520917	1.87775e-05	1.39305	-0.525189
152549183	rs13181606	2.08315e-10	-1.93514	-2.42834e-10	7.39282e-07	-1.96171	-2.42834e-10	1.14448e-06	-1.92985	-2.42834e-10
152550159	rs2962824	3.08088e-10	-0.92026	-0.623548	8.98975e-07	-1.64763	-0.118501	1.52075e-06	-0.969311	-0.676286
152550204	rs1422560	3.06561e-10	-0.92026	-0.628516	8.93142e-07	-1.64763	-0.125011	1.5135e-06	-0.969311	-0.681065
152550429	rs1422558	1.45089e-10	-1.98479	-0.312052	1.22769e-06	-1.8246	0.370107	8.44419e-07	-1.98329	-0.250622
152550778	rs2962825	8.40568e-10	-0.702041	0.161926	8.90003e-06	-0.910989	1.43741	4.97555e-06	-0.686874	0.226607
152550863	rs2973138	3.60659e-09	2.24596	-1.32963	0.000849958	6.1925	-1.10694	2.77175e-06	0.284052	-1.32937
152550924	rs12518199	1.62013e-07	4.72124	-2.42834e-10	0.00837162	7.37297	-2.42834e-10	2.99159e-05	1.33359	-2.42834e-10
152551123	rs2962826	1.72842e-09	1.51033	-1.32956	0.000562976	5.77	-1.09639	1.07182e-06	-0.666553	-1.32889
152551357	rs144992506	4.32861e-10	-2.03115e-10	-1.20378	1.58906e-06	-2.03115e-10	-1.19649	2.4266e-06	-2.03115e-10	-1.17831
152551615	rs1820064	1.33974e-10	-1.98213	-0.39441	9.02991e-07	-1.27726	-0.484411	7.70032e-07	-1.83202	-0.494103
152552204	rs34403108	1.33643e-10	-1.98456	-0.394461	9.45284e-07	-1.22329	-0.492615	7.54414e-07	-1.85567	-0.490947
152552212	rs2910037	5.98767e-10	-2.03115e-10	-0.87932	2.08015e-06	-2.03115e-10	-0.927193	3.34805e-06	-2.03115e-10	-0.856424
152552519	rs34692597	1.35348e-10	-1.98213	-0.384211	9.04342e-07	-1.27726	-0.482916	7.80002e-07	-1.83202	-0.481239
152552942	rs191987692	3.81869e-10	-2.03115e-10	-1.32912	1.39458e-06	-2.03115e-10	-1.32704	2.08583e-06	-2.03115e-10	-1.32963
152553061	rs1155182	1.48921e-10	-1.98421	-0.286566	1.25349e-06	-1.83452	0.400822	8.64768e-07	-1.98419	-0.225902
152553108	rs181744429	4.58271e-10	-2.03115e-10	-1.14673	1.68483e-06	-2.03115e-10	-1.13797	2.5819e-06	-2.03115e-10	-1.11628
152553296	rs1155181	1.3515e-10	-1.9836	-0.384211	9.28853e-07	-1.25052	-0.482916	7.70642e-07	-1.84409	-0.481239
152553587	rs1155180	1.3048e-08	2.72041	-0.518212	6.44602e-06	0.721603	-0.517771	1.99782e-05	1.45189	-0.522052
152553706	rs10070616	1.33416e-08	2.75688	-0.532428	6.53335e-06	0.74928	-0.531991	2.03206e-05	1.48307	-0.536233
152554130	rs6879090	6.16517e-10	-2.03115e-10	-0.850107	2.19587e-06	-2.03115e-10	-0.873051	3.14872e-06	-2.03115e-10	-0.917806
152554731	rs73288094	1.75799e-09	1.52645	-1.32871	0.000552743	5.79399	-1.13873	1.08181e-06	-0.656648	-1.32952
152554838	rs2973136	1.46156e-10	-1.98421	-0.305309	1.22621e-06	-1.83452	0.378819	8.49531e-07	-1.98419	-0.243679
152555048	rs141677641	5.65155e-10	-2.03115e-10	-0.937092	2.15745e-06	-2.03115e-10	-0.890704	3.11775e-06	-2.03115e-10	-0.927691
152555110	rs2973135	7.35215e-10	-0.749403	0.0753736	7.58253e-06	-0.954286	1.3205	4.33685e-06	-0.734518	0.136865
152555157	rs4958619	1.13763e-09	0.109364	-0.346854	6.25806e-07	-1.6808	-0.447543	1.67286e-05	1.19815	-0.445831
152555946	rs55827458	1.70727e-09	1.49553	-1.32707	0.000521834	5.74795	-1.15023	1.06243e-06	-0.675637	-1.32861
152556224	rs1582492	1.2984e-08	2.72041	-0.523129	6.41439e-06	0.721603	-0.522689	1.98804e-05	1.45189	-0.526957
152557070	rs6866071	1.38251e-10	-1.98213	-0.36299	9.22693e-07	-1.27726	-0.462828	7.95845e-07	-1.83202	-0.461131
152557220	rs148940556	2.7652e-10	-1.65191	-2.42834e-10	1.79226e-06	-1.07615	-2.42834e-10	1.08835e-06	-1.98014	-2.42834e-10
152557256	rs112568625	2.23059e-10	-1.86676	-2.42834e-10	7.43391e-07	-1.95616	-2.42834e-10	1.09689e-06	-1.97232	-2.42834e-10
152557409	rs7707621	1.45852e-09	1.34049	-1.3295	0.000437947	5.51598	-1.09351	9.66597e-07	-0.770052	-1.32872
152557861	rs115156868	6.69917e-09	1.53555	-2.42834e-10	0.00078389	5.00464	-2.42834e-10	2.43203e-05	1.12651	-2.42834e-10
152558262	rs3095940	1.35665e-10	-1.97571	-0.388296	1.06527e-06	-1.87583	0.279422	7.81557e-07	-1.98188	-0.329387
152559017	rs79822074	4.20166e-10	-2.03115e-10	-1.23354	1.4727e-06	-2.03115e-10	-1.27253	2.33519e-06	-2.03115e-10	-1.21671
152559070	rs62398852	1.28107e-08	2.68771	-0.503867	6.37909e-06	0.696817	-0.503422	1.97078e-05	1.42395	-0.50774
152559132	rs10079569	1.27473e-08	2.68771	-0.508828	6.34751e-06	0.696817	-0.508385	1.96105e-05	1.42395	-0.51269
152559399	rs7717923	1.3171e-08	2.72041	-0.508828	6.50681e-06	0.721603	-0.508385	2.01661e-05	1.45189	-0.51269
152559648	rs2546329	1.65407e-09	1.46637	-1.32957	0.000526939	5.70446	-1.09701	1.04329e-06	-0.693496	-1.32893
152559728	rs4510624	1.39411e-10	-1.98213	-0.354636	9.30023e-07	-1.27726	-0.454915	8.02173e-07	-1.83202	-0.45321
152559739	rs371475423	7.60979e-10	-2.03115e-10	-0.639587	2.59895e-06	-2.03115e-10	-0.704522	4.16265e-06	-2.03115e-10	-0.638651
152560036	rs10477047	1.40873e-10	-1.98213	-0.344202	9.3926e-07	-1.27726	-0.445031	8.10149e-07	-1.83202	-0.443317
152560826	rs11748398	1.29326e-08	2.68771	-0.494398	6.4398e-06	0.696817	-0.49395	1.98949e-05	1.42395	-0.498293
152561963	rs12522365	2.48518e-07	5.14908	-2.42834e-10	0.0121046	7.74171	-2.42834e-10	3.27201e-05	1.42319	-2.42834e-10
152562848	rs13185862	4.77607e-10	-1.87282	0.767413	4.29433e-06	-1.97864	1.77631	2.36807e-06	-1.98363	0.780905
152563152	rs10040503	1.44805e-10	-1.98122	-0.317587	9.50636e-07	-1.29045	-0.419806	8.36052e-07	-1.8258	-0.418067
152564082	rs62398853	1.43492e-08	2.75688	-0.459618	7.00563e-06	0.74928	-0.462196	2.18868e-05	1.48307	-0.461989
152564226	rs80094630	1.41128e-07	4.58323	-2.42834e-10	0.00711131	7.20981	-2.42834e-10	2.71538e-05	1.23672	-2.42834e-10
152564242	rs62398854	1.44228e-08	2.75688	-0.454506	7.04148e-06	0.74928	-0.457091	2.19988e-05	1.48307	-0.456883
152564267	rs62398855	1.48216e-10	-1.98018	-0.295346	9.55617e-07	-1.30351	-0.401515	8.61021e-07	-1.81945	-0.394987
152564299	rs17501895	1.47383e-10	-1.98018	-0.300983	9.50527e-07	-1.30351	-0.406855	8.56419e-07	-1.81945	-0.400346
152564320	rs17580090	1.47383e-10	-1.98018	-0.300983	9.50527e-07	-1.30351	-0.406855	8.56419e-07	-1.81945	-0.400346
152564481	rs2615166	1.5355e-09	1.39085	-1.32843	0.000452423	5.59152	-1.13653	9.95902e-07	-0.739535	-1.32937
152564649	rs1870861	1.62013e-07	4.72124	-2.42834e-10	0.00837162	7.37297	-2.42834e-10	2.99159e-05	1.33359	-2.42834e-10
152564663	rs78058709	6.37634e-10	-2.03115e-10	-0.816429	2.26926e-06	-2.03115e-10	-0.840175	3.24868e-06	-2.03115e-10	-0.886554
152565623	rs4958622	1.4923e-10	-1.97901	-0.289692	9.48395e-07	-1.31646	-0.396159	8.71283e-07	-1.81298	-0.389612
152565768	rs4958623	1.46001e-08	2.79349	-0.478904	7.06588e-06	0.7771	-0.481453	2.21524e-05	1.51439	-0.481248
152565898	rs4958624	1.53067e-08	2.82657	-0.464715	7.3493e-06	0.80226	-0.467285	2.31138e-05	1.5427	-0.467078
152565994	rs4958625	1.48087e-08	2.79349	-0.464715	7.16669e-06	0.7771	-0.467285	2.24685e-05	1.51439	-0.467078
152566077	rs13168691	1.50942e-07	4.65046	-2.42834e-10	0.00769983	7.28932	-2.42834e-10	2.84644e-05	1.28385	-2.42834e-10
152566821	rs3112536	7.16087e-10	-0.67817	-0.0222212	7.00191e-06	-0.889139	1.17569	4.22683e-06	-0.662863	0.0395146
152566888	rs12152961	1.36697e-07	4.55133	-2.42834e-10	0.00684788	7.17206	-2.42834e-10	2.65542e-05	1.21439	-2.42834e-10
152567203	rs11743140	1.44228e-08	2.75688	-0.454506	7.04148e-06	0.74928	-0.457091	2.19988e-05	1.48307	-0.456883
152567213	rs151086694	5.24858e-10	-1.01107	-2.42834e-10	3.0958e-06	-0.529584	-2.42834e-10	7.43631e-06	-0.0584267	-2.42834e-10
152567308	rs13355325	1.57441e-10	-1.97961	-0.235532	1.0308e-06	-1.28737	-0.341921	9.03952e-07	-1.82567	-0.34011
152567653	rs1363505	1.58271e-10	-1.98018	-0.22971	1.01992e-06	-1.30351	-0.336389	9.14642e-07	-1.81945	-0.334573
152567892	rs1820065	1.58106e-10	-1.98122	-0.22971	1.03334e-06	-1.29045	-0.336389	9.08855e-07	-1.8258	-0.334573
152568167	rs117913771	6.41931e-10	-2.03115e-10	-0.809712	2.2842e-06	-2.03115e-10	-0.833615	3.26902e-06	-2.03115e-10	-0.880311
152568362	rs11167615	1.59032e-10	-1.98122	-0.223872	1.03908e-06	-1.29045	-0.330842	9.13915e-07	-1.8258	-0.32902
152569308	rs6864273	1.45343e-08	2.72041	-0.410338	7.18047e-06	0.721603	-0.409869	2.22483e-05	1.45189	-0.414425
152569679	rs149587206	2.50715e-10	-1.74988	-2.42834e-10	1.51607e-06	-1.24351	-2.42834e-10	1.08351e-06	-1.9846	-2.42834e-10
152569967	rs1895270	1.60813e-10	-1.98122	-0.212736	1.05014e-06	-1.29045	-0.320257	9.2365e-07	-1.8258	-0.318425
152570033	rs1895271	1.60813e-10	-1.98122	-0.212736	1.05014e-06	-1.29045	-0.320257	9.2365e-07	-1.8258	-0.318425
152570818	rs77760770	1.29489e-08	2.19457	-2.42834e-10	3.72379e-05	1.9577	-2.42834e-10	1.39966e-05	0.574013	-2.42834e-10
152571659	rs71588079	1.36697e-07	4.55133	-2.42834e-10	0.00684788	7.17206	-2.42834e-10	2.65542e-05	1.21439	-2.42834e-10
152571970	rs2080950	1.63588e-10	-1.98122	-0.195628	1.06736e-06	-1.29045	-0.303989	9.38812e-07	-1.8258	-0.302143
152572037	rs116069046	1.36697e-07	4.55133	-2.42834e-10	0.00684788	7.17206	-2.42834e-10	2.65542e-05	1.21439	-2.42834e-10
152572045	rs296191	1.37212e-10	-1.98209	-0.370577	1.10802e-06	-1.85341	0.296357	7.9347e-07	-1.98506	-0.311083
152572058	rs1363507	1.64463e-10	-1.98122	-0.19029	1.0728e-06	-1.29045	-0.298913	9.43594e-07	-1.8258	-0.297062
152572677	rs11747958	2.01482e-10	-1.96849	-2.42834e-10	8.73569e-07	-1.7948	-2.42834e-10	1.42101e-06	-1.71343	-2.42834e-10
152572905	rs4958627	1.58727e-08	2.76759	-0.369429	7.88348e-06	0.774088	-0.36895	2.46943e-05	1.51538	-0.373606
152573048	rs74556510	3.84806e-10	-2.03115e-10	-1.32145	1.43517e-06	-2.03115e-10	-1.29835	2.09103e-06	-2.03115e-10	-1.32714
152573129	rs184160	2.7225e-09	1.96315	-1.32804	0.000656335	5.96811	-1.14107	2.4239e-06	0.149755	-1.32918
152573504	rs2042223	1.68336e-10	-1.98122	-0.167012	1.09682e-06	-1.29045	-0.276766	9.64743e-07	-1.8258	-0.274896
152573965	rs2546331	2.4839e-09	1.86064	-1.31725	0.000535948	5.82234	-1.19793	2.2667e-06	0.0745544	-1.32103
152574184	rs6892717	1.73287e-10	-1.98122	-0.138025	1.12751e-06	-1.29045	-0.249173	9.91759e-07	-1.8258	-0.247278
152574277	rs6873816	1.73349e-10	-1.98122	-0.137671	1.12448e-06	-1.29045	-0.251857	9.94197e-07	-1.8258	-0.244823
152574587	rs10070587	1.45989e-08	2.65152	-0.337011	7.31027e-06	0.669414	-0.339764	2.26081e-05	1.39305	-0.339542
152574729	rs10077451	1.56401e-08	2.72041	-0.337011	7.70192e-06	0.721603	-0.339764	2.39783e-05	1.45189	-0.339542
152575064	rs2615165	1.23855e-10	-1.98136	-0.473719	9.7372e-07	-1.85793	0.171671	7.14329e-07	-1.98508	-0.416136
152575307	rs296173	2.34441e-09	1.80324	-1.31764	0.000494443	5.74045	-1.19665	2.17287e-06	0.0325996	-1.32135
152575604	rs296174	6.9705e-11	-1.9838	-1.04612	3.00052e-07	-1.83937	-1.02406	3.76189e-07	-1.98453	-1.05794
152576060	rs1862317	1.84652e-10	-1.98122	-0.0745061	1.19414e-06	-1.29045	-0.191754	1.05599e-06	-1.8258	-0.184527
152576097	rs1862318	1.52334e-08	2.65152	-0.294463	7.62757e-06	0.669414	-0.297275	2.35895e-05	1.39305	-0.297048
152576315	rs1862319	1.76426e-10	-1.97901	-0.122279	1.11177e-06	-1.31646	-0.237219	1.02192e-06	-1.81298	-0.230138
152576916	rs13156828	1.4618e-07	4.6184	-2.42834e-10	0.00741344	7.25142	-2.42834e-10	2.78315e-05	1.26136	-2.42834e-10
152577131	rs1030192	1.55549e-08	2.72041	-0.342468	7.66006e-06	0.721603	-0.345214	2.3848e-05	1.45189	-0.344993
152577514	rs142033264	8.69043e-10	-2.03115e-10	-0.5068	3.55013e-06	-2.03115e-10	-0.392645	4.5493e-06	-2.03115e-10	-0.549828
152578321	rs72791582	6.47004e-09	1.50075	-2.42834e-10	0.00126976	5.48695	-2.42834e-10	9.2982e-06	0.165019	-2.42834e-10
152578549	rs72791583	2.72153e-09	1.96315	-1.3284	0.000645095	5.96811	-1.15835	2.42468e-06	0.149755	-1.32886
152578575	rs10074705	1.70496e-10	-1.98122	-0.154262	1.11324e-06	-1.29045	-0.261905	9.75424e-07	-1.8258	-0.263885
152578738	rs10059900	1.77805e-10	-1.98293	-0.110581	1.18482e-06	-1.26395	-0.22609	1.00774e-06	-1.83812	-0.218973
152578817	rs72791586	6.64694e-09	1.52772	-2.42834e-10	0.00132088	5.52642	-2.42834e-10	9.49739e-06	0.186215	-2.42834e-10
152579036	rs76579560	2.19645e-10	-1.88218	-2.42834e-10	1.12496e-06	-1.54189	-2.42834e-10	1.46956e-06	-1.67984	-2.42834e-10
152579130	rs296185	1.98212e-10	-1.98485	-2.42834e-10	8.49224e-07	-1.82306	-2.42834e-10	1.08511e-06	-1.98312	-2.42834e-10
152579603	rs115727385	6.52519e-10	-2.03115e-10	-0.793352	2.321e-06	-2.03115e-10	-0.817633	3.31915e-06	-2.03115e-10	-0.865094
152579949	rs17502681	1.54445e-10	-1.98213	-0.252221	1.0176e-06	-1.27726	-0.36492	8.87608e-07	-1.83202	-0.352005
152580137	rs1559112	1.23494e-07	4.44976	-2.42834e-10	0.00607173	7.05177	-2.42834e-10	2.47357e-05	1.14344	-2.42834e-10
152580380	rs296184	2.90409e-09	2.01967	-1.31999	0.000678308	6.04824	-1.18827	2.54183e-06	0.191366	-1.32328
152580690	rs1862323	1.77946e-10	-1.98213	-0.110581	1.16915e-06	-1.27726	-0.22609	1.0139e-06	-1.83202	-0.218973
152580749	rs1862322	1.77946e-10	-1.98213	-0.110581	1.16915e-06	-1.27726	-0.22609	1.0139e-06	-1.83202	-0.218973
152580797	rs182414	2.94602e-09	2.03401	-1.31999	0.000692217	6.06854	-1.18827	2.56884e-06	0.201938	-1.32328
152580985	rs1862321	2.37602e-10	-1.80359	-2.42834e-10	1.37443e-06	-1.34159	-2.42834e-10	1.0901e-06	-1.97853	-2.42834e-10
152581498	rs211895	2.86283e-09	2.00536	-1.31999	0.000664697	6.02797	-1.18827	2.51517e-06	0.180821	-1.32328
152581534	rs188436	1.3598e-10	-1.98507	-0.376614	1.14973e-06	-1.8086	0.288494	7.91554e-07	-1.98125	-0.317304
152582052	rs296183	2.86002e-09	2.00536	-1.32097	0.000667286	6.02797	-1.18439	2.51317e-06	0.180821	-1.32408
152582060	rs4958336	1.39518e-08	2.54737	-0.278198	7.16605e-06	0.590756	-0.281032	2.19384e-05	1.30424	-0.280804
152582640	rs172451	1.31772e-10	-1.97994	-0.413176	1.04268e-06	-1.85858	0.240744	7.60112e-07	-1.98409	-0.354998
152582679	rs140197905	2.59453e-10	-1.71562	-2.42834e-10	1.6097e-06	-1.18358	-2.42834e-10	1.08315e-06	-1.98493	-2.42834e-10
152582826	rs1023615	1.83691e-10	-1.98018	-0.0807649	1.17164e-06	-1.30351	-0.197713	1.05638e-06	-1.81945	-0.190505
152583317	rs34165048	1.0483e-07	4.2859	-2.42834e-10	0.00481971	6.82084	-2.42834e-10	2.16373e-05	1.00961	-2.42834e-10
152583550	rs77362025	2.93676e-10	-1.59171	-2.42834e-10	1.41233e-06	-1.31439	-2.42834e-10	1.09891e-06	-1.97048	-2.42834e-10
152583657	rs74864822	1.10857e-08	2.38733	-0.348118	1.22709e-06	-1.01755	-0.437435	1.44955e-05	1.00888	-0.399852
152583761	rs1363501	1.64597e-10	-1.98163	-0.189068	1.30492e-06	-1.11654	-0.276949	8.72221e-07	-1.90703	-0.294487
152583794	rs71588081	2.04201e-07	4.95267	-2.42834e-10	0.00888911	7.43295	-2.42834e-10	3.00849e-05	1.33922	-2.42834e-10
152583857	rs62401270	6.54609e-09	1.51243	-2.42834e-10	4.99427e-06	-0.0513391	-2.42834e-10	6.43526e-06	-0.20301	-2.42834e-10
152584121	rs17503043	1.7985e-08	2.81508	-0.291975	8.73296e-06	0.775094	-0.26762	2.70869e-05	1.53356	-0.299316
152584350	rs148468494	5.33873e-10	-0.994035	-2.42834e-10	3.31947e-06	-0.459825	-2.42834e-10	8.34453e-06	0.056804	-2.42834e-10
152584426	rs61451966	1.68234e-08	2.72645	-0.270114	7.8847e-06	0.6508	-0.245506	2.56128e-05	1.45582	-0.277533
152584920	rs2615164	3.58047e-09	1.51411	-0.605051	6.3668e-06	0.781418	-0.589951	6.67272e-06	0.441577	-0.60835
152585414	rs1422556	1.20625e-08	2.54028	-0.416614	5.58104e-06	0.453506	-0.393761	1.93701e-05	1.32243	-0.4235
152585440	rs150231359	5.43372e-10	-0.9764	-2.42834e-10	3.39283e-06	-0.437965	-2.42834e-10	8.55817e-06	0.0820844	-2.42834e-10
152585458	rs1422555	1.35902e-08	2.64433	-0.40142	6.1184e-06	0.530048	-0.378379	2.1497e-05	1.41147	-0.408364
152585601	rs1422554	1.3519e-08	2.64433	-0.406674	6.08594e-06	0.530048	-0.383697	2.13847e-05	1.41147	-0.413598
152585822	rs2615163	3.8527e-09	0.76839	0.213947	0.00572003	4.68802	2.30408	3.45449e-06	-1.16974	0.344611
152586089	rs74387777	6.27287e-10	-2.03115e-10	-0.832788	2.27359e-06	-2.03115e-10	-0.838269	3.19873e-06	-2.03115e-10	-0.902049
152586096	rs17503085	1.31851e-08	2.64433	-0.431678	5.93381e-06	0.530048	-0.409013	2.08586e-05	1.41147	-0.438507
152586234	rs2216625	1.22705e-08	2.57244	-0.431678	5.62797e-06	0.477131	-0.409013	1.96137e-05	1.34993	-0.438507
152586318	rs2194103	1.26532e-08	2.60831	-0.436843	5.74831e-06	0.503518	-0.414242	2.01213e-05	1.38063	-0.443652
152586613	rs2194102	1.25947e-08	2.60831	-0.441477	5.7214e-06	0.503518	-0.418935	2.00287e-05	1.38063	-0.448269
152586899	rs62401274	1.2409e-08	2.60831	-0.456326	5.63601e-06	0.503518	-0.433972	1.97346e-05	1.38063	-0.463061
152587122	rs9968677	1.23662e-08	2.60831	-0.459787	5.61629e-06	0.503518	-0.437477	1.96667e-05	1.38063	-0.466508
152587371	rs9968737	1.06405e-08	2.47276	-0.474531	5.00898e-06	0.404011	-0.452409	1.72593e-05	1.26474	-0.481194
152587409	rs9968739	1.1332e-08	2.54028	-0.47908	5.23894e-06	0.453506	-0.457017	1.82015e-05	1.32243	-0.485726
152587419	rs9968678	1.09357e-08	2.50468	-0.47908	5.1039e-06	0.427391	-0.457017	1.76561e-05	1.292	-0.485726
152587558	rs9968680	1.21852e-08	2.60831	-0.474531	5.53305e-06	0.503518	-0.452409	1.93799e-05	1.38063	-0.481194
152587594	rs28775574	1.22656e-08	2.60831	-0.467955	5.54564e-06	0.503518	-0.450137	1.95419e-05	1.38063	-0.472869
152587647	rs78195442	3.92159e-10	-2.03115e-10	-1.30253	1.7479e-06	-2.03115e-10	-1.10121	2.14433e-06	-2.03115e-10	-1.30197
152587879	rs2615162	3.93977e-09	0.796366	0.208319	0.00588375	4.73153	2.28879	3.49332e-06	-1.15448	0.340533
152587913	rs2973161	2.13694e-07	5.13232	-0.134208	0.0132838	6.68572	1.14895	4.82324e-05	1.81991	-0.00867821
152587970	rs62401276	1.15331e-08	2.57244	-0.493653	5.28558e-06	0.477131	-0.471779	1.84395e-05	1.34993	-0.500241
152588216	rs17503275	1.11124e-08	2.54028	-0.498648	5.13612e-06	0.453506	-0.476839	1.78502e-05	1.32243	-0.505217
152588679	rs1462120	6.8953e-09	1.84981	-0.285409	0.00793044	5.8069	1.51193	7.05659e-06	0.0666283	-0.177468
152588685	rs1462119	1.12185e-08	2.54028	-0.489144	5.1858e-06	0.453506	-0.467211	1.80199e-05	1.32243	-0.49575
152588705	rs1462118	1.04861e-08	2.47276	-0.489144	4.93538e-06	0.404011	-0.467211	1.70099e-05	1.26474	-0.49575
152588925	rs4329070	1.13677e-08	2.57244	-0.508096	5.20881e-06	0.477131	-0.48641	1.81761e-05	1.34993	-0.514627
152589016	rs2615161	4.2431e-09	0.879678	0.199179	0.00664545	4.86065	2.2814	3.61595e-06	-1.10868	0.329229
152589191	rs4257818	1.09383e-08	2.54326	-0.517425	5.49299e-06	0.532819	-0.488977	1.8267e-05	1.36273	-0.52244
152589220	rs13168705	4.31519e-08	3.56992	-0.17163	0.0045621	6.14511	0.620797	2.42632e-05	1.29888	-0.174721
152589228	rs6898851	2.0173e-10	-1.96726	-2.42834e-10	7.83633e-07	-1.90344	-2.42834e-10	1.78035e-06	-1.48799	-2.42834e-10
152589240	rs4623206	1.21009e-08	2.64433	-0.517488	5.43986e-06	0.530048	-0.495926	1.91498e-05	1.41147	-0.523981
152589262	rs2615160	4.06197e-09	0.76839	0.266839	0.00609714	4.68802	2.36793	3.65662e-06	-1.16974	0.401477
152589346	rs62401278	1.06758e-08	2.50468	-0.50313	4.98106e-06	0.427391	-0.481379	1.72381e-05	1.292	-0.509681
152589596	rs2045735	1.12615e-08	2.57244	-0.517488	5.15948e-06	0.477131	-0.495926	1.80069e-05	1.34993	-0.523981
152590042	rs2045734	1.16728e-08	2.60831	-0.517488	5.29744e-06	0.503518	-0.495926	1.85682e-05	1.38063	-0.523981
152590324	rs56733622	1.10627e-08	2.54028	-0.50313	5.11285e-06	0.453506	-0.481379	1.77707e-05	1.32243	-0.509681
152590344	rs2927177	2.04037e-07	5.08607	-0.134208	0.013634	6.71174	1.14895	4.84908e-05	1.82525	-0.00867821
152590470	rs62401280	1.12615e-08	2.57244	-0.517488	5.15948e-06	0.477131	-0.495926	1.80069e-05	1.34993	-0.523981
152590553	rs62401281	1.16728e-08	2.60831	-0.517488	5.29744e-06	0.503518	-0.495926	1.85682e-05	1.38063	-0.523981
152590591	rs2615159	2.88371e-09	1.5269	-0.834266	5.34321e-06	0.733786	-0.717589	5.49308e-06	0.472534	-0.833846
152590843	rs73272253	6.31902e-10	-0.825459	-2.42834e-10	2.12746e-06	-0.904703	-2.42834e-10	2.81756e-06	-1.02893	-2.42834e-10
152591111	rs78190082	4.10615e-10	-2.03115e-10	-1.25654	1.5917e-06	-2.03115e-10	-1.19483	2.20589e-06	-2.03115e-10	-1.27367
152591126	rs17581550	1.16728e-08	2.60831	-0.517488	5.29744e-06	0.503518	-0.495926	1.85682e-05	1.38063	-0.523981
152591716	rs17503470	1.17248e-08	2.60831	-0.513046	5.32133e-06	0.503518	-0.491425	1.86505e-05	1.38063	-0.519557
152591968	rs6871189	2.06083e-10	-1.94591	-2.42834e-10	7.58449e-07	-1.93611	-2.42834e-10	1.95779e-06	-1.39299	-2.42834e-10
152591973	rs6871196	2.07331e-10	-1.93988	-2.42834e-10	7.53692e-07	-1.9424	-2.42834e-10	2.00302e-06	-1.37015	-2.42834e-10
152592203	rs17581704	1.16728e-08	2.60831	-0.517488	5.29744e-06	0.503518	-0.495926	1.85682e-05	1.38063	-0.523981
152592546	rs296177	3.8244e-09	0.76839	0.206575	0.00565567	4.68802	2.29276	3.42806e-06	-1.16974	0.336933
152592621	rs296178	5.83651e-11	-1.87954	-1.32794	1.95544e-07	-1.97785	-1.31375	3.2035e-07	-1.87542	-1.32772
152592944	rs17114189	2.08757e-10	-1.93302	-2.42834e-10	7.49046e-07	-1.94858	-2.42834e-10	2.05297e-06	-1.34551	-2.42834e-10
152594048	rs149235130	4.80205e-10	-2.03115e-10	-1.09998	1.81383e-06	-2.03115e-10	-1.06419	2.70329e-06	-2.03115e-10	-1.07033
152594298	rs296179	5.77145e-11	-1.89108	-1.3276	1.96419e-07	-1.9744	-1.31273	3.16739e-07	-1.8872	-1.32728
152594569	rs141697869	4.68922e-10	-2.03115e-10	-1.12376	1.76797e-06	-2.03115e-10	-1.0898	2.63574e-06	-2.03115e-10	-1.09564
152594702	rs296180	5.77783e-11	-1.89108	-1.32649	1.97002e-07	-1.9744	-1.30977	3.17113e-07	-1.8872	-1.3261
152594728	rs296181	4.91858e-09	1.74712	-0.520533	1.42594e-05	1.37092	-0.373132	5.67023e-06	0.190424	-0.519996
152595362	rs296182	6.03746e-09	1.72305	-0.291508	0.00648472	5.62576	1.49181	6.38405e-06	-0.025802	-0.185197
152595448	rs10069588	1.28414e-08	2.67687	-0.490637	5.72564e-06	0.554048	-0.468724	2.0225e-05	1.43935	-0.497237
152595466	rs10062550	1.24302e-08	2.64433	-0.490637	5.58986e-06	0.530048	-0.468724	1.96689e-05	1.41147	-0.497237
152596177	rs55727014	1.23684e-08	2.64433	-0.495623	5.5617e-06	0.530048	-0.473774	1.95714e-05	1.41147	-0.502203
152596375	rs186118	5.73041e-11	-1.90186	-1.32396	1.98952e-07	-1.97036	-1.30396	3.09883e-07	-1.91292	-1.32344
152596384	rs172452	3.78463e-09	0.809669	0.15484	0.00556866	4.7522	2.21308	3.32219e-06	-1.14721	0.283029
152596839	rs148529578	6.01726e-10	-2.03115e-10	-0.874391	2.18146e-06	-2.03115e-10	-0.879636	3.07783e-06	-2.03115e-10	-0.940578
152597948	rs12171513	1.66622e-08	2.9228	-0.476092	6.97275e-06	0.736369	-0.45399	2.53462e-05	1.65058	-0.482749
152598638	rs296187	5.78597e-11	-1.88731	-1.32886	1.95357e-07	-1.97563	-1.31693	3.17523e-07	-1.88335	-1.32866
152598868	rs111374317	2.12503e-07	5.12943	-0.136908	0.01425	6.75982	1.14506	4.9918e-05	1.8571	-0.0115161
152599592	rs56376647	1.48605e-08	2.80331	-0.471046	6.60925e-06	0.67772	-0.44888	2.10592e-05	1.46026	-0.477723
152599757	rs2447292	2.79377e-09	1.49657	-0.835617	5.19472e-06	0.707104	-0.719091	5.34828e-06	0.44717	-0.835197
152599773	rs78696653	4.65118e-10	-2.03115e-10	-1.1319	1.96451e-06	-2.03115e-10	-0.984388	2.54992e-06	-2.03115e-10	-1.12874
152599951	rs55933127	1.1614e-08	2.58587	-0.500097	5.34911e-06	0.495606	-0.478306	1.77157e-05	1.31631	-0.50666
152599967	rs55674988	1.15053e-08	2.58587	-0.509501	5.29839e-06	0.495606	-0.487834	1.75506e-05	1.31631	-0.516027
152600140	rs11167616	1.26576e-08	2.67687	-0.505053	5.64263e-06	0.554048	-0.483328	1.99366e-05	1.43935	-0.511597
152600237	rs10039295	1.27775e-08	2.67687	-0.495623	5.6968e-06	0.554048	-0.473774	2.01248e-05	1.43935	-0.502203
152601263	rs296188	3.74286e-09	0.809669	0.143743	0.00547395	4.7522	2.19593	3.28399e-06	-1.14721	0.271463
152601759	rs4958629	1.27775e-08	2.67687	-0.495623	5.6968e-06	0.554048	-0.473774	2.01248e-05	1.43935	-0.502203
152602565	rs17503711	1.24119e-08	2.64433	-0.492117	5.58149e-06	0.530048	-0.470222	1.96399e-05	1.41147	-0.498711
152603307	rs17503738	1.24318e-08	2.64594	-0.492117	5.70228e-06	0.551459	-0.470222	1.89051e-05	1.37334	-0.498711
152603820	rs296172	5.78082e-11	-1.89834	-1.31873	2.007e-07	-1.97179	-1.29378	3.12596e-07	-1.90964	-1.318
152604066	rs296171	1.84309e-10	-1.24402	-0.813561	0.000137931	3.14694	0.120184	6.48325e-07	-1.74065	-0.757514
152604757	rs2546333	2.04895e-10	-1.18498	-0.766712	0.000256253	3.31678	0.569757	6.89443e-07	-1.70406	-0.732613
152604781	rs77064962	3.87214e-10	-2.03115e-10	-1.31522	1.46333e-06	-2.03115e-10	-1.27892	2.11899e-06	-2.03115e-10	-1.31386
152605240	rs1841685	2.04257e-10	-1.1968	-0.758011	0.00024974	3.28628	0.574509	6.91928e-07	-1.71105	-0.722029
152605682	rs1363497	2.04864e-10	-1.19957	-0.752277	0.000228402	3.19109	0.580387	6.82982e-07	-1.72673	-0.719362
152605690	rs1363498	2.03348e-10	-1.22018	-0.739097	0.000243468	3.22556	0.609794	6.94237e-07	-1.72476	-0.704989
152605741	rs12657916	3.90805e-10	-2.03115e-10	-1.30598	1.48834e-06	-2.03115e-10	-1.26197	2.13982e-06	-2.03115e-10	-1.30408
152605794	rs72793628	5.84222e-11	-1.93038	-1.27612	3.59259e-07	-1.4506	-1.23274	3.08855e-07	-1.97665	-1.26304
152605860	rs1363499	1.4787e-09	0.883682	-0.858956	0.000987343	4.86957	0.365817	1.13256e-06	-1.09789	-0.842426
152606208	rs62401293	3.54721e-09	1.19676	-0.297039	4.86388e-06	0.184263	-0.262056	1.0706e-05	0.609424	-0.30342
152606214	rs72793631	5.71447e-11	-1.9487	-1.27991	7.13687e-07	-0.759071	-1.23787	3.18483e-07	-1.94171	-1.26728
152606570	rs3112532	1.33972e-07	4.88413	-0.352939	0.0104685	6.48763	1.10887	3.16487e-05	1.6774	-0.287507
152607414	rs60970806	5.83765e-11	-1.92266	-1.28462	3.43218e-07	-1.48471	-1.24431	3.06966e-07	-1.97326	-1.27256
152607907	rs111582573	5.93754e-11	-1.89607	-1.29424	3.16912e-07	-1.55099	-1.25778	3.07578e-07	-1.96035	-1.28348
152607927	rs148008797	2.00981e-10	-1.97098	-2.42834e-10	7.25731e-07	-1.98021	-2.42834e-10	1.09301e-06	-1.97587	-2.42834e-10
152608224	rs62401295	5.45828e-09	1.3307	-2.42834e-10	4.47935e-06	-0.160152	-2.42834e-10	5.27073e-06	-0.402634	-2.42834e-10
152608733	rs139082106	5.72234e-10	-2.03115e-10	-0.924644	2.07516e-06	-2.03115e-10	-0.929591	2.93844e-06	-2.03115e-10	-0.986923
152608894	rs143109193	3.99239e-10	-2.03115e-10	-1.28463	1.53945e-06	-2.03115e-10	-1.22821	2.18755e-06	-2.03115e-10	-1.28202
152608942	rs11167618	2.00196e-10	-1.9749	-2.42834e-10	1.23168e-06	-1.45125	-2.42834e-10	1.41241e-06	-1.7195	-2.42834e-10
152608992	rs7447368	5.51685e-08	3.5822	0.0617492	0.00565684	6.05484	0.926153	3.02791e-05	1.28088	0.064775
152610222	rs727809	3.34401e-09	1.16705	-0.326317	4.60684e-06	0.159741	-0.291829	1.01229e-05	0.582601	-0.332607
152610561	rs177001	3.33311e-07	4.98218	0.460458	0.0249949	6.03699	2.4298	0.000128436	2.30465	0.485979
152610767	rs56118692	5.69812e-11	-1.9229	-1.30857	3.3739e-07	-1.46717	-1.27897	2.97487e-07	-1.97709	-1.3001
152610883	rs140209788	4.33311e-10	-2.03115e-10	-1.20274	1.7629e-06	-2.03115e-10	-1.09267	2.45773e-06	-2.03115e-10	-1.16556
152611504	rs115997302	5.61949e-10	-2.03115e-10	-0.942781	2.03809e-06	-2.03115e-10	-0.947616	2.88987e-06	-2.03115e-10	-1.00359
152611538	rs72793634	2.55988e-10	-1.72906	-2.42834e-10	7.29705e-07	-1.97475	-2.42834e-10	1.65483e-06	-1.5611	-2.42834e-10
152612322	rs727643	1.47594e-10	-1.45418	-0.825546	5.53837e-05	1.93314	0.421514	5.36374e-07	-1.8939	-0.793822
152612541	rs114267792	6.84153e-09	1.55657	-2.42834e-10	0.00153068	5.67383	-2.42834e-10	1.01994e-05	0.257523	-2.42834e-10
152612967	rs114639805	2.032e-10	-1.96	-2.42834e-10	7.38835e-07	-1.96231	-2.42834e-10	1.6387e-06	-1.5709	-2.42834e-10
152613667	rs7714387	4.02792e-10	-2.03115e-10	-1.27577	1.55121e-06	-2.03115e-10	-1.2206	2.20613e-06	-2.03115e-10	-1.27356
152614114	rs147823935	5.89684e-10	-0.894606	-2.42834e-10	1.3131e-06	-1.38724	-2.42834e-10	1.579e-06	-1.60801	-2.42834e-10
152614164	rs72793635	5.79524e-11	-1.90707	-1.3075	3.16928e-07	-1.53138	-1.27733	2.97818e-07	-1.97724	-1.29884
152615209	rs191632334	4.04392e-10	-2.03115e-10	-1.27181	1.53151e-06	-2.03115e-10	-1.23338	2.24024e-06	-2.03115e-10	-1.25822
152615506	rs296175	1.59672e-09	0.923385	-0.821869	0.00153796	5.01739	0.661193	1.21966e-06	-1.05797	-0.808255
152615748	rs148624592	5.45626e-10	-0.972259	-2.42834e-10	3.55469e-06	-0.391363	-2.42834e-10	2.91054e-06	-0.996464	-2.42834e-10
152616258	rs2927175	1.41398e-10	-1.38924	-0.933377	5.20431e-05	2.07769	0.214755	4.88559e-07	-1.87613	-0.904966
152616309	rs2546327	1.99076e-10	-1.9805	-2.42834e-10	7.33567e-07	-1.96947	-2.42834e-10	1.09792e-06	-1.97138	-2.42834e-10
152616972	rs74658082	4.97986e-10	-1.06362	-2.42834e-10	1.55234e-06	-1.21987	-2.42834e-10	2.21161e-06	-1.27108	-2.42834e-10
152617924	rs1363496	9.73188e-11	-1.80938	-0.886819	5.53724e-07	-1.35096	-0.899764	5.59154e-07	-1.67806	-0.968068
152618066	rs1381541	4.79259e-10	-0.196501	-0.905451	0.0014793	5.29062	0.349077	8.969e-07	-1.28698	-0.886631
152619363	rs992713	4.82168e-10	-0.180799	-0.915102	0.00149774	5.32226	0.329824	8.96864e-07	-1.27716	-0.896494
152619427	rs992714	4.90695e-10	-0.163269	-0.915102	0.00155145	5.35749	0.329824	9.0678e-07	-1.26616	-0.896494
152619464	rs2546328	5.39607e-10	0.0510656	-1.03442	0.00156757	5.42691	0.270745	9.2711e-07	-1.12056	-1.01993
152619729	rs17114209	2.15391e-10	-1.90174	-2.42834e-10	1.15219e-06	-1.51797	-2.42834e-10	1.31713e-06	-1.78935	-2.42834e-10
152619755	rs2615153	5.41356e-10	0.0510656	-1.03118	0.00157941	5.42691	0.278267	9.30188e-07	-1.12056	-1.01661
152620137	rs1422551	3.94085e-10	-2.03115e-10	-1.29763	1.50192e-06	-2.03115e-10	-1.25288	2.15736e-06	-2.03115e-10	-1.29592
152621757	rs79193298	3.93063e-10	-2.03115e-10	-1.30022	1.49585e-06	-2.03115e-10	-1.25694	2.15162e-06	-2.03115e-10	-1.29858
152621845	rs75800482	3.93063e-10	-2.03115e-10	-1.30022	1.49585e-06	-2.03115e-10	-1.25694	2.15162e-06	-2.03115e-10	-1.29858
152621984	rs56054019	7.03722e-11	-1.72192	-1.29848	7.62085e-07	-0.686593	-1.24473	3.42298e-07	-1.83959	-1.29728
152621993	rs75523708	3.93063e-10	-2.03115e-10	-1.30022	1.49585e-06	-2.03115e-10	-1.25694	2.15162e-06	-2.03115e-10	-1.29858
152623041	rs10078466	3.93498e-10	-2.03115e-10	-1.29912	1.49678e-06	-2.03115e-10	-1.25632	2.15468e-06	-2.03115e-10	-1.29716
152623205	rs993227	3.59985e-10	-0.0937422	-1.29439	0.000835491	5.76356	-0.695173	9.2321e-07	-0.870708	-1.27399
152623612	rs117775897	5.85863e-10	-2.03115e-10	-0.901107	2.05964e-06	-2.03115e-10	-0.9371	2.9493e-06	-2.03115e-10	-0.983235
152623760	rs1462116	3.93063e-10	-2.03115e-10	-1.30022	1.49585e-06	-2.03115e-10	-1.25694	2.15162e-06	-2.03115e-10	-1.29858
152623973	rs3101484	3.60535e-10	-0.0937422	-1.29286	0.000840875	5.76356	-0.68875	9.24979e-07	-0.870708	-1.27208
152624817	rs3101483	5.2984e-10	-0.0483391	-0.953279	0.0016764	5.50706	0.25771	9.13775e-07	-1.22061	-0.934366
152625075	rs10054205	3.9022e-10	-2.03115e-10	-1.30748	1.48455e-06	-2.03115e-10	-1.26452	2.13649e-06	-2.03115e-10	-1.30564
152625452	rs3101131	5.67345e-10	0.0884711	-1.0217	0.00173357	5.49812	0.300187	9.62498e-07	-1.09612	-1.0069
152625458	rs61168125	3.9022e-10	-2.03115e-10	-1.30748	1.48455e-06	-2.03115e-10	-1.26452	2.13649e-06	-2.03115e-10	-1.30564
152625541	rs3112531	4.68416e-10	-0.147419	-0.977418	0.00140797	5.38928	0.200999	8.58111e-07	-1.25619	-0.961631
152626159	rs10037349	3.90563e-10	-2.03115e-10	-1.3066	1.48678e-06	-2.03115e-10	-1.26302	2.13844e-06	-2.03115e-10	-1.30472
152626572	rs113329288	6.80815e-11	-1.73991	-1.31358	6.63965e-07	-0.797884	-1.27127	3.24009e-07	-1.87907	-1.31272
152626704	rs2926290	4.9401e-10	-0.127548	-0.944088	0.00143106	5.33001	0.276526	8.82723e-07	-1.2646	-0.924949
152626786	rs10477051	1.19792e-10	-1.80467	-0.683766	6.80518e-07	-1.34203	-0.702499	6.77845e-07	-1.67185	-0.781793
152627059	rs10071927	3.9022e-10	-2.03115e-10	-1.30748	1.48455e-06	-2.03115e-10	-1.26452	2.13649e-06	-2.03115e-10	-1.30564
152627088	rs57338666	3.9022e-10	-2.03115e-10	-1.30748	1.48455e-06	-2.03115e-10	-1.26452	2.13649e-06	-2.03115e-10	-1.30564
152627841	rs117093931	3.89884e-10	-2.03115e-10	-1.30834	1.48236e-06	-2.03115e-10	-1.266	2.13458e-06	-2.03115e-10	-1.30653
152627922	rs115086200	4.57119e-10	-1.14925	-2.42834e-10	9.41217e-07	-1.72021	-2.42834e-10	1.18996e-06	-1.89088	-2.42834e-10
152628453	rs72793644	6.83671e-11	-1.73499	-1.31431	6.7023e-07	-0.78708	-1.27269	3.24817e-07	-1.87582	-1.31347
152628618	rs112070403	8.34373e-10	-0.547513	-2.42834e-10	1.40415e-06	-1.3202	-2.42834e-10	2.11682e-06	-1.31489	-2.42834e-10
152628621	rs35060520	1.59816e-09	0.102413	-2.42834e-10	1.65288e-06	-1.15711	-2.42834e-10	2.08169e-06	-1.33162	-2.42834e-10
152628951	rs75839430	6.8683e-11	-1.73002	-1.31468	6.7707e-07	-0.776225	-1.27339	3.25768e-07	-1.87253	-1.31385
152629275	rs13436485	6.07097e-11	-1.88369	-1.2844	5.36672e-07	-1.07865	-1.20335	3.1034e-07	-1.9535	-1.28139
152629295	rs35381189	6.87022e-11	-1.73071	-1.3137	6.77315e-07	-0.777742	-1.27151	3.25944e-07	-1.87299	-1.31284
152629310	rs4958632	8.4449e-10	-2.03115e-10	-0.53546	3.65126e-06	-2.03115e-10	-0.364558	4.37426e-06	-2.03115e-10	-0.589064
152629330	rs13435955	3.89884e-10	-2.03115e-10	-1.30834	1.48236e-06	-2.03115e-10	-1.266	2.13458e-06	-2.03115e-10	-1.30653
152629452	rs58539629	2.1092e-10	-1.92271	-2.42834e-10	1.21706e-06	-1.46319	-2.42834e-10	1.27443e-06	-1.8223	-2.42834e-10
152629841	rs116299047	2.38596e-10	-1.79942	-2.42834e-10	9.32264e-07	-1.72977	-2.42834e-10	1.43974e-06	-1.70034	-2.42834e-10
152629892	rs72793645	6.86585e-11	-1.73002	-1.31503	6.766e-07	-0.776225	-1.27408	3.25648e-07	-1.87253	-1.31421
152630227	rs72793646	6.90041e-11	-1.72499	-1.31503	6.84018e-07	-0.765321	-1.27408	3.26739e-07	-1.86918	-1.31421
152630759	rs72793647	6.86342e-11	-1.73002	-1.31539	6.76133e-07	-0.776225	-1.27477	3.2553e-07	-1.87253	-1.31458
152630901	rs74893077	2.17274e-10	-1.89303	-2.42834e-10	7.98362e-07	-1.88482	-2.42834e-10	1.13979e-06	-1.93395	-2.42834e-10
152631722	rs59074180	6.5526e-11	-1.7808	-1.31094	6.08463e-07	-0.89011	-1.26634	3.16468e-07	-1.90532	-1.31001
152631807	rs57695081	6.59417e-11	-1.77868	-1.30674	5.96504e-07	-0.917507	-1.25879	3.14741e-07	-1.91509	-1.30572
152632409	rs28796964	6.83531e-11	-1.76377	-1.28573	6.29433e-07	-0.916977	-1.20559	3.20345e-07	-1.92039	-1.28277
152632473	rs2974110	6.21825e-10	0.114054	-0.955588	0.00210987	5.54665	0.448098	1.04724e-06	-1.07935	-0.939299
152632610	rs116855963	3.89884e-10	-2.03115e-10	-1.30834	1.48236e-06	-2.03115e-10	-1.266	2.13458e-06	-2.03115e-10	-1.30653
152632627	rs79247851	1.84277e-10	-0.870368	-1.18738	2.4734e-07	-1.93611	-1.12051	3.57872e-07	-1.89589	-1.19649
152632965	rs72793654	6.63047e-11	-1.76954	-1.3104	6.04988e-07	-0.89684	-1.26534	3.15254e-07	-1.90972	-1.30946
152633770	rs2168966	6.06419e-10	0.428374	-1.295	0.00114697	6.07787	-0.692617	1.16914e-06	-0.634116	-1.27442
152634164	rs1563711	3.89234e-10	-2.03115e-10	-1.31001	1.47805e-06	-2.03115e-10	-1.26891	2.13087e-06	-2.03115e-10	-1.30827
152634487	rs76527501	3.54693e-10	-1.40294	-2.42834e-10	8.93511e-07	-1.77223	-2.42834e-10	1.37426e-06	-1.74688	-2.42834e-10
152634496	rs12659203	3.89556e-10	-2.03115e-10	-1.30919	1.48019e-06	-2.03115e-10	-1.26746	2.1327e-06	-2.03115e-10	-1.30741
152634788	rs2061636	6.62777e-11	-1.76954	-1.3108	6.04537e-07	-0.89684	-1.26608	3.15122e-07	-1.90972	-1.30987
152635000	rs77805785	4.22621e-10	-2.03115e-10	-1.22772	1.41548e-06	-2.03115e-10	-1.31216	2.37614e-06	-2.03115e-10	-1.19932
152635209	rs78275267	1.98173e-10	-1.98505	-2.42834e-10	7.76349e-07	-1.91278	-2.42834e-10	1.2117e-06	-1.87278	-2.42834e-10
152635249	rs6580008	7.16288e-11	-1.70949	-1.29321	6.97651e-07	-0.801271	-1.2184	3.27793e-07	-1.88967	-1.29051
152635622	rs72793656	6.93651e-11	-1.71911	-1.3157	6.41254e-07	-0.828571	-1.27539	3.19744e-07	-1.89014	-1.3149
152636431	rs149774323	2.61022e-10	-1.70959	-2.42834e-10	8.46746e-07	-1.82598	-2.42834e-10	3.61887e-06	-0.778639	-2.42834e-10
152636633	rs2061637	6.59499e-11	-1.77413	-1.31117	5.97907e-07	-0.907199	-1.26675	3.14154e-07	-1.91243	-1.31024
152636793	rs10515687	6.62273e-11	-1.76954	-1.31156	6.03688e-07	-0.89684	-1.26749	3.14877e-07	-1.90972	-1.31065
152637000	rs2926289	1.08924e-07	4.99238	-0.668172	0.00752199	6.60473	0.661228	3.50401e-05	2.09907	-0.607376
152638038	rs2349576	5.66113e-10	0.028213	-0.963613	0.00129257	5.30031	0.204443	9.32598e-07	-1.18901	-0.945576
152638132	rs2061638	5.66113e-10	0.028213	-0.963613	0.00129257	5.30031	0.204443	9.32598e-07	-1.18901	-0.945576
152638353	rs1462126	5.6609e-10	0.028213	-0.963654	0.00128703	5.30031	0.200151	9.30001e-07	-1.18901	-0.948365
152638359	rs2061639	4.83362e-10	-0.182185	-0.911241	0.00141536	5.2565	0.339003	8.75234e-07	-1.30392	-0.894149
152638603	rs140053818	3.58122e-09	0.909267	-2.42834e-10	1.1117e-05	0.748844	-2.42834e-10	5.15693e-06	-0.424461	-2.42834e-10
152639235	rs3101485	5.47196e-10	-0.00997644	-0.959409	0.00121217	5.2275	0.213036	9.1446e-07	-1.21295	-0.94127
152639495	rs3101130	6.58645e-10	0.164656	-0.948664	0.0023567	5.64223	0.463154	1.09043e-06	-1.046	-0.932227
152639677	rs3112530	5.47196e-10	-0.00997644	-0.959409	0.00121217	5.2275	0.213036	9.1446e-07	-1.21295	-0.94127
152639870	rs56009305	6.54881e-11	-1.78318	-1.30915	5.87894e-07	-0.927764	-1.26307	3.1315e-07	-1.9177	-1.30818
152639911	rs56123509	6.4658e-11	-1.79593	-1.30915	5.70827e-07	-0.957226	-1.26307	3.10878e-07	-1.92498	-1.30818
152640424	rs1993772	4.71155e-10	-0.233143	-0.885864	0.00134867	5.15401	0.393234	8.73154e-07	-1.3351	-0.865347
152640731	rs141399782	5.10801e-10	-2.03115e-10	-1.03821	1.47723e-06	-2.03115e-10	-1.26946	2.80588e-06	-2.03115e-10	-1.03309
152640757	rs74972802	3.89234e-10	-2.03115e-10	-1.31001	1.47805e-06	-2.03115e-10	-1.26891	2.13087e-06	-2.03115e-10	-1.30827
152640777	rs3101481	4.87404e-10	-0.199236	-0.885864	0.00144397	5.22229	0.393234	8.91431e-07	-1.31438	-0.865347
152641447	rs3112529	4.65944e-10	-0.249177	-0.88095	0.00131835	5.12161	0.402903	8.69037e-07	-1.34485	-0.860322
152641540	rs145491565	3.92306e-10	-1.30215	-2.42834e-10	2.3832e-06	-0.791186	-2.42834e-10	5.74254e-06	-0.316901	-2.42834e-10
152641607	rs3111205	5.6098e-10	0.0149011	-0.959409	0.0012711	5.27497	0.213036	9.28823e-07	-1.19737	-0.94127
152641655	rs191559166	4.61951e-10	-2.03115e-10	-1.13873	1.74953e-06	-2.03115e-10	-1.10028	2.5935e-06	-2.03115e-10	-1.11179
152641908	rs3101482	5.6098e-10	0.0149011	-0.959409	0.0012711	5.27497	0.213036	9.28823e-07	-1.19737	-0.94127
152641965	rs139834272	4.99724e-10	-1.06014	-2.42834e-10	3.26262e-06	-0.477099	-2.42834e-10	8.29651e-06	0.0510331	-2.42834e-10
152642016	rs77852529	3.88919e-10	-2.03115e-10	-1.31082	1.47594e-06	-2.03115e-10	-1.27034	2.12907e-06	-2.03115e-10	-1.30912
152642133	rs149828140	5.21798e-10	-1.01691	-2.42834e-10	3.44728e-06	-0.422045	-2.42834e-10	8.8439e-06	0.114926	-2.42834e-10
152642411	rs11747697	6.5078e-11	-1.79158	-1.30703	5.78814e-07	-0.947115	-1.25929	3.12322e-07	-1.92252	-1.30601
152642646	rs116692556	8.72203e-10	-0.50317	-2.42834e-10	3.04031e-06	-0.547672	-2.42834e-10	5.1694e-06	-0.422046	-2.42834e-10
152642913	rs1947632	6.86088e-09	1.5594	-2.42834e-10	2.19726e-05	1.43017	-2.42834e-10	8.70708e-06	0.099334	-2.42834e-10
152643448	rs59498861	3.87477e-10	-2.03115e-10	-1.31454	1.466e-06	-2.03115e-10	-1.27709	2.1208e-06	-2.03115e-10	-1.31301
152643969	rs2926288	5.54363e-10	0.00303584	-0.959409	0.00124267	5.25235	0.213036	9.21938e-07	-1.20481	-0.94127
152643974	rs2973148	6.34528e-10	0.113109	-0.93442	0.0022048	5.54486	0.493901	1.06946e-06	-1.07997	-0.917682
152643996	rs72793664	6.5713e-11	-1.78318	-1.30572	5.91476e-07	-0.927764	-1.257	3.14249e-07	-1.9177	-1.30467
152644188	rs72793665	6.54215e-11	-1.78762	-1.30572	5.85469e-07	-0.937971	-1.257	3.13447e-07	-1.92026	-1.30467
152644679	rs1350900	6.52177e-11	-1.79593	-1.30053	5.79413e-07	-0.957226	-1.24815	3.13626e-07	-1.92498	-1.29938
152645213	rs982494	5.54363e-10	0.00303584	-0.959409	0.00124267	5.25235	0.213036	9.21938e-07	-1.20481	-0.94127
152645408	rs2973149	5.54363e-10	0.00303584	-0.959409	0.00124267	5.25235	0.213036	9.21938e-07	-1.20481	-0.94127
152645440	rs73274195	2.09138e-10	-1.9312	-2.42834e-10	1.2488e-06	-1.43745	-2.42834e-10	1.25684e-06	-1.8362	-2.42834e-10
152645765	rs2964817	5.54363e-10	0.00303584	-0.959409	0.00124267	5.25235	0.213036	9.21938e-07	-1.20481	-0.94127
152647818	rs2926287	5.47196e-10	-0.00997644	-0.959409	0.00121217	5.2275	0.213036	9.1446e-07	-1.21295	-0.94127
152647990	rs1381540	5.47196e-10	-0.00997644	-0.959409	0.00121217	5.2275	0.213036	9.1446e-07	-1.21295	-0.94127
152648649	rs150994704	3.91759e-10	-2.03115e-10	-1.30355	1.40904e-06	-2.03115e-10	-1.31672	2.10969e-06	-2.03115e-10	-1.31826
152648708	rs2964813	5.47196e-10	-0.00997644	-0.959409	0.00121217	5.2275	0.213036	9.1446e-07	-1.21295	-0.94127
152649413	rs1824311	6.31563e-10	0.101208	-0.927202	0.00218921	5.5223	0.509368	1.06899e-06	-1.08778	-0.910313
152649498	rs2926286	6.36179e-10	0.101208	-0.919921	0.00222348	5.5223	0.524896	1.07696e-06	-1.08778	-0.902881
152649559	rs116473216	2.14459e-10	-1.90607	-2.42834e-10	1.16431e-06	-1.5075	-2.42834e-10	1.30836e-06	-1.79603	-2.42834e-10
152649872	rs72793672	6.41169e-11	-1.80869	-1.3048	5.58207e-07	-0.987256	-1.2554	3.10056e-07	-1.93207	-1.30373
152650014	rs56309724	6.46612e-11	-1.80023	-1.3048	5.69466e-07	-0.967286	-1.2554	3.11511e-07	-1.92739	-1.30373
152650211	rs2964812	5.40144e-10	-0.0229473	-0.959409	0.00118247	5.2027	0.213036	9.07081e-07	-1.22105	-0.94127
152650382	rs2974111	4.42855e-10	-0.3	-0.88095	0.00118906	5.01839	0.402903	8.42749e-07	-1.37557	-0.860322
152650546	rs2927173	4.65944e-10	-0.249177	-0.88095	0.00131835	5.12161	0.402903	8.69037e-07	-1.34485	-0.860322
152650598	rs2964811	4.73176e-10	-0.249177	-0.865549	0.00135869	5.12161	0.433041	8.82831e-07	-1.34485	-0.844573
152651497	rs77826248	5.67258e-10	-2.03115e-10	-0.933379	1.99705e-06	-2.03115e-10	-0.967959	2.86514e-06	-2.03115e-10	-1.01219
152651538	rs2927174	5.37803e-10	-0.0229473	-0.963754	0.00117202	5.2027	0.204153	9.03053e-07	-1.22105	-0.945721
152651765	rs2199123	5.35254e-10	-0.0229473	-0.968505	0.00116065	5.2027	0.194411	8.98669e-07	-1.22105	-0.950588
152652111	rs11745332	6.52845e-11	-1.79158	-1.30386	5.82011e-07	-0.947115	-1.25378	3.13334e-07	-1.92252	-1.30277
152652414	rs1462108	5.32961e-10	-0.0229473	-0.972797	0.00115045	5.2027	0.18558	8.94726e-07	-1.22105	-0.954985
152652626	rs1462109	5.32961e-10	-0.0229473	-0.972797	0.00115045	5.2027	0.18558	8.94726e-07	-1.22105	-0.954985
152652737	rs72793675	6.37168e-11	-1.81284	-1.30691	5.50674e-07	-0.997165	-1.25908	3.0869e-07	-1.93434	-1.30588
152652976	rs2125515	5.39919e-10	-0.00997644	-0.972797	0.00117934	5.2275	0.18558	9.02004e-07	-1.21295	-0.954985
152654387	rs2926285	4.68814e-10	-0.233143	-0.890845	0.00133548	5.15401	0.383406	8.68717e-07	-1.3351	-0.870442
152654468	rs17504608	2.36292e-10	-1.80912	-2.42834e-10	9.43199e-07	-1.71811	-2.42834e-10	1.4225e-06	-1.71239	-2.42834e-10
152654479	rs17504622	6.34997e-10	-0.820573	-2.42834e-10	9.2991e-07	-1.7323	-2.42834e-10	0.00218969	5.62672	-2.42834e-10
152655295	rs17114289	6.43012e-11	-1.80449	-1.30613	5.62491e-07	-0.977296	-1.25772	3.10352e-07	-1.92976	-1.30509
152655697	rs17114293	6.46016e-11	-1.80023	-1.30572	5.68556e-07	-0.967286	-1.257	3.11217e-07	-1.92739	-1.30467
152655834	rs1824	1.13797e-10	-1.81256	-0.727219	6.42314e-07	-1.357	-0.745307	6.44541e-07	-1.68227	-0.821753
152656309	rs2973151	6.54584e-10	0.126237	-0.916431	0.00234879	5.56971	0.532313	1.09872e-06	-1.07134	-0.899319
152656478	rs150417876	4.65438e-10	-2.03115e-10	-1.13121	1.82647e-06	-2.03115e-10	-1.05725	2.47128e-06	-2.03115e-10	-1.16007
152656825	rs1903639	6.33785e-11	-1.81894	-1.30613	5.17224e-07	-1.06119	-1.25772	3.05396e-07	-1.94586	-1.30509
152657105	rs2973152	5.55901e-10	0.0149011	-0.968505	0.00124764	5.27497	0.194411	9.20209e-07	-1.19737	-0.950588
152657198	rs184313024	7.51575e-10	-2.03115e-10	-0.652022	3.27358e-06	-2.03115e-10	-0.473747	4.22753e-06	-2.03115e-10	-0.623183
152657298	rs1462121	3.70984e-09	2.05083	-1.10628	0.00285714	6.20116	0.0967852	3.43658e-06	0.263329	-1.09365
152657556	rs10067191	3.85252e-10	-2.03115e-10	-1.3203	1.44947e-06	-2.03115e-10	-1.28843	2.10795e-06	-2.03115e-10	-1.31909
152658548	rs1462122	6.70775e-10	0.139406	-0.905166	0.00246606	5.5946	0.556141	1.1211e-06	-1.06267	-0.887825
152658668	rs1462123	6.93087e-10	0.164656	-0.897693	0.00262732	5.64223	0.571856	1.14866e-06	-1.046	-0.880201
152658792	rs1462124	4.68814e-10	-0.233143	-0.890845	0.00133548	5.15401	0.383406	8.68717e-07	-1.3351	-0.870442
152659661	rs11747146	6.47385e-11	-1.79593	-1.3079	5.72099e-07	-0.957226	-1.26085	3.11273e-07	-1.92498	-1.30691
152659864	rs931012	6.65453e-11	-1.7819	-1.29441	5.95631e-07	-0.957267	-1.2205	3.14441e-07	-1.93001	-1.29175
152660186	rs6862560	3.8642e-10	-2.03115e-10	-1.31727	1.45838e-06	-2.03115e-10	-1.2823	2.11472e-06	-2.03115e-10	-1.31588
152660235	rs2964816	6.22936e-10	0.0504065	-0.890156	0.00214934	5.42565	0.587633	1.0739e-06	-1.12099	-0.872514
152660612	rs35058195	6.71291e-11	-1.77317	-1.29441	6.07378e-07	-0.937737	-1.2205	3.15888e-07	-1.92542	-1.29175
152660794	rs59114600	3.86674e-10	-2.03115e-10	-1.31661	1.46024e-06	-2.03115e-10	-1.28103	2.11618e-06	-2.03115e-10	-1.31519
152661029	rs184850699	5.6585e-10	-2.03115e-10	-0.935864	2.26862e-06	-2.03115e-10	-0.840459	3.05406e-06	-2.03115e-10	-0.948331
152661092	rs116151746	2.1214e-10	-1.91695	-2.42834e-10	1.19752e-06	-1.47938	-2.42834e-10	1.28625e-06	-1.81307	-2.42834e-10
152661214	rs12110038	1.02678e-10	-1.759	-0.883601	1.06276e-06	-0.906518	-0.692246	4.66181e-07	-1.91779	-0.91019
152661326	rs149944506	2.3495e-10	-1.81482	-2.42834e-10	9.49943e-07	-1.71098	-2.42834e-10	1.41242e-06	-1.7195	-2.42834e-10
152661435	rs11748893	1.70492e-10	-1.79158	-0.343923	1.75432e-06	-0.947115	-0.150434	7.59004e-07	-1.92252	-0.418035
152661503	rs185128906	2.62684e-10	-1.70324	-2.42834e-10	1.0008e-06	-1.65883	-2.42834e-10	1.17923e-06	-1.89994	-2.42834e-10
152662116	rs10077318	3.85886e-10	-2.03115e-10	-1.31865	1.45505e-06	-2.03115e-10	-1.28459	2.11095e-06	-2.03115e-10	-1.31766
152662677	rs72799209	1.71931e-10	-1.78318	-0.343923	1.7886e-06	-0.927764	-0.150434	7.6267e-07	-1.9177	-0.418035
152662780	rs116411503	3.74407e-10	-1.34885	-2.42834e-10	1.95272e-06	-0.990407	-2.42834e-10	2.01043e-06	-1.36646	-2.42834e-10
152662815	rs138294810	1.9855e-10	-1.98315	-2.42834e-10	7.87362e-07	-1.8987	-2.42834e-10	1.37953e-06	-1.74306	-2.42834e-10
152663038	rs141315037	7.68116e-10	-2.03115e-10	-0.630253	3.21857e-06	-2.03115e-10	-0.490693	4.09573e-06	-2.03115e-10	-0.654858
152663149	rs77525726	3.86715e-10	-2.03115e-10	-1.31651	1.44897e-06	-2.03115e-10	-1.28878	2.09763e-06	-2.03115e-10	-1.32399
152663222	rs62401302	3.35309e-10	-0.37328	-1.08586	2.2933e-07	-1.97045	-1.16177	9.14153e-07	-1.07979	-1.07477
152664042	rs10463328	6.4796e-10	0.152845	-0.95321	0.00226115	5.61997	0.444028	1.07366e-06	-1.0538	-0.93992
152664721	rs13176930	1.16265e-07	5.17493	-0.785497	0.00773578	6.82174	0.472241	3.70682e-05	2.28672	-0.738762
152664792	rs2882195	9.53138e-11	-1.759	-0.958019	9.89918e-07	-0.906518	-0.763245	4.33739e-07	-1.91779	-0.982321
152665143	rs10053693	9.53138e-11	-1.759	-0.958019	9.89918e-07	-0.906518	-0.763245	4.33739e-07	-1.91779	-0.982321
152666446	rs1084070	8.92045e-10	-0.148603	-0.332073	0.00420963	5.32365	1.36185	1.54094e-06	-1.28322	-0.349197
152666521	rs1084071	8.80657e-10	-0.165012	-0.328512	0.00408482	5.29088	1.36452	1.53237e-06	-1.29335	-0.34464
152667577	rs4958634	6.81373e-10	0.178004	-0.928088	0.00250257	5.66736	0.498085	1.11993e-06	-1.03717	-0.914365
152667657	rs13361682	3.81803e-10	-2.03115e-10	-1.32929	1.41247e-06	-2.03115e-10	-1.31429	2.08658e-06	-2.03115e-10	-1.32928
152667933	rs112685341	3.34938e-09	0.842337	-2.42834e-10	2.13713e-06	-0.900164	-2.42834e-10	0.000114792	2.67832	-2.42834e-10
152668275	rs72799214	1.75382e-10	-1.78318	-0.324051	1.82788e-06	-0.927764	-0.128709	7.77387e-07	-1.9177	-0.398921
152668470	rs114507267	9.55862e-10	-0.41158	-2.42834e-10	3.32737e-06	-0.457447	-2.42834e-10	5.67904e-06	-0.328019	-2.42834e-10
152668800	rs60879540	1.7259e-10	-1.80023	-0.323041	1.75899e-06	-0.967286	-0.127605	7.70635e-07	-1.92739	-0.397949
152669217	rs2609658	3.17123e-09	1.92769	-1.14001	0.00217859	6.02538	0.00142662	3.022e-06	0.171659	-1.13054
152669228	rs6862332	9.71085e-11	-1.74401	-0.954358	9.691e-07	-0.932291	-0.758727	4.3437e-07	-1.91988	-0.978781
152669830	rs2560253	3.01183e-09	1.87118	-1.13507	0.00203555	5.94444	0.0144508	2.91269e-06	0.129761	-1.12549
152670517	rs10039156	6.88716e-10	0.178004	-0.917368	0.00256025	5.66736	0.520874	1.1322e-06	-1.03717	-0.903465
152670552	rs36152933	1.81459e-10	-1.78318	-0.28999	1.89715e-06	-0.927764	-0.0915123	8.03292e-07	-1.9177	-0.366141
152670571	rs12187536	5.32463e-10	-0.0180468	-0.978632	0.00199523	5.80021	0.138674	1.30038e-06	-0.855815	-0.94633
152670711	rs10155557	3.81703e-10	-2.03115e-10	-1.32955	1.40934e-06	-2.03115e-10	-1.31651	2.08602e-06	-2.03115e-10	-1.32954
152670867	rs7444329	9.05921e-10	-0.148603	-0.316637	0.00431756	5.32365	1.38716	1.5647e-06	-1.28322	-0.333893
152670923	rs139363158	5.55135e-10	-2.03115e-10	-0.954982	1.40698e-06	-2.03115e-10	-1.31819	3.16005e-06	-2.03115e-10	-0.914213
152671290	rs4466215	3.81727e-10	-2.03115e-10	-1.32949	1.41028e-06	-2.03115e-10	-1.31584	2.08615e-06	-2.03115e-10	-1.32948
152671466	rs376480829	1.22133e-09	-2.03115e-10	-0.166496	1.34132e-05	-2.03115e-10	0.936606	7.50593e-06	-2.03115e-10	-0.0491081
152671500	rs6874079	3.81727e-10	-2.03115e-10	-1.32949	1.41028e-06	-2.03115e-10	-1.31584	2.08615e-06	-2.03115e-10	-1.32948
152671513	rs62401303	8.54246e-10	-0.199236	-0.324737	0.00384993	5.22229	1.37389	1.50455e-06	-1.31438	-0.341924
152671618	rs62401304	9.20975e-10	-0.132122	-0.316637	0.00446171	5.35649	1.38716	1.58074e-06	-1.27301	-0.333893
152673120	rs76760934	4.32428e-10	-2.03115e-10	-1.20478	1.54291e-06	-2.03115e-10	-1.22596	2.39951e-06	-2.03115e-10	-1.18954
152673497	rs6866689	9.53878e-11	-1.76377	-0.952469	9.86129e-07	-0.916977	-0.756622	4.35355e-07	-1.92039	-0.976011
152673898	rs149033799	4.62335e-09	2.31051	-1.14583	0.00363998	6.56928	-0.0291734	3.99121e-06	0.458178	-1.13889
152675022	rs7731358	8.76658e-11	-1.82843	-0.972232	8.29361e-07	-1.06569	-0.781043	4.1349e-07	-1.95278	-0.995138
152675141	rs11747293	1.63429e-10	-1.77868	-0.399133	1.69679e-06	-0.917507	-0.213387	7.28239e-07	-1.91509	-0.466838
152675215	rs11750267	9.47467e-11	-1.7541	-0.968887	1.00125e-06	-0.878922	-0.779463	4.32651e-07	-1.91149	-0.991138
152675269	rs141715263	4.54924e-10	-2.03115e-10	-1.15406	1.39219e-06	-2.03115e-10	-1.32875	2.58379e-06	-2.03115e-10	-1.11555
152675307	rs188311889	1.59886e-09	0.102855	-2.42834e-10	9.94931e-07	-1.66471	-2.42834e-10	1.74444e-06	-1.50837	-2.42834e-10
152675610	rs142705651	3.81703e-10	-2.03115e-10	-1.32955	1.40934e-06	-2.03115e-10	-1.31651	2.08602e-06	-2.03115e-10	-1.32954
152676194	rs116745642	3.81675e-10	-2.03115e-10	-1.32962	1.40762e-06	-2.03115e-10	-1.31773	2.08586e-06	-2.03115e-10	-1.32962
152676677	rs2560227	2.59757e-10	-1.71444	-2.42834e-10	1.51198e-06	-1.24621	-2.42834e-10	1.64873e-06	-1.5648	-2.42834e-10
152676684	rs151011228	6.69998e-10	0.191239	-0.958158	0.00236289	5.69223	0.415776	1.09208e-06	-1.02841	-0.948314
152677114	rs113980258	9.34319e-11	-1.7685	-0.968464	9.56431e-07	-0.927383	-0.776794	4.26808e-07	-1.92293	-0.993295
152677168	rs13169047	2.63714e-08	3.33246	-0.426613	0.00225888	5.72843	0.334565	2.0406e-05	1.37088	-0.419853
152677477	rs114264103	1.16348e-09	-0.215019	-2.42834e-10	1.593e-06	-1.19401	-2.42834e-10	2.62684e-06	-1.09902	-2.42834e-10
152677967	rs2609665	6.76977e-10	0.191239	-0.947795	0.00241636	5.69223	0.438154	1.1036e-06	-1.02841	-0.937816
152677993	rs2560229	6.83723e-10	0.204514	-0.951153	0.00245946	5.71715	0.430921	1.10958e-06	-1.0196	-0.941218
152678034	rs2560230	8.91509e-10	-0.132122	-0.349155	0.00417979	5.35649	1.32189	1.52661e-06	-1.27301	-0.368738
152678112	rs9647580	7.77377e-10	-0.618267	-2.42834e-10	2.40039e-05	1.51858	-2.42834e-10	2.3336e-05	1.0852	-2.42834e-10
152678321	rs1462111	8.76936e-10	-0.148603	-0.349155	0.00404475	5.32365	1.32189	1.51112e-06	-1.28322	-0.368738
152678746	rs74544128	7.59507e-10	-0.641524	-2.42834e-10	4.14363e-06	-0.238057	-2.42834e-10	5.00345e-06	-0.454674	-2.42834e-10
152679176	rs2560231	6.83723e-10	0.204514	-0.951153	0.00245946	5.71715	0.430921	1.10958e-06	-1.0196	-0.941218
152679357	rs55755012	1.6417e-10	-0.994879	-1.17841	3.60676e-07	-1.81135	-0.868058	6.08119e-07	-1.74009	-0.822093
152679534	rs140805448	1.44933e-09	0.00466192	-2.42834e-10	1.0895e-05	0.728678	-2.42834e-10	3.24603e-05	1.41522	-2.42834e-10
152679609	rs7711396	9.22081e-11	-1.7819	-0.968242	9.28913e-07	-0.957267	-0.776103	4.24652e-07	-1.93001	-0.991279
152679666	rs2609666	8.91509e-10	-0.132122	-0.349155	0.00417979	5.35649	1.32189	1.52661e-06	-1.27301	-0.368738
152679917	rs117767458	5.46055e-10	-2.03115e-10	-0.971473	1.88402e-06	-2.03115e-10	-1.02622	3.05096e-06	-2.03115e-10	-0.949345
152680103	rs150031753	9.1792e-11	-1.78643	-0.968242	9.19483e-07	-0.967471	-0.776103	4.23658e-07	-1.93235	-0.991279
152680269	rs186074455	4.4285e-10	-2.03115e-10	-1.18096	2.13061e-06	-2.03115e-10	-0.903224	2.49937e-06	-2.03115e-10	-1.14876
152680732	rs145393036	3.8167e-10	-2.03115e-10	-1.32964	1.40675e-06	-2.03115e-10	-1.31835	2.08583e-06	-2.03115e-10	-1.32964
152680753	rs146450130	2.64783e-10	-1.69528	-2.42834e-10	2.55721e-06	-0.720715	-2.42834e-10	1.60222e-06	-1.59341	-2.42834e-10
152681292	rs10477054	3.81737e-10	-2.03115e-10	-1.32946	1.40276e-06	-2.03115e-10	-1.32119	2.08618e-06	-2.03115e-10	-1.32947
152682013	rs185092605	3.84698e-10	-2.03115e-10	-1.32173	1.39108e-06	-2.03115e-10	-1.32955	2.10252e-06	-2.03115e-10	-1.32167
152683087	rs186804353	8.95591e-10	-2.03115e-10	-0.47671	3.61042e-06	-2.03115e-10	-0.375807	4.47894e-06	-2.03115e-10	-0.565416
152683387	rs192905713	3.81808e-10	-2.03115e-10	-1.32927	1.40133e-06	-2.03115e-10	-1.32221	2.08656e-06	-2.03115e-10	-1.32929
152684509	rs11747428	1.81332e-10	-1.80116	-0.2727	1.74609e-06	-1.0296	-0.0726507	7.99953e-07	-1.93851	-0.349494
152685218	rs308266	9.33521e-11	-1.64219	-1.09563	3.21933e-07	-1.67816	-1.11488	4.25432e-07	-1.8348	-1.08465
152685267	rs181518519	1.12509e-09	-2.03115e-10	-0.248574	4.29971e-06	-2.03115e-10	-0.201083	5.51483e-06	-2.03115e-10	-0.35736
152685430	rs2615150	5.14552e-10	-0.0503429	-0.980553	0.000610095	4.42082	0.333166	7.56956e-07	-1.36975	-0.973499
152685431	rs2560235	8.48446e-11	-1.65177	-1.1816	2.94102e-07	-1.67282	-1.21064	3.95439e-07	-1.83072	-1.16184
152685455	rs308267	6.58808e-10	0.229963	-1.01372	0.00220656	5.76482	0.274743	1.05834e-06	-1.00267	-1.00542
152685878	rs11748375	1.99524e-10	-1.80364	-0.174623	2.16213e-06	-0.915845	0.0273099	9.07653e-07	-1.90987	-0.251827
152685898	rs308268	6.83461e-10	0.229963	-0.976986	0.00239399	5.76482	0.356269	1.09846e-06	-1.00267	-0.968217
152685952	rs308269	8.44652e-10	-0.148603	-0.386665	0.00385877	5.32365	1.27482	1.45552e-06	-1.28322	-0.406224
152685964	rs148782530	4.87651e-10	-2.03115e-10	-1.08459	2.01515e-06	-2.03115e-10	-0.958938	2.51293e-06	-2.03115e-10	-1.14335
152686098	rs10060758	9.18224e-11	-1.79532	-0.95902	9.10763e-07	-0.987723	-0.76538	4.25513e-07	-1.93688	-0.982379
152686421	rs76972361	5.03939e-10	-2.03115e-10	-1.05174	1.80468e-06	-2.03115e-10	-1.06925	2.58146e-06	-2.03115e-10	-1.11645
152686551	rs75944467	4.43366e-10	-1.1798	-2.42834e-10	2.22146e-06	-0.861465	-2.42834e-10	2.80397e-06	-1.03377	-2.42834e-10
152686944	rs308270	7.40319e-10	0.294825	-0.961938	0.00277678	5.88573	0.383686	1.16385e-06	-0.959322	-0.953742
152687895	rs147647043	9.96028e-10	-2.03115e-10	-0.370418	3.65747e-06	-2.03115e-10	-0.36286	5.92215e-06	-2.03115e-10	-0.286102
152688084	rs115196736	4.95395e-09	1.23375	-2.42834e-10	1.59631e-05	1.11065	-2.42834e-10	6.79533e-06	-0.148566	-2.42834e-10
152688178	rs308271	9.02753e-10	-0.0972776	-0.371466	0.00438245	5.42569	1.30004	1.52542e-06	-1.25135	-0.391183
152688377	rs76058062	3.8219e-10	-2.03115e-10	-1.32828	1.39736e-06	-2.03115e-10	-1.32505	2.08851e-06	-2.03115e-10	-1.32835
152688433	rs217771	8.30905e-10	-0.165012	-0.386665	0.00373436	5.29088	1.27482	1.44085e-06	-1.29335	-0.406224
152688559	rs58361474	9.18224e-11	-1.79532	-0.95902	9.10763e-07	-0.987723	-0.76538	4.25513e-07	-1.93688	-0.982379
152688592	rs76279808	3.81976e-10	-2.03115e-10	-1.32884	1.39909e-06	-2.03115e-10	-1.32381	2.08738e-06	-2.03115e-10	-1.32889
152688786	rs78811355	3.81864e-10	-2.03115e-10	-1.32913	1.40036e-06	-2.03115e-10	-1.3229	2.08679e-06	-2.03115e-10	-1.32917
152688885	rs308272	9.01528e-10	-0.0972776	-0.372824	0.00431677	5.42569	1.28494	1.52177e-06	-1.25135	-0.393578
152689866	rs117952847	4.48279e-10	-2.03115e-10	-1.16878	1.6122e-06	-2.03115e-10	-1.18203	2.33454e-06	-2.03115e-10	-1.21699
152690404	rs7703714	9.14504e-11	-1.79532	-0.96308	9.0621e-07	-0.987723	-0.770392	4.23844e-07	-1.93688	-0.986308
152690549	rs78994531	8.08877e-10	-2.03115e-10	-0.578546	3.36921e-06	-2.03115e-10	-0.444953	4.18273e-06	-2.03115e-10	-0.633837
152691177	rs2560239	2.51377e-10	-1.74724	-2.42834e-10	1.43124e-06	-1.30109	-2.42834e-10	1.58229e-06	-1.60593	-2.42834e-10
152691265	rs80138595	2.55894e-10	-0.571034	-1.15839	2.6991e-07	-1.88887	-1.08043	4.04284e-07	-1.79619	-1.17425
152691359	rs72799217	1.81695e-10	-1.80449	-0.267375	1.85056e-06	-0.977296	-0.0668446	8.11134e-07	-1.92976	-0.344366
152691381	rs2560240	8.57531e-10	-0.132122	-0.388014	0.00392812	5.35649	1.25979	1.46695e-06	-1.27301	-0.408601
152691458	rs7709157	9.1082e-11	-1.79532	-0.967117	9.017e-07	-0.987723	-0.775381	4.22192e-07	-1.93688	-0.990214
152691694	rs7727282	9.14939e-11	-1.7908	-0.967117	9.2551e-07	-0.96166	-0.775381	4.25262e-07	-1.92964	-0.990214
152691730	rs7709602	9.1082e-11	-1.79532	-0.967117	9.017e-07	-0.987723	-0.775381	4.22192e-07	-1.93688	-0.990214
152691787	rs7709744	3.81864e-10	-2.03115e-10	-1.32913	1.40036e-06	-2.03115e-10	-1.3229	2.08679e-06	-2.03115e-10	-1.32917
152691829	rs72799219	1.80934e-10	-1.80869	-0.267375	1.83222e-06	-0.987256	-0.0668446	8.09259e-07	-1.93207	-0.344366
152691838	rs143225164	2.25188e-10	-1.85726	-2.42834e-10	1.00942e-06	-1.65025	-2.42834e-10	1.3385e-06	-1.77325	-2.42834e-10
152692403	rs12655112	9.05352e-11	-1.79532	-0.973138	8.95799e-07	-0.987723	-0.781947	4.19365e-07	-1.93688	-0.996932
152692585	rs79202918	3.1639e-09	0.785367	-2.42834e-10	2.06326e-06	-0.935343	-2.42834e-10	0.000106685	2.60508	-2.42834e-10
152692858	rs12659360	3.82171e-10	-2.03115e-10	-1.32832	1.3976e-06	-2.03115e-10	-1.32488	2.08851e-06	-2.03115e-10	-1.32835
152693291	rs1462113	8.13573e-10	0.348113	-0.920869	0.00348964	5.98448	0.513448	1.26402e-06	-0.923478	-0.907025
152693367	rs1462114	8.02513e-10	0.334424	-0.920869	0.00340241	5.95916	0.513448	1.25241e-06	-0.932705	-0.907025
152693433	rs1462115	9.45108e-10	-0.0788989	-0.343995	0.00474067	5.46206	1.34224	1.59028e-06	-1.23988	-0.361016
152693965	rs4958636	2.44139e-10	-0.448597	-1.32786	1.93267e-07	-1.97543	-1.32789	6.87342e-07	-1.11293	-1.3268
152694407	rs72799220	9.16323e-11	-1.7909	-0.965513	9.13476e-07	-0.977623	-0.772505	4.23414e-07	-1.93464	-0.989564
152694414	rs115213266	4.95963e-10	-2.03115e-10	-1.06769	1.77704e-06	-2.03115e-10	-1.08468	2.54571e-06	-2.03115e-10	-1.13039
152694778	rs75231527	4.96917e-10	-2.03115e-10	-1.06577	1.78034e-06	-2.03115e-10	-1.08282	2.54998e-06	-2.03115e-10	-1.12872
152694849	rs962514	8.86953e-10	-0.116603	-0.369798	0.0042713	5.4004	1.29965	1.51968e-06	-1.25971	-0.386594
152695193	rs144424091	2.24491e-10	-1.86036	-2.42834e-10	1.01455e-06	-1.64518	-2.42834e-10	1.33316e-06	-1.77725	-2.42834e-10
152695644	rs10061959	3.82357e-10	-2.03115e-10	-1.32784	1.39646e-06	-2.03115e-10	-1.32569	2.08952e-06	-2.03115e-10	-1.32787
152696107	rs2615152	2.43907e-10	-1.77741	-2.42834e-10	1.3589e-06	-1.35296	-2.42834e-10	1.52275e-06	-1.64428	-2.42834e-10
152696365	rs11740453	1.88536e-10	-1.80449	-0.230419	1.9266e-06	-0.977296	-0.0265793	8.40533e-07	-1.92976	-0.308763
152696511	rs10055962	3.81914e-10	-2.03115e-10	-1.329	1.39987e-06	-2.03115e-10	-1.32325	2.08712e-06	-2.03115e-10	-1.32901
152696931	rs6580013	1.87812e-10	-1.80449	-0.234267	1.91854e-06	-0.977296	-0.030769	8.37423e-07	-1.92976	-0.312471
152697069	rs10054526	3.82267e-10	-2.03115e-10	-1.32807	1.39697e-06	-2.03115e-10	-1.32533	2.08904e-06	-2.03115e-10	-1.3281
152697200	rs6580014	8.75913e-11	-1.7909	-1.01062	8.51851e-07	-0.977623	-0.842351	4.05012e-07	-1.93464	-1.034
152697446	rs56012425	9.26602e-11	-1.7909	-0.954358	9.2615e-07	-0.977623	-0.758727	4.28004e-07	-1.93464	-0.978781
152699105	rs2560241	9.08485e-10	-0.0788989	-0.383516	0.00449812	5.46206	1.28972	1.5308e-06	-1.23988	-0.399137
152699481	rs2560242	9.39565e-10	-0.0452602	-0.383516	0.00480667	5.52841	1.28972	1.56342e-06	-1.21879	-0.399137
152699649	rs1026615	7.68431e-10	0.36184	-0.991681	0.00308133	6.00983	0.363657	1.18794e-06	-0.914212	-0.978371
152700033	rs2615178	6.98093e-10	0.269017	-0.994857	0.00257572	5.83772	0.356539	1.11247e-06	-0.976609	-0.981609
152700124	rs10477057	9.42307e-11	-1.78643	-0.942022	9.49922e-07	-0.967471	-0.743535	4.34135e-07	-1.93235	-0.966849
152700134	rs2609671	7.55552e-10	0.348113	-0.994857	0.00298288	5.98448	0.356539	1.17318e-06	-0.923478	-0.981609
152700492	rs116374335	3.67495e-10	-1.36748	-2.42834e-10	1.90768e-06	-1.01374	-2.42834e-10	1.97382e-06	-1.38483	-2.42834e-10
152700771	rs2615177	9.04187e-10	-0.0621155	-0.405042	0.0045134	5.4952	1.25998	1.51758e-06	-1.22937	-0.418315
152701153	rs2615176	7.44757e-10	0.334424	-0.99556	0.00290914	5.95916	0.35682	1.16376e-06	-0.932705	-0.98044
152701346	rs2560243	7.35571e-10	0.322014	-0.99556	0.00284304	5.93618	0.35682	1.15408e-06	-0.941058	-0.98044
152701810	rs2615175	8.58547e-10	-0.11391	-0.405042	0.00407371	5.3927	1.25998	1.46929e-06	-1.26171	-0.418315
152701920	rs6896256	9.60272e-11	-1.7819	-0.927659	9.69548e-07	-0.957267	-0.733289	4.40591e-07	-1.93001	-0.954431
152702796	rs75485798	3.81816e-10	-2.03115e-10	-1.32925	1.4012e-06	-2.03115e-10	-1.3223	2.0866e-06	-2.03115e-10	-1.32927
152702949	rs300329	8.64638e-10	-0.11391	-0.397972	0.00412215	5.3927	1.2718	1.47964e-06	-1.26171	-0.411296
152703035	rs300328	7.20841e-10	0.3084	-1.00218	0.00273116	5.91094	0.341915	1.13586e-06	-0.95021	-0.987204
152703239	rs7724578	2.02238e-10	-1.79158	-0.173166	2.11321e-06	-0.947115	0.0356924	8.94693e-07	-1.92252	-0.253561
152703540	rs116229373	3.81777e-10	-2.03115e-10	-1.32936	1.40189e-06	-2.03115e-10	-1.32181	2.08639e-06	-2.03115e-10	-1.32937
152703974	rs300327	7.33252e-10	0.322014	-0.998718	0.00282291	5.93618	0.349715	1.15036e-06	-0.941058	-0.983669
152704380	rs113133034	7.79791e-10	-0.615167	-2.42834e-10	2.58191e-05	1.59148	-2.42834e-10	2.39834e-05	1.11256	-2.42834e-10
152704461	rs300326	7.33252e-10	0.322014	-0.998718	0.00282291	5.93618	0.349715	1.15036e-06	-0.941058	-0.983669
152704619	rs11742937	2.0475e-10	-1.79158	-0.160824	2.14173e-06	-0.947115	0.0490998	9.05409e-07	-1.92252	-0.241655
152704941	rs141280708	3.82922e-10	-2.03115e-10	-1.32636	2.04736e-06	-2.03115e-10	-0.94308	2.09131e-06	-2.03115e-10	-1.32701
152704958	rs150247547	5.47956e-10	-0.967998	-2.42834e-10	8.69052e-07	-1.79998	-2.42834e-10	1.40238e-06	-1.72663	-2.42834e-10
152705072	rs113594146	1.94825e-10	-1.80023	-0.201857	1.96392e-06	-0.967286	-0.0174018	8.6242e-07	-1.92739	-0.285421
152705115	rs138529556	4.88919e-10	-2.03115e-10	-1.082	1.74973e-06	-2.03115e-10	-1.10017	2.51564e-06	-2.03115e-10	-1.14228
152705138	rs300325	7.33252e-10	0.322014	-0.998718	0.00282291	5.93618	0.349715	1.15036e-06	-0.941058	-0.983669
152705231	rs145734882	2.66092e-10	-0.524748	-1.1656	2.71043e-07	-1.87652	-1.08859	4.083e-07	-1.77904	-1.18152
152705621	rs181144424	4.59628e-10	-2.03115e-10	-1.14378	1.39162e-06	-2.03115e-10	-1.32916	2.59983e-06	-2.03115e-10	-1.10936
152705647	rs36187124	2.38134e-10	-1.80136	-2.42834e-10	1.30257e-06	-1.39529	-2.42834e-10	1.47643e-06	-1.67517	-2.42834e-10
152705936	rs150745158	2.30818e-10	-1.83256	-2.42834e-10	9.72643e-07	-1.68737	-2.42834e-10	1.38131e-06	-1.74177	-2.42834e-10
152710889	rs141800662	4.32291e-10	-2.03115e-10	-1.2051	1.56168e-06	-2.03115e-10	-1.21387	2.43649e-06	-2.03115e-10	-1.17424
152710988	rs12655396	7.40502e-10	0.322014	-0.98888	0.00288592	5.93618	0.371788	1.16199e-06	-0.941058	-0.973611
152711648	rs3851505	3.82107e-10	-2.03115e-10	-1.32849	1.39806e-06	-2.03115e-10	-1.32454	2.08817e-06	-2.03115e-10	-1.32851
152711802	rs4958637	5.85631e-10	-0.0504367	-0.851066	0.00258901	5.80683	0.392567	1.47228e-06	-0.86622	-0.811767
152711947	rs2615173	7.43116e-10	0.322014	-0.985355	0.00290871	5.93618	0.379653	1.16618e-06	-0.941058	-0.970008
152712555	rs2609661	7.45513e-10	0.322014	-0.982135	0.00292962	5.93618	0.386819	1.17003e-06	-0.941058	-0.966717
152712583	rs2260878	7.43116e-10	0.322014	-0.985355	0.00290871	5.93618	0.379653	1.16618e-06	-0.941058	-0.970008
152712912	rs1975932	8.88238e-10	-0.132122	-0.352831	0.00428551	5.35649	1.34687	1.53007e-06	-1.27301	-0.366475
152713691	rs2262710	7.45513e-10	0.322014	-0.982135	0.00292962	5.93618	0.386819	1.17003e-06	-0.941058	-0.966717
152713775	rs2262711	7.45513e-10	0.322014	-0.982135	0.00292962	5.93618	0.386819	1.17003e-06	-0.941058	-0.966717
152713833	rs2262712	9.16957e-10	0.525443	-0.978576	0.00428899	6.30946	0.394717	1.3484e-06	-0.802805	-0.963081
152714138	rs111860601	7.45513e-10	0.322014	-0.982135	0.00292962	5.93618	0.386819	1.17003e-06	-0.941058	-0.966717
152714407	rs113857605	2.14049e-10	-1.80023	-0.107752	2.22339e-06	-0.967286	0.106691	9.4836e-07	-1.92739	-0.19043
152714435	rs115620544	9.22083e-10	-0.447558	-2.42834e-10	3.2115e-06	-0.492893	-2.42834e-10	5.47316e-06	-0.364945	-2.42834e-10
152715085	rs2617267	7.67954e-10	0.348113	-0.978576	0.00309897	5.98448	0.394717	1.19512e-06	-0.923478	-0.963081
152715329	rs2964819	3.37093e-09	1.94221	-1.09346	0.00251513	6.04614	0.124304	3.21298e-06	0.182441	-1.08005
152715355	rs2927584	7.45513e-10	0.322014	-0.982135	0.00292962	5.93618	0.386819	1.17003e-06	-0.941058	-0.966717
152715390	rs2913310	7.45513e-10	0.322014	-0.982135	0.00292962	5.93618	0.386819	1.17003e-06	-0.941058	-0.966717
152715435	rs2964820	7.45513e-10	0.322014	-0.982135	0.00292962	5.93618	0.386819	1.17003e-06	-0.941058	-0.966717
152715445	rs10073797	7.45513e-10	0.322014	-0.982135	0.00292962	5.93618	0.386819	1.17003e-06	-0.941058	-0.966717
152715538	rs2560245	7.45513e-10	0.322014	-0.982135	0.00292962	5.93618	0.386819	1.17003e-06	-0.941058	-0.966717
152715715	rs2615171	7.45513e-10	0.322014	-0.982135	0.00292962	5.93618	0.386819	1.17003e-06	-0.941058	-0.966717
152715933	rs2560246	7.45513e-10	0.322014	-0.982135	0.00292962	5.93618	0.386819	1.17003e-06	-0.941058	-0.966717
152716081	rs2615170	7.45513e-10	0.322014	-0.982135	0.00292962	5.93618	0.386819	1.17003e-06	-0.941058	-0.966717
152716102	rs2615169	7.45513e-10	0.322014	-0.982135	0.00292962	5.93618	0.386819	1.17003e-06	-0.941058	-0.966717
152716160	rs2617268	7.45513e-10	0.322014	-0.982135	0.00292962	5.93618	0.386819	1.17003e-06	-0.941058	-0.966717
152716207	rs2446429	7.25516e-10	0.294825	-0.982135	0.00278549	5.88573	0.386819	1.14885e-06	-0.959322	-0.966717
152716233	rs10477077	6.18479e-11	-1.82003	-1.32948	3.32169e-07	-1.44018	-1.32157	3.62662e-07	-1.74956	-1.32952
152716310	rs2560247	7.45513e-10	0.322014	-0.982135	0.00292962	5.93618	0.386819	1.17003e-06	-0.941058	-0.966717
152716371	rs2609673	7.45513e-10	0.322014	-0.982135	0.00292962	5.93618	0.386819	1.17003e-06	-0.941058	-0.966717
152716435	rs2560248	7.25516e-10	0.294825	-0.982135	0.00278549	5.88573	0.386819	1.14885e-06	-0.959322	-0.966717
152716437	rs13161711	2.19751e-10	-1.79543	-0.0862716	2.36099e-06	-0.930519	0.129972	9.80614e-07	-1.91469	-0.169686
152716521	rs2615168	7.45513e-10	0.322014	-0.982135	0.00292962	5.93618	0.386819	1.17003e-06	-0.941058	-0.966717
152716651	rs2560249	7.48171e-10	0.322014	-0.978576	0.00295286	5.93618	0.394717	1.17429e-06	-0.941058	-0.963081
152717344	rs170027	7.48171e-10	0.322014	-0.978576	0.00295286	5.93618	0.394717	1.17429e-06	-0.941058	-0.963081
152717402	rs167357	7.46046e-10	0.322014	-0.981419	0.00292879	5.93618	0.386532	1.16863e-06	-0.941058	-0.967911
152717405	rs72799240	2.15864e-10	-1.80869	-0.0908584	2.21971e-06	-0.987256	0.125001	9.59458e-07	-1.93207	-0.174116
152717409	rs148577311	1.25174e-09	-2.03115e-10	-0.141903	5.19455e-06	-2.03115e-10	-0.0120211	6.1986e-06	-2.03115e-10	-0.240478
152717725	rs1820156	3.82554e-10	-2.03115e-10	-1.32732	1.3955e-06	-2.03115e-10	-1.32638	2.09059e-06	-2.03115e-10	-1.32735
152718051	rs304857	7.45513e-10	0.322014	-0.982135	0.00292962	5.93618	0.386819	1.17003e-06	-0.941058	-0.966717
152718344	rs304859	7.45513e-10	0.322014	-0.982135	0.00292962	5.93618	0.386819	1.17003e-06	-0.941058	-0.966717
152718423	rs113773089	2.12602e-10	-1.83632	-0.0784516	2.10322e-06	-1.0546	0.138443	9.56935e-07	-1.94669	-0.162132
152718424	rs138094981	5.52418e-09	1.3427	-2.42834e-10	1.77233e-05	1.21525	-2.42834e-10	7.0173e-06	-0.116423	-2.42834e-10
152718437	rs170028	7.45513e-10	0.322014	-0.982135	0.00292962	5.93618	0.386819	1.17003e-06	-0.941058	-0.966717
152718482	rs2560252	7.48171e-10	0.322014	-0.978576	0.00295286	5.93618	0.394717	1.17429e-06	-0.941058	-0.963081
152718507	rs304860	7.48171e-10	0.322014	-0.978576	0.00295286	5.93618	0.394717	1.17429e-06	-0.941058	-0.963081
152718705	rs172569	7.48171e-10	0.322014	-0.978576	0.00295286	5.93618	0.394717	1.17429e-06	-0.941058	-0.963081
152718836	rs172570	7.67954e-10	0.348113	-0.978576	0.00309897	5.98448	0.394717	1.19512e-06	-0.923478	-0.963081
152718958	rs11746142	2.21568e-10	-1.79593	-0.077532	2.32064e-06	-0.957226	0.139439	9.78806e-07	-1.92498	-0.161244
152719262	rs304861	7.55785e-10	0.322014	-0.96845	0.0030196	5.93618	0.41707	1.1865e-06	-0.941058	-0.952736
152719388	rs77896162	6.41058e-10	-0.811073	-2.42834e-10	2.24563e-06	-0.850646	-2.42834e-10	3.76615e-06	-0.738748	-2.42834e-10
152719589	rs170029	7.48171e-10	0.322014	-0.978576	0.00295286	5.93618	0.394717	1.17429e-06	-0.941058	-0.963081
152719722	rs304862	7.48171e-10	0.322014	-0.978576	0.00295286	5.93618	0.394717	1.17429e-06	-0.941058	-0.963081
152719922	rs35407853	5.94677e-09	1.41641	-2.42834e-10	0.00124474	5.46705	-2.42834e-10	9.12557e-06	0.146279	-2.42834e-10
152719988	rs304863	7.48171e-10	0.322014	-0.978576	0.00295286	5.93618	0.394717	1.17429e-06	-0.941058	-0.963081
152720600	rs11167629	5.84914e-10	-0.0909083	-0.811819	0.0028176	5.81769	0.466325	1.52523e-06	-0.871687	-0.770971
152720862	rs304864	7.57514e-10	0.334424	-0.978576	0.0030215	5.95916	0.394717	1.18414e-06	-0.932705	-0.963081
152720985	rs17583883	3.10069e-10	-0.273342	-1.26406	2.19879e-07	-1.95799	-1.21632	8.24817e-07	-0.990482	-1.26691
152720995	rs77726829	4.29221e-10	-2.03115e-10	-1.21222	1.55477e-06	-2.03115e-10	-1.21831	2.28933e-06	-2.03115e-10	-1.23654
152721114	rs304865	8.3952e-10	-0.199236	-0.342126	0.00381423	5.22229	1.36457	1.48375e-06	-1.31438	-0.355845
152721168	rs62399001	3.33211e-10	-0.192437	-1.27298	2.19696e-07	-1.94699	-1.22815	8.69864e-07	-0.928589	-1.27563
152721231	rs12654473	3.82107e-10	-2.03115e-10	-1.32849	1.39806e-06	-2.03115e-10	-1.32454	2.08817e-06	-2.03115e-10	-1.32851
152721433	rs192027498	2.29829e-10	-1.83686	-2.42834e-10	7.53133e-07	-1.94314	-2.42834e-10	2.75573e-06	-1.05112	-2.42834e-10
152721475	rs1824612	3.82107e-10	-2.03115e-10	-1.32849	1.39806e-06	-2.03115e-10	-1.32454	2.08817e-06	-2.03115e-10	-1.32851
152721871	rs191978352	3.62735e-09	-2.03115e-10	0.922064	1.44055e-05	-2.03115e-10	1.00798	1.97809e-05	-2.03115e-10	0.919915
152721944	rs188597	1.25584e-09	-0.154198	0.0155684	0.00971912	5.42276	2.09945	2.23299e-06	-1.25701	-0.00444925
152722573	rs80334479	3.82184e-10	-2.03115e-10	-1.32829	1.3975e-06	-2.03115e-10	-1.32494	2.08859e-06	-2.03115e-10	-1.32831
152722723	rs300330	1.27648e-09	-0.137897	0.0155684	0.0100427	5.45552	2.09945	2.25609e-06	-1.24672	-0.00444925
152722768	rs214122	1.21386e-09	-0.188199	0.0155684	0.00907516	5.35421	2.09945	2.18575e-06	-1.27839	-0.00444925
152723165	rs11741001	2.0657e-10	-1.8246	-0.118954	2.07209e-06	-1.02562	0.0945426	9.25827e-07	-1.94062	-0.201246
152723200	rs300331	7.19197e-10	0.282518	-0.978576	0.00274407	5.86285	0.394717	1.14356e-06	-0.967572	-0.963081
152723341	rs300332	7.67954e-10	0.348113	-0.978576	0.00309897	5.98448	0.394717	1.19512e-06	-0.923478	-0.963081
152723370	rs300333	8.3952e-10	-0.199236	-0.342126	0.00381423	5.22229	1.36457	1.48375e-06	-1.31438	-0.355845
152723437	rs300334	3.26735e-09	1.95675	-1.13921	0.00228845	6.06693	0.00906461	3.09658e-06	0.193249	-1.12775
152723453	rs72799249	2.08158e-10	-1.81694	-0.118954	2.11097e-06	-1.00702	0.0945426	9.29604e-07	-1.93655	-0.201246
152723560	rs186183	7.67954e-10	0.348113	-0.978576	0.00309897	5.98448	0.394717	1.19512e-06	-0.923478	-0.963081
152723562	rs79662319	3.82184e-10	-2.03115e-10	-1.32829	1.3975e-06	-2.03115e-10	-1.32494	2.08859e-06	-2.03115e-10	-1.32831
152723633	rs300335	7.67954e-10	0.348113	-0.978576	0.00309897	5.98448	0.394717	1.19512e-06	-0.923478	-0.963081
152723704	rs72799252	2.05613e-10	-1.82059	-0.127608	2.07287e-06	-1.01585	0.085155	9.20074e-07	-1.9385	-0.2096
152723873	rs72799253	2.05613e-10	-1.82059	-0.127608	2.07287e-06	-1.01585	0.085155	9.20074e-07	-1.9385	-0.2096
152723891	rs77941746	3.82357e-10	-2.03115e-10	-1.32784	1.39646e-06	-2.03115e-10	-1.32569	2.08952e-06	-2.03115e-10	-1.32787
152723934	rs300336	1.26491e-09	-0.154198	0.0227624	0.00983134	5.42276	2.11093	2.24899e-06	-1.25701	0.00269101
152724091	rs150176573	6.35889e-10	-2.03115e-10	-0.819169	2.39264e-06	-2.03115e-10	-0.787232	3.68523e-06	-2.03115e-10	-0.760469
152724438	rs149239	1.26491e-09	-0.154198	0.0227624	0.00983134	5.42276	2.11093	2.24899e-06	-1.25701	0.00269101
152724544	rs159759	7.67954e-10	0.348113	-0.978576	0.00309897	5.98448	0.394717	1.19512e-06	-0.923478	-0.963081
152724599	rs72799254	2.0479e-10	-1.8246	-0.127608	2.05273e-06	-1.02562	0.085155	9.18124e-07	-1.94062	-0.2096
152725255	rs160163	7.57514e-10	0.334424	-0.978576	0.0030215	5.95916	0.394717	1.18414e-06	-0.932705	-0.963081
152725480	rs159974	1.27026e-09	-0.119885	-0.0073277	0.0100376	5.49162	2.06284	2.23069e-06	-1.23532	-0.0271737
152725576	rs11742907	2.03847e-10	-1.82059	-0.13623	2.05357e-06	-1.01585	0.0758004	9.12449e-07	-1.9385	-0.217922
152725798	rs159760	1.30907e-09	-0.119885	0.0227624	0.0105322	5.49162	2.11093	2.29832e-06	-1.23532	0.00269101
152726383	rs159975	1.23563e-09	-0.170428	0.0155684	0.00940661	5.39008	2.09945	2.21028e-06	-1.26723	-0.00444925
152727066	rs159976	8.76685e-10	-0.148603	-0.349442	0.00417038	5.32365	1.35248	1.51965e-06	-1.28322	-0.36311
152727261	rs139201161	3.83965e-10	-2.03115e-10	-1.32364	1.39101e-06	-2.03115e-10	-1.3296	2.10401e-06	-2.03115e-10	-1.32096
152727358	rs160066	7.90939e-10	0.374352	-0.975325	0.00327625	6.03291	0.401913	1.22053e-06	-0.905754	-0.959759
152727394	rs150618	7.5998e-10	0.334424	-0.975325	0.00304332	5.95916	0.401913	1.18808e-06	-0.932705	-0.959759
152727445	rs149095	7.53309e-10	0.322014	-0.971732	0.00299786	5.93618	0.409845	1.18253e-06	-0.941058	-0.956088
152728155	rs2161567	3.82662e-10	-2.03115e-10	-1.32704	1.39506e-06	-2.03115e-10	-1.32669	2.09118e-06	-2.03115e-10	-1.32707
152728406	rs10037511	9.15533e-11	-1.83239	-0.924878	8.70931e-07	-1.07533	-0.722496	4.31699e-07	-1.95457	-0.950258
152728426	rs11167630	1.09614e-08	2.02794	-2.42834e-10	0.000375878	4.26963	-2.42834e-10	0.000429483	3.99778	-2.42834e-10
152728482	rs302738	8.10046e-10	0.414609	-0.991712	0.0034018	6.10698	0.365452	1.23346e-06	-0.878472	-0.976506
152728752	rs10045698	9.26674e-11	-1.82843	-0.916746	8.8816e-07	-1.06569	-0.712546	4.35889e-07	-1.95278	-0.942384
152729017	rs32007	2.87521e-10	-0.286753	-1.32614	2.72511e-07	-1.64979	-1.30992	4.90765e-07	-1.44835	-1.32824
152729108	rs11738200	9.38231e-11	-1.82035	-0.912433	9.10373e-07	-1.04626	-0.707275	4.39347e-07	-1.94906	-0.938206
152729750	rs13354091	9.38231e-11	-1.82035	-0.912433	9.10373e-07	-1.04626	-0.707275	4.39347e-07	-1.94906	-0.938206
152730055	rs159969	9.21714e-10	-0.11391	-0.334048	0.00458359	5.3927	1.37791	1.57661e-06	-1.26171	-0.347823
152730408	rs10036163	9.38047e-11	-1.81623	-0.916746	9.145e-07	-1.03646	-0.712546	4.38365e-07	-1.94712	-0.942384
152730554	rs113499804	5.9941e-10	-0.878248	-2.42834e-10	2.03676e-06	-0.948272	-2.42834e-10	2.07895e-06	-1.33294	-2.42834e-10
152731603	rs159970	2.45715e-10	-1.77002	-2.42834e-10	1.37646e-06	-1.34012	-2.42834e-10	1.5372e-06	-1.63484	-2.42834e-10
152731665	rs159971	8.78099e-10	-0.182979	-0.313455	0.00405345	5.25491	1.39278	1.5582e-06	-1.3044	-0.316868
152732406	rs159972	8.38526e-10	0.442476	-0.985023	0.00363405	6.15808	0.380391	1.26568e-06	-0.859522	-0.96967
152732742	rs34913136	2.93278e-10	-1.59307	-2.42834e-10	1.74621e-06	-1.10218	-2.42834e-10	2.72238e-06	-1.06329	-2.42834e-10
152732763	rs17114459	9.63572e-11	-1.79445	-0.911684	1.03617e-06	-0.912774	-0.711327	4.46306e-07	-1.94159	-0.929962
152732841	rs159973	8.55816e-10	0.469221	-0.991359	0.00376265	6.20701	0.366243	1.28065e-06	-0.841287	-0.976145
152733130	rs72799261	2.18821e-10	-1.79778	-0.0881538	2.46657e-06	-0.884733	0.127932	9.622e-07	-1.93183	-0.171504
152733320	rs74674378	3.81966e-10	-2.03115e-10	-1.32886	1.39952e-06	-2.03115e-10	-1.3235	2.08732e-06	-2.03115e-10	-1.32892
152733926	rs17114463	9.57893e-11	-1.79445	-0.917595	1.03383e-06	-0.912774	-0.713583	4.40434e-07	-1.94159	-0.943205
152733991	rs138986804	4.12762e-10	-2.03115e-10	-1.25132	1.49684e-06	-2.03115e-10	-1.25628	2.21195e-06	-2.03115e-10	-1.27093
152734268	rs11749295	9.45555e-11	-1.80315	-0.92186	1.00731e-06	-0.933545	-0.718802	4.36823e-07	-1.94569	-0.947336
152734724	rs17114473	9.59528e-11	-1.82442	-0.885921	9.3056e-07	-1.056	-0.675601	4.49164e-07	-1.95095	-0.914221
152735310	rs75168316	1.98612e-10	-1.98284	-2.42834e-10	1.65049e-06	-1.15856	-2.42834e-10	1.11379e-06	-1.95703	-2.42834e-10
152735419	rs143852009	2.90156e-09	-2.03115e-10	0.698812	1.14734e-05	-2.03115e-10	0.7804	1.58247e-05	-2.03115e-10	0.696773
152735666	rs72799264	2.12998e-10	-1.84373	-0.0691786	2.04048e-06	-1.07328	0.126835	9.88876e-07	-1.95041	-0.12558
152735785	rs160172	8.72301e-10	0.496107	-0.999166	0.00387511	6.25607	0.346635	1.29507e-06	-0.82291	-0.983324
152736070	rs139701754	4.0692e-10	-2.03115e-10	-1.26558	1.47206e-06	-2.03115e-10	-1.27297	2.18723e-06	-2.03115e-10	-1.28217
152736322	rs76271728	3.82381e-10	-2.03115e-10	-1.32778	1.39628e-06	-2.03115e-10	-1.32582	2.08992e-06	-2.03115e-10	-1.32768
152736538	rs139603983	4.25942e-10	-2.03115e-10	-1.21989	1.9906e-06	-2.03115e-10	-0.971195	2.3936e-06	-2.03115e-10	-1.192
152737575	rs159978	8.21896e-10	0.454632	-1.01721	0.00342643	6.18033	0.29931	1.23701e-06	-0.85124	-1.00086
152737581	rs76939150	2.42033e-10	-1.78512	-2.42834e-10	7.61175e-07	-1.93252	-2.42834e-10	1.12422e-06	-1.94771	-2.42834e-10
152737877	rs79805545	2.34033e-10	-1.81873	-2.42834e-10	7.48734e-07	-1.949	-2.42834e-10	1.10898e-06	-1.96136	-2.42834e-10
152738294	rs7734443	3.8222e-10	-2.03115e-10	-1.3282	1.3972e-06	-2.03115e-10	-1.32516	2.08902e-06	-2.03115e-10	-1.32811
152738822	rs159979	7.84185e-11	-1.79084	-1.12129	4.45816e-07	-1.34509	-1.12239	4.55741e-07	-1.67537	-1.17526
152739052	rs112491330	7.94506e-10	-0.596472	-2.42834e-10	2.01513e-05	1.34364	-2.42834e-10	2.07748e-05	0.96894	-2.42834e-10
152739449	rs141975541	2.56191e-09	-2.03115e-10	0.574317	9.78131e-06	-2.03115e-10	0.620843	1.27464e-05	-2.03115e-10	0.480446
152741314	rs56733664	3.82626e-10	-2.03115e-10	-1.32713	1.39515e-06	-2.03115e-10	-1.32663	2.09129e-06	-2.03115e-10	-1.32702
152741909	rs7713476	3.82119e-10	-2.03115e-10	-1.32846	1.39791e-06	-2.03115e-10	-1.32465	2.08845e-06	-2.03115e-10	-1.32838
152742385	rs72799267	2.20402e-10	-1.84724	-0.0314947	2.15259e-06	-1.08223	0.189272	9.95917e-07	-1.95214	-0.116758
152742607	rs111656972	1.16541e-08	2.08922	-2.42834e-10	0.00040574	4.34608	-2.42834e-10	0.000462829	4.07255	-2.42834e-10
152742739	rs117825480	3.82005e-10	-2.03115e-10	-1.32876	1.41095e-06	-2.03115e-10	-1.31537	2.09523e-06	-2.03115e-10	-1.32514
152742814	rs10065164	3.82554e-10	-2.03115e-10	-1.32732	1.39545e-06	-2.03115e-10	-1.32641	2.09089e-06	-2.03115e-10	-1.32721
152743136	rs72799269	2.24614e-10	-1.85981	-2.42834e-10	9.05269e-07	-1.75915	-2.42834e-10	1.27289e-06	-1.82351	-2.42834e-10
152743305	rs58422753	3.82639e-10	-2.03115e-10	-1.3271	1.42491e-06	-2.03115e-10	-1.30552	2.09089e-06	-2.03115e-10	-1.32721
152743497	rs75122639	1.98281e-10	-1.98451	-2.42834e-10	7.51742e-07	-1.94499	-2.42834e-10	1.19623e-06	-1.88563	-2.42834e-10
152743507	rs143412125	3.89788e-10	-2.03115e-10	-1.30859	1.44172e-06	-2.03115e-10	-1.29379	2.11938e-06	-2.03115e-10	-1.31368
152744056	rs114135963	2.64771e-10	-1.69533	-2.42834e-10	1.18116e-06	-1.49313	-2.42834e-10	1.23398e-06	-1.85456	-2.42834e-10
152744811	rs77681604	4.91578e-10	-2.03115e-10	-1.07657	2.03797e-06	-2.03115e-10	-0.947677	2.76816e-06	-2.03115e-10	-1.04662
152744817	rs300339	1.93504e-09	1.61574	-1.32205	1.16384e-06	-0.322991	-1.18491	2.57992e-06	0.202607	-1.31965
152745610	rs300340	1.11613e-10	-1.30354	-1.25561	1.01295e-06	-0.879355	-0.767406	5.44788e-07	-1.43029	-1.24187
152747739	rs71588087	3.29073e-08	3.12726	-2.42834e-10	0.000342022	4.17525	-2.42834e-10	5.28516e-06	-0.399899	-2.42834e-10
152748516	rs304883	1.74817e-08	3.82403	-1.32931	5.43405e-06	1.14207	-1.10901	1.05937e-05	1.62509	-1.32963
152748591	rs12521322	3.0111e-08	3.03845	-2.42834e-10	0.000310242	4.07772	-2.42834e-10	5.03103e-06	-0.449177	-2.42834e-10
152749009	rs7722746	8.52845e-10	0.682761	-1.20838	4.61926e-07	-1.30693	-1.12505	1.41941e-06	-0.545767	-1.16879
152749099	rs304884	1.81819e-08	3.86341	-1.32942	5.57537e-06	1.17098	-1.11225	1.09278e-05	1.65615	-1.32964
152749278	rs143096390	3.02251e-10	-1.56294	-2.42834e-10	1.40851e-06	-1.3171	-2.42834e-10	2.38546e-06	-1.19541	-2.42834e-10
152749399	rs304885	1.99495e-10	-1.9784	-2.42834e-10	1.52471e-06	-1.23783	-2.42834e-10	1.1536e-06	-1.92191	-2.42834e-10
152749548	rs117764974	3.81938e-10	-2.03115e-10	-1.32893	1.41126e-06	-2.03115e-10	-1.31514	2.09438e-06	-2.03115e-10	-1.32554
152749572	rs72799272	2.2005e-10	-1.88034	-2.42834e-10	9.44949e-07	-1.71626	-2.42834e-10	1.32948e-06	-1.78001	-2.42834e-10
152750082	rs7732145	8.19881e-10	0.637551	-1.20258	4.67543e-07	-1.30235	-1.11755	1.42814e-06	-0.546295	-1.16214
152750698	rs304886	7.0683e-11	-1.98445	-1.03153	3.17833e-06	-0.600532	0.0972573	4.3095e-07	-1.9012	-1.00536
152750979	rs304887	7.05474e-11	-1.98337	-1.03454	2.99101e-06	-0.654687	0.0906676	4.35465e-07	-1.88764	-1.0085
152751043	rs76441848	2.31103e-09	-2.03115e-10	0.471254	3.08024e-05	-2.03115e-10	1.76796	1.48667e-05	-2.03115e-10	0.634324
152751551	rs140079152	4.28158e-10	-2.03115e-10	-1.2147	1.66747e-06	-2.03115e-10	-1.14832	2.31852e-06	-2.03115e-10	-1.22387
152751948	rs66466051	5.77362e-11	-1.95328	-1.26503	3.23145e-07	-1.6271	-1.16218	3.44117e-07	-1.88126	-1.25031
152752962	rs304888	5.85225e-11	-1.87826	-1.32652	3.38659e-07	-1.41276	-1.32963	3.74045e-07	-1.72185	-1.32633
152753311	rs304890	1.63989e-08	3.7604	-1.32962	4.70297e-06	1.01769	-1.12913	9.3499e-06	1.49986	-1.3293
152754143	rs304850	1.18998e-10	-1.24451	-1.25058	9.45648e-07	-0.985518	-0.729997	5.44193e-07	-1.43543	-1.23782
152754426	rs79358439	2.76288e-10	-1.65275	-2.42834e-10	8.83521e-07	-1.78347	-2.42834e-10	1.08308e-06	-1.985	-2.42834e-10
152754666	rs11960462	8.75263e-10	0.67488	-1.17455	4.88064e-07	-1.29521	-1.08173	1.48601e-06	-0.538556	-1.13015
152754678	rs11957080	8.82188e-10	0.682761	-1.17455	4.82375e-07	-1.30693	-1.08173	1.47533e-06	-0.545767	-1.13015
152754832	rs304851	1.69975e-08	3.79564	-1.32901	4.73561e-06	1.04318	-1.1477	9.62204e-06	1.52732	-1.32806
152754947	rs304852	1.67666e-08	3.78196	-1.32901	4.56976e-06	1.00753	-1.1477	9.36233e-06	1.49995	-1.32806
152754949	rs34082276	3.21894e-08	3.1052	-2.42834e-10	0.000306779	4.0665	-2.42834e-10	4.93779e-06	-0.467884	-2.42834e-10
152755113	rs17114489	1.9903e-10	-1.98074	-2.42834e-10	1.94751e-06	-0.993077	-2.42834e-10	1.08848e-06	-1.98002	-2.42834e-10
152755214	rs160173	1.67639e-08	3.78196	-1.32917	4.58341e-06	1.00753	-1.14472	9.35986e-06	1.49995	-1.32833
152755897	rs72799276	9.88222e-11	-1.40005	-1.28082	2.03202e-07	-1.92591	-1.32727	3.19463e-07	-1.89631	-1.30961
152756597	rs160174	1.6421e-08	3.7604	-1.32828	4.57089e-06	1.01769	-1.15762	9.37151e-06	1.49986	-1.32699
152757474	rs140116595	4.17158e-10	-2.03115e-10	-1.24073	1.40595e-06	-2.03115e-10	-1.31892	2.32343e-06	-2.03115e-10	-1.22176
152757676	rs75357935	6.17372e-10	-2.03115e-10	-0.848722	2.46389e-06	-2.03115e-10	-0.757891	3.27709e-06	-2.03115e-10	-0.877845
152757828	rs74883815	2.97993e-09	-2.03115e-10	0.725461	4.06548e-05	-2.03115e-10	2.04549	1.93817e-05	-2.03115e-10	0.899525
152757960	rs71588089	3.38386e-08	3.15516	-2.42834e-10	0.00035266	4.20588	-2.42834e-10	5.36802e-06	-0.384343	-2.42834e-10
152757975	rs74512874	2.2402e-10	-1.86246	-2.42834e-10	7.27348e-07	-1.97798	-2.42834e-10	1.26119e-06	-1.83275	-2.42834e-10
152758278	rs304853	1.77014e-08	3.83492	-1.32771	4.79649e-06	1.07163	-1.16338	9.93969e-06	1.55795	-1.32622
152758342	rs71588090	3.38386e-08	3.15516	-2.42834e-10	0.00035266	4.20588	-2.42834e-10	5.36802e-06	-0.384343	-2.42834e-10
152758522	rs304854	6.86637e-11	-1.98507	-1.05991	3.08795e-06	-0.566463	0.0343411	4.14824e-07	-1.90972	-1.03498
152759013	rs304855	1.64411e-08	3.7604	-1.32705	4.51894e-06	1.01769	-1.16905	9.38689e-06	1.49986	-1.32535
152759359	rs160152	3.66555e-09	1.99925	-1.06671	3.86475e-06	-0.22891	-0.0788218	2.15184e-06	-0.215596	-1.08288
152759448	rs11167631	1.39992e-10	-1.4928	-0.83981	5.03429e-07	-1.56131	-0.78463	1.35564e-06	-0.923494	-0.837032
152760063	rs144742808	2.16725e-09	-2.03115e-10	0.407022	2.34808e-05	-2.03115e-10	1.49655	1.38242e-05	-2.03115e-10	0.561622
152760340	rs9324747	8.65407e-11	-1.50785	-1.30573	1.22042e-06	-0.547334	-0.913099	3.88606e-07	-1.71374	-1.29625
152760736	rs17114505	4.71313e-10	-2.03115e-10	-1.11867	2.02982e-06	-2.03115e-10	-0.951683	2.73046e-06	-2.03115e-10	-1.06033
152760914	rs160153	1.64763e-08	3.7604	-1.32491	4.45608e-06	1.01769	-1.18306	9.4119e-06	1.49986	-1.32269
152761042	rs62399034	2.70037e-09	0.626953	-2.42834e-10	2.79861e-06	-0.630509	-2.42834e-10	3.35842e-06	-0.853331	-2.42834e-10
152761059	rs6881458	3.48963e-08	3.18594	-2.42834e-10	0.000364775	4.23965	-2.42834e-10	5.46113e-06	-0.367146	-2.42834e-10
152761077	rs13176201	5.91972e-11	-1.97556	-1.21776	1.07242e-06	-1.22613	-0.363584	3.29157e-07	-1.97403	-1.20199
152761282	rs160154	2.00315e-10	-1.9743	-2.42834e-10	1.46825e-06	-1.27556	-2.42834e-10	1.16706e-06	-1.91031	-2.42834e-10
152761319	rs2162715	2.2268e-10	-1.09958	-0.768881	8.43993e-07	-1.12114	-0.708102	2.38559e-06	-0.430622	-0.764732
152761499	rs186979931	6.91595e-10	-0.867655	0.132463	2.07888e-06	-1.77224	0.844438	1.34187e-06	-1.84039	0.0696446
152761615	rs140864232	4.51601e-10	-2.03115e-10	-1.16139	1.91543e-06	-2.03115e-10	-1.00969	2.60097e-06	-2.03115e-10	-1.10892
152761812	rs71588091	3.70176e-08	3.24495	-2.42834e-10	0.000389167	4.30438	-2.42834e-10	5.64482e-06	-0.334064	-2.42834e-10
152762028	rs160156	1.58618e-08	3.72138	-1.3239	4.30921e-06	0.989502	-1.18838	9.14143e-06	1.46948	-1.32147
152762066	rs138074201	3.03913e-10	-0.645227	-0.912224	1.06705e-06	-0.722715	-0.87202	3.13988e-06	-0.0104325	-0.910184
152762137	rs147026739	2.16378e-10	-1.89717	-2.42834e-10	1.08732e-06	-1.57591	-2.42834e-10	1.27011e-06	-1.8257	-2.42834e-10
152762228	rs160157	1.58705e-08	3.72138	-1.32336	4.29792e-06	0.989502	-1.191	9.14734e-06	1.46948	-1.32082
152762248	rs160158	1.58705e-08	3.72138	-1.32336	4.29792e-06	0.989502	-1.191	9.14734e-06	1.46948	-1.32082
152763890	rs160161	1.58795e-08	3.72138	-1.32279	4.28676e-06	0.989502	-1.1936	9.15348e-06	1.46948	-1.32015
152766034	rs143309674	5.63907e-11	-1.97294	-1.26895	9.47819e-07	-1.1844	-0.528821	3.08386e-07	-1.98436	-1.25684
152766106	rs186889122	3.84366e-10	-2.03115e-10	-1.3226	1.41533e-06	-2.03115e-10	-1.31227	2.09419e-06	-2.03115e-10	-1.32564
152766149	rs304849	1.21833e-10	-1.18	-1.29154	8.97469e-07	-0.910793	-0.857014	5.50507e-07	-1.37967	-1.28204
152767223	rs59590739	7.63108e-10	0.519394	-1.15619	4.61168e-07	-1.37324	-1.06038	1.35499e-06	-0.652603	-1.1084
152767642	rs177521	2.00207e-10	-1.97484	-2.42834e-10	1.47477e-06	-1.27113	-2.42834e-10	1.16539e-06	-1.91174	-2.42834e-10
152767997	rs72799282	2.23385e-10	-1.8653	-2.42834e-10	8.81446e-07	-1.78582	-2.42834e-10	1.24501e-06	-1.84566	-2.42834e-10
152767999	rs35438870	3.48963e-08	3.18594	-2.42834e-10	0.000364775	4.23965	-2.42834e-10	5.46113e-06	-0.367146	-2.42834e-10
152768837	rs149408814	3.17258e-10	-1.51448	-2.42834e-10	2.6013e-06	-0.703619	-2.42834e-10	2.00158e-06	-1.37086	-2.42834e-10
152769706	rs304843	7.62191e-11	-1.62929	-1.31129	2.71558e-07	-1.7556	-1.20761	7.77588e-07	-1.00085	-1.31551
152770438	rs13178643	3.48963e-08	3.18594	-2.42834e-10	0.000364775	4.23965	-2.42834e-10	5.46113e-06	-0.367146	-2.42834e-10
152770550	rs10035974	2.30712e-10	-1.09032	-0.742701	8.75531e-07	-1.112	-0.680555	2.4793e-06	-0.418371	-0.738456
152770561	rs304844	1.57642e-08	3.70779	-1.31648	4.04573e-06	0.95417	-1.21614	8.97317e-06	1.44235	-1.31291
152770673	rs76884791	3.19746e-10	-0.796441	-0.710227	1.1547e-06	-0.869359	-0.646427	3.2026e-06	-0.194974	-0.705866
152771088	rs186242	1.51902e-08	3.66895	-1.31474	3.91517e-06	0.926281	-1.22105	8.72401e-06	1.41223	-1.31095
152771642	rs304845	1.51774e-08	3.66895	-1.31558	3.92429e-06	0.926281	-1.21872	8.71575e-06	1.41223	-1.3119
152771783	rs304846	3.3289e-09	1.96797	-1.13177	3.26675e-06	-0.249653	-0.226182	1.97905e-06	-0.236418	-1.14577
152772603	rs113745515	4.1665e-10	-1.24195	-2.42834e-10	1.98842e-06	-0.97229	-2.42834e-10	2.24215e-06	-1.25736	-2.42834e-10
152772797	rs75221276	1.31538e-09	-0.0923098	-2.42834e-10	4.12424e-06	-0.242749	-2.42834e-10	7.46604e-06	-0.0544376	-2.42834e-10
152772852	rs160063	1.49681e-08	3.64761	-1.30813	3.89342e-06	0.93631	-1.23665	8.78743e-06	1.41214	-1.30362
152773272	rs160064	1.46829e-08	3.63411	-1.31387	3.80979e-06	0.901296	-1.22335	8.49993e-06	1.38523	-1.30998
152774216	rs186297	2.00066e-10	-1.97554	-2.42834e-10	1.48365e-06	-1.26512	-2.42834e-10	1.16317e-06	-1.91365	-2.42834e-10
152774428	rs160151	1.43356e-08	3.60899	-1.31268	3.83413e-06	0.908512	-1.2242	8.48257e-06	1.38216	-1.30895
152774473	rs114920358	8.04996e-10	-0.583355	-2.42834e-10	2.97792e-06	-0.568404	-2.42834e-10	3.18198e-06	-0.907298	-2.42834e-10
152774615	rs2617272	5.97297e-11	-1.98506	-1.19931	2.23581e-06	-0.558542	-0.296486	3.56155e-07	-1.91352	-1.18368
152774616	rs2609680	6.0072e-11	-1.98499	-1.19366	2.20167e-06	-0.580121	-0.290293	3.60764e-07	-1.90653	-1.1778
152775060	rs77524676	8.19466e-10	-2.03115e-10	-0.565541	3.37112e-06	-2.03115e-10	-0.444387	4.36897e-06	-2.03115e-10	-0.590275
152775132	rs112435373	4.15949e-10	-1.24363	-2.42834e-10	1.98452e-06	-0.974256	-2.42834e-10	2.23842e-06	-1.25903	-2.42834e-10
152775651	rs13185914	2.98268e-08	3.02897	-2.42834e-10	8.76552e-05	2.81378	-2.42834e-10	3.04149e-06	-0.952455	-2.42834e-10
152775828	rs78500888	2.24787e-10	-1.85904	-2.42834e-10	7.34457e-07	-1.96825	-2.42834e-10	1.08401e-06	-1.98413	-2.42834e-10
152775942	rs184240	6.10481e-11	-1.83522	-1.32731	3.47712e-07	-1.38646	-1.32955	3.83398e-07	-1.69633	-1.32715
152776865	rs922426	4.48129e-10	-1.29382	0.124703	1.69385e-06	-1.98406	0.851431	1.15025e-06	-1.98352	0.0586968
152776943	rs11167632	7.50506e-10	0.389091	-1.04254	4.93763e-07	-1.4391	-0.926227	1.35921e-06	-0.778213	-0.979684
152777474	rs78888827	5.00025e-10	-2.03115e-10	-1.05953	2.28507e-06	-2.03115e-10	-0.833235	3.14e-06	-2.03115e-10	-0.92058
152777855	rs6877008	2.53157e-10	-1.00521	-0.734974	9.60118e-07	-1.0279	-0.672431	2.79473e-06	-0.306366	-0.730702
152778847	rs6882589	2.30945e-10	-1.05599	-0.77602	8.74526e-07	-1.07808	-0.715619	2.50893e-06	-0.373048	-0.771897
152778865	rs183385032	2.59585e-10	-1.71511	-2.42834e-10	7.93034e-07	-1.89152	-2.42834e-10	3.73376e-06	-0.747386	-2.42834e-10
152778918	rs304841	2.30112e-09	1.75626	-1.2893	1.69931e-06	-0.416135	-0.713275	1.45925e-06	-0.391001	-1.29588
152779574	rs62400960	4.22088e-09	1.07361	-2.42834e-10	3.87948e-06	-0.303928	-2.42834e-10	4.53352e-06	-0.553303	-2.42834e-10
152780823	rs142731891	1.05603e-09	-2.03115e-10	-0.311922	4.98868e-06	-2.03115e-10	-0.0524597	6.26766e-06	-2.03115e-10	-0.229399
152781628	rs13189392	5.33007e-11	-1.97155	-1.32669	5.90704e-07	-1.19314	-0.992929	2.89009e-07	-1.97762	-1.32848
152782048	rs72799286	7.55052e-10	-0.511699	-0.135707	1.6828e-06	-1.60304	0.46387	1.18645e-06	-1.69657	-0.197271
152783598	rs304842	1.34664e-08	3.07314	-0.839379	1.41559e-06	-0.0766197	-1.23546	6.42267e-06	0.622271	-0.827239
152784397	rs765275	3.61307e-09	1.7878	-0.869686	7.39361e-07	-0.712652	-1.24895	2.6331e-06	-0.233406	-0.863232
152785000	rs11167633	1.02409e-09	-0.17465	-0.167985	1.36009e-06	-1.38231	0.0302382	3.20707e-06	-0.829308	-0.0701364
152785080	rs77442856	1.81274e-07	4.83357	-2.42834e-10	8.94522e-05	2.83407	-2.42834e-10	2.57974e-06	-1.11711	-2.42834e-10
152785710	rs75783486	5.57436e-10	-2.03115e-10	-0.950846	2.09902e-06	-2.03115e-10	-0.918161	2.88904e-06	-2.03115e-10	-1.00388
152786520	rs1423466	1.14632e-08	3.32215	-1.24944	0.000161461	4.75111	-1.32647	3.83185e-05	2.79112	-1.20999
152786704	rs74689408	3.98587e-08	3.3189	-2.42834e-10	0.000603113	4.74247	-2.42834e-10	1.7119e-05	0.775387	-2.42834e-10
152787446	rs115376373	1.61426e-09	0.112441	-2.42834e-10	3.23242e-06	-0.486398	-2.42834e-10	1.53673e-06	-1.63514	-2.42834e-10
152787454	rs1019738	8.94e-10	-0.450302	-0.0281846	3.22195e-06	-0.690378	0.200733	2.82913e-05	1.20681	0.0709426
152787629	rs146904046	1.98308e-10	-1.98437	-2.42834e-10	1.40543e-06	-1.31929	-2.42834e-10	2.25441e-06	-1.25191	-2.42834e-10
152788079	rs72799288	2.03513e-10	-1.95846	-2.42834e-10	7.65535e-07	-1.92681	-2.42834e-10	1.3536e-06	-1.76203	-2.42834e-10
152788160	rs116798378	6.45922e-09	1.49907	-2.42834e-10	1.24828e-05	0.864722	-2.42834e-10	3.43267e-06	-0.831464	-2.42834e-10
152789098	rs17585622	3.65294e-10	-1.37349	-2.42834e-10	3.27534e-06	-0.473208	-2.42834e-10	2.43706e-06	-1.17401	-2.42834e-10
152789119	rs72799289	7.06048e-10	-0.71451	-2.42834e-10	2.36714e-05	1.50464	-2.42834e-10	1.95106e-06	-1.39643	-2.42834e-10
152789621	rs2927585	1.60549e-10	-1.93346	-0.262132	6.22125e-07	-1.87416	-0.260082	1.19156e-06	-1.64071	-0.248829
152789711	rs4958644	6.43274e-11	-1.89183	-1.21837	3.95012e-07	-1.89843	-0.690037	5.2355e-07	-1.47345	-1.23848
152789754	rs79709244	4.05651e-10	-1.2687	-2.42834e-10	1.23783e-06	-1.44627	-2.42834e-10	2.69214e-06	-1.07447	-2.42834e-10
152790163	rs4958645	4.19357e-10	-1.19215	-0.0433186	4.7239e-06	-1.29814	1.19115	4.56867e-06	-0.513089	-0.0324917
152791022	rs7703007	6.21651e-11	-1.92565	-1.21875	3.81958e-07	-1.93113	-0.690946	4.67493e-07	-1.58635	-1.23882
152791413	rs78355525	4.57983e-10	-2.03115e-10	-1.14736	1.77348e-06	-2.03115e-10	-1.08669	2.45085e-06	-2.03115e-10	-1.16837
152791465	rs1871164	1.66605e-10	-1.08081	-1.07776	1.45733e-06	-0.739927	-0.543099	3.77992e-07	-1.93351	-1.10418
152792457	rs189320318	3.87716e-10	-2.03115e-10	-1.31392	1.41664e-06	-2.03115e-10	-1.31134	2.10955e-06	-2.03115e-10	-1.31833
152792560	rs116182433	8.1611e-11	-1.90506	-0.967167	2.70575e-07	-1.94087	-1.02597	3.92385e-07	-1.98092	-1.0194
152792737	rs10076894	2.96131e-10	-0.466502	-1.11689	1.57032e-06	-0.539304	-0.669047	4.46757e-07	-1.70717	-1.16337
152794363	rs10050987	8.08323e-11	-1.63214	-1.24968	4.54807e-07	-1.55631	-0.891205	4.87396e-07	-1.52174	-1.26174
152795131	rs13159257	4.1799e-10	-1.09117	-0.147569	1.30261e-06	-1.40894	0.0136808	2.45983e-05	1.19824	-0.0603636
152795137	rs143077005	2.19553e-10	-1.8826	-2.42834e-10	1.32115e-06	-1.38113	-2.42834e-10	1.19512e-06	-1.88656	-2.42834e-10
152795311	rs76262184	4.3642e-07	5.71217	-2.42834e-10	0.00830211	7.36463	-2.42834e-10	0.00013081	2.80895	-2.42834e-10
152795580	rs115836356	1.36319e-09	-0.0566091	-2.42834e-10	2.49116e-06	-0.746883	-2.42834e-10	1.37825e-06	-1.74399	-2.42834e-10
152796367	rs76513047	2.93648e-09	1.85321	-1.14243	1.58438e-06	0.0951422	-1.29458	2.95704e-06	0.137972	-1.11858
152797487	rs12522297	2.0583e-07	4.96061	-2.42834e-10	0.00361911	6.53435	-2.42834e-10	7.25804e-05	2.21989	-2.42834e-10
152797656	rs12522290	2.49028e-07	5.15113	-2.42834e-10	0.00446866	6.74521	-2.42834e-10	8.42019e-05	2.36842	-2.42834e-10
152797679	rs13361457	1.17449e-09	1.01273	-1.21833	1.14003e-05	1.64971	-0.875697	1.10447e-06	-0.714243	-1.25119
152797984	rs2913309	7.51788e-11	-1.84996	-1.10437	2.51934e-07	-1.91196	-1.12626	3.44799e-07	-1.98507	-1.14452
152798385	rs1478364	2.25051e-10	-1.85786	-2.42834e-10	7.38435e-07	-1.96285	-2.42834e-10	2.17461e-06	-1.28795	-2.42834e-10
152798405	rs62400961	4.88865e-09	1.22048	-2.42834e-10	5.83e-06	0.103387	-2.42834e-10	6.70122e-06	-0.162513	-2.42834e-10
152798614	rs1019507	7.10336e-11	-1.74337	-1.26767	3.8312e-07	-1.67998	-0.939058	4.21219e-07	-1.65071	-1.27869
152799023	rs13186377	3.90738e-10	-1.21762	-0.0885312	1.24381e-06	-1.50951	0.0680594	2.04271e-05	0.955329	-0.00326711
152799972	rs55731755	2.02431e-10	-1.9638	-2.42834e-10	9.05041e-07	-1.75941	-2.42834e-10	1.30061e-06	-1.80197	-2.42834e-10
152800002	rs75181861	7.3664e-11	-1.96415	-1.01053	2.59928e-07	-1.97989	-1.02709	3.80535e-07	-1.97965	-1.05133
152800566	rs78862375	5.94561e-08	3.7188	-2.42834e-10	0.00130644	5.51543	-2.42834e-10	3.75836e-05	1.56177	-2.42834e-10
152800785	rs140350294	7.89532e-10	-2.03115e-10	-0.602753	4.85844e-06	-2.03115e-10	-0.0789129	4.11261e-06	-2.03115e-10	-0.650743
152800851	rs13158974	2.94197e-10	-1.58994	-2.42834e-10	9.12833e-07	-1.75083	-2.42834e-10	1.57056e-06	-1.61337	-2.42834e-10
152801011	rs116741758	2.05189e-10	-1.95026	-2.42834e-10	7.22747e-07	-1.98433	-2.42834e-10	1.10722e-06	-1.96295	-2.42834e-10
152801021	rs76001601	4.61534e-08	3.46553	-2.42834e-10	0.000975596	5.22342	-2.42834e-10	3.07939e-05	1.36251	-2.42834e-10
152801466	rs1600146	6.8885e-10	-0.00157983	-0.73759	6.5393e-07	-1.03883	-1.04556	1.53418e-06	-0.982634	-0.654169
152802272	rs1031845	1.05077e-09	0.387574	-0.704484	2.99401e-06	0.159085	-0.722103	7.02269e-07	-1.61311	-0.805132
152802553	rs13169527	1.79877e-10	-1.71236	-0.369561	1.25737e-06	-1.12145	-0.309155	9.40838e-07	-1.71307	-0.412714
152803048	rs76199127	5.25089e-10	-1.01062	-2.42834e-10	2.24901e-06	-0.849141	-2.42834e-10	6.68801e-06	-0.164485	-2.42834e-10
152803776	rs146697834	1.18002e-09	-0.200906	-2.42834e-10	3.6065e-06	-0.376892	-2.42834e-10	1.07016e-05	0.305588	-2.42834e-10
152803817	rs10043888	7.76384e-10	0.277474	-0.89702	1.91776e-06	-0.127522	-0.88095	5.82257e-07	-1.64463	-0.961017
152803838	rs17114541	1.08095e-09	0.912394	-1.20099	6.9891e-07	-0.698938	-1.31893	1.11547e-06	-0.777965	-1.17756
152803844	rs62400962	1.06778e-09	0.887845	-1.1887	6.90161e-07	-0.715276	-1.31518	1.11231e-06	-0.793791	-1.16457
152803974	rs11167635	5.69995e-10	-0.0282322	-0.900333	1.41069e-06	-0.431227	-0.884324	5.22309e-07	-1.75022	-0.964074
152804472	rs79584878	2.24039e-10	-1.86237	-2.42834e-10	8.70293e-07	-1.79856	-2.42834e-10	1.34195e-06	-1.77068	-2.42834e-10
152804574	rs1600145	1.24988e-09	0.478763	-0.622153	2.97183e-06	0.0594689	-0.629923	7.42716e-07	-1.63213	-0.730114
152806220	rs13190209	4.27124e-10	-1.13278	-0.0843395	1.35678e-06	-1.40972	0.0552066	1.28408e-05	0.605155	-0.117326
152806290	rs4958340	1.1467e-09	1.07825	-1.3078	2.01074e-06	0.329127	-1.29026	5.72379e-07	-1.33526	-1.28749
152806345	rs13172447	1.44527e-09	0.642858	-0.641	3.27026e-06	0.173903	-0.648665	7.68249e-07	-1.58099	-0.747452
152806425	rs77621090	5.5937e-10	-0.947382	-2.42834e-10	2.40775e-06	-0.780939	-2.42834e-10	7.28922e-06	-0.0784057	-2.42834e-10
152806610	rs76992644	1.27297e-08	2.1775	-2.42834e-10	0.000182279	3.54591	-2.42834e-10	6.47337e-06	-0.197104	-2.42834e-10
152806727	rs1600144	5.33517e-09	1.30788	-2.42834e-10	0.000100078	2.94632	-2.42834e-10	6.40793e-05	2.09532	-2.42834e-10
152807811	rs78455058	1.14258e-08	2.06944	-2.42834e-10	0.000160913	3.42124	-2.42834e-10	6.03225e-06	-0.267682	-2.42834e-10
152807831	rs1904137	1.54432e-09	0.717037	-0.648888	3.47053e-06	0.241187	-0.656509	7.85456e-07	-1.55159	-0.754704
152807900	rs13168647	4.31383e-10	-1.13278	-0.0744176	1.37105e-06	-1.40972	0.0656686	1.29672e-05	0.605155	-0.107536
152807987	rs72799299	9.22524e-11	-1.86024	-0.889422	2.24615e-07	-1.91274	-1.24026	5.75647e-07	-1.7669	-0.850162
152808549	rs4246042	6.68651e-10	0.17773	-0.946661	1.5661e-06	-0.279508	-0.931533	5.33385e-07	-1.68659	-1.00672
152808568	rs4632855	1.43117e-09	0.668083	-0.676027	3.23138e-06	0.196773	-0.683494	7.51351e-07	-1.57106	-0.779622
152809085	rs151224097	6.50045e-10	-0.797151	-2.42834e-10	2.52815e-06	-0.732141	-2.42834e-10	2.98533e-06	-0.971093	-2.42834e-10
152810464	rs11743215	4.16603e-10	-1.11896	-0.123101	1.31731e-06	-1.39835	0.0143141	1.266e-05	0.629209	-0.155567
152810929	rs75365900	1.16657e-08	2.09021	-2.42834e-10	0.000201911	3.6482	-2.42834e-10	7.25658e-06	-0.0828937	-2.42834e-10
152811071	rs78199988	6.42158e-11	-1.91772	-1.19422	2.25435e-07	-1.92777	-1.22159	3.31611e-07	-1.95484	-1.21375
152811326	rs34023196	2.40219e-10	-1.40351	-0.389131	8.08686e-07	-1.6046	-0.267373	6.83693e-06	0.275306	-0.417768
152811460	rs149617227	5.71909e-10	-2.03115e-10	-0.925213	2.2193e-06	-2.03115e-10	-0.862439	2.95684e-06	-2.03115e-10	-0.980681
152811838	rs116836887	4.88958e-10	-1.08192	-2.42834e-10	1.15754e-06	-1.51333	-2.42834e-10	1.09199e-06	-1.9768	-2.42834e-10
152814032	rs17513975	2.43303e-10	-1.77988	-2.42834e-10	7.47735e-07	-1.95034	-2.42834e-10	1.74188e-05	0.79275	-2.42834e-10
152815282	rs7721208	1.62239e-09	0.691215	-0.573752	3.61909e-06	0.217754	-0.591163	8.30189e-07	-1.56189	-0.68901
152815591	rs17585983	4.28911e-10	-1.11896	-0.0939864	1.33733e-06	-1.39835	0.0294011	1.29402e-05	0.629209	-0.133675
152815675	rs80247738	4.06664e-10	-2.03115e-10	-1.26621	1.39295e-06	-2.03115e-10	-1.32821	2.27183e-06	-2.03115e-10	-1.24422
152816011	rs13155623	4.32911e-10	-1.10502	-0.0986375	1.34619e-06	-1.38688	0.024523	1.31962e-05	0.653377	-0.13825
152816139	rs4958650	4.80595e-09	1.85964	-0.656224	3.00572e-06	0.331023	-0.890136	5.02455e-06	0.246769	-0.697235
152816489	rs4246043	6.71826e-10	0.135427	-0.89962	1.57131e-06	-0.317052	-0.89067	5.46809e-07	-1.70218	-0.966282
152816563	rs72799302	2.3358e-10	-1.82067	-2.42834e-10	7.84796e-07	-1.90196	-2.42834e-10	1.2873e-06	-1.81225	-2.42834e-10
152817363	rs6883921	2.74757e-10	-0.776614	-0.881693	6.71764e-07	-1.67643	-0.381045	3.56408e-06	-0.328113	-0.465784
152817611	rs1600143	6.91445e-10	0.17773	-0.913139	1.60929e-06	-0.279508	-0.904329	5.48543e-07	-1.68659	-0.9787
152818932	rs141473673	3.5215e-10	-1.41014	-2.42834e-10	4.70746e-06	-0.110481	-2.42834e-10	3.9058e-06	-0.702339	-2.42834e-10
152818937	rs10463247	9.61894e-11	-1.83582	-0.872055	2.32917e-07	-1.88558	-1.23112	6.11331e-07	-1.72584	-0.831076
152819263	rs4958341	1.37248e-09	0.668083	-0.717905	3.09961e-06	0.196773	-0.725128	7.23076e-07	-1.57106	-0.817981
152819604	rs4958651	1.99132e-10	-1.1448	-0.835427	6.43485e-07	-1.373	-0.727488	4.88789e-06	0.360329	-0.838371
152819658	rs183439080	2.07033e-09	0.361271	-2.42834e-10	5.40975e-06	0.0285728	-2.42834e-10	1.17847e-05	0.402004	-2.42834e-10
152819661	rs4958652	2.63063e-10	-0.806785	-0.895015	6.48927e-07	-1.69159	-0.400478	3.37705e-06	-0.363475	-0.484324
152820419	rs10463333	6.47595e-10	0.155412	-0.956339	1.5203e-06	-0.299321	-0.941401	5.24323e-07	-1.69485	-1.0156
152821371	rs184788282	3.90078e-10	-2.03115e-10	-1.30785	1.40823e-06	-2.03115e-10	-1.3173	2.14523e-06	-2.03115e-10	-1.30155
152821442	rs4958342	6.47595e-10	0.155412	-0.956339	1.5203e-06	-0.299321	-0.941401	5.24323e-07	-1.69485	-1.0156
152821589	rs4958655	6.03674e-10	0.0913568	-0.962516	1.42735e-06	-0.356112	-0.9477	5.09365e-07	-1.71813	-1.02127
152821873	rs78568341	1.19342e-09	-2.03115e-10	-0.189618	5.51905e-06	-2.03115e-10	0.0485752	6.51854e-06	-2.03115e-10	-0.190152
152822494	rs7730730	1.49587e-10	-1.23785	-1.02847	3.18679e-07	-1.87765	-0.92555	1.58112e-06	-0.672016	-0.934652
152822616	rs17114556	8.02274e-10	0.681721	-1.26846	5.93943e-07	-0.851026	-1.32958	8.93726e-07	-0.925157	-1.252
152822869	rs55748671	8.0647e-11	-1.61133	-1.27278	2.9456e-07	-1.59194	-1.28997	3.40782e-07	-1.85615	-1.28516
152822875	rs7731120	2.5534e-10	-0.822509	-0.909087	6.30725e-07	-1.69941	-0.421107	3.25072e-06	-0.38193	-0.503995
152823131	rs185975568	2.22344e-10	-1.86997	-2.42834e-10	7.26535e-07	-1.9791	-2.42834e-10	2.8099e-06	-1.03165	-2.42834e-10
152823872	rs140565271	3.81857e-10	-2.03115e-10	-1.32915	1.40981e-06	-2.03115e-10	-1.31618	2.08707e-06	-2.03115e-10	-1.32904
152823984	rs10064224	6.45594e-10	0.155412	-0.959434	1.51551e-06	-0.299321	-0.944557	5.22837e-07	-1.69485	-1.01844
152824155	rs56063430	4.27e-10	-2.03115e-10	-1.21741	2.01056e-06	-2.03115e-10	-0.961215	2.62727e-06	-2.03115e-10	-1.09885
152824653	rs62382795	1.18869e-09	1.11411	-1.3077	2.12483e-06	0.385343	-1.29128	5.8687e-07	-1.31068	-1.28708
152824797	rs17114562	7.9826e-11	-1.62544	-1.2689	2.91272e-07	-1.60641	-1.28672	3.39152e-07	-1.86438	-1.28173
152825092	rs4958343	2.7505e-10	-1.30381	-0.353432	2.12883e-06	-0.664837	-0.239223	7.96641e-07	-1.90788	-0.384268
152826064	rs17114564	7.84671e-11	-1.63928	-1.27224	2.86364e-07	-1.62061	-1.28952	3.3547e-07	-1.87234	-1.28469
152826444	rs4958656	6.15008e-10	0.113333	-0.965891	1.45041e-06	-0.33664	-0.951144	5.11828e-07	-1.71021	-1.02436
152827045	rs73280309	7.8955e-11	-1.63928	-1.26604	2.87859e-07	-1.62061	-1.28431	3.37322e-07	-1.87234	-1.27918
152827716	rs2115486	1.20814e-09	0.518979	-0.696333	2.76684e-06	0.06176	-0.703683	6.96218e-07	-1.62866	-0.798236
152828051	rs2162980	1.27056e-09	0.518979	-0.645958	2.90896e-06	0.06176	-0.653596	7.29156e-07	-1.62866	-0.752011
152828661	rs77701081	1.15051e-08	2.07635	-2.42834e-10	0.00017351	3.4966	-2.42834e-10	5.59657e-06	-0.342647	-2.42834e-10
152828910	rs17114566	7.82957e-11	-1.64591	-1.26779	2.85483e-07	-1.62742	-1.28578	3.35528e-07	-1.87611	-1.28074
152829035	rs73280315	7.85902e-11	-1.64278	-1.26717	2.86553e-07	-1.6242	-1.28526	3.36311e-07	-1.87433	-1.28019
152829162	rs55726194	1.99092e-10	-1.98042	-2.42834e-10	7.45122e-07	-1.95384	-2.42834e-10	1.13545e-06	-1.93777	-2.42834e-10
152829878	rs377689270	5.37622e-10	-2.03115e-10	-0.987037	2.01297e-06	-2.03115e-10	-0.960021	3.04857e-06	-2.03115e-10	-0.950129
152830623	rs182302120	2.06546e-10	-1.94367	-2.42834e-10	8.10586e-07	-1.86963	-2.42834e-10	1.10925e-06	-1.96111	-2.42834e-10
152831933	rs144495097	4.78052e-10	-1.10447	-2.42834e-10	1.13887e-06	-1.5296	-2.42834e-10	1.08978e-06	-1.97883	-2.42834e-10
152831939	rs142422059	2.16241e-10	-1.59864	-0.299161	1.48356e-06	-1.06925	-0.195938	9.91394e-07	-1.73643	-0.33702
152832001	rs58371778	7.62337e-11	-1.67281	-1.26758	2.7775e-07	-1.65506	-1.2856	3.30592e-07	-1.89112	-1.28055
152832062	rs56691914	7.68413e-11	-1.65968	-1.27278	2.803e-07	-1.64156	-1.28997	3.31472e-07	-1.88385	-1.28516
152832275	rs59323472	7.71555e-11	-1.65968	-1.2687	2.81261e-07	-1.64156	-1.28654	3.32673e-07	-1.88385	-1.28155
152832444	rs145728407	7.71555e-11	-1.65968	-1.2687	2.81261e-07	-1.64156	-1.28654	3.32673e-07	-1.88385	-1.28155
152832765	rs147799498	5.69197e-10	-0.929967	-2.42834e-10	2.94833e-06	-0.57839	-2.42834e-10	4.13108e-06	-0.646263	-2.42834e-10
152832821	rs183720327	7.68348e-11	-1.66273	-1.2698	2.80118e-07	-1.6447	-1.28748	3.31781e-07	-1.88555	-1.28253
152832903	rs148861924	8.53311e-09	1.77752	-2.42834e-10	0.00011477	3.0833	-2.42834e-10	4.99797e-06	-0.455769	-2.42834e-10
152832991	rs191084319	2.61119e-10	-1.70922	-2.42834e-10	2.94321e-06	-0.58013	-2.42834e-10	2.22053e-06	-1.26706	-2.42834e-10
152833891	rs6865266	7.58529e-11	-1.67281	-1.27258	2.76586e-07	-1.65506	-1.2898	3.29127e-07	-1.89112	-1.28499
152834085	rs6888737	7.57675e-11	-1.67281	-1.27371	2.76326e-07	-1.65506	-1.29074	3.288e-07	-1.89112	-1.28599
152834091	rs6869523	7.55161e-11	-1.67614	-1.27371	2.75383e-07	-1.65848	-1.29074	3.28202e-07	-1.89294	-1.28599
152834372	rs147328970	2.37263e-09	0.497562	-2.42834e-10	5.51309e-05	2.35008	-2.42834e-10	3.37025e-06	-0.849815	-2.42834e-10
152834373	rs6889252	7.51965e-11	-1.67614	-1.27795	2.74414e-07	-1.65848	-1.29427	3.26978e-07	-1.89294	-1.28973
152834400	rs6889267	8.23477e-11	-1.67911	-1.18413	3.10327e-07	-1.66154	-1.16822	3.74622e-07	-1.89456	-1.15208
152835304	rs77351030	1.98317e-10	-1.98432	-2.42834e-10	8.68621e-07	-1.80048	-2.42834e-10	1.65576e-06	-1.56054	-2.42834e-10
152835494	rs114838506	1.98223e-10	-1.9848	-2.42834e-10	7.26285e-07	-1.97944	-2.42834e-10	1.08304e-06	-1.98503	-2.42834e-10
152835647	rs17114570	7.46088e-11	-1.6824	-1.27953	2.72297e-07	-1.66492	-1.29557	3.25414e-07	-1.89635	-1.29111
152836096	rs13190147	2.23488e-10	-1.6084	-0.256438	1.55035e-06	-1.0843	-0.136843	1.04868e-06	-1.72848	-0.288782
152836468	rs17114571	7.47785e-11	-1.6824	-1.27726	2.72808e-07	-1.66492	-1.2937	3.26064e-07	-1.89635	-1.28912
152836946	rs17114573	8.57819e-11	-1.83338	-0.989005	2.22078e-07	-1.88359	-1.28077	5.42613e-07	-1.72263	-0.953527
152836987	rs11738005	2.51413e-10	-1.61803	-0.129061	1.72039e-06	-1.09924	-0.0178393	1.19057e-06	-1.72042	-0.169954
152837036	rs140909350	3.98082e-10	-2.03115e-10	-1.28753	1.42792e-06	-2.03115e-10	-1.30341	2.15369e-06	-2.03115e-10	-1.29762
152838052	rs512938	7.15784e-11	-1.71985	-1.28354	2.61723e-07	-1.70348	-1.29662	3.17807e-07	-1.91606	-1.29506
152838827	rs117468740	8.44696e-10	-2.03115e-10	-0.535217	3.318e-06	-2.03115e-10	-0.460269	5.00211e-06	-2.03115e-10	-0.454942
152839221	rs2195451	7.70497e-09	1.67543	-2.42834e-10	0.000101935	2.9647	-2.42834e-10	4.68423e-06	-0.520599	-2.42834e-10
152839315	rs530376	1.08985e-10	-1.96509	-0.617888	5.30269e-07	-1.76756	-0.526438	9.30569e-07	-1.52126	-0.615503
152839317	rs74380171	3.81693e-10	-2.03115e-10	-1.32958	1.40288e-06	-2.03115e-10	-1.32111	2.08631e-06	-2.03115e-10	-1.3294
152839472	rs473625	7.40026e-11	-1.65319	-1.31691	2.73593e-07	-1.63489	-1.32085	3.20401e-07	-1.88022	-1.32277
152839511	rs77163640	3.85951e-10	-2.03115e-10	-1.31848	1.42827e-06	-2.03115e-10	-1.30317	2.08973e-06	-2.03115e-10	-1.32776
152839987	rs563607	1.24211e-10	-1.97132	-0.48089	6.01803e-07	-1.78944	-0.378014	1.10201e-06	-1.48788	-0.479781
152840106	rs78882906	5.07679e-10	-1.04434	-2.42834e-10	4.13845e-06	-0.23931	-2.42834e-10	1.15037e-05	0.377868	-2.42834e-10
152840197	rs577665	7.41775e-11	-1.65626	-1.31147	2.73987e-07	-1.63805	-1.31625	3.21169e-07	-1.88194	-1.31864
152840815	rs551059	7.43258e-11	-1.65626	-1.30947	2.74459e-07	-1.63805	-1.31453	3.21672e-07	-1.88194	-1.31708
152841318	rs546396	7.48486e-11	-1.65283	-1.3059	2.76287e-07	-1.63453	-1.31142	3.23213e-07	-1.88002	-1.31423
152841607	rs522610	7.49879e-11	-1.65283	-1.30404	2.76739e-07	-1.63453	-1.30978	3.237e-07	-1.88002	-1.31272
152842027	rs17586726	4.20054e-10	-1.01954	-0.214273	1.3404e-06	-1.26977	-0.0968982	9.40703e-06	0.428619	-0.251964
152842463	rs498660	1.21764e-10	-1.14367	-1.32844	4.42367e-07	-1.14585	-1.3294	3.87004e-07	-1.68451	-1.32962
152842499	rs79289130	4.7808e-10	-1.10442	-2.42834e-10	1.21784e-06	-1.46256	-2.42834e-10	1.10081e-06	-1.96876	-2.42834e-10
152842992	rs55784325	4.4637e-10	0.156591	-1.32964	9.89843e-07	-0.453213	-1.21663	4.92466e-07	-1.44657	-1.32657
152842993	rs11747073	2.09354e-10	-1.79133	-0.13884	1.26682e-06	-1.39506	-0.028062	1.19974e-06	-1.70314	-0.179564
152843086	rs142329780	3.88126e-10	-2.03115e-10	-1.31286	1.39598e-06	-2.03115e-10	-1.32604	2.14053e-06	-2.03115e-10	-1.30375
152843147	rs115136095	7.70497e-09	1.67543	-2.42834e-10	0.000101935	2.9647	-2.42834e-10	4.68423e-06	-0.520599	-2.42834e-10
152845246	rs519968	7.67179e-11	-1.63576	-1.2983	2.83069e-07	-1.61699	-1.3047	3.28399e-07	-1.87032	-1.30801
152845513	rs512885	7.56796e-11	-1.64938	-1.2983	2.79137e-07	-1.63098	-1.3047	3.25863e-07	-1.87808	-1.30801
152845700	rs113911581	1.97642e-09	0.314849	-2.42834e-10	2.68543e-05	1.63079	-2.42834e-10	3.04218e-06	-0.952229	-2.42834e-10
152845931	rs148661074	2.37647e-10	-1.8034	-2.42834e-10	8.40066e-07	-1.83391	-2.42834e-10	1.21392e-06	-1.87094	-2.42834e-10
152846102	rs568014	7.56177e-11	-1.63576	-1.31275	2.79512e-07	-1.61699	-1.31735	3.24603e-07	-1.87032	-1.31963
152846195	rs506622	8.06912e-11	-1.57082	-1.31275	2.98757e-07	-1.55041	-1.31735	3.3731e-07	-1.83192	-1.31963
152847022	rs2914621	1.90011e-10	-1.01345	-1.01366	5.6423e-07	-1.75594	-0.475984	2.60947e-06	-0.56141	-0.544244
152847217	rs78939928	7.12716e-09	1.59747	-2.42834e-10	9.30946e-05	2.87399	-2.42834e-10	4.45956e-06	-0.569752	-2.42834e-10
152847427	rs75220098	2.03589e-10	-1.95809	-2.42834e-10	7.45052e-07	-1.95393	-2.42834e-10	1.08458e-06	-1.98361	-2.42834e-10
152848097	rs558939	7.5715e-11	-1.63222	-1.315	2.79994e-07	-1.61336	-1.31926	3.24705e-07	-1.86829	-1.32135
152848521	rs555274	7.62032e-11	-1.62544	-1.31535	2.81865e-07	-1.60641	-1.31955	3.25893e-07	-1.86438	-1.32161
152849084	rs79094130	4.01219e-10	-1.27969	-2.42834e-10	1.6791e-06	-1.14137	-2.42834e-10	4.59327e-06	-0.540211	-2.42834e-10
152849312	rs526154	7.53905e-11	-1.63222	-1.31929	2.78999e-07	-1.61336	-1.32281	3.23687e-07	-1.86829	-1.32449
152849597	rs519257	7.56097e-11	-1.63222	-1.31639	2.79667e-07	-1.61336	-1.32042	3.24368e-07	-1.86829	-1.32239
152849791	rs577755	1.92211e-10	-1.02757	-0.988033	5.84311e-07	-1.76277	-0.434184	2.67023e-06	-0.578508	-0.50413
152849856	rs516633	7.55794e-11	-1.63222	-1.31679	2.79574e-07	-1.61336	-1.32076	3.24272e-07	-1.86829	-1.32268
152849899	rs78555597	5.19403e-10	-2.03115e-10	-1.02151	1.78416e-06	-2.03115e-10	-1.08068	2.94557e-06	-2.03115e-10	-0.984499
152850143	rs117548050	3.82775e-10	-2.03115e-10	-1.32675	1.39927e-06	-2.03115e-10	-1.32368	2.08608e-06	-2.03115e-10	-1.32951
152850264	rs512971	7.55794e-11	-1.63222	-1.31679	2.79574e-07	-1.61336	-1.32076	3.24272e-07	-1.86829	-1.32268
152850550	rs570616	7.5555e-11	-1.63222	-1.31712	2.79499e-07	-1.61336	-1.32103	3.24195e-07	-1.86829	-1.32292
152850718	rs13163464	2.5622e-10	-1.72816	-2.42834e-10	8.1373e-07	-1.86576	-2.42834e-10	1.38618e-06	-1.73825	-2.42834e-10
152851118	rs937212	7.55309e-11	-1.63222	-1.31743	2.79425e-07	-1.61336	-1.32129	3.2412e-07	-1.86829	-1.32315
152851598	rs2934131	7.78899e-11	-1.61133	-1.30756	2.87889e-07	-1.59194	-1.31287	3.30579e-07	-1.85615	-1.31556
152852582	rs4639284	6.31634e-10	-2.03115e-10	-0.825883	2.48364e-06	-2.03115e-10	-0.749904	3.42021e-06	-2.03115e-10	-0.835099
152852622	rs12518669	2.60685e-10	-0.893218	-0.817664	7.16863e-07	-1.17763	-0.814873	4.99821e-07	-1.88003	-0.878277
152853043	rs13174618	1.98471e-10	-1.8478	-0.135752	1.14749e-06	-1.49722	-0.0248337	1.30208e-06	-1.62431	-0.176529
152853352	rs142882386	3.83439e-10	-2.03115e-10	-1.32501	1.39698e-06	-2.03115e-10	-1.32532	2.10293e-06	-2.03115e-10	-1.32147
152853528	rs509593	7.56278e-11	-1.62902	-1.31935	2.79904e-07	-1.61008	-1.32286	3.24272e-07	-1.86645	-1.32453
152853858	rs479649	6.89167e-11	-1.7156	-1.32569	2.41705e-07	-1.75839	-1.32128	3.08535e-07	-1.91277	-1.32795
152854015	rs568018	7.41249e-11	-1.64938	-1.31906	2.73459e-07	-1.63098	-1.32525	3.20368e-07	-1.87808	-1.32501
152854146	rs149450934	3.98053e-10	-2.03115e-10	-1.28761	1.43186e-06	-2.03115e-10	-1.30066	2.15707e-06	-2.03115e-10	-1.29605
152854148	rs191082739	6.43409e-10	-2.03115e-10	-0.807412	2.65221e-06	-2.03115e-10	-0.684236	3.57644e-06	-2.03115e-10	-0.790435
152854349	rs2162979	8.21069e-11	-1.78992	-1.07626	2.17048e-07	-1.87745	-1.30981	5.11619e-07	-1.68944	-1.04554
152854899	rs1366609	4.63508e-10	-0.903638	-0.231731	1.45474e-06	-1.16955	-0.115255	1.10855e-05	0.609958	-0.269123
152855224	rs472603	8.00502e-11	-1.58165	-1.30989	2.77107e-07	-1.62808	-1.3149	3.28401e-07	-1.86091	-1.31741
152856287	rs518277	7.51773e-11	-1.63222	-1.32213	2.7837e-07	-1.61336	-1.32507	3.23063e-07	-1.86829	-1.32642
152856579	rs7724083	1.94536e-10	-1.85969	-0.143886	1.11228e-06	-1.51988	-0.0333372	1.31779e-06	-1.60432	-0.184523
152856580	rs66925399	7.81651e-11	-1.82006	-1.09531	2.08394e-07	-1.91343	-1.31452	4.70258e-07	-1.75299	-1.06629
152856817	rs500324	7.51052e-11	-1.63222	-1.32309	2.78164e-07	-1.61336	-1.32581	3.22863e-07	-1.86829	-1.32704
152857519	rs472477	7.43369e-11	-1.63897	-1.32662	2.75542e-07	-1.62029	-1.32835	3.20982e-07	-1.87216	-1.32901
152858426	rs545957	1.03362e-10	-1.98392	-0.652036	4.7265e-07	-1.85613	-0.552902	1.05804e-06	-1.36361	-0.644772
152858887	rs541544	7.47584e-11	-1.63546	-1.32447	2.76951e-07	-1.61669	-1.32685	3.21991e-07	-1.87016	-1.32788
152859682	rs520730	7.41871e-11	-1.64246	-1.32514	2.74835e-07	-1.62388	-1.32734	3.20584e-07	-1.87415	-1.32826
152861056	rs75372797	1.35939e-09	-0.059401	-2.42834e-10	2.95389e-06	-0.576506	-2.42834e-10	6.57133e-06	-0.182085	-2.42834e-10
152861322	rs72800718	3.29096e-10	-1.41886	-0.0589856	1.73483e-06	-1.26201	0.153291	1.01329e-06	-1.89822	-0.153387
152861509	rs6882575	3.30104e-10	-0.147148	-1.32764	7.51464e-07	-0.765356	-1.18001	4.10747e-07	-1.62503	-1.32955
152861959	rs513046	7.36017e-11	-1.64904	-1.32649	2.72731e-07	-1.63063	-1.32827	3.1917e-07	-1.87788	-1.32895
152861990	rs560151	1.03885e-10	-1.97704	-0.653875	4.92451e-07	-1.81312	-0.554871	9.70466e-07	-1.44816	-0.646621
152862930	rs11742573	4.86318e-10	-0.691397	-0.395934	1.54394e-06	-0.950686	-0.274604	1.37775e-05	0.982701	-0.424467
152863738	rs475379	7.30959e-11	-1.65553	-1.32689	2.70848e-07	-1.6373	-1.32853	3.17949e-07	-1.88154	-1.32913
152864054	rs561961	7.28472e-11	-1.65892	-1.32691	2.69903e-07	-1.64078	-1.32854	3.17344e-07	-1.88343	-1.32914
152864072	rs930101	1.5856e-10	-1.89439	-0.313663	8.64625e-07	-1.60788	-0.197215	1.22028e-06	-1.5206	-0.345126
152864455	rs76951638	5.84531e-11	-1.98362	-1.22235	2.07681e-07	-1.98484	-1.24654	3.13531e-07	-1.98501	-1.23965
152864614	rs66962502	8.05287e-11	-1.80944	-1.07614	2.081e-07	-1.92108	-1.30829	4.74555e-07	-1.76619	-1.04398
152864657	rs116124557	9.15014e-10	-0.455253	-2.42834e-10	3.58958e-06	-0.381596	-2.42834e-10	4.10099e-06	-0.653573	-2.42834e-10
152865117	rs531648	6.97273e-11	-1.70041	-1.32919	2.58346e-07	-1.68345	-1.32963	3.1014e-07	-1.90597	-1.32956
152865308	rs576969	7.13454e-11	-1.67856	-1.32811	2.64326e-07	-1.66097	-1.32924	3.13797e-07	-1.89426	-1.32955
152865781	rs525208	7.11284e-11	-1.68137	-1.32833	2.63532e-07	-1.66386	-1.32935	3.13303e-07	-1.89579	-1.3296
152865969	rs185429518	4.86903e-10	-2.03115e-10	-1.08613	1.80497e-06	-2.03115e-10	-1.06909	2.72156e-06	-2.03115e-10	-1.0636
152866455	rs497956	7.20067e-11	-1.67155	-1.32588	2.66604e-07	-1.65377	-1.32786	3.15284e-07	-1.89043	-1.32865
152866715	rs115969732	2.01824e-10	-1.96679	-2.42834e-10	7.48449e-07	-1.94938	-2.42834e-10	1.11944e-06	-1.95197	-2.42834e-10
152867348	rs578772	2.14204e-09	1.34159	-0.946268	8.49371e-06	1.7431	-1.26341	5.22397e-06	0.831031	-1.24258
152867729	rs35621169	6.51299e-11	-1.98503	-1.11278	2.89401e-07	-1.80378	-1.09579	1.0483e-06	-0.842801	-1.17483
152868437	rs548294	7.84882e-09	1.96702	-0.273094	3.27355e-05	1.66174	0.16709	6.59784e-05	2.33234	-0.207819
152869624	rs3792766	2.153e-10	-0.78747	-1.11469	3.49181e-07	-1.63512	-1.07667	4.01276e-07	-1.84463	-1.13327
152870750	rs147571145	5.81702e-10	-2.03115e-10	-0.908234	2.13186e-06	-2.03115e-10	-0.902637	3.35452e-06	-2.03115e-10	-0.854493
152871004	rs874179	1.0465e-10	-1.34622	-1.27735	2.81289e-07	-1.62649	-1.30151	3.81405e-07	-1.74145	-1.28725
152871009	rs2195450	5.99607e-09	2.64724	-1.22258	5.59781e-06	1.26257	-1.19982	3.54661e-06	0.441544	-1.24035
152871422	rs7356588	2.52168e-10	-1.7441	-2.42834e-10	7.83387e-07	-1.90376	-2.42834e-10	1.12939e-06	-1.94312	-2.42834e-10
152872085	rs3811983	3.07456e-08	3.83283	-0.773518	0.000185921	4.37725	-0.811559	0.000736195	5.32908	-0.792382
152872916	rs3811984	5.4939e-11	-1.97203	-1.29594	2.37327e-07	-1.79743	-1.30052	2.98442e-07	-1.98496	-1.28902
152872980	rs524610	4.35725e-08	4.73734	-1.32935	0.000362447	5.56183	-1.32858	0.00108154	6.25036	-1.32902
152873169	rs77503484	3.98164e-10	-2.03115e-10	-1.28733	1.42634e-06	-2.03115e-10	-1.30452	2.14847e-06	-2.03115e-10	-1.30005
152873649	rs17515380	2.64737e-10	-1.92863	0.233173	1.29609e-06	-1.70295	0.302668	2.42961e-06	-1.28295	0.105881
152873959	rs72800723	1.06262e-09	-0.305705	-2.42834e-10	9.85761e-06	0.628614	-2.42834e-10	2.01004e-05	0.935939	-2.42834e-10
152874549	rs4145160	5.49121e-11	-1.97819	-1.29027	2.32113e-07	-1.82741	-1.29275	3.0122e-07	-1.98236	-1.28236
152874859	rs115047302	1.58633e-09	0.0949851	-2.42834e-10	5.49161e-06	0.0435916	-2.42834e-10	3.41632e-05	1.46635	-2.42834e-10
152874876	rs59281297	4.14481e-09	2.37784	-1.32242	1.10849e-05	2.06223	-1.31628	1.14212e-05	1.6965	-1.32583
152875901	rs10515688	4.25653e-09	2.41154	-1.32953	1.16115e-05	2.09469	-1.30233	1.18576e-05	1.72747	-1.3193
152876121	rs509555	4.17983e-08	3.90861	-0.542188	0.000300961	4.7974	-0.750055	0.00106241	5.61758	-0.714083
152876314	rs79821167	4.26875e-10	-2.03115e-10	-1.2177	1.50979e-06	-2.03115e-10	-1.24766	2.28353e-06	-2.03115e-10	-1.23908
152876766	rs138491803	2.16995e-10	-1.89432	-2.42834e-10	7.94e-07	-1.8903	-2.42834e-10	2.52409e-06	-1.13892	-2.42834e-10
152876874	rs35035880	7.2603e-11	-1.71234	-1.27684	2.23072e-07	-1.85573	-1.30416	3.72534e-07	-1.76165	-1.29058
152877008	rs1428920	6.52142e-11	-1.98455	-1.11197	3.36985e-07	-1.77447	-0.972883	4.60243e-07	-1.77674	-1.06406
152877500	rs147327605	2.51749e-10	-1.74576	-2.42834e-10	7.26729e-07	-1.97883	-2.42834e-10	1.09271e-06	-1.97614	-2.42834e-10
152877509	rs13164993	7.21283e-11	-1.72452	-1.27123	2.22093e-07	-1.86407	-1.30022	3.70247e-07	-1.77266	-1.28573
152878532	rs542161	1.7665e-08	3.78647	-1.28132	0.000534668	5.8963	-1.27429	0.000304454	4.93426	-1.28054
152878611	rs13190414	7.10617e-11	-1.74589	-1.26475	2.26942e-07	-1.84712	-1.29557	3.77561e-07	-1.75873	-1.28009
152878727	rs540375	1.69441e-08	3.7494	-1.28592	0.00050948	5.85298	-1.27922	0.000290991	4.89367	-1.28518
152879045	rs515808	3.4376e-09	2.19668	-1.32834	9.07457e-06	1.86014	-1.31429	9.50243e-06	1.51319	-1.32645
152879456	rs17515563	3.43383e-09	2.19578	-1.32854	7.9755e-06	1.71111	-1.29436	9.018e-06	1.44863	-1.31421
152879561	rs17515584	2.46719e-10	-1.76594	-2.42834e-10	8.75678e-07	-1.79239	-2.42834e-10	1.26047e-06	-1.83332	-2.42834e-10
152880368	rs117470323	2.75244e-09	-2.03115e-10	0.646052	1.32123e-05	-2.03115e-10	0.921514	1.71468e-05	-2.03115e-10	0.777011
152881003	rs10515689	1.07829e-10	-1.28127	-1.31238	2.9796e-07	-1.5556	-1.31482	4.00435e-07	-1.67282	-1.30718
152881734	rs114428655	2.28088e-10	-1.84446	-2.42834e-10	8.23582e-07	-1.85372	-2.42834e-10	1.20931e-06	-1.87476	-2.42834e-10
152882366	rs524905	1.93427e-08	3.86679	-1.27092	0.000683129	6.12911	-1.26206	0.000370633	5.12085	-1.27044
152882391	rs498858	1.83286e-08	3.8086	-1.26658	0.000465401	5.74184	-1.25857	0.000326683	4.98988	-1.26569
152883381	rs7707530	3.20016e-09	2.11953	-1.32276	8.64054e-06	1.81358	-1.31674	9.00929e-06	1.45954	-1.32608
152883823	rs490922	3.8844e-09	2.31417	-1.32364	1.04081e-05	2.00091	-1.31796	1.07632e-05	1.63803	-1.3267
152883999	rs35574907	6.0578e-11	-1.90663	-1.26363	2.03084e-07	-1.95869	-1.29508	3.2311e-07	-1.91391	-1.28066
152884098	rs17515709	3.30642e-09	2.15219	-1.32276	8.91639e-06	1.84501	-1.31674	9.28301e-06	1.48946	-1.32608
152884177	rs12652927	3.93228e-10	-1.72961	0.429803	1.90073e-06	-1.45302	0.43563	4.41214e-06	-0.89967	0.319227
152884422	rs75390196	5.73503e-10	-2.03115e-10	-0.922429	1.82756e-06	-2.03115e-10	-1.05665	3.20307e-06	-2.03115e-10	-0.900693
152884830	rs1864205	3.40227e-09	2.18499	-1.32699	9.476e-06	1.87656	-1.28743	9.7257e-06	1.51953	-1.30956
152885362	rs518370	1.54356e-08	3.62396	-1.25372	0.000372593	5.50389	-1.24304	0.000271975	4.79496	-1.25405
152885733	rs17114677	7.35271e-11	-1.71636	-1.26018	2.32913e-07	-1.82448	-1.29224	3.90134e-07	-1.72998	-1.27609
152887260	rs17515793	3.45776e-09	2.19124	-1.31706	1.06546e-05	2.01561	-1.30925	1.0987e-05	1.65365	-1.32174
152887567	rs17114681	1.02332e-10	-1.97101	-0.674963	5.68477e-07	-1.61903	-0.605389	7.22008e-07	-1.66782	-0.722703
152887765	rs34029119	7.54537e-11	-1.69049	-1.26018	2.28202e-07	-1.84055	-1.2966	3.84659e-07	-1.74183	-1.27837
152887841	rs72800726	5.41069e-10	-0.980646	-2.42834e-10	5.04081e-06	-0.0420632	-2.42834e-10	6.14583e-06	-0.249028	-2.42834e-10
152890881	rs7737585	2.3642e-09	1.8127	-1.3187	6.77934e-06	1.51863	-1.26438	7.04079e-06	1.17895	-1.29203
152891117	rs34708615	1.21789e-10	-1.23982	-1.23208	3.38369e-07	-1.46636	-1.27689	5.51899e-07	-1.4048	-1.25439
152891475	rs548916	1.54574e-08	3.70079	-1.32914	0.000490351	5.86483	-1.32934	0.000329893	5.06267	-1.3287
152891573	rs76372068	5.45205e-10	-0.973031	-2.42834e-10	1.52719e-06	-1.2362	-2.42834e-10	2.36637e-06	-1.20344	-2.42834e-10
152891678	rs72800727	3.4512e-09	0.872284	-2.42834e-10	7.69241e-05	2.68319	-2.42834e-10	7.02439e-06	-0.115414	-2.42834e-10
152891951	rs17114692	1.51685e-07	5.98338	-1.32801	0.00181833	7.16731	-1.32127	6.1381e-05	3.37654	-1.32424
152891970	rs13174063	9.97635e-11	-1.46927	-1.20212	2.83793e-07	-1.66799	-1.25115	4.44346e-07	-1.64754	-1.22841
152892304	rs7727515	3.76338e-07	6.89246	-1.32841	0.00481772	8.14194	-1.32151	0.000115517	4.00932	-1.32471
152892800	rs515887	2.25962e-10	-1.85383	-2.42834e-10	1.14232e-06	-1.52657	-2.42834e-10	3.3573e-06	-0.853664	-2.42834e-10
152893433	rs573496	1.02342e-09	-1.733	1.38971	4.76071e-06	-1.54145	1.44222	1.06089e-05	-1.00901	1.3059
152895409	rs512983	1.03731e-09	-1.73378	1.40397	4.90448e-06	-1.51447	1.44499	1.12841e-05	-0.970566	1.32916
152895477	rs512193	3.31914e-10	-1.97969	0.510368	1.5231e-06	-1.88901	0.650126	2.57275e-06	-1.61498	0.495153
152895508	rs55935294	6.93872e-09	1.87312	-0.302438	4.79761e-05	2.42662	-0.215544	1.63812e-05	1.05714	-0.325805
152895649	rs502887	1.01465e-09	-1.65522	1.30333	4.98129e-06	-1.40894	1.355	1.17935e-05	-0.818114	1.22086
152895783	rs75842807	3.81992e-10	-2.03115e-10	-1.32879	1.41225e-06	-2.03115e-10	-1.31445	2.08585e-06	-2.03115e-10	-1.32962
152895819	rs67431205	4.58053e-07	7.06909	-1.30854	0.00890751	8.72453	-1.28951	0.00017206	4.38013	-1.29709
152897295	rs78134697	6.48642e-10	-2.03115e-10	-0.799312	2.62974e-06	-2.03115e-10	-0.692747	3.48868e-06	-2.03115e-10	-0.815278
152897666	rs191075663	4.45018e-10	-2.03115e-10	-1.17608	1.55221e-06	-2.03115e-10	-1.21995	2.47208e-06	-2.03115e-10	-1.15974
152898590	rs35333154	7.62479e-11	-1.78646	-1.15374	2.71476e-07	-1.74832	-1.21519	4.00923e-07	-1.79461	-1.18418
152898606	rs35830203	7.62939e-11	-1.78956	-1.15004	2.71369e-07	-1.75171	-1.2122	4.01057e-07	-1.79764	-1.18082
152898815	rs521210	6.68701e-10	-1.94066	1.1718	2.79856e-06	-1.95934	1.32882	3.46534e-06	-1.9751	1.1531
152899101	rs78115154	2.35278e-10	-1.81343	-2.42834e-10	7.45548e-07	-1.95327	-2.42834e-10	1.10453e-06	-1.96539	-2.42834e-10
152899250	rs503525	2.23687e-09	-1.98508	2.42372	8.62203e-06	-1.9789	2.47359	1.22728e-05	-1.88374	2.32632
152899258	rs117736806	1.14657e-09	-2.03115e-10	-0.229661	4.50551e-06	-2.03115e-10	-0.154328	5.66002e-06	-2.03115e-10	-0.331374
152899532	rs13170232	2.81777e-07	6.52392	-1.24924	0.00527023	8.13087	-1.22068	0.000116833	3.9244	-1.22845
152899649	rs111926371	2.37099e-10	-1.80572	-2.42834e-10	8.71252e-07	-1.79745	-2.42834e-10	1.62383e-06	-1.58002	-2.42834e-10
152899691	rs492014	2.76889e-10	-1.65058	-2.42834e-10	9.65662e-07	-1.69457	-2.42834e-10	1.14968e-06	-1.92532	-2.42834e-10
152900464	rs574071	6.88931e-10	-1.75003	1.01098	2.63299e-06	-1.84319	1.15168	3.1383e-06	-1.92301	1.00189
152900686	rs56095536	5.15246e-10	-1.80326	0.773713	1.98553e-06	-1.88094	0.907197	2.38904e-06	-1.95901	0.765101
152900960	rs74413693	2.10746e-10	-1.92354	-2.42834e-10	7.58989e-07	-1.9354	-2.42834e-10	1.1413e-06	-1.93263	-2.42834e-10
152901395	rs17588123	2.54548e-10	-0.995558	-0.739144	8.71713e-07	-1.22572	-0.571211	8.30188e-07	-1.5841	-0.666802
152901416	rs17114703	2.27093e-10	-1.21861	-0.630229	5.8555e-07	-1.55812	-0.636709	1.09308e-06	-1.29566	-0.68014
152902253	rs72800734	8.78859e-11	-1.64819	-1.14997	2.38818e-07	-1.92986	-1.16182	3.48487e-07	-1.98492	-1.13403
152902390	rs514336	7.14924e-11	-1.87947	-1.12514	2.28652e-07	-1.97855	-1.15664	3.59824e-07	-1.98411	-1.10283
152902619	rs72800735	5.26186e-10	-1.00854	-2.42834e-10	3.03288e-06	-0.550119	-2.42834e-10	1.91942e-06	-1.41278	-2.42834e-10
152902932	rs509757	1.97527e-10	-1.44533	-0.542984	8.37291e-07	-1.26666	-0.570555	8.79262e-07	-1.67431	-0.519168
152903563	rs572798	2.22097e-10	-1.35419	-0.516891	9.53761e-07	-1.16205	-0.544919	9.68338e-07	-1.60429	-0.492687
152903814	rs9324749	2.06364e-10	-1.94455	-2.42834e-10	7.33664e-07	-1.96933	-2.42834e-10	1.14945e-06	-1.92552	-2.42834e-10
152903944	rs2452801	1.11025e-10	-1.9084	-0.656032	3.94959e-07	-1.90708	-0.681527	6.03964e-07	-1.93506	-0.633981
152904288	rs545098	2.05085e-10	-1.35419	-0.596581	8.80386e-07	-1.16205	-0.624972	8.95599e-07	-1.60429	-0.570775
152904321	rs545006	2.02142e-10	-1.35419	-0.611031	8.68002e-07	-1.16205	-0.639138	8.82527e-07	-1.60429	-0.585478
152904324	rs475583	8.94017e-11	-1.62462	-1.15644	2.47477e-07	-1.87672	-1.17935	3.67128e-07	-1.93139	-1.13545
152904681	rs541518	2.05371e-10	-1.35369	-0.595687	8.93929e-07	-1.14766	-0.624095	9.11945e-07	-1.58711	-0.569865
152905006	rs517589	1.95427e-10	-1.35049	-0.648512	8.40236e-07	-1.15783	-0.675869	8.51935e-07	-1.60142	-0.623628
152905083	rs77286766	2.07103e-10	-1.94097	-2.42834e-10	7.28448e-07	-1.97647	-2.42834e-10	1.14117e-06	-1.93275	-2.42834e-10
152905221	rs515709	2.10863e-10	-1.3374	-0.585588	9.07147e-07	-1.14289	-0.614193	9.17588e-07	-1.59122	-0.55959
152905840	rs495703	1.88859e-10	-1.38555	-0.647645	8.06687e-07	-1.19792	-0.676526	8.28886e-07	-1.62856	-0.623913
152906727	rs480726	1.47108e-10	-1.40452	-0.878504	6.63383e-07	-1.16532	-0.904716	6.91687e-07	-1.57082	-0.8626
152906735	rs576710	1.45959e-10	-1.40452	-0.886341	6.58357e-07	-1.16532	-0.912321	6.86194e-07	-1.57082	-0.870574
152906772	rs479946	1.46509e-10	-1.40077	-0.886341	6.48976e-07	-1.17967	-0.912321	6.76711e-07	-1.58474	-0.870574
152906836	rs479767	1.54506e-10	-1.34412	-0.889844	6.8055e-07	-1.12876	-0.91572	6.77642e-07	-1.5798	-0.87414
152906887	rs478962	1.51275e-10	-1.35715	-0.897949	6.65121e-07	-1.14384	-0.923582	6.65157e-07	-1.59015	-0.882389
152907024	rs73800069	2.17615e-10	-1.89147	-2.42834e-10	8.10813e-07	-1.86935	-2.42834e-10	1.33877e-06	-1.77305	-2.42834e-10
152907065	rs566577	6.66747e-11	-1.80273	-1.27164	2.06445e-07	-1.95339	-1.28396	3.11973e-07	-1.96928	-1.26036
152907105	rs566474	1.48785e-10	-1.36229	-0.909403	6.38052e-07	-1.17131	-0.937659	6.45747e-07	-1.61058	-0.891574
152907292	rs564700	1.42682e-10	-1.38555	-0.928031	6.11993e-07	-1.19792	-0.952741	6.20781e-07	-1.62856	-0.913018
152907303	rs571940	1.56441e-10	-1.301	-0.920516	6.78898e-07	-1.10145	-0.94546	6.68119e-07	-1.56273	-0.905365
152907442	rs549100	1.56614e-10	-1.28865	-0.931761	6.8103e-07	-1.08742	-0.956354	6.6696e-07	-1.55301	-0.916817
152907474	rs113816755	1.986e-10	-1.9829	-2.42834e-10	7.95007e-07	-1.88903	-2.42834e-10	1.09251e-06	-1.97633	-2.42834e-10
152907687	rs547166	1.5917e-10	-1.27619	-0.928031	6.93228e-07	-1.07329	-0.952741	6.7611e-07	-1.54318	-0.913018
152907722	rs547047	1.57199e-10	-1.28865	-0.928031	6.83496e-07	-1.08742	-0.952741	6.69499e-07	-1.55301	-0.913018
152907857	rs559294	1.5917e-10	-1.27619	-0.928031	6.93228e-07	-1.07329	-0.952741	6.7611e-07	-1.54318	-0.913018
152907907	rs62382825	7.15286e-11	-1.70758	-1.29651	2.29255e-07	-1.83857	-1.29398	3.23226e-07	-1.89541	-1.2988
152908119	rs10071989	1.76522e-10	-0.856097	-1.24465	5.71034e-07	-0.987304	-1.23263	4.62914e-07	-1.59665	-1.23837
152908195	rs79215447	2.47382e-10	-1.76326	-2.42834e-10	8.58827e-07	-1.81182	-2.42834e-10	1.09367e-06	-1.97527	-2.42834e-10
152908542	rs517931	1.5917e-10	-1.27619	-0.928031	6.93228e-07	-1.07329	-0.952741	6.7611e-07	-1.54318	-0.913018
152908929	rs514381	8.31627e-11	-1.8822	-0.971195	3.00557e-07	-1.86723	-0.994517	4.54945e-07	-1.89538	-0.957003
152908986	rs493844	1.64387e-10	-1.23687	-0.935104	7.19841e-07	-1.02876	-0.959591	6.925e-07	-1.51203	-0.920222
152909353	rs489572	1.58048e-10	-1.27619	-0.935104	6.88495e-07	-1.07329	-0.959591	6.71257e-07	-1.54318	-0.920222
152909523	rs488443	1.56887e-10	-1.27619	-0.942479	6.83595e-07	-1.07329	-0.966733	6.66231e-07	-1.54318	-0.927736
152909684	rs487362	1.54378e-10	-1.28865	-0.946141	6.71613e-07	-1.08742	-0.970278	6.57261e-07	-1.55301	-0.931467
152910638	rs115666662	2.32279e-10	-1.82625	-2.42834e-10	1.00082e-06	-1.65881	-2.42834e-10	1.292e-06	-1.80861	-2.42834e-10
152910903	rs4958659	1.53074e-10	-1.31776	-0.925509	7.03239e-07	-1.06778	-0.943911	6.80566e-07	-1.542	-0.90763
152910913	rs4958660	1.55005e-10	-1.30523	-0.925509	7.13642e-07	-1.05309	-0.943911	6.8756e-07	-1.53178	-0.90763
152911857	rs1493395	5.96646e-11	-1.91323	-1.27222	1.99765e-07	-1.985	-1.28525	3.0717e-07	-1.98359	-1.26156
152912291	rs4958661	1.54478e-10	-1.32091	-0.913234	7.18197e-07	-1.05224	-0.938401	6.98374e-07	-1.52585	-0.897949
152912455	rs59656704	1.55044e-10	-1.32091	-0.909576	7.20748e-07	-1.05224	-0.934856	7.00979e-07	-1.52585	-0.894225
152912669	rs726877	1.55044e-10	-1.32091	-0.909576	7.20748e-07	-1.05224	-0.934856	7.00979e-07	-1.52585	-0.894225
152912779	rs17114750	1.32364e-09	-2.03115e-10	-0.0860496	4.36132e-06	-2.03115e-10	-0.186856	7.58902e-06	-2.03115e-10	-0.0380988
152912780	rs10477081	2.20265e-10	-1.87936	-2.42834e-10	7.22204e-07	-1.98508	-2.42834e-10	1.09875e-06	-1.97063	-2.42834e-10
152912848	rs726876	1.56248e-10	-1.32091	-0.901845	7.26171e-07	-1.05224	-0.92736	7.06518e-07	-1.52585	-0.886354
152913035	rs12518721	9.6032e-11	-1.44648	-1.26303	2.38284e-07	-1.82282	-1.2711	3.15071e-07	-1.9673	-1.25246
152913402	rs1463748	7.4471e-11	-1.722	-1.24178	2.44754e-07	-1.82821	-1.23892	3.43835e-07	-1.8873	-1.2451
152913504	rs1463747	7.46224e-11	-1.72832	-1.23344	2.50627e-07	-1.82162	-1.2218	3.45891e-07	-1.88314	-1.24329
152913770	rs1463746	1.59859e-10	-1.32091	-0.878996	7.42447e-07	-1.05224	-0.905194	7.2314e-07	-1.52585	-0.8631
152914559	rs76654752	2.90203e-10	-0.840177	-0.763434	1.81644e-06	-0.294011	-0.768738	1.11322e-06	-1.1922	-0.765342
152914656	rs72800748	1.35964e-10	-1.56765	-0.794153	1.04069e-06	-0.797	-0.822746	1.0502e-06	-1.23898	-0.776839
152914729	rs112387297	9.90009e-11	-1.83662	-0.842448	7.03049e-07	-1.14395	-0.868009	8.81502e-07	-1.36405	-0.826882
152914866	rs141922985	4.02595e-10	-2.03115e-10	-1.27626	1.54878e-06	-2.03115e-10	-1.22216	2.22628e-06	-2.03115e-10	-1.26447
152915006	rs74393115	2.29129e-10	-1.83991	-2.42834e-10	1.0153e-06	-1.64445	-2.42834e-10	1.28571e-06	-1.81349	-2.42834e-10
152915312	rs77716838	2.65993e-10	-1.69072	-2.42834e-10	8.87595e-07	-1.77887	-2.42834e-10	1.08393e-06	-1.98421	-2.42834e-10
152915416	rs147527073	1.11398e-09	-2.03115e-10	-0.258498	3.37404e-06	-2.03115e-10	-0.443519	5.79162e-06	-2.03115e-10	-0.30839
152915667	rs1353090	4.68999e-10	-1.12359	-2.42834e-10	2.63604e-06	-0.690353	-2.42834e-10	1.75908e-06	-1.50001	-2.42834e-10
152915691	rs1353089	4.65189e-10	-1.13175	-2.42834e-10	2.6098e-06	-0.700357	-2.42834e-10	1.74835e-06	-1.50613	-2.42834e-10
152915962	rs17114771	7.40117e-11	-1.73809	-1.23188	2.1032e-07	-1.97704	-1.24172	3.24854e-07	-1.97002	-1.21916
152916023	rs10037684	2.06677e-10	-0.797873	-1.14516	6.69956e-07	-0.932525	-1.12765	5.30808e-07	-1.56219	-1.13596
152916029	rs9324750	8.87136e-11	-1.98321	-0.805566	3.29414e-07	-1.92611	-0.843964	5.08635e-07	-1.94766	-0.793169
152916115	rs10041179	2.20004e-10	-0.699808	-1.18074	7.07932e-07	-0.840074	-1.16496	5.43057e-07	-1.50288	-1.17246
152916145	rs10463334	1.89497e-10	-0.837793	-1.19203	6.78821e-07	-0.868857	-1.17817	5.73783e-07	-1.41644	-1.20387
152916201	rs11748184	4.72141e-10	-1.11692	-2.42834e-10	2.65769e-06	-0.682171	-2.42834e-10	1.76792e-06	-1.495	-2.42834e-10
152916588	rs1389286	1.98179e-10	-0.787609	-1.19742	7.10456e-07	-0.811868	-1.18961	5.9722e-07	-1.3722	-1.20807
152916651	rs11741791	4.57316e-10	-1.14882	-2.42834e-10	2.55566e-06	-0.72132	-2.42834e-10	1.72618e-06	-1.51889	-2.42834e-10
152916713	rs35272297	2.14687e-10	-0.708639	-1.19637	6.90593e-07	-0.848408	-1.18143	5.31518e-07	-1.50828	-1.18854
152916737	rs150930411	5.9872e-10	-2.03115e-10	-0.879398	2.33078e-06	-2.03115e-10	-0.813427	3.24985e-06	-2.03115e-10	-0.886194
152916913	rs139536451	1.02451e-09	-2.03115e-10	-0.342223	3.96168e-06	-2.03115e-10	-0.282963	5.55779e-06	-2.03115e-10	-0.349601
152916954	rs10463248	1.97728e-10	-0.803718	-1.18358	7.12455e-07	-0.827812	-1.17086	5.99583e-07	-1.38371	-1.19262
152917252	rs10463335	1.94419e-10	-0.925541	-1.07864	7.226e-07	-0.921462	-1.06307	6.17747e-07	-1.45525	-1.09123
152917318	rs72800754	4.95639e-10	-1.06834	-2.42834e-10	2.82022e-06	-0.622817	-2.42834e-10	1.83393e-06	-1.45834	-2.42834e-10
152917360	rs10463249	1.96746e-10	-0.821486	-1.17079	7.09425e-07	-0.845398	-1.15753	5.99426e-07	-1.39636	-1.18022
152919213	rs74456587	2.01668e-10	-1.96757	-2.42834e-10	1.19208e-06	-1.48393	-2.42834e-10	1.84825e-06	-1.45056	-2.42834e-10
152919763	rs17517444	2.17004e-10	-0.820149	-1.07413	7.74806e-07	-0.851452	-1.06332	6.51665e-07	-1.40399	-1.08903
152919794	rs10036589	2.13712e-10	-1.90957	-2.42834e-10	7.24158e-07	-1.98238	-2.42834e-10	1.11496e-06	-1.95599	-2.42834e-10
152919829	rs1493393	2.18246e-10	-0.820149	-1.06842	7.79335e-07	-0.851452	-1.05749	6.55286e-07	-1.40399	-1.08349
152919943	rs10036623	2.13712e-10	-1.90957	-2.42834e-10	7.24158e-07	-1.98238	-2.42834e-10	1.11496e-06	-1.95599	-2.42834e-10
152920205	rs9324751	2.13712e-10	-1.90957	-2.42834e-10	7.24158e-07	-1.98238	-2.42834e-10	1.11496e-06	-1.95599	-2.42834e-10
152920270	rs72800756	7.19597e-11	-1.79371	-1.20437	2.14362e-07	-1.98417	-1.21555	3.40581e-07	-1.95187	-1.19003
152920554	rs62382828	8.58878e-11	-1.68807	-1.13308	2.82033e-07	-1.80177	-1.12359	3.87697e-07	-1.86621	-1.14612
152920888	rs6898704	2.20671e-10	-0.820149	-1.05737	7.88169e-07	-0.851452	-1.04622	6.62352e-07	-1.40399	-1.07277
152921123	rs139258000	1.99234e-10	-1.97971	-2.42834e-10	9.09702e-07	-1.75427	-2.42834e-10	1.11422e-06	-1.95665	-2.42834e-10
152921137	rs28421461	2.13712e-10	-1.90957	-2.42834e-10	7.24158e-07	-1.98238	-2.42834e-10	1.11496e-06	-1.95599	-2.42834e-10
152921213	rs6580017	9.07941e-11	-1.63915	-1.12645	2.993e-07	-1.74914	-1.1168	4.06806e-07	-1.82451	-1.13972
152921216	rs6881762	2.27596e-10	-0.797961	-1.04866	8.30459e-07	-0.808076	-1.03733	6.80495e-07	-1.38544	-1.0643
152921359	rs6580018	2.23235e-10	-0.820149	-1.04582	7.97514e-07	-0.851452	-1.03443	6.6983e-07	-1.40399	-1.06154
152921379	rs143168510	3.20434e-10	-1.50452	-2.42834e-10	1.70961e-06	-1.12336	-2.42834e-10	1.42715e-06	-1.70913	-2.42834e-10
152921742	rs62382829	5.98343e-11	-1.85299	-1.32962	2.07466e-07	-1.91079	-1.32163	3.00498e-07	-1.94726	-1.31986
152922021	rs143891312	7.50864e-10	-2.03115e-10	-0.652968	3.01725e-06	-2.03115e-10	-0.555285	4.16351e-06	-2.03115e-10	-0.638444
152922459	rs1908099	8.77499e-11	-1.68807	-1.11163	2.88291e-07	-1.80177	-1.10164	3.95823e-07	-1.86621	-1.12538
152922614	rs17589518	8.77499e-11	-1.68807	-1.11163	2.88291e-07	-1.80177	-1.10164	3.95823e-07	-1.86621	-1.12538
152922721	rs80112756	1.98167e-10	-1.98508	-2.42834e-10	8.85385e-07	-1.78136	-2.42834e-10	1.49803e-06	-1.66065	-2.42834e-10
152923060	rs11742547	2.27205e-10	-0.820149	-1.02819	8.11976e-07	-0.851452	-1.01646	6.81409e-07	-1.40399	-1.0444
152923177	rs72800758	7.34359e-11	-1.78137	-1.19641	2.16221e-07	-1.98314	-1.20794	3.41785e-07	-1.95674	-1.18164
152923180	rs80222637	1.32195e-10	-1.83818	-0.551738	7.84281e-07	-1.32969	-0.572923	8.92047e-07	-1.61714	-0.561899
152923320	rs11749744	8.84082e-11	-1.68807	-1.10416	2.90503e-07	-1.80177	-1.094	3.98698e-07	-1.86621	-1.11814
152923433	rs6893720	2.32992e-10	-0.804153	-1.01903	8.32625e-07	-0.835672	-1.00713	6.9533e-07	-1.39268	-1.03549
152924063	rs2220779	2.2998e-10	-0.820149	-1.01605	8.22084e-07	-0.851452	-1.00409	6.89506e-07	-1.40399	-1.03259
152924093	rs116346448	1.09111e-09	-0.279242	-2.42834e-10	1.92003e-05	1.29529	-2.42834e-10	4.00171e-06	-0.678079	-2.42834e-10
152924129	rs1353084	1.94941e-10	-0.719328	-1.28217	3.1129e-07	-1.53296	-1.2937	3.38919e-07	-1.87261	-1.27419
152924319	rs6858939	9.56622e-11	-1.61199	-1.10138	3.09559e-07	-1.74107	-1.09116	4.20152e-07	-1.81648	-1.11546
152924586	rs35997851	2.29331e-10	-0.672244	-1.16678	7.37328e-07	-0.81405	-1.1503	5.60307e-07	-1.48594	-1.15813
152924632	rs6859491	8.68505e-11	-1.70271	-1.1073	2.91411e-07	-1.80107	-1.09158	3.98346e-07	-1.86678	-1.11846
152924729	rs78610617	7.62359e-10	-2.03115e-10	-0.637775	2.83836e-06	-2.03115e-10	-0.616404	4.0308e-06	-2.03115e-10	-0.670837
152924819	rs1353082	2.2998e-10	-0.820149	-1.01605	8.22084e-07	-0.851452	-1.00409	6.89506e-07	-1.40399	-1.03259
152924978	rs1353081	2.2998e-10	-0.820149	-1.01605	8.22084e-07	-0.851452	-1.00409	6.89506e-07	-1.40399	-1.03259
152925612	rs77325244	3.94593e-10	-2.03115e-10	-1.29634	1.42801e-06	-2.03115e-10	-1.30335	2.17836e-06	-2.03115e-10	-1.28623
152925978	rs80283283	5.57683e-10	-2.03115e-10	-0.950402	2.16528e-06	-2.03115e-10	-0.887079	2.88772e-06	-2.03115e-10	-1.00433
152926509	rs1873906	2.87382e-10	-1.61338	-2.42834e-10	1.49315e-06	-1.25874	-2.42834e-10	1.7476e-06	-1.50656	-2.42834e-10
152926718	rs1552838	1.96515e-10	-0.719328	-1.27413	3.13489e-07	-1.53296	-1.28666	3.4187e-07	-1.87261	-1.26552
152926788	rs55792640	2.25958e-10	-0.837793	-1.01605	8.07899e-07	-0.868857	-1.00409	6.8098e-07	-1.41644	-1.03259
152927027	rs74381797	3.84319e-10	-2.03115e-10	-1.32272	1.39664e-06	-2.03115e-10	-1.32556	2.1109e-06	-2.03115e-10	-1.31769
152927244	rs4958344	1.93336e-10	-0.74066	-1.2691	3.24579e-07	-1.50263	-1.28222	3.38473e-07	-1.88798	-1.26013
152927385	rs74884884	3.81677e-10	-2.03115e-10	-1.32962	1.39112e-06	-2.03115e-10	-1.32952	2.0876e-06	-2.03115e-10	-1.32878
152927735	rs1389289	1.96869e-10	-0.724273	-1.26738	3.28415e-07	-1.49241	-1.2807	3.40667e-07	-1.88337	-1.25828
152928031	rs148658824	2.43941e-10	-1.77727	-2.42834e-10	8.03553e-07	-1.87834	-2.42834e-10	1.08557e-06	-1.9827	-2.42834e-10
152928042	rs77002777	2.32858e-10	-1.82376	-2.42834e-10	1.00664e-06	-1.65302	-2.42834e-10	1.47854e-06	-1.67375	-2.42834e-10
152928109	rs9324752	1.94008e-10	-0.74066	-1.26563	3.25579e-07	-1.50263	-1.27915	3.39732e-07	-1.88798	-1.25642
152928207	rs72800766	4.54416e-10	-1.15518	-2.42834e-10	2.53574e-06	-0.729145	-2.42834e-10	1.718e-06	-1.52364	-2.42834e-10
152928355	rs1353091	7.37325e-11	-1.79546	-1.17829	2.19753e-07	-1.98429	-1.19059	3.50326e-07	-1.95114	-1.16256
152928499	rs62382831	1.93376e-10	-0.884527	-1.12503	7.45921e-07	-0.854971	-1.0978	5.82776e-07	-1.46995	-1.1348
152928591	rs1552834	1.97213e-10	-0.724273	-1.26563	3.28925e-07	-1.49241	-1.27915	3.41304e-07	-1.88337	-1.25642
152928843	rs1552833	1.94352e-10	-0.74066	-1.26386	3.26092e-07	-1.50263	-1.27757	3.40376e-07	-1.88798	-1.25452
152928871	rs72800768	2.20176e-10	-0.851574	-1.02819	8.36596e-07	-0.821581	-1.01646	6.52511e-07	-1.44733	-1.0444
152928938	rs10515690	2.16753e-10	-0.867245	-1.02819	8.23418e-07	-0.837459	-1.01646	6.45517e-07	-1.45811	-1.0444
152929147	rs62382832	8.52195e-11	-1.70251	-1.12645	2.87751e-07	-1.78849	-1.1168	3.83183e-07	-1.88433	-1.13972
152929215	rs6897621	1.99655e-10	-1.9776	-2.42834e-10	7.27266e-07	-1.97809	-2.42834e-10	1.0851e-06	-1.98313	-2.42834e-10
152929527	rs75721783	5.27156e-10	-2.03115e-10	-1.0067	1.94953e-06	-2.03115e-10	-0.992045	2.81692e-06	-2.03115e-10	-1.02916
152929804	rs79282813	3.18583e-10	-1.51031	-2.42834e-10	1.62807e-06	-1.17224	-2.42834e-10	1.38434e-06	-1.73958	-2.42834e-10
152929854	rs189623608	4.89486e-10	-2.03115e-10	-1.08084	1.80307e-06	-2.03115e-10	-1.07014	2.61993e-06	-2.03115e-10	-1.10165
152929855	rs191333391	4.90081e-10	-2.03115e-10	-1.07962	1.80926e-06	-2.03115e-10	-1.06671	2.62601e-06	-2.03115e-10	-1.09934
152930517	rs79762307	6.82186e-10	-2.03115e-10	-0.74889	2.34792e-06	-2.03115e-10	-0.806103	3.81285e-06	-2.03115e-10	-0.726426
152930691	rs6580019	2.30305e-10	-0.830478	-1.00431	8.83836e-07	-0.797668	-0.985446	6.85515e-07	-1.42453	-1.01786
152930816	rs2220781	2.24002e-10	-0.834033	-1.02851	8.56822e-07	-0.80381	-1.01035	6.6235e-07	-1.43523	-1.04154
152931111	rs2201280	2.30595e-10	-0.820149	-1.01338	8.29778e-07	-0.851452	-0.994775	6.93552e-07	-1.40399	-1.02674
152931205	rs75729851	6.549e-10	-2.03115e-10	-0.78971	2.26066e-06	-2.03115e-10	-0.843972	3.66304e-06	-2.03115e-10	-0.766508
152931228	rs2220780	2.30259e-10	-0.834033	-1.00096	8.81461e-07	-0.80381	-0.981994	6.80451e-07	-1.43523	-1.01458
152931827	rs11745937	2.26255e-10	-0.851574	-1.00096	8.65935e-07	-0.821581	-0.981994	6.72265e-07	-1.44733	-1.01458
152931872	rs11745911	2.26255e-10	-0.851574	-1.00096	8.65935e-07	-0.821581	-0.981994	6.72265e-07	-1.44733	-1.01458
152931950	rs34511642	1.70727e-10	-0.895433	-1.23869	6.16368e-07	-0.917266	-1.22628	4.3539e-07	-1.66412	-1.2322
152932027	rs17590185	2.30259e-10	-0.834033	-1.00096	8.81461e-07	-0.80381	-0.981994	6.80451e-07	-1.43523	-1.01458
152932223	rs17518278	2.25497e-10	-0.851574	-1.00431	8.62951e-07	-0.821581	-0.985446	6.7006e-07	-1.44733	-1.01786
152932383	rs11746811	2.2695e-10	-0.851574	-0.997889	8.68669e-07	-0.821581	-0.978842	6.74286e-07	-1.44733	-1.01157
152932542	rs62384365	2.2695e-10	-0.851574	-0.997889	8.68669e-07	-0.821581	-0.978842	6.74286e-07	-1.44733	-1.01157
152932802	rs17518292	4.37107e-10	-1.19402	-2.42834e-10	2.41719e-06	-0.777025	-2.42834e-10	1.66916e-06	-1.55248	-2.42834e-10
152933004	rs62384366	2.34113e-10	-0.817433	-1.00096	9.02924e-07	-0.779753	-0.981994	6.94146e-07	-1.4153	-1.01458
152933183	rs12521029	8.37076e-11	-1.72734	-1.11952	2.34701e-07	-1.975	-1.13407	3.64658e-07	-1.97253	-1.10106
152933196	rs35686288	3.47205e-10	-0.604776	-0.819501	2.58476e-06	0.114537	-0.824535	1.22397e-06	-1.04139	-0.821312
152933224	rs6879645	2.30966e-10	-0.834033	-0.997889	8.84245e-07	-0.80381	-0.978842	6.82497e-07	-1.43523	-1.01157
152933412	rs6861065	2.30259e-10	-0.834033	-1.00096	8.81461e-07	-0.80381	-0.981994	6.80451e-07	-1.43523	-1.01458
152933460	rs6880024	2.28707e-10	-0.834033	-1.00772	8.78048e-07	-0.80381	-0.985875	6.73511e-07	-1.43523	-1.02483
152933936	rs6580022	2.311e-10	-0.833453	-0.997889	8.78934e-07	-0.809834	-0.978842	6.77045e-07	-1.44325	-1.01157
152933982	rs6580023	2.30667e-10	-0.834033	-0.999184	8.84656e-07	-0.80381	-0.978377	6.79573e-07	-1.43523	-1.01587
152933988	rs59469179	2.16011e-10	-1.89887	-2.42834e-10	7.22997e-07	-1.98398	-2.42834e-10	1.10821e-06	-1.96205	-2.42834e-10
152934082	rs7707039	2.31678e-10	-0.834033	-0.99481	8.87049e-07	-0.80381	-0.975675	6.84558e-07	-1.43523	-1.00856
152934156	rs7724886	2.2765e-10	-0.851574	-0.99481	8.71425e-07	-0.821581	-0.975675	6.76323e-07	-1.44733	-1.00856
152934210	rs5005059	2.30966e-10	-0.834033	-0.997889	8.84245e-07	-0.80381	-0.978842	6.82497e-07	-1.43523	-1.01157
152934240	rs5005058	2.32396e-10	-0.834033	-0.991716	8.89875e-07	-0.80381	-0.972494	6.86635e-07	-1.43523	-1.00553
152934250	rs5005057	2.32396e-10	-0.834033	-0.991716	8.89875e-07	-0.80381	-0.972494	6.86635e-07	-1.43523	-1.00553
152934351	rs12521769	8.17503e-11	-1.74478	-1.12574	2.32551e-07	-1.97821	-1.14007	3.63833e-07	-1.96831	-1.10755
152934594	rs4260727	2.32396e-10	-0.834033	-0.991716	8.89875e-07	-0.80381	-0.972494	6.86635e-07	-1.43523	-1.00553
152934623	rs1873905	2.28355e-10	-0.851574	-0.991716	8.74201e-07	-0.821581	-0.972494	6.78375e-07	-1.44733	-1.00553
152934800	rs1389288	2.32396e-10	-0.834033	-0.991716	8.89875e-07	-0.80381	-0.972494	6.86635e-07	-1.43523	-1.00553
152934928	rs79636908	2.83411e-10	-1.6273	-2.42834e-10	8.34604e-07	-1.84043	-2.42834e-10	1.11973e-06	-1.95171	-2.42834e-10
152935041	rs72800777	4.36085e-10	-1.19636	-2.42834e-10	2.25754e-06	-0.845356	-2.42834e-10	1.61582e-06	-1.58496	-2.42834e-10
152935155	rs6891253	2.32396e-10	-0.834033	-0.991716	8.89875e-07	-0.80381	-0.972494	6.86635e-07	-1.43523	-1.00553
152935317	rs62384367	2.78011e-10	-1.64653	-2.42834e-10	1.09768e-06	-1.56644	-2.42834e-10	1.59978e-06	-1.59494	-2.42834e-10
152935391	rs117072001	4.71823e-10	-2.03115e-10	-1.11759	1.91153e-06	-2.03115e-10	-1.01173	2.62711e-06	-2.03115e-10	-1.09892
152935392	rs10515691	2.31573e-10	-0.834033	-0.995266	8.94233e-07	-0.80381	-0.967609	6.84817e-07	-1.43523	-1.00818
152935410	rs10515692	2.29137e-10	-0.851574	-0.988297	8.77279e-07	-0.821581	-0.96898	6.8065e-07	-1.44733	-1.00218
152935428	rs10515693	1.2796e-10	-1.98107	-0.441412	7.0241e-07	-1.52355	-0.489319	1.14853e-06	-1.49964	-0.426673
152935803	rs7731586	2.29194e-10	-0.851574	-0.988051	8.77501e-07	-0.821581	-0.968727	6.80814e-07	-1.44733	-1.00194
152935870	rs7731734	2.3727e-10	-0.816942	-0.988051	9.14907e-07	-0.779837	-0.968727	7.03256e-07	-1.4149	-1.00194
152935932	rs7713717	2.33841e-10	-0.834614	-0.98494	9.01507e-07	-0.797788	-0.965529	6.96761e-07	-1.42722	-0.998891
152936180	rs7735696	2.3801e-10	-0.816942	-0.98494	9.17837e-07	-0.779837	-0.965529	7.05402e-07	-1.4149	-0.998891
152936421	rs6580024	2.31043e-10	-0.846649	-0.98494	9.16971e-07	-0.780781	-0.965529	6.88561e-07	-1.43906	-0.998891
152936471	rs144684684	5.50056e-10	-2.03115e-10	-0.964173	2.0444e-06	-2.03115e-10	-0.944527	2.91504e-06	-2.03115e-10	-0.99492
152937326	rs4958662	1.12419e-10	-1.88147	-0.670488	7.43106e-07	-1.25627	-0.700276	9.5352e-07	-1.45999	-0.652402
152937418	rs4958663	7.28125e-11	-1.8732	-1.1131	2.44256e-07	-1.95165	-1.11752	3.78131e-07	-1.93962	-1.09769
152937920	rs78955592	3.8522e-10	-2.03115e-10	-1.32038	1.39754e-06	-2.03115e-10	-1.32492	2.11504e-06	-2.03115e-10	-1.31573
152938596	rs4958345	1.67817e-10	-0.899626	-1.25169	3.83479e-07	-1.36237	-1.25573	3.98774e-07	-1.74144	-1.24272
152938627	rs59894478	2.70426e-10	-1.98318	0.308987	1.48951e-06	-1.62403	0.362843	2.02778e-06	-1.65034	0.292481
152938900	rs13164049	1.84706e-10	-1.86067	-0.194754	1.2682e-06	-1.2777	-0.144333	1.39451e-06	-1.53591	-0.196351
152939029	rs34981000	1.79088e-10	-1.87945	-0.206866	1.19648e-06	-1.32353	-0.156712	1.32853e-06	-1.57227	-0.208455
152939352	rs72800783	1.74241e-10	-1.89013	-0.223628	1.14935e-06	-1.34944	-0.170988	1.25019e-06	-1.61475	-0.226752
152939388	rs115296433	4.83432e-10	-2.03115e-10	-1.09328	1.78409e-06	-2.03115e-10	-1.08072	2.59183e-06	-2.03115e-10	-1.11244
152939440	rs68009309	1.7544e-10	-1.87191	-0.234983	1.18938e-06	-1.30359	-0.182611	1.28037e-06	-1.57956	-0.238092
152939537	rs72800784	1.77034e-10	-1.86816	-0.229693	1.20343e-06	-1.29441	-0.180046	1.29831e-06	-1.57248	-0.231265
152939663	rs72800788	1.74226e-10	-1.89013	-0.22371	1.14598e-06	-1.34944	-0.173929	1.25203e-06	-1.61475	-0.225286
152939918	rs34442949	1.73187e-10	-1.89013	-0.229693	1.13899e-06	-1.34944	-0.180046	1.24456e-06	-1.61475	-0.231265
152940231	rs716517	2.17425e-10	-0.585919	-1.30642	3.44083e-07	-1.40457	-1.32193	3.38811e-07	-1.84149	-1.30562
152940299	rs58437787	2.62013e-10	-1.98201	0.276215	1.29382e-06	-1.73156	0.329534	1.73691e-06	-1.77257	0.259875
152940405	rs10065813	2.18967e-10	-1.88527	-2.42834e-10	7.22288e-07	-1.98496	-2.42834e-10	1.10128e-06	-1.96832	-2.42834e-10
152940456	rs716518	7.51877e-11	-1.85636	-1.09784	2.36335e-07	-1.98123	-1.1209	3.77492e-07	-1.97743	-1.06157
152940554	rs754594	2.62013e-10	-1.98201	0.276215	1.29382e-06	-1.73156	0.329534	1.73691e-06	-1.77257	0.259875
152940613	rs754595	2.67195e-10	-1.98146	0.29525	1.31281e-06	-1.73634	0.348882	1.76239e-06	-1.77694	0.278813
152940644	rs754596	2.67195e-10	-1.98146	0.29525	1.31281e-06	-1.73634	0.348882	1.76239e-06	-1.77694	0.278813
152940686	rs754597	2.64209e-10	-1.98146	0.28401	1.31749e-06	-1.73634	0.352441	1.74652e-06	-1.77694	0.269765
152940728	rs12656103	1.63211e-10	-0.905041	-1.27411	3.94449e-07	-1.31231	-1.27759	3.97543e-07	-1.7205	-1.26675
152941091	rs867674	1.8554e-10	-1.86233	-0.188586	1.35332e-06	-1.22194	-0.135128	1.42811e-06	-1.51669	-0.19176
152941348	rs114480948	8.41446e-09	1.76351	-2.42834e-10	2.77588e-05	1.66392	-2.42834e-10	0.000208959	3.27734	-2.42834e-10
152941373	rs867673	2.70944e-10	-1.98087	0.308586	1.32444e-06	-1.74108	0.362436	1.77822e-06	-1.78127	0.292082
152941526	rs72800792	2.47527e-10	-1.9791	0.216429	1.19151e-06	-1.75316	0.268755	1.60463e-06	-1.7923	0.200397
152941657	rs35984965	1.82272e-10	-1.89013	-0.178564	1.20008e-06	-1.34944	-0.127801	1.31097e-06	-1.61475	-0.17928
152942223	rs12522802	1.64002e-10	-1.89684	-0.27748	1.06877e-06	-1.367	-0.226122	1.16901e-06	-1.62812	-0.280527
152942437	rs35414667	2.68986e-10	-1.5239	-0.155631	2.43713e-06	-0.66443	-0.104379	1.7458e-06	-1.35027	-0.157322
152942608	rs13164918	1.66825e-10	-1.89684	-0.260409	1.08762e-06	-1.367	-0.208641	1.18911e-06	-1.62812	-0.26348
152942826	rs12520252	1.66217e-10	-1.89684	-0.264065	1.08052e-06	-1.367	-0.215191	1.18657e-06	-1.62812	-0.265613
152942836	rs12522937	1.65353e-10	-1.89684	-0.269272	1.0778e-06	-1.367	-0.217717	1.17863e-06	-1.62812	-0.272331
152942869	rs12520266	2.54333e-10	-1.97802	0.242475	1.21568e-06	-1.75957	0.295235	1.63718e-06	-1.79814	0.226307
152943267	rs74474458	2.43145e-10	-1.97802	0.19749	1.16133e-06	-1.75957	0.249497	1.56553e-06	-1.79814	0.181557
152943270	rs77725044	2.6191e-10	-1.9513	0.245106	9.52999e-07	-1.95574	0.247969	1.29839e-06	-1.98065	0.176975
152943272	rs115523442	1.27565e-10	-1.69842	-0.727147	3.66405e-07	-1.97456	-0.68909	5.36365e-07	-1.98169	-0.706051
152943592	rs74854053	5.06777e-10	-2.03115e-10	-1.04612	1.87245e-06	-2.03115e-10	-1.03238	2.71193e-06	-2.03115e-10	-1.06714
152943856	rs72800796	2.41673e-10	-1.97802	0.191417	1.15418e-06	-1.75957	0.243321	1.5561e-06	-1.79814	0.175515
152943914	rs55654300	7.6635e-11	-1.66644	-1.2687	2.56783e-07	-1.75822	-1.26093	3.44194e-07	-1.86235	-1.269
152943963	rs72800798	2.42778e-10	-1.97954	0.19749	1.17201e-06	-1.75041	0.249497	1.57864e-06	-1.78979	0.181557
152944000	rs72800799	2.43145e-10	-1.97802	0.19749	1.16133e-06	-1.75957	0.249497	1.56553e-06	-1.79814	0.181557
152944010	rs35073762	1.6708e-10	-1.89166	-0.264065	1.11763e-06	-1.33323	-0.215191	1.2241e-06	-1.59698	-0.265613
152944041	rs72800800	2.41485e-10	-1.9788	0.191417	1.15944e-06	-1.75501	0.243321	1.56257e-06	-1.79399	0.175515
152944507	rs10038377	2.22268e-10	-1.87031	-2.42834e-10	7.22306e-07	-1.98494	-2.42834e-10	1.09536e-06	-1.97372	-2.42834e-10
152944574	rs72800802	2.41485e-10	-1.9788	0.191417	1.15944e-06	-1.75501	0.243321	1.56257e-06	-1.79399	0.175515
152944883	rs17518607	4.20223e-10	-1.23341	-2.42834e-10	2.159e-06	-0.889985	-2.42834e-10	1.57394e-06	-1.61122	-2.42834e-10
152944989	rs114991629	3.8407e-10	-2.03115e-10	-1.32337	1.39467e-06	-2.03115e-10	-1.32697	2.10717e-06	-2.03115e-10	-1.31946
152945080	rs11739617	4.20223e-10	-1.23341	-2.42834e-10	2.159e-06	-0.889985	-2.42834e-10	1.57394e-06	-1.61122	-2.42834e-10
152945379	rs1493391	1.98732e-10	-1.98224	-2.42834e-10	7.2449e-07	-1.98192	-2.42834e-10	1.12027e-06	-1.95123	-2.42834e-10
152945536	rs12522329	2.39864e-10	-1.9788	0.184683	1.15153e-06	-1.75501	0.236473	1.55213e-06	-1.79399	0.168817
152946086	rs12523009	2.39688e-10	-1.97954	0.184683	1.15684e-06	-1.75041	0.236473	1.55866e-06	-1.78979	0.168817
152946118	rs140660437	2.8246e-10	-1.63066	-2.42834e-10	1.31957e-06	-1.38232	-2.42834e-10	1.24825e-06	-1.84306	-2.42834e-10
152946531	rs35071937	2.67346e-10	-1.45907	-0.226579	2.4467e-06	-0.585167	-0.179724	1.71048e-06	-1.30135	-0.226675
152946743	rs115319529	1.99757e-10	-1.97709	-2.42834e-10	7.37769e-07	-1.96375	-2.42834e-10	1.25106e-06	-1.84081	-2.42834e-10
152947135	rs2035947	5.67902e-11	-1.91469	-1.32014	2.03344e-07	-1.95725	-1.29524	2.98146e-07	-1.98089	-1.29408
152947332	rs75874187	4.9195e-10	-2.03115e-10	-1.07582	1.81634e-06	-2.03115e-10	-1.06281	2.63562e-06	-2.03115e-10	-1.09568
152948125	rs72802604	2.41308e-10	-1.97954	0.191417	1.16479e-06	-1.75041	0.243321	1.56913e-06	-1.78979	0.175515
152948254	rs12153765	2.3919e-10	-1.98162	0.184683	1.19021e-06	-1.72197	0.236473	1.5998e-06	-1.76374	0.168817
152948337	rs12153489	2.40987e-10	-1.98087	0.191417	1.17571e-06	-1.74108	0.243321	1.58256e-06	-1.78127	0.175515
152948351	rs12153490	2.39524e-10	-1.98022	0.184683	1.16223e-06	-1.74577	0.236473	1.56528e-06	-1.78555	0.168817
152948508	rs78728257	4.94444e-10	-2.03115e-10	-1.07076	1.82578e-06	-2.03115e-10	-1.05762	2.64846e-06	-2.03115e-10	-1.09082
152948593	rs12153497	2.37205e-10	-1.9772	0.171932	1.12644e-06	-1.76407	0.223506	1.51998e-06	-1.80224	0.156133
152948692	rs12152942	2.36489e-10	-1.98022	0.171932	1.14725e-06	-1.74577	0.223506	1.54555e-06	-1.78555	0.156133
152948717	rs6898976	1.98305e-10	-1.98439	-2.42834e-10	7.2282e-07	-1.98423	-2.42834e-10	1.11001e-06	-1.96044	-2.42834e-10
152948739	rs12153502	2.4684e-10	-1.98403	0.218575	1.33655e-06	-1.64047	0.270937	1.67312e-06	-1.75265	0.202532
152949210	rs79062119	3.84711e-10	-2.03115e-10	-1.3217	1.39587e-06	-2.03115e-10	-1.32611	2.11214e-06	-2.03115e-10	-1.3171
152949275	rs937210	2.36489e-10	-1.98022	0.171932	1.14725e-06	-1.74577	0.223506	1.54555e-06	-1.78555	0.156133
152949482	rs1493392	2.38863e-10	-0.602491	-1.19581	3.6872e-07	-1.4561	-1.20125	3.93185e-07	-1.81376	-1.18452
152950729	rs115994601	3.25515e-10	-1.48878	-2.42834e-10	1.99339e-06	-0.969795	-2.42834e-10	1.66351e-06	-1.55587	-2.42834e-10
152950782	rs11749088	3.96437e-10	-1.29168	-2.42834e-10	2.01188e-06	-0.960561	-2.42834e-10	1.51109e-06	-1.65197	-2.42834e-10
152951200	rs12153160	1.809e-10	-1.86434	-0.211908	1.24691e-06	-1.28517	-0.15379	1.32694e-06	-1.56533	-0.2166
152951592	rs17518831	8.19752e-11	-1.62665	-1.24113	2.77528e-07	-1.70965	-1.23182	3.66434e-07	-1.82725	-1.24149
152952403	rs13189836	1.6464e-10	-1.87561	-0.294822	1.10854e-06	-1.3127	-0.243885	1.19766e-06	-1.58659	-0.297844
152952437	rs72802612	3.88177e-10	-1.31273	-2.42834e-10	1.96098e-06	-0.986187	-2.42834e-10	1.48928e-06	-1.66651	-2.42834e-10
152952612	rs17114805	2.58604e-10	-1.98252	0.263624	1.28355e-06	-1.72674	0.316736	1.72289e-06	-1.76815	0.247349
152953220	rs60597774	2.58604e-10	-1.98252	0.263624	1.28355e-06	-1.72674	0.316736	1.72289e-06	-1.76815	0.247349
152953286	rs59796503	2.56833e-10	-1.98252	0.25675	1.27461e-06	-1.72674	0.309748	1.71114e-06	-1.76815	0.240509
152953379	rs17114806	2.56833e-10	-1.98252	0.25675	1.27461e-06	-1.72674	0.309748	1.71114e-06	-1.76815	0.240509
152953582	rs17114807	2.56833e-10	-1.98252	0.25675	1.27461e-06	-1.72674	0.309748	1.71114e-06	-1.76815	0.240509
152953920	rs1077278	2.56833e-10	-1.98252	0.25675	1.27461e-06	-1.72674	0.309748	1.71114e-06	-1.76815	0.240509
152954096	rs1077277	2.55252e-10	-1.98252	0.250576	1.26664e-06	-1.72674	0.303472	1.70067e-06	-1.76815	0.234367
152954414	rs12514755	2.55838e-10	-1.98022	0.250576	1.24276e-06	-1.74577	0.303472	1.67132e-06	-1.78555	0.234367
152954532	rs56217746	8.10202e-11	-1.63843	-1.24107	2.74698e-07	-1.71996	-1.23175	3.63615e-07	-1.83503	-1.24143
152954660	rs17114830	2.55252e-10	-1.98252	0.250576	1.26664e-06	-1.72674	0.303472	1.70067e-06	-1.76815	0.234367
152955075	rs17519054	2.53394e-10	-1.98298	0.243731	1.26399e-06	-1.72187	0.296513	1.69668e-06	-1.76368	0.227558
152955352	rs150379511	3.82931e-10	-2.03115e-10	-1.32634	1.39911e-06	-2.03115e-10	-1.32379	2.08927e-06	-2.03115e-10	-1.32799
152955369	rs17114831	8.71967e-09	1.79914	-2.42834e-10	2.8752e-05	1.69908	-2.42834e-10	0.000217966	3.31954	-2.42834e-10
152955507	rs74587885	3.86352e-10	-2.03115e-10	-1.31744	1.40033e-06	-2.03115e-10	-1.32293	2.12385e-06	-2.03115e-10	-1.31157
152955611	rs12515561	2.25769e-10	-1.98507	0.130391	1.02049e-06	-1.82706	0.187712	1.30547e-06	-1.92483	0.126591
152955632	rs12515563	4.01831e-10	-1.81281	0.534645	1.30122e-06	-1.98486	0.588527	1.81604e-06	-1.98498	0.516841
152955663	rs12515520	1.95817e-10	-1.9842	-0.0128141	9.05888e-07	-1.80012	0.0416514	1.15095e-06	-1.90779	-0.0164231
152955821	rs17114836	4.42989e-10	-1.18065	-2.42834e-10	2.30053e-06	-0.826491	-2.42834e-10	1.63404e-06	-1.57375	-2.42834e-10
152955867	rs12515594	1.94543e-10	-1.9842	-0.0193419	8.99873e-07	-1.80012	0.0349898	1.14347e-06	-1.90779	-0.022942
152955877	rs12520732	1.94543e-10	-1.9842	-0.0193419	8.99873e-07	-1.80012	0.0349898	1.14347e-06	-1.90779	-0.022942
152956017	rs12520758	1.93908e-10	-1.98096	-0.0258529	9.21916e-07	-1.76928	0.0283451	1.15943e-06	-1.88743	-0.029444
152956050	rs12515622	1.93138e-10	-1.98096	-0.0298324	9.14326e-07	-1.76928	0.0200783	1.14959e-06	-1.88743	-0.0379718
152956181	rs149536225	2.27666e-10	-1.84631	-2.42834e-10	1.09699e-06	-1.56706	-2.42834e-10	1.46419e-06	-1.6835	-2.42834e-10
152956198	rs78771277	2.0535e-10	-1.94948	-2.42834e-10	7.27419e-07	-1.97788	-2.42834e-10	1.3245e-06	-1.78377	-2.42834e-10
152956784	rs17519306	3.73742e-10	-1.87065	0.520025	1.30128e-06	-1.97377	0.577487	1.79121e-06	-1.98214	0.500228
152956809	rs17114838	3.73742e-10	-1.87065	0.520025	1.30128e-06	-1.97377	0.577487	1.79121e-06	-1.98214	0.500228
152956884	rs10058930	4.87131e-10	-0.00583936	-1.07982	6.35523e-07	-1.02503	-1.0879	5.10189e-07	-1.66959	-1.06819
152956903	rs147569951	5.25991e-10	-2.03115e-10	-1.00891	1.94512e-06	-2.03115e-10	-0.994307	2.81092e-06	-2.03115e-10	-1.03129
152957018	rs2055083	3.78278e-10	-1.84442	0.50586	1.2721e-06	-1.98206	0.563103	1.76535e-06	-1.98259	0.486139
152957116	rs2055082	3.78623e-10	-1.83682	0.49917	1.26223e-06	-1.98306	0.556309	1.75207e-06	-1.98349	0.479485
152957432	rs2055081	3.83771e-10	-1.84065	0.5165	1.27627e-06	-1.98259	0.566895	1.77959e-06	-1.98306	0.494645
152957433	rs2055080	3.89807e-10	-1.82504	0.5165	1.27423e-06	-1.98418	0.566895	1.77711e-06	-1.98446	0.494645
152957581	rs72802622	3.65275e-10	-1.84442	0.470881	1.22771e-06	-1.98206	0.527579	1.70499e-06	-1.98259	0.451349
152957594	rs116604068	2.75048e-10	-1.65725	-2.42834e-10	1.27439e-06	-1.41716	-2.42834e-10	1.22765e-06	-1.8597	-2.42834e-10
152957616	rs113628507	3.62607e-10	-1.84442	0.46355	1.2186e-06	-1.98206	0.520134	1.69261e-06	-1.98259	0.444057
152957830	rs35815197	3.61259e-10	-1.84815	0.46355	1.2193e-06	-1.98149	0.520134	1.69349e-06	-1.98207	0.444057
152957831	rs11750700	7.23927e-11	-1.81644	-1.17565	2.41228e-07	-1.91521	-1.16643	3.42678e-07	-1.95899	-1.17677
152957853	rs35226757	3.56277e-10	-1.84815	0.449664	1.20222e-06	-1.98149	0.50603	1.67027e-06	-1.98207	0.430247
152957880	rs34511192	3.56278e-10	-1.85545	0.456965	1.21275e-06	-1.98019	0.513446	1.68445e-06	-1.98087	0.437509
152957988	rs34714217	3.64987e-10	-1.85182	0.477492	1.23746e-06	-1.98086	0.534294	1.71812e-06	-1.98149	0.457924
152958007	rs34049703	3.52952e-10	-1.84442	0.436561	1.18565e-06	-1.98206	0.492721	1.64778e-06	-1.98259	0.417217
152958087	rs33998489	3.70519e-10	-1.84815	0.488861	1.24584e-06	-1.98149	0.541667	1.74731e-06	-1.98207	0.475343
152958102	rs34487335	3.5497e-10	-1.85182	0.449664	1.20297e-06	-1.98086	0.50603	1.67122e-06	-1.98149	0.430247
152958147	rs35595140	3.66331e-10	-1.84815	0.477492	1.23669e-06	-1.98149	0.534294	1.71714e-06	-1.98207	0.457924
152958156	rs4958347	1.58962e-10	-0.924041	-1.28148	3.85067e-07	-1.32729	-1.28668	3.90529e-07	-1.72987	-1.27519
152958186	rs72802627	3.65052e-10	-1.37415	-2.42834e-10	1.83539e-06	-1.05237	-2.42834e-10	1.41074e-06	-1.72068	-2.42834e-10
152958194	rs114864027	2.75023e-10	-1.65734	-2.42834e-10	7.63934e-07	-1.9289	-2.42834e-10	1.08986e-06	-1.97875	-2.42834e-10
152958195	rs7704432	3.85098e-10	-2.03115e-10	-1.3207	1.39744e-06	-2.03115e-10	-1.32499	2.11383e-06	-2.03115e-10	-1.3163
152958273	rs140897212	4.95431e-10	-2.03115e-10	-1.06877	1.82951e-06	-2.03115e-10	-1.05558	2.65353e-06	-2.03115e-10	-1.08891
152958296	rs35097496	4.00259e-10	-1.84442	0.562342	1.34719e-06	-1.98206	0.620451	1.86737e-06	-1.98259	0.542318
152958394	rs35540964	3.77943e-10	-1.85902	0.519572	1.33044e-06	-1.97947	0.605345	1.80457e-06	-1.9802	0.505717
152958419	rs11738507	1.07185e-10	-1.44937	-1.15026	3.78989e-07	-1.48955	-1.14033	3.97358e-07	-1.83624	-1.15148
152958550	rs17519383	6.61102e-11	-1.85404	-1.22883	2.26106e-07	-1.92372	-1.22266	3.24242e-07	-1.96079	-1.23027
152958783	rs17519418	3.3048e-10	-1.85545	0.3818	1.12359e-06	-1.98019	0.437089	1.56313e-06	-1.98087	0.362758
152959082	rs17519446	3.03694e-10	-1.85545	0.297275	1.02604e-06	-1.98019	0.346262	1.43668e-06	-1.98087	0.278405
152959198	rs13180804	3.23118e-10	-1.49617	-2.42834e-10	1.20873e-06	-1.47006	-2.42834e-10	1.37831e-06	-1.74394	-2.42834e-10
152959216	rs72802628	3.37384e-10	-1.85902	0.40605	1.12662e-06	-1.97947	0.439059	1.59204e-06	-1.9802	0.380412
152959302	rs115103837	3.84309e-10	-2.03115e-10	-1.32275	1.39543e-06	-2.03115e-10	-1.32643	2.10848e-06	-2.03115e-10	-1.31883
152959345	rs117817417	6.47813e-10	-2.03115e-10	-0.80059	2.8509e-06	-2.03115e-10	-0.611997	3.67325e-06	-2.03115e-10	-0.763724
152959389	rs17591414	3.1711e-10	-1.51494	-2.42834e-10	1.46032e-06	-1.28097	-2.42834e-10	1.2721e-06	-1.82413	-2.42834e-10
152959669	rs1552837	3.15122e-10	-1.87941	0.358177	1.07927e-06	-1.97407	0.39073	1.52591e-06	-1.97511	0.332896
152959679	rs1552836	3.15122e-10	-1.87941	0.358177	1.07927e-06	-1.97407	0.39073	1.52591e-06	-1.97511	0.332896
152959769	rs1552835	2.75823e-10	-1.90661	0.252172	9.80881e-07	-1.96263	0.283691	1.38873e-06	-1.96411	0.227701
152959904	rs2131564	3.17288e-10	-1.85942	0.345037	1.0621e-06	-1.97685	0.377464	1.49727e-06	-1.98102	0.319855
152960319	rs17519558	3.27741e-10	-1.84748	0.365514	1.07744e-06	-1.98318	0.398137	1.52203e-06	-1.98493	0.340178
152960335	rs72802629	3.08109e-10	-1.54374	-2.42834e-10	1.40961e-06	-1.31631	-2.42834e-10	1.25108e-06	-1.84079	-2.42834e-10
152960378	rs4958667	1.16645e-10	-1.93175	-0.583308	4.02647e-07	-1.9602	-0.609128	6.19366e-07	-1.97594	-0.567921
152960528	rs17519656	3.18414e-10	-1.85588	0.345037	1.06117e-06	-1.97773	0.377464	1.49636e-06	-1.98162	0.319855
152960631	rs17591692	2.9964e-10	-1.57161	-2.42834e-10	1.36193e-06	-1.35073	-2.42834e-10	1.23154e-06	-1.85653	-2.42834e-10
152961027	rs72802633	2.93259e-10	-1.59314	-2.42834e-10	1.32601e-06	-1.37746	-2.42834e-10	1.21701e-06	-1.86841	-2.42834e-10
152961044	rs72802635	3.35173e-10	-1.84495	0.385408	1.10274e-06	-1.98006	0.418221	1.55515e-06	-1.98315	0.359924
152961177	rs72802636	3.37707e-10	-1.83742	0.385408	1.10129e-06	-1.98137	0.418221	1.55395e-06	-1.98393	0.359924
152961182	rs72802637	3.37707e-10	-1.83742	0.385408	1.10129e-06	-1.98137	0.418221	1.55395e-06	-1.98393	0.359924
152961281	rs17519775	3.3633e-10	-1.84864	0.392543	1.11152e-06	-1.97933	0.425424	1.56692e-06	-1.98269	0.367005
152961289	rs72802638	3.37573e-10	-1.84495	0.392543	1.11071e-06	-1.98006	0.425424	1.5662e-06	-1.98315	0.367005
152961413	rs112123039	5.56943e-11	-1.95814	-1.29618	2.21781e-07	-1.85798	-1.30772	3.9959e-07	-1.68885	-1.29326
152961421	rs111270294	3.37573e-10	-1.84495	0.392543	1.11071e-06	-1.98006	0.425424	1.5662e-06	-1.98315	0.367005
152961433	rs112594697	2.21712e-10	-1.87281	-2.42834e-10	1.49847e-06	-1.25519	-2.42834e-10	1.55233e-06	-1.62505	-2.42834e-10
152961538	rs111637383	3.36905e-10	-1.83358	0.37919	1.09377e-06	-1.98195	0.411944	1.5439e-06	-1.98424	0.353752
152961624	rs1973372	2.90261e-10	-1.60341	-2.42834e-10	1.30913e-06	-1.39027	-2.42834e-10	1.21024e-06	-1.87398	-2.42834e-10
152961902	rs72802643	3.36486e-10	-1.84121	0.385575	1.10217e-06	-1.98074	0.41839	1.55477e-06	-1.98356	0.360089
152961982	rs72802644	3.06857e-10	-1.83358	0.285772	9.95317e-07	-1.98195	0.317622	1.4072e-06	-1.98424	0.261041
152961986	rs10463336	3.87436e-10	-2.03115e-10	-1.31464	1.42247e-06	-2.03115e-10	-1.30723	2.11256e-06	-2.03115e-10	-1.3169
152961988	rs34777842	5.6643e-11	-1.94639	-1.29103	2.29138e-07	-1.83371	-1.29935	4.18772e-07	-1.65236	-1.28287
152961989	rs724000	2.09301e-10	-1.93042	-2.42834e-10	7.23893e-07	-1.98274	-2.42834e-10	1.11609e-06	-1.95497	-2.42834e-10
152962074	rs149898662	3.58853e-10	-1.39128	-2.42834e-10	1.21898e-06	-1.46162	-2.42834e-10	1.28658e-06	-1.81282	-2.42834e-10
152962363	rs72802645	3.39105e-10	-1.81363	0.365751	1.07669e-06	-1.98411	0.398376	1.52219e-06	-1.98506	0.340413
152962507	rs116716989	6.44302e-10	-0.806025	-2.42834e-10	1.73058e-06	-1.11117	-2.42834e-10	3.98749e-06	-0.681639	-2.42834e-10
152962546	rs112529713	2.94654e-10	-1.81645	0.228059	9.39163e-07	-1.98405	0.261658	1.33121e-06	-1.98483	0.206114
152962708	rs114552583	1.79355e-10	-1.80819	-0.27664	5.24051e-07	-1.98459	-0.321205	8.06435e-07	-1.98504	-0.29489
152962736	rs1586937	9.28776e-11	-1.98481	-0.758101	3.83042e-07	-1.91396	-0.705281	6.26251e-07	-1.79368	-0.739124
152962932	rs114412581	2.0985e-10	-1.9278	-2.42834e-10	7.6036e-07	-1.93359	-2.42834e-10	1.17514e-06	-1.90341	-2.42834e-10
152963701	rs28701828	2.15026e-10	-1.90343	-2.42834e-10	7.23806e-07	-1.98286	-2.42834e-10	1.08961e-06	-1.97898	-2.42834e-10
152963720	rs17519810	2.83589e-10	-1.62667	-2.42834e-10	1.22288e-06	-1.45842	-2.42834e-10	1.1952e-06	-1.88649	-2.42834e-10
152964416	rs75705538	3.89776e-10	-2.03115e-10	-1.30862	1.4084e-06	-2.03115e-10	-1.31717	2.13249e-06	-2.03115e-10	-1.30751
152964621	rs34603108	3.21663e-10	-1.50069	-2.42834e-10	1.04616e-06	-1.6145	-2.42834e-10	1.22253e-06	-1.86388	-2.42834e-10
152964667	rs77976523	2.15697e-10	-1.90032	-2.42834e-10	7.24196e-07	-1.98232	-2.42834e-10	1.08873e-06	-1.97979	-2.42834e-10
152964887	rs200928967	4.03101e-10	-2.03115e-10	-1.275	1.44796e-06	-2.03115e-10	-1.28947	2.20687e-06	-2.03115e-10	-1.27323
152964961	rs193042960	2.92091e-10	-1.59713	-2.42834e-10	8.77304e-07	-1.79053	-2.42834e-10	1.27473e-06	-1.82207	-2.42834e-10
152964969	rs116789782	2.80804e-10	-1.63654	-2.42834e-10	1.20832e-06	-1.4704	-2.42834e-10	1.18906e-06	-1.89164	-2.42834e-10
152965164	rs62384382	8.23548e-11	-1.80683	-1.05633	2.97344e-07	-1.9173	-0.955198	3.74339e-07	-1.98508	-1.06232
152965302	rs114033695	4.13704e-10	-1.24904	-2.42834e-10	1.10296e-06	-1.56163	-2.42834e-10	1.6325e-06	-1.57469	-2.42834e-10
152965901	rs77437421	3.81918e-10	-2.03115e-10	-1.32899	1.39578e-06	-2.03115e-10	-1.32618	2.08681e-06	-2.03115e-10	-1.32917
152966180	rs114450896	2.48812e-10	-1.7575	-2.42834e-10	1.51673e-06	-1.24307	-2.42834e-10	1.24386e-06	-1.84658	-2.42834e-10
152966469	rs7709924	8.47665e-11	-1.9613	-0.872997	3.06849e-07	-1.94753	-0.893505	4.77813e-07	-1.9359	-0.867436
152966532	rs10515694	2.36197e-10	-1.80953	-2.42834e-10	1.74176e-06	-1.10474	-2.42834e-10	1.72896e-06	-1.51728	-2.42834e-10
152967185	rs79165828	7.52427e-10	-2.03115e-10	-0.650889	2.85565e-06	-2.03115e-10	-0.61033	4.12835e-06	-2.03115e-10	-0.646924
152967306	rs1493389	2.75294e-10	-1.65635	-2.42834e-10	1.1795e-06	-1.49454	-2.42834e-10	1.17709e-06	-1.90176	-2.42834e-10
152967713	rs778815	1.0966e-10	-1.96868	-0.608124	4.18525e-07	-1.97015	-0.560499	6.43727e-07	-1.89924	-0.606047
152967795	rs17096210	3.30323e-10	-1.71003	0.235912	9.44775e-07	-1.9705	0.254067	1.42372e-06	-1.94638	0.234854
152967831	rs17519935	8.07203e-11	-1.78422	-1.09899	2.86543e-07	-1.90406	-1.00544	3.58943e-07	-1.98491	-1.10448
152968158	rs778816	1.2148e-10	-1.19779	-1.27665	3.1287e-07	-1.51926	-1.30234	3.28561e-07	-1.90441	-1.27342
152968285	rs1493388	2.80804e-10	-1.63654	-2.42834e-10	1.20832e-06	-1.4704	-2.42834e-10	1.18906e-06	-1.89164	-2.42834e-10
152968424	rs76363644	3.94108e-10	-2.03115e-10	-1.29757	1.42082e-06	-2.03115e-10	-1.30839	2.15674e-06	-2.03115e-10	-1.2962
152968571	rs143336124	5.69929e-10	-0.928681	-2.42834e-10	2.77625e-06	-0.63853	-2.42834e-10	3.05663e-06	-0.947487	-2.42834e-10
152968894	rs778817	8.49496e-11	-1.9447	-0.887434	3.1014e-07	-1.92723	-0.903129	4.81679e-07	-1.91299	-0.882285
152969250	rs778819	5.4268e-11	-1.96668	-1.31358	1.96578e-07	-1.96899	-1.31734	2.92141e-07	-1.97931	-1.31601
152969784	rs17114847	1.81897e-10	-1.67496	-0.395795	5.09075e-07	-1.92749	-0.407299	8.26248e-07	-1.85534	-0.400325
152969986	rs62384383	8.02295e-11	-1.81831	-1.07099	2.89992e-07	-1.92513	-0.9724	3.69211e-07	-1.98437	-1.07682
152970854	rs12521489	2.13859e-10	-1.90888	-2.42834e-10	7.24237e-07	-1.98227	-2.42834e-10	1.09325e-06	-1.97565	-2.42834e-10
152970985	rs10051060	4.17128e-10	-1.2408	-2.42834e-10	1.31775e-06	-1.3837	-2.42834e-10	1.41173e-06	-1.71999	-2.42834e-10
152972108	rs778820	5.39754e-11	-1.98245	-1.30321	2.04273e-07	-1.9444	-1.30353	3.00232e-07	-1.96196	-1.30604
152972201	rs778821	9.5988e-11	-1.92759	-0.78238	3.50485e-07	-1.91269	-0.795379	5.42685e-07	-1.89393	-0.782094
152972368	rs79177865	2.3867e-10	-1.79911	-2.42834e-10	9.647e-07	-1.69557	-2.42834e-10	1.11473e-06	-1.95619	-2.42834e-10
152972462	rs12520178	2.07826e-10	-1.93749	-2.42834e-10	7.24142e-07	-1.9824	-2.42834e-10	1.11512e-06	-1.95584	-2.42834e-10
152972548	rs55946739	1.59957e-09	0.1033	-2.42834e-10	1.99011e-05	1.33115	-2.42834e-10	6.24339e-06	-0.233278	-2.42834e-10
152972700	rs778822	5.34088e-11	-1.98313	-1.31308	2.02874e-07	-1.94147	-1.31333	2.98125e-07	-1.95974	-1.31531
152973747	rs140449040	8.16198e-10	-2.03115e-10	-0.569536	3.1235e-06	-2.03115e-10	-0.520675	4.47004e-06	-2.03115e-10	-0.567404
152974528	rs115208295	2.56947e-10	-1.72532	-2.42834e-10	7.34636e-07	-1.96801	-2.42834e-10	1.67225e-06	-1.55063	-2.42834e-10
152976049	rs78269393	8.5078e-10	-2.03115e-10	-0.528039	3.23816e-06	-2.03115e-10	-0.484626	4.66918e-06	-2.03115e-10	-0.523818
152976215	rs72802653	2.94537e-10	-1.58879	-2.42834e-10	1.28008e-06	-1.41271	-2.42834e-10	1.21973e-06	-1.86617	-2.42834e-10
152976266	rs114191810	3.91069e-10	-1.30531	-2.42834e-10	8.55692e-07	-1.81548	-2.42834e-10	1.46142e-06	-1.68539	-2.42834e-10
152976325	rs778825	8.91231e-11	-1.93368	-0.850495	3.2251e-07	-1.92795	-0.863306	4.98461e-07	-1.91322	-0.84781
152976451	rs985998	7.42635e-11	-1.88234	-1.08424	2.7855e-07	-1.96043	-0.977357	3.69922e-07	-1.97197	-1.0873
152976551	rs188067033	6.87319e-10	-2.03115e-10	-0.741394	2.16948e-06	-2.03115e-10	-0.885142	3.66422e-06	-2.03115e-10	-0.766185
152978835	rs116571489	2.38115e-10	-1.80144	-2.42834e-10	8.09457e-07	-1.87102	-2.42834e-10	1.08309e-06	-1.98498	-2.42834e-10
152978840	rs66731359	9.6855e-11	-1.50898	-1.192	3.88631e-07	-1.42605	-1.1787	4.5941e-07	-1.65966	-1.18296
152978843	rs17114868	4.84954e-10	-2.03115e-10	-1.09014	1.89786e-06	-2.03115e-10	-1.0189	2.66295e-06	-2.03115e-10	-1.08537
152978935	rs778827	1.02701e-10	-1.88736	-0.755013	3.78465e-07	-1.86856	-0.762702	6.24023e-07	-1.78655	-0.749821
152978994	rs12055179	9.05209e-10	-2.03115e-10	-0.466027	3.45093e-06	-2.03115e-10	-0.420987	4.96869e-06	-2.03115e-10	-0.461646
152979000	rs200437683	5.8348e-10	-2.03115e-10	-0.905183	2.27337e-06	-2.03115e-10	-0.838368	2.99853e-06	-2.03115e-10	-0.96668
152979554	rs12658202	8.47566e-11	-1.74661	-1.0878	4.16704e-07	-1.42368	-1.11133	3.68994e-07	-1.97537	-1.08641
152979780	rs147890220	3.09666e-09	0.763887	-2.42834e-10	6.32374e-06	0.18468	-2.42834e-10	4.919e-05	1.83089	-2.42834e-10
152980153	rs17114870	5.4559e-10	-2.03115e-10	-0.972325	1.97416e-06	-2.03115e-10	-0.979488	2.86568e-06	-2.03115e-10	-1.01199
152980242	rs150466846	2.12244e-09	0.386129	-2.42834e-10	5.23315e-06	-0.00461655	-2.42834e-10	3.78916e-05	1.56993	-2.42834e-10
152980439	rs80160190	8.17016e-08	4.03664	-2.42834e-10	0.000512327	4.57933	-2.42834e-10	2.01762e-05	0.939703	-2.42834e-10
152981067	rs76290378	3.26163e-10	-1.4868	-2.42834e-10	9.5036e-07	-1.71055	-2.42834e-10	1.56818e-06	-1.61488	-2.42834e-10
152981269	rs143380038	3.9728e-10	-2.03115e-10	-1.28955	1.49651e-06	-2.03115e-10	-1.25649	2.21862e-06	-2.03115e-10	-1.26792
152982421	rs79431546	2.71079e-10	-1.67178	-2.42834e-10	1.01102e-06	-1.64867	-2.42834e-10	1.82162e-06	-1.46508	-2.42834e-10
152983125	rs812389	5.27177e-11	-1.97961	-1.32963	1.94699e-07	-1.97113	-1.3248	2.9831e-07	-1.95131	-1.32312
152983336	rs12513963	1.9933e-10	-1.97923	-2.42834e-10	7.87055e-07	-1.89909	-2.42834e-10	1.20127e-06	-1.88143	-2.42834e-10
152983706	rs58315664	1.0144e-10	-1.83431	-0.820417	4.76777e-07	-1.69276	-0.707574	7.55841e-07	-1.68664	-0.658085
152983887	rs11742223	2.82513e-10	-1.63047	-2.42834e-10	1.17759e-06	-1.49616	-2.42834e-10	1.63363e-06	-1.57399	-2.42834e-10
152984062	rs11738883	2.51136e-10	-1.7482	-2.42834e-10	9.33872e-07	-1.72805	-2.42834e-10	1.6483e-06	-1.56506	-2.42834e-10
152984259	rs11746037	2.79332e-10	-1.64179	-2.42834e-10	1.16202e-06	-1.50947	-2.42834e-10	1.61383e-06	-1.58619	-2.42834e-10
152984480	rs41373946	2.54822e-10	-1.73363	-2.42834e-10	9.48147e-07	-1.71288	-2.42834e-10	1.68047e-06	-1.54573	-2.42834e-10
152986057	rs76846259	2.01901e-10	-1.96641	-2.42834e-10	8.06994e-07	-1.87407	-2.42834e-10	1.22947e-06	-1.85822	-2.42834e-10
152987703	rs1493387	2.79155e-10	-1.64243	-2.42834e-10	1.19001e-06	-1.48567	-2.42834e-10	1.6554e-06	-1.56076	-2.42834e-10
152988074	rs1493386	2.48591e-10	-1.75838	-2.42834e-10	9.34615e-07	-1.72725	-2.42834e-10	1.654e-06	-1.5616	-2.42834e-10
152988090	rs1493385	2.48591e-10	-1.75838	-2.42834e-10	9.34615e-07	-1.72725	-2.42834e-10	1.654e-06	-1.5616	-2.42834e-10
152988726	rs115576876	1.984e-10	-1.98391	-2.42834e-10	7.29583e-07	-1.97491	-2.42834e-10	1.08435e-06	-1.98382	-2.42834e-10
152988730	rs6863948	2.46848e-10	-1.76542	-2.42834e-10	9.27624e-07	-1.73476	-2.42834e-10	1.63814e-06	-1.57124	-2.42834e-10
152988910	rs1994862	2.46848e-10	-1.76542	-2.42834e-10	9.27624e-07	-1.73476	-2.42834e-10	1.63814e-06	-1.57124	-2.42834e-10
152989204	rs778829	5.25658e-11	-1.98481	-1.32732	1.94343e-07	-1.98197	-1.31579	2.94805e-07	-1.97305	-1.3132
152989266	rs1994861	2.48591e-10	-1.75838	-2.42834e-10	9.34615e-07	-1.72725	-2.42834e-10	1.654e-06	-1.5616	-2.42834e-10
152989300	rs36016760	2.31951e-10	-1.82767	-2.42834e-10	8.60172e-07	-1.81025	-2.42834e-10	1.16071e-06	-1.91577	-2.42834e-10
152989323	rs1994860	2.50375e-10	-1.75123	-2.42834e-10	9.41764e-07	-1.71963	-2.42834e-10	1.67021e-06	-1.55185	-2.42834e-10
152989356	rs147176651	2.45144e-10	-1.77235	-2.42834e-10	9.20788e-07	-1.74216	-2.42834e-10	1.62261e-06	-1.58077	-2.42834e-10
152989469	rs17520467	2.89374e-10	-1.60647	-2.42834e-10	1.19779e-06	-1.47915	-2.42834e-10	1.64135e-06	-1.56928	-2.42834e-10
152989783	rs114069240	4.01416e-10	-1.27919	-2.42834e-10	8.40981e-07	-1.83282	-2.42834e-10	1.19836e-06	-1.88385	-2.42834e-10
152989878	rs17114874	9.95817e-11	-1.87766	-0.79555	4.73433e-07	-1.71251	-0.694868	7.79139e-07	-1.62007	-0.694296
152990466	rs117383719	4.31624e-10	-2.03115e-10	-1.20664	1.55808e-06	-2.03115e-10	-1.21618	2.37141e-06	-2.03115e-10	-1.20132
152990563	rs77486234	5.44392e-10	-2.03115e-10	-0.974524	2.12703e-06	-2.03115e-10	-0.904902	3.15718e-06	-2.03115e-10	-0.915123
152990570	rs77492896	2.05783e-10	-1.94737	-2.42834e-10	7.40424e-07	-1.96016	-2.42834e-10	1.24576e-06	-1.84505	-2.42834e-10
152990795	rs117212831	5.13163e-10	-2.03115e-10	-1.0336	2.00478e-06	-2.03115e-10	-0.964095	2.80043e-06	-2.03115e-10	-1.03503
152991398	rs1493383	2.0253e-10	-1.96331	-2.42834e-10	7.28245e-07	-1.97675	-2.42834e-10	1.18543e-06	-1.8947	-2.42834e-10
152991811	rs7703304	2.43647e-10	-1.77847	-2.42834e-10	9.14776e-07	-1.74871	-2.42834e-10	1.60893e-06	-1.58923	-2.42834e-10
152992110	rs6866738	2.46885e-10	-1.76527	-2.42834e-10	9.27773e-07	-1.7346	-2.42834e-10	1.63848e-06	-1.57103	-2.42834e-10
152992528	rs778830	5.32384e-11	-1.98136	-1.31805	1.98621e-07	-1.97502	-1.30096	3.04527e-07	-1.9613	-1.2925
152992759	rs117845698	1.06826e-09	-2.03115e-10	-0.300404	4.61398e-06	-2.03115e-10	-0.13054	5.9742e-06	-2.03115e-10	-0.277352
152992816	rs142082435	2.08086e-10	-1.93624	-2.42834e-10	7.37279e-07	-1.96442	-2.42834e-10	1.09527e-06	-1.9738	-2.42834e-10
152992891	rs28695255	2.11768e-10	-1.9187	-2.42834e-10	8.87676e-07	-1.77878	-2.42834e-10	1.35994e-06	-1.75736	-2.42834e-10
152992892	rs6886847	2.45163e-10	-1.77227	-2.42834e-10	9.20862e-07	-1.74208	-2.42834e-10	1.62278e-06	-1.58066	-2.42834e-10
152993231	rs6891885	2.43647e-10	-1.77847	-2.42834e-10	9.14776e-07	-1.74871	-2.42834e-10	1.60893e-06	-1.58923	-2.42834e-10
152993314	rs151138430	3.83035e-10	-2.03115e-10	-1.32607	1.40518e-06	-2.03115e-10	-1.31946	2.09703e-06	-2.03115e-10	-1.32428
152993358	rs141256902	3.83065e-10	-2.03115e-10	-1.32599	1.40537e-06	-2.03115e-10	-1.31933	2.09724e-06	-2.03115e-10	-1.32418
152993589	rs2910268	8.20372e-11	-1.55735	-1.30967	2.84522e-07	-1.59679	-1.31978	3.7982e-07	-1.70721	-1.32565
152993605	rs116026552	3.54534e-10	-1.40339	-2.42834e-10	1.51453e-06	-1.24453	-2.42834e-10	1.24359e-06	-1.8468	-2.42834e-10
152993989	rs1493405	2.40391e-10	-1.79193	-2.42834e-10	9.01693e-07	-1.76311	-2.42834e-10	1.57911e-06	-1.60794	-2.42834e-10
152994523	rs9784658	2.40391e-10	-1.79193	-2.42834e-10	9.01693e-07	-1.76311	-2.42834e-10	1.57911e-06	-1.60794	-2.42834e-10
152994872	rs75053155	2.40509e-10	-1.79144	-2.42834e-10	9.48782e-07	-1.71221	-2.42834e-10	1.99419e-06	-1.37457	-2.42834e-10
152996556	rs80193910	2.14303e-10	-1.9068	-2.42834e-10	9.06156e-07	-1.75817	-2.42834e-10	1.38966e-06	-1.73574	-2.42834e-10
152996803	rs79663791	2.00573e-10	-1.97301	-2.42834e-10	7.24278e-07	-1.98221	-2.42834e-10	1.1605e-06	-1.91595	-2.42834e-10
152997043	rs77413365	2.3882e-10	-1.79848	-2.42834e-10	8.95374e-07	-1.77014	-2.42834e-10	1.56468e-06	-1.61712	-2.42834e-10
152997065	rs77441833	2.37287e-10	-1.80492	-2.42834e-10	8.89201e-07	-1.77706	-2.42834e-10	1.55055e-06	-1.62619	-2.42834e-10
152997075	rs17114876	1.48259e-10	-1.55619	-0.719047	7.88322e-07	-1.30781	-0.589666	1.28578e-06	-1.26523	-0.54821
152997318	rs12187326	1.80979e-10	-1.1659	-0.909912	5.42917e-07	-1.04513	-1.2253	4.39486e-07	-1.66272	-1.22423
152997521	rs1493404	2.3579e-10	-1.81125	-2.42834e-10	8.83172e-07	-1.78387	-2.42834e-10	1.53673e-06	-1.63515	-2.42834e-10
152998172	rs1493403	2.3579e-10	-1.81125	-2.42834e-10	8.83172e-07	-1.78387	-2.42834e-10	1.53673e-06	-1.63515	-2.42834e-10
152998409	rs1493402	2.3579e-10	-1.81125	-2.42834e-10	8.83172e-07	-1.78387	-2.42834e-10	1.53673e-06	-1.63515	-2.42834e-10
152998609	rs12189130	2.34329e-10	-1.81747	-2.42834e-10	8.77283e-07	-1.79056	-2.42834e-10	1.5232e-06	-1.64399	-2.42834e-10
152998618	rs778832	6.60965e-10	-1.28904	0.508551	3.62662e-06	-1.04076	0.66943	7.37626e-06	-0.822687	0.756152
152999793	rs71588096	2.27356e-10	-1.84768	-2.42834e-10	8.42191e-07	-1.83138	-2.42834e-10	1.14567e-06	-1.92882	-2.42834e-10
152999922	rs77472589	1.12285e-09	-2.03115e-10	-0.250572	3.6277e-06	-2.03115e-10	-0.37103	6.02526e-06	-2.03115e-10	-0.268841
153000229	rs10515695	9.72877e-11	-1.81125	-0.885268	3.44108e-07	-1.78387	-0.942565	6.24905e-07	-1.63515	-0.89981
153000842	rs17592741	4.41311e-10	-1.18444	-2.42834e-10	1.68612e-06	-1.1372	-2.42834e-10	1.37329e-06	-1.74759	-2.42834e-10
153001552	rs1873910	9.25796e-11	-1.82955	-0.916571	3.27684e-07	-1.8036	-0.971741	5.90307e-07	-1.66133	-0.930586
153001711	rs1873909	9.61917e-11	-1.81747	-0.890384	3.40186e-07	-1.79056	-0.947338	6.16297e-07	-1.64399	-0.904841
153001818	rs1873908	9.59048e-11	-1.81747	-0.893371	3.39239e-07	-1.79056	-0.950125	6.14489e-07	-1.64399	-0.907779
153002053	rs1493400	9.59928e-11	-1.81747	-0.892453	3.39529e-07	-1.79056	-0.949269	6.15044e-07	-1.64399	-0.906876
153002465	rs4958668	1.61481e-10	-1.53627	-0.653537	8.67634e-07	-1.28284	-0.518775	1.42495e-06	-1.23949	-0.471179
153002618	rs76239041	6.95206e-11	-1.7159	-1.31667	2.49751e-07	-1.72244	-1.32448	3.42204e-07	-1.80878	-1.32837
153002644	rs75849876	9.47964e-11	-1.82955	-0.892907	3.34989e-07	-1.8036	-0.949692	6.04201e-07	-1.66133	-0.907322
153002716	rs77841625	9.57542e-11	-1.80492	-0.907485	3.39354e-07	-1.77706	-0.963281	6.16902e-07	-1.62619	-0.921656
153002796	rs1083562	8.10638e-10	-1.33244	0.75607	4.32365e-06	-1.12275	0.927219	8.83541e-06	-0.905339	1.01931
153002897	rs10515696	9.568e-11	-1.82955	-0.88363	3.33154e-07	-1.8036	-0.955184	6.2546e-07	-1.66133	-0.872742
153003764	rs1559157	1.34302e-10	-1.68668	-0.687425	7.04066e-07	-1.43203	-0.578485	1.20427e-06	-1.30142	-0.577511
153003904	rs11747659	2.31514e-10	-1.82955	-2.42834e-10	8.65918e-07	-1.8036	-2.42834e-10	1.49702e-06	-1.66133	-2.42834e-10
153004619	rs17592909	2.28836e-10	-1.84119	-2.42834e-10	8.55089e-07	-1.81618	-2.42834e-10	1.47195e-06	-1.67821	-2.42834e-10
153004646	rs76134513	1.99029e-10	-1.98074	-2.42834e-10	7.22269e-07	-1.98499	-2.42834e-10	1.13617e-06	-1.93714	-2.42834e-10
153004943	rs11748500	2.28836e-10	-1.84119	-2.42834e-10	8.55089e-07	-1.81618	-2.42834e-10	1.47195e-06	-1.67821	-2.42834e-10
153004995	rs11748478	2.63855e-10	-1.69879	-2.42834e-10	1.11114e-06	-1.55424	-2.42834e-10	1.55431e-06	-1.62377	-2.42834e-10
153005409	rs116103147	2.62423e-10	-1.70424	-2.42834e-10	1.10374e-06	-1.56093	-2.42834e-10	1.54483e-06	-1.62989	-2.42834e-10
153005944	rs76538467	1.99029e-10	-1.98074	-2.42834e-10	7.22269e-07	-1.98499	-2.42834e-10	1.13617e-06	-1.93714	-2.42834e-10
153006374	rs115617551	2.6329e-10	-1.70094	-2.42834e-10	8.254e-07	-1.85152	-2.42834e-10	1.30925e-06	-1.79535	-2.42834e-10
153006375	rs1422883	9.2483e-10	-1.26569	0.821105	5.08709e-06	-1.02777	0.994849	1.04711e-05	-0.804471	1.08829
153006729	rs76309268	2.00719e-10	-1.97229	-2.42834e-10	7.26471e-07	-1.97919	-2.42834e-10	1.18014e-06	-1.89917	-2.42834e-10
153007398	rs11746196	2.61152e-10	-1.70909	-2.42834e-10	1.09717e-06	-1.5669	-2.42834e-10	1.53642e-06	-1.63535	-2.42834e-10
153007714	rs140493196	3.97557e-10	-1.28885	-2.42834e-10	1.18957e-06	-1.48604	-2.42834e-10	1.6783e-06	-1.54702	-2.42834e-10
153007762	rs11746246	2.27548e-10	-1.84683	-2.42834e-10	8.4987e-07	-1.8223	-2.42834e-10	1.45983e-06	-1.68648	-2.42834e-10
153008038	rs74680387	2.23827e-10	-1.86332	-2.42834e-10	8.64051e-07	-1.80575	-2.42834e-10	1.71898e-06	-1.52307	-2.42834e-10
153008335	rs149233489	5.50057e-10	-2.03115e-10	-0.964171	2.18855e-06	-2.03115e-10	-0.876393	3.26659e-06	-2.03115e-10	-0.881056
153008369	rs11747180	2.47088e-10	-1.76445	-2.42834e-10	9.94569e-07	-1.66508	-2.42834e-10	1.38951e-06	-1.73585	-2.42834e-10
153008825	rs113674749	5.08312e-10	-1.0431	-2.42834e-10	2.04777e-06	-0.94288	-2.42834e-10	2.26357e-06	-1.24786	-2.42834e-10
153008937	rs78056779	2.25546e-10	-1.85567	-2.42834e-10	8.72089e-07	-1.79649	-2.42834e-10	1.7446e-06	-1.50828	-2.42834e-10
153009172	rs75158767	2.89058e-10	-1.60757	-2.42834e-10	1.2826e-06	-1.41074	-2.42834e-10	2.54012e-06	-1.13259	-2.42834e-10
153009259	rs17521172	2.26416e-10	-1.85182	-2.42834e-10	8.45282e-07	-1.82772	-2.42834e-10	1.44914e-06	-1.69383	-2.42834e-10
153009299	rs142431743	2.94751e-10	-1.58806	-2.42834e-10	1.76121e-06	-1.09363	-2.42834e-10	1.85599e-06	-1.44639	-2.42834e-10
153009308	rs78613534	2.17889e-10	-1.89021	-2.42834e-10	9.50831e-07	-1.71005	-2.42834e-10	1.47115e-06	-1.67876	-2.42834e-10
153009309	rs75052125	2.17889e-10	-1.89021	-2.42834e-10	9.50831e-07	-1.71005	-2.42834e-10	1.47115e-06	-1.67876	-2.42834e-10
153009352	rs75274261	2.86588e-10	-1.61615	-2.42834e-10	1.26909e-06	-1.42133	-2.42834e-10	2.50752e-06	-1.14551	-2.42834e-10
153009364	rs58880393	2.26416e-10	-1.85182	-2.42834e-10	8.45282e-07	-1.82772	-2.42834e-10	1.44914e-06	-1.69383	-2.42834e-10
153009489	rs1422884	5.39822e-11	-1.98506	-1.30048	2.02098e-07	-1.98303	-1.2756	3.09127e-07	-1.97461	-1.26419
153009687	rs11748119	9.74138e-10	-0.39264	-2.42834e-10	2.17578e-06	-0.882243	-2.42834e-10	2.07794e-06	-1.33343	-2.42834e-10
153010084	rs78726546	2.49504e-10	-1.75472	-2.42834e-10	1.20353e-06	-1.47437	-2.42834e-10	1.78426e-06	-1.4858	-2.42834e-10
153010231	rs7727464	2.17889e-10	-1.89021	-2.42834e-10	9.50831e-07	-1.71005	-2.42834e-10	1.47115e-06	-1.67876	-2.42834e-10
153010257	rs7727479	2.17889e-10	-1.89021	-2.42834e-10	9.50831e-07	-1.71005	-2.42834e-10	1.47115e-06	-1.67876	-2.42834e-10
153010645	rs10515697	2.26416e-10	-1.85182	-2.42834e-10	8.45282e-07	-1.82772	-2.42834e-10	1.44914e-06	-1.69383	-2.42834e-10
153010676	rs1422885	2.26416e-10	-1.85182	-2.42834e-10	8.45282e-07	-1.82772	-2.42834e-10	1.44914e-06	-1.69383	-2.42834e-10
153010922	rs1422886	2.26416e-10	-1.85182	-2.42834e-10	8.45282e-07	-1.82772	-2.42834e-10	1.44914e-06	-1.69383	-2.42834e-10
153010982	rs1422887	2.26416e-10	-1.85182	-2.42834e-10	8.45282e-07	-1.82772	-2.42834e-10	1.44914e-06	-1.69383	-2.42834e-10
153011041	rs1422888	2.26416e-10	-1.85182	-2.42834e-10	8.45282e-07	-1.82772	-2.42834e-10	1.44914e-06	-1.69383	-2.42834e-10
153011200	rs79784956	2.89058e-10	-1.60757	-2.42834e-10	1.2826e-06	-1.41074	-2.42834e-10	2.54012e-06	-1.13259	-2.42834e-10
153011461	rs1862409	2.18881e-10	-1.88567	-2.42834e-10	9.58178e-07	-1.70235	-2.42834e-10	1.48315e-06	-1.67064	-2.42834e-10
153012184	rs7737904	2.18381e-10	-1.88795	-2.42834e-10	9.54485e-07	-1.70621	-2.42834e-10	1.47712e-06	-1.67471	-2.42834e-10
153012186	rs7737906	2.27548e-10	-1.84683	-2.42834e-10	8.4987e-07	-1.8223	-2.42834e-10	1.45983e-06	-1.68648	-2.42834e-10
153012480	rs74569903	2.89058e-10	-1.60757	-2.42834e-10	1.2826e-06	-1.41074	-2.42834e-10	2.54012e-06	-1.13259	-2.42834e-10
153013126	rs148389625	6.83814e-10	-2.03115e-10	-0.746506	2.4883e-06	-2.03115e-10	-0.74803	3.88457e-06	-2.03115e-10	-0.707789
153013238	rs75299574	2.91323e-10	-1.59976	-2.42834e-10	1.295e-06	-1.40112	-2.42834e-10	2.57004e-06	-1.12088	-2.42834e-10
153013383	rs79440012	2.18881e-10	-1.88567	-2.42834e-10	9.58178e-07	-1.70235	-2.42834e-10	1.48315e-06	-1.67064	-2.42834e-10
153013431	rs918523	2.3815e-10	-1.80129	-2.42834e-10	1.01397e-06	-1.64576	-2.42834e-10	1.58417e-06	-1.60474	-2.42834e-10
153013444	rs1540383	1.13547e-09	-1.32677	1.08738	6.24982e-06	-1.09844	1.27136	1.28309e-05	-0.883097	1.37015
153013485	rs12513984	2.18881e-10	-1.88567	-2.42834e-10	9.58178e-07	-1.70235	-2.42834e-10	1.48315e-06	-1.67064	-2.42834e-10
153013510	rs137874393	1.98181e-10	-1.98501	-2.42834e-10	7.37459e-07	-1.96418	-2.42834e-10	1.42885e-06	-1.70793	-2.42834e-10
153013588	rs142471436	4.93301e-10	-2.03115e-10	-1.07307	1.9274e-06	-2.03115e-10	-1.00346	2.84511e-06	-2.03115e-10	-1.0192
153014279	rs78054328	3.97746e-10	-2.03115e-10	-1.28838	1.44952e-06	-2.03115e-10	-1.2884	2.18129e-06	-2.03115e-10	-1.28489
153014862	rs2910266	1.29168e-09	-1.27701	1.16651	7.06396e-06	-1.05805	1.35343	1.44289e-05	-0.849316	1.45375
153015274	rs2910265	1.28904e-09	-1.26569	1.15315	7.2667e-06	-1.02777	1.35145	1.46923e-05	-0.804471	1.42699
153015474	rs78768686	2.19901e-10	-1.88102	-2.42834e-10	9.65683e-07	-1.69455	-2.42834e-10	1.4954e-06	-1.66241	-2.42834e-10
153015506	rs11740548	2.74535e-10	-1.65912	-2.42834e-10	1.12673e-06	-1.54031	-2.42834e-10	1.55311e-06	-1.62454	-2.42834e-10
153016014	rs11744124	2.5976e-10	-1.71443	-2.42834e-10	1.08997e-06	-1.57348	-2.42834e-10	1.5272e-06	-1.64137	-2.42834e-10
153016406	rs149012176	4.71703e-10	-2.03115e-10	-1.11784	1.80472e-06	-2.03115e-10	-1.06922	2.63125e-06	-2.03115e-10	-1.09734
153016450	rs11741455	2.49496e-10	-1.75475	-2.42834e-10	1.00623e-06	-1.65341	-2.42834e-10	1.4039e-06	-1.72555	-2.42834e-10
153016451	rs11741456	2.49496e-10	-1.75475	-2.42834e-10	1.00623e-06	-1.65341	-2.42834e-10	1.4039e-06	-1.72555	-2.42834e-10
153016533	rs1422889	1.65412e-10	-1.48003	-0.685729	9.05386e-07	-1.21046	-0.54856	1.43356e-06	-1.18637	-0.518273
153017072	rs141620079	1.55467e-09	-2.03115e-10	0.0748227	5.94518e-06	-2.03115e-10	0.122951	8.56525e-06	-2.03115e-10	0.0829109
153017286	rs79384849	2.19901e-10	-1.88102	-2.42834e-10	9.65683e-07	-1.69455	-2.42834e-10	1.4954e-06	-1.66241	-2.42834e-10
153017367	rs76998334	2.27241e-10	-1.84818	-2.42834e-10	8.79987e-07	-1.78748	-2.42834e-10	1.76967e-06	-1.49401	-2.42834e-10
153017418	rs2910263	5.95724e-10	-1.72862	0.844202	2.67955e-06	-1.64324	0.969262	4.31674e-06	-1.69224	1.08994
153017520	rs1422892	5.33756e-11	-1.98424	-1.3126	1.99947e-07	-1.97771	-1.29163	3.05441e-07	-1.96576	-1.28504
153018237	rs17593426	6.27468e-11	-1.94719	-1.18789	2.18952e-07	-1.9843	-1.19423	3.57101e-07	-1.91549	-1.17905
153018240	rs74454198	2.31997e-10	-1.82747	-2.42834e-10	9.02029e-07	-1.76274	-2.42834e-10	1.83928e-06	-1.45543	-2.42834e-10
153018548	rs111839397	2.0304e-10	-1.96079	-2.42834e-10	7.22504e-07	-1.98466	-2.42834e-10	1.09101e-06	-1.9777	-2.42834e-10
153018635	rs77518904	2.24662e-10	-1.8596	-2.42834e-10	1.0002e-06	-1.65943	-2.42834e-10	1.55169e-06	-1.62546	-2.42834e-10
153018815	rs72802659	2.20012e-10	-1.88051	-2.42834e-10	1.09617e-06	-1.5678	-2.42834e-10	1.62804e-06	-1.57742	-2.42834e-10
153019167	rs2910261	1.43547e-10	-1.85186	-0.455669	5.92593e-07	-1.7755	-0.407379	8.42825e-07	-1.77302	-0.462774
153019210	rs2216649	7.88681e-11	-1.57696	-1.32946	3.34617e-07	-1.42499	-1.32941	6.70948e-07	-1.13515	-1.32871
153020030	rs2910260	4.24e-09	-0.970111	2.04824	3.20242e-05	-0.409109	2.21597	6.83597e-05	-0.206973	2.36695
153020593	rs1422893	4.22709e-09	-0.952802	2.02788	3.18159e-05	-0.387559	2.1879	6.75277e-05	-0.184086	2.33182
153020606	rs1422894	1.75188e-09	-1.46072	1.65497	9.78271e-06	-1.19177	1.81276	2.08605e-05	-0.981937	1.95499
153020785	rs115812938	3.44389e-09	0.870163	-2.42834e-10	3.97841e-06	-0.278749	-2.42834e-10	3.61462e-06	-0.779815	-2.42834e-10
153021531	rs1363672	1.75324e-09	-1.4758	1.67083	9.61774e-06	-1.22505	1.82903	2.05246e-05	-1.0148	1.97162
153021549	rs17114887	2.56007e-10	-1.72899	-2.42834e-10	1.05737e-06	-1.60385	-2.42834e-10	1.47465e-06	-1.67638	-2.42834e-10
153022040	rs141711838	3.81816e-10	-2.03115e-10	-1.32925	1.3949e-06	-2.03115e-10	-1.32681	2.08837e-06	-2.03115e-10	-1.32842
153022276	rs1422895	1.73139e-09	-1.48834	1.67083	9.597e-06	-1.22721	1.82903	2.0654e-05	-1.00852	1.97162
153022747	rs75656467	4.55e-10	-1.1539	-2.42834e-10	1.22846e-06	-1.45387	-2.42834e-10	4.13526e-06	-0.645252	-2.42834e-10
153022806	rs76855501	2.06087e-10	-1.94589	-2.42834e-10	7.25032e-07	-1.98117	-2.42834e-10	1.10089e-06	-1.96868	-2.42834e-10
153022881	rs11955628	2.76335e-10	-1.65258	-2.42834e-10	1.20138e-06	-1.47616	-2.42834e-10	1.68028e-06	-1.54584	-2.42834e-10
153023165	rs1363673	1.79904e-09	-1.477	1.69782	1.00055e-05	-1.21322	1.85672	2.1587e-05	-0.992643	1.99993
153023198	rs62384391	4.45124e-10	-1.17584	-2.42834e-10	1.13847e-06	-1.52994	-2.42834e-10	1.29194e-06	-1.80865	-2.42834e-10
153023390	rs149800467	3.06168e-10	-1.55006	-2.42834e-10	1.3995e-06	-1.32351	-2.42834e-10	2.22132e-06	-1.2667	-2.42834e-10
153023536	rs17521666	2.60073e-10	-1.71323	-2.42834e-10	1.07784e-06	-1.58467	-2.42834e-10	1.50035e-06	-1.6591	-2.42834e-10
153023864	rs1422897	1.3078e-10	-1.87871	-0.52197	5.20996e-07	-1.81037	-0.501277	7.60541e-07	-1.80724	-0.53129
153024099	rs79828381	4.14782e-10	-1.24644	-2.42834e-10	1.0802e-06	-1.58248	-2.42834e-10	1.25112e-06	-1.84076	-2.42834e-10
153024269	rs74318284	2.47341e-10	-1.76343	-2.42834e-10	1.01358e-06	-1.64614	-2.42834e-10	1.41977e-06	-1.71431	-2.42834e-10
153024419	rs77687707	2.46161e-10	-1.76821	-2.42834e-10	1.0076e-06	-1.65206	-2.42834e-10	1.41228e-06	-1.7196	-2.42834e-10
153024581	rs2963954	1.30654e-10	-1.87431	-0.52733	5.20147e-07	-1.80365	-0.509627	7.58321e-07	-1.80154	-0.539908
153024944	rs2963953	1.5401e-09	-1.48834	1.55375	8.51044e-06	-1.22721	1.70887	1.8266e-05	-1.00852	1.84876
153025151	rs76093993	2.16023e-10	-1.89881	-2.42834e-10	7.51117e-07	-1.94582	-2.42834e-10	1.17099e-06	-1.90696	-2.42834e-10
153025809	rs74705659	4.1812e-10	-2.03115e-10	-1.23843	1.43133e-06	-2.03115e-10	-1.30102	2.2454e-06	-2.03115e-10	-1.25592
153026507	rs139047509	3.88607e-10	-2.03115e-10	-1.31162	1.43438e-06	-2.03115e-10	-1.2989	2.13181e-06	-2.03115e-10	-1.30783
153027222	rs729329	3.08995e-10	-1.23981	-0.301059	1.60184e-06	-1.00494	-0.183536	2.30259e-06	-0.999259	-0.231508
153027256	rs78478407	2.2043e-10	-1.87861	-2.42834e-10	7.61683e-07	-1.93186	-2.42834e-10	1.19377e-06	-1.88769	-2.42834e-10
153027498	rs17593685	3.08128e-10	-1.54368	-2.42834e-10	1.20716e-06	-1.47136	-2.42834e-10	1.19982e-06	-1.88263	-2.42834e-10
153027516	rs889060	1.06222e-09	-1.37871	1.07264	5.60092e-06	-1.17869	1.24199	1.27408e-05	-0.889816	1.36982
153027556	rs889061	3.07277e-09	-0.816924	1.57307	2.26882e-05	-0.332111	1.79433	5.1128e-05	-0.0130164	1.88255
153027837	rs889062	1.41127e-09	-1.50948	1.48753	7.6461e-06	-1.26632	1.64088	1.61596e-05	-1.06151	1.77921
153027838	rs11741942	2.45087e-10	-1.77258	-2.42834e-10	1.00215e-06	-1.65748	-2.42834e-10	1.40546e-06	-1.72444	-2.42834e-10
153029472	rs2963950	3.06274e-09	-0.954327	1.7072	2.21614e-05	-0.4947	1.93342	4.83254e-05	-0.210416	2.02357
153029872	rs55981636	2.19036e-10	-1.88496	-2.42834e-10	7.58295e-07	-1.93631	-2.42834e-10	1.18655e-06	-1.89375	-2.42834e-10
153029960	rs707176	3.37065e-09	-0.90802	1.75669	2.4661e-05	-0.439121	1.98471	5.40848e-05	-0.149813	2.07556
153030713	rs77185297	4.0715e-09	1.03757	-2.42834e-10	5.06135e-06	-0.0379978	-2.42834e-10	4.57367e-06	-0.544486	-2.42834e-10
153030741	rs2963949	1.2195e-09	-0.167997	-2.42834e-10	2.41314e-06	-0.778703	-2.42834e-10	2.10859e-06	-1.31878	-2.42834e-10
153030802	rs2910258	1.26108e-09	-1.53129	1.39682	6.78542e-06	-1.35624	1.61138	1.42188e-05	-1.10724	1.697
153030831	rs2963948	1.27467e-09	-1.52057	1.39682	6.87151e-06	-1.34363	1.61138	1.4432e-05	-1.09235	1.697
153030854	rs2963947	1.23706e-09	-1.52057	1.36687	6.66104e-06	-1.34363	1.58027	1.39836e-05	-1.09235	1.66544
153030980	rs2963946	1.26108e-09	-1.53129	1.39682	6.78542e-06	-1.35624	1.61138	1.42188e-05	-1.10724	1.697
153031157	rs147825554	3.89183e-10	-2.03115e-10	-1.31014	1.45177e-06	-2.03115e-10	-1.28685	2.17921e-06	-2.03115e-10	-1.28584
153031177	rs72802661	2.43985e-10	-1.77708	-2.42834e-10	2.8193e-06	-0.62314	-2.42834e-10	3.51654e-06	-0.807324	-2.42834e-10
153031345	rs1363674	1.24446e-09	-1.5347	1.38697	6.6017e-06	-1.37345	1.60115	1.38453e-05	-1.12347	1.68662
153031711	rs1363675	1.21812e-09	-1.55073	1.3816	6.20507e-06	-1.42984	1.59558	1.28966e-05	-1.1888	1.68096
153031739	rs1363676	1.21296e-09	-1.54024	1.36687	6.18368e-06	-1.41799	1.58027	1.28793e-05	-1.17462	1.66544
153031958	rs138240610	3.81692e-10	-2.03115e-10	-1.32958	1.39161e-06	-2.03115e-10	-1.32917	2.08631e-06	-2.03115e-10	-1.3294
153032103	rs1422898	3.33488e-09	-0.859608	1.69761	2.51514e-05	-0.358195	1.92348	5.83385e-05	-0.0120292	2.01349
153032139	rs115589542	2.56067e-10	-1.72875	-2.42834e-10	1.09205e-06	-1.57157	-2.42834e-10	1.53829e-06	-1.63413	-2.42834e-10
153032220	rs78917897	2.08374e-10	-1.93486	-2.42834e-10	7.27904e-07	-1.97722	-2.42834e-10	1.10904e-06	-1.9613	-2.42834e-10
153032350	rs12520128	1.23951e-09	-0.151723	-2.42834e-10	5.97864e-06	0.128562	-2.42834e-10	1.2201e-05	0.436716	-2.42834e-10
153032579	rs79428808	2.08071e-10	-1.93631	-2.42834e-10	7.2749e-07	-1.97779	-2.42834e-10	1.10794e-06	-1.9623	-2.42834e-10
153033626	rs918524	1.25109e-09	-1.52402	1.3816	6.64715e-06	-1.36102	1.59558	1.39718e-05	-1.10873	1.68096
153034075	rs2963945	2.89215e-09	-0.83476	1.53032	2.17398e-05	-0.330465	1.74998	4.81782e-05	-0.0274708	1.83758
153034687	rs1363677	1.41012e-09	-1.40973	1.38697	7.85475e-06	-1.19966	1.60115	1.69888e-05	-0.918865	1.68662
153034774	rs76343216	2.19036e-10	-1.88496	-2.42834e-10	7.58295e-07	-1.93631	-2.42834e-10	1.18655e-06	-1.89375	-2.42834e-10
153035182	rs41290595	2.07773e-10	-1.93775	-2.42834e-10	7.27092e-07	-1.97833	-2.42834e-10	1.10686e-06	-1.96328	-2.42834e-10
153035525	rs2963944	4.03372e-09	-0.715793	1.74404	3.05399e-05	-0.212209	1.97161	6.97446e-05	0.117755	2.06228
153036467	rs113832286	2.07773e-10	-1.93775	-2.42834e-10	7.27092e-07	-1.97833	-2.42834e-10	1.10686e-06	-1.96328	-2.42834e-10
153036760	rs117880362	1.16823e-09	-2.03115e-10	-0.21095	4.29847e-06	-2.03115e-10	-0.201372	5.94115e-06	-2.03115e-10	-0.2829
153037007	rs970077	4.64158e-09	-0.610529	1.77915	3.58532e-05	-0.0881848	2.00799	8.28139e-05	0.252642	2.09915
153037179	rs78974410	2.32754e-10	-1.82421	-2.42834e-10	1.08334e-06	-1.57958	-2.42834e-10	1.88266e-06	-1.43212	-2.42834e-10
153037214	rs970078	1.53621e-09	-1.46432	1.5272	8.41666e-06	-1.21104	1.68162	1.79342e-05	-0.99898	1.82089
153037322	rs141227699	3.0546e-10	-1.55238	-2.42834e-10	2.0482e-06	-0.94267	-2.42834e-10	2.08911e-06	-1.32806	-2.42834e-10
153037451	rs982945	1.24938e-09	-1.44334	1.29954	6.61393e-06	-1.28077	1.51032	1.39661e-05	-1.02263	1.59446
153037501	rs76859227	2.07192e-10	-1.94055	-2.42834e-10	7.26342e-07	-1.97936	-2.42834e-10	1.10477e-06	-1.96517	-2.42834e-10
153037780	rs77721085	7.45934e-11	-1.63301	-1.32913	3.19486e-07	-1.47125	-1.32942	6.47175e-07	-1.17071	-1.32923
153037953	rs2963943	1.53702e-09	-1.48464	1.54805	8.38796e-06	-1.23586	1.70302	1.78243e-05	-1.02702	1.84278
153038016	rs2963942	1.27221e-09	-1.45491	1.32923	6.73168e-06	-1.29398	1.54117	1.41893e-05	-1.03808	1.62577
153038162	rs78546986	7.37316e-11	-1.64424	-1.32952	3.1511e-07	-1.48483	-1.32963	6.3658e-07	-1.18784	-1.32861
153038281	rs41436549	2.48607e-10	-1.75832	-2.42834e-10	1.02e-06	-1.63983	-2.42834e-10	1.4278e-06	-1.70867	-2.42834e-10
153038313	rs2910269	1.35822e-09	-1.3895	1.32923	7.4608e-06	-1.19114	1.54117	1.62199e-05	-0.904327	1.62577
153038650	rs4958670	1.29877e-10	-1.58417	-0.823431	7.502e-07	-1.22916	-0.717883	1.21017e-06	-1.14201	-0.732032
153039299	rs2910267	1.13804e-10	-1.9273	-0.612421	4.56117e-07	-1.86931	-0.575327	6.37517e-07	-1.89375	-0.621225
153039315	rs2963941	1.42595e-09	-1.48981	1.4782	7.81487e-06	-1.29175	1.68815	1.51608e-05	-1.11533	1.76925
153039321	rs115024208	2.51098e-10	-1.74835	-2.42834e-10	1.03259e-06	-1.62756	-2.42834e-10	1.44358e-06	-1.69767	-2.42834e-10
153039349	rs148133530	5.45629e-10	-2.03115e-10	-0.972253	1.92014e-06	-2.03115e-10	-1.00723	2.90366e-06	-2.03115e-10	-0.998829
153039383	rs2963940	1.31872e-09	-1.5402	1.45042	7.02756e-06	-1.36914	1.65935	1.36184e-05	-1.19343	1.74006
153039468	rs2963939	1.36421e-09	-1.49135	1.43549	7.52456e-06	-1.28532	1.64386	1.49276e-05	-1.08596	1.72437
153040075	rs1363678	1.3106e-09	-1.49135	1.3954	7.21808e-06	-1.28532	1.60228	1.43116e-05	-1.08596	1.68222
153040078	rs117121206	2.34463e-09	-2.03115e-10	0.485689	8.72149e-06	-2.03115e-10	0.50616	1.26405e-05	-2.03115e-10	0.472102
153040288	rs2042257	3.31855e-09	-0.789685	1.62277	2.55488e-05	-0.257007	1.83797	5.07593e-05	-0.0587427	1.92103
```
