## Supplementary material for "Characterization of shared and ancestry-specific signals driving complex traits using multi-ancestry fine-mapping": susiex_nc3.cs80.summary

```
# chr5:151449209-153040354
CS_ID	CS_LENGTH	CS_PURITY	MAX_PIP_SNP	BP	REF_ALLELE	ALT_ALLELE	REF_FRQ	BETA	SE	-LOG10P	MAX_PIP	POST-HOC_PROB_POP1	POST-HOC_PROB_POP2
1	34	0.920481	rs72802868	152235215	T,T	G,G	0.717694,0.997024	-0.0316622,0.174414	0.00439248,0.078473	12.2467,1.58099	0.115681	0.999994	0.49493
2	148	0.00236664	rs177001	152610561	G,G	A,A	0.513917,0.603175	0.024607,0.0251159	0.00395583,0.00873739	9.3047,2.39295	0.0249949	0.97228	0.570327
3	16	0.744962	rs79212538	151993104	T,NA	G,NA	0.964215,NA	0.0583053,NA	0.0106439,NA	7.36593,NA	0.267444	0.975142	0.366495
```
