## Supplementary material for "Characterization of shared and ancestry-specific signals driving complex traits using multi-ancestry fine-mapping": orig_s1_snps

```
rs34025038
rs2926836
rs114662686
rs6890399
rs116702321
rs17115256
rs13186102
rs115354992
rs1461225
rs62383441
rs187589655
rs114846642
rs72804633
rs114484721
rs1461224
rs1037892
rs114016762
rs1350803
rs115164077
rs2926835
rs13354399
rs146167031
rs17525192
rs142542791
rs11951398
rs2926833
rs72804635
rs142985615
rs149456201
rs6859533
rs7720675
rs2926832
rs10515700
rs151007973
rs13156460
rs9324759
rs72804638
rs55828003
rs2964013
rs17525311
rs142727948
rs139169166
rs74594167
rs115662876
rs140564157
rs7736176
rs141752692
rs192905894
rs114746008
rs72804639
rs2964012
rs182041203
rs2964011
rs56381566
rs1870739
rs150293152
rs79058942
rs72804641
rs141741242
rs62383444
rs11748718
rs6872994
rs140358488
rs2964010
rs77745430
rs72804644
rs140801435
rs144839912
rs76969726
rs55862633
rs34025664
rs3021428
rs4469245
rs6885486
rs2926860
rs2964009
rs2926861
rs2926862
rs2926863
rs4958679
rs150179725
rs2926864
rs2926865
rs35497256
rs2964008
rs6861594
rs1542485
rs2964006
rs62383445
rs2964005
rs2926866
rs1993739
rs2964004
rs1551766
rs77969370
rs2926867
rs114326004
rs2926868
rs66892027
rs2964003
rs2964002
rs10077658
rs35534977
rs139145061
rs114393431
rs34376257
rs12652230
rs78909905
rs34337799
rs115998655
rs7444626
rs74852142
rs7444727
rs115674490
rs56686279
rs56010204
rs148638932
rs13169013
rs13168957
rs74739622
rs56030949
rs72804657
rs11167642
rs72804659
rs11167643
rs11741657
rs115538458
rs11167644
rs145350942
rs114258193
rs143315361
rs34054798
rs34363146
rs62383447
rs138490923
rs143013756
rs150512166
rs11747898
rs2964019
rs145256214
rs2926841
rs35252736
rs13153567
rs2964020
rs78862758
rs148372323
rs2926842
rs2126161
rs55639731
rs2926844
rs149714077
rs112289198
rs10463255
rs2964022
rs113258903
rs35141793
rs74899460
rs6864290
rs142115089
rs6864300
rs6580043
rs6869879
rs13161666
rs7715099
rs78606050
rs137945895
rs13166441
rs2926859
rs2964017
rs76102439
rs6878816
rs4032977
rs144193939
rs34225978
rs72804669
rs11951097
rs112472774
rs2926858
rs1461237
rs112986701
rs17115298
rs997603
rs191668099
rs115973249
rs147739141
rs1117562
rs7731282
rs148044855
rs2964028
rs1461236
rs2964027
rs72804671
rs1461235
rs2926857
rs116210748
rs72804672
rs17115312
rs1461234
rs2964023
rs57311556
rs7712317
rs2350538
rs74683655
rs1381117
rs79433733
rs12659342
rs114854777
rs12657131
rs76700794
rs149878927
rs76431618
rs1350802
rs2926830
rs11167647
rs35641290
rs76784595
rs10783182
rs10783183
rs2964034
rs115107908
rs78842586
rs11167648
rs2964033
rs77988097
rs2964032
rs13157273
rs4416639
rs6871988
rs1461229
rs58296389
rs10051517
rs9885336
rs6869379
rs77307728
rs1381118
rs147887415
rs10066398
rs2964029
rs2926840
rs1350804
rs11743150
rs75316240
rs2351023
rs6580044
rs2560035
rs10476798
rs2614124
rs2614125
rs114907392
rs2560036
rs139693598
rs10061978
rs2614126
rs919221
rs919222
rs919223
rs1366095
rs1366096
rs79112800
rs12188227
rs4958352
rs114280442
rs2560038
rs34322782
rs6873055
rs10515702
rs77236822
rs76666804
rs115973509
rs78327105
rs62385566
rs77332789
rs2434220
rs2560055
rs10054136
rs76330189
rs34255618
rs2964001
rs1080671
rs1593827
rs55749407
rs2560030
rs1461242
rs79777070
rs1461243
rs76858877
rs1903441
rs1903442
rs62385569
rs115174426
rs898709
rs117730925
rs1870738
rs72804679
rs75528036
rs2614119
rs141006250
rs78898512
rs2085865
rs2964000
rs2035099
rs2926829
rs141023504
rs76747090
rs4958683
rs7726518
rs117298785
rs77153702
rs36004298
rs2126160
rs144016564
rs7732031
rs1841553
rs1599408
rs1599409
rs1599410
rs2560072
rs77821205
rs4590221
rs72804681
rs116266210
rs7712987
rs2614123
rs2434221
rs2882436
rs35775277
rs17617008
rs973319
rs4958684
rs114734188
rs1461238
rs17115392
rs35257267
rs13170510
rs148422139
rs182902112
rs1461240
rs1461241
rs970751
rs114802870
rs6885178
rs2126162
rs2126163
rs2126164
rs408818
rs389567
rs116600898
rs76491225
rs145762016
rs55693735
rs80033932
rs1121074
rs1121075
rs386248
rs1837235
rs1595542
rs9765019
rs2434216
rs2560031
rs441885
rs75165103
rs421178
rs420133
rs407210
rs406708
rs432891
rs394446
rs35297739
rs17115409
rs441396
rs381582
rs56387753
rs454317
rs11167649
rs13189301
rs115385756
rs12109066
rs383348
rs34083638
rs138705247
rs11952162
rs448234
rs1316640
rs80229715
rs1898660
rs1438586
rs4958685
rs508306
rs510091
rs75870812
rs79255042
rs17115420
rs4260725
rs189744
rs79225566
rs79324343
rs182291
rs286967
rs286968
rs75608961
rs78642035
rs286969
rs11167651
rs12658022
rs4644005
rs4349768
rs7725820
rs3863194
rs690091
rs3863195
rs3863196
rs557697
rs558631
rs689836
rs6892548
rs4032804
rs116012013
rs2350675
rs1370913
rs2350673
rs2350672
rs62385607
rs62385608
rs516052
rs6878632
rs6878921
rs538313
rs6879298
rs192582910
rs117444920
rs11951864
rs2578370
rs117982736
rs2560068
rs35428024
rs35689728
rs143213550
rs35186285
rs7702676
rs7707240
rs486440
rs149079130
rs75273818
rs35795917
rs79774223
rs286956
rs1025260
rs1438592
rs286957
rs114105126
rs77058391
rs7717108
rs72804695
rs7717580
rs286958
rs1898661
rs286959
rs6883500
rs114315147
rs13179753
rs68112120
rs137900094
rs74953881
rs286960
rs2118662
rs2118663
rs79486828
rs72804696
rs145312020
rs2560051
rs7722111
rs4958686
rs58798017
rs72804698
rs66607728
rs184637780
rs2560050
rs286963
rs10074583
rs13156355
rs74919140
rs35422713
rs17617521
rs7715318
rs74767865
rs115061021
rs9324760
rs11952076
rs4958687
rs11952139
rs4958688
rs4958689
rs75479015
rs1989327
rs7732103
rs77836365
rs35827834
rs17115467
rs35911163
rs17115469
rs875761
rs146314432
rs875766
rs893523
rs77586038
rs10053993
rs1898659
rs1011503
rs1019734
rs76972929
rs76727476
rs6891435
rs17115481
rs148030448
rs286964
rs286965
rs115337523
rs286966
rs1035853
rs78177740
rs390299
rs375232
rs116378214
rs4354101
rs4354102
rs148187357
rs1347798
rs386841
rs186032424
rs425263
rs378267
rs453034
rs2053311
rs4579307
rs6869917
rs55889064
rs6580046
rs2053310
rs2053309
rs707178
rs707179
rs77889217
rs1057772
rs6866471
rs1438591
rs116722140
rs56025158
rs6877776
rs6877914
rs6882924
rs116560084
rs34536648
rs9324761
rs138282002
rs4594908
rs77716259
rs72806609
rs6874824
rs77662356
rs9324762
rs11748836
rs2560060
rs74775091
rs114020061
rs34136150
rs75780714
rs869737
rs751549
rs4412158
rs2438422
rs2560058
rs2438423
rs6580047
rs11167652
rs12651907
rs6862861
rs1978855
rs1978856
rs2560039
rs72806611
rs690053
rs496618
rs497503
rs690027
rs689799
rs142813844
rs184618260
rs2560056
rs6877625
rs2578383
rs59630382
rs2578384
rs34175647
rs146862732
rs4493717
rs151139150
rs116581539
rs34959927
rs138149688
rs552556
rs2118660
rs2118661
rs11960710
rs112431929
rs9791176
rs4574591
rs4299780
rs145887322
rs10052341
rs35221726
rs34492233
rs4451096
rs4431388
rs74847654
rs74784343
rs2578373
rs2560047
rs2560048
rs77241582
rs10038905
rs9324764
rs9324765
rs6889563
rs7704562
rs79229422
rs2578375
rs72806613
rs2578376
rs13171784
rs77767302
rs112085351
rs2560059
rs4485971
rs7731081
rs720985
rs720987
rs2560053
rs2578377
rs2560046
rs10039286
rs72806615
rs2560043
rs10055534
rs3776985
rs920309
rs920310
rs74535736
rs2250995
rs2560062
rs144030679
rs62384061
rs567749
rs816041
rs816040
rs816039
rs816038
rs861631
rs845705
rs183997163
rs544908
rs142666494
rs816037
rs816036
rs114221071
rs411245
rs138879963
rs816035
rs3756642
rs6580051
rs2254996
rs478020
rs689715
rs690592
rs690542
rs555612
rs1370912
rs4958692
rs2578369
rs2578368
rs2447715
rs2578386
rs2255493
rs17535045
rs1824773
rs1382278
rs1382277
rs72806620
rs11958069
rs1046621
rs72806621
rs112145053
rs816025
rs34902560
rs816024
rs114454330
rs34981201
rs78120822
rs35763577
rs816022
rs816021
rs34767465
rs75771099
rs7710732
rs547826825
rs11167657
rs41443349
rs1438588
rs816034
rs2351022
rs816033
rs13436549
rs34826562
rs816032
rs816031
rs816030
rs1438590
rs816029
rs816028
rs4081999
rs816026
rs58371587
rs13154464
rs13154303
rs2617244
rs34080213
rs13155109
rs13159430
rs143722709
rs7709154
rs1478350
rs4958693
rs1478349
rs114917012
rs1871157
rs816005
rs76589438
rs76345974
rs80185685
rs816006
rs12523627
rs816007
rs4958354
rs11167658
rs816009
rs12515633
rs12520731
rs816010
rs816011
rs816012
rs76415227
rs707181
rs11743515
rs816014
rs62384083
rs11954307
rs143373756
rs816015
rs816016
rs35987822
rs816017
rs13173354
rs13173253
rs4958355
rs816018
rs707182
rs707183
rs815619
rs7705478
rs7705235
rs863639
rs3822710
rs35186556
rs815620
rs34195048
rs75918651
rs890799
rs843811
rs72806639
rs815639
rs4312933
rs145836125
rs2882468
rs146626990
rs77806858
rs984078
rs6580052
rs861573
rs864627
rs146197557
rs2434375
rs114469503
rs815638
rs1093167
rs71590121
rs71590122
rs815637
rs35391150
rs79864133
rs815636
rs815635
rs815634
rs864626
rs815633
rs11960256
rs815632
rs4958695
rs860104
rs815631
rs4958696
rs707184
rs72806649
rs815630
rs114919452
rs815629
rs62384104
rs77610269
rs707185
rs1428122
rs11948898
rs77345728
rs815628
rs815627
5:153492677_C_A
5:153492677_C_G
rs142677471
rs815626
rs815625
rs815624
rs815623
rs815622
rs815621
rs7448763
rs890798
rs7721733
rs115125087
rs60148114
rs10055843
rs1366221
rs62384105
rs1366220
rs58848914
rs140422057
rs115930589
rs12656175
rs11167659
rs11743245
rs13184067
rs1585685
rs114721233
rs144709572
rs1093163
rs77735758
rs116118350
rs35841826
rs138524288
rs58453062
rs60328658
rs141718973
rs150558941
rs6862346
rs55951683
rs2081866
rs72806658
rs66596848
rs12054772
rs2033195
rs72806661
rs2033196
rs77397408
rs6580053
rs13180814
rs6890277
rs17625484
rs192398932
rs815606
rs815607
rs815608
rs815609
rs114181641
rs815610
rs143728358
rs815611
rs34893575
rs815612
rs815613
rs1632067
rs1632065
rs815614
rs67791094
rs17536714
rs815615
rs815616
rs815617
rs68173189
rs113767727
rs815618
rs116344430
rs56661234
rs1834944
rs10062124
rs10070216
rs17536762
rs13362301
rs9324766
rs4958358
rs4958359
rs150257216
rs4958701
rs10074414
rs10066722
rs10074750
rs116252777
rs28606468
rs113284527
rs4958360
rs62382095
rs116050238
rs7719786
rs1428118
rs1428119
rs1346482
rs56103872
rs1346483
rs1863986
rs13177936
rs1863987
rs7715256
rs7719067
rs55776503
rs4569924
rs72806674
rs1428120
rs7708584
rs11749958
rs4958702
rs76284048
rs4958361
rs1366219
rs71590128
rs1366218
rs11747752
rs72806679
rs7724430
rs11958466
rs10044136
rs7707628
rs11957885
rs7701886
rs1428121
rs6580054
rs2099044
rs113042334
rs116047436
rs4958703
rs79675756
rs72806687
rs1346484
rs11747315
rs11747325
rs11167662
rs56968070
rs890797
rs890796
rs115933686
rs12658319
rs11167663
rs7728922
rs7728949
rs72806693
rs976700
rs12653405
rs7701541
rs34420374
rs76530294
rs10052189
rs12516879
rs56149392
rs72806696
rs7707654
rs13183432
rs6580055
rs890795
rs2351228
rs2351227
rs10060426
rs74760965
rs890794
rs3888110
rs10079594
rs10064669
rs10515705
rs58253496
rs71585927
rs142841238
rs78063430
rs72806697
rs6896445
rs10055906
rs7715784
rs7716353
rs6580056
rs77075605
rs59090548
rs4958705
rs114114462
rs34021101
rs115387875
rs1078703
rs752580
rs7719182
rs56386882
rs114725318
rs115474273
rs74406358
rs11744400
rs6880462
rs150512724
rs4958706
rs192294003
rs10038661
rs10038664
rs10069551
rs184264479
rs17115711
rs746358
rs6868044
rs114297065
rs890793
rs17115719
rs7718628
rs6580057
rs75582905
rs55946756
rs114950823
rs6860445
rs6580058
rs6580059
rs6865687
rs10515706
rs58711554
rs80336253
rs6876928
rs4958707
rs4958708
rs1106324
rs889025
rs67548219
rs2012144
rs1465416
rs10053692
rs34214428
rs2351229
rs34164492
rs77134751
rs71590131
rs17626419
rs34223367
rs35106158
rs13162301
rs4958709
rs4958362
rs4958710
rs114000668
rs4958363
rs1002020
rs1002021
rs4958364
rs4958711
rs1123430
rs12655853
rs79786141
rs12653979
rs12651766
rs12654449
rs12652187
rs80016487
rs4958712
rs11167664
rs12656471
rs12652277
rs12652301
rs13158398
rs12656524
rs13162739
rs13162836
rs1990947
rs1990948
rs4958365
rs4958713
rs4958366
rs12517532
rs2098669
rs2081013
rs2081014
rs79348866
rs34738939
rs116732037
rs56947982
rs116198951
rs2112689
rs2161393
rs7716370
rs76321915
rs12187228
rs78821619
rs11742095
rs146420605
rs13178743
rs144865060
rs116765820
rs17537995
rs151249979
rs6580060
rs139763249
rs114139414
rs11744052
rs7737824
rs142052924
rs6873324
rs6873488
rs116453242
rs4958715
rs11167665
rs4958716
rs4958367
rs13170893
rs146367593
rs76799114
rs78437988
rs12516730
rs75044695
rs140391446
rs12517383
rs114189979
rs34509057
rs13169185
rs115756711
rs34780525
rs114833053
rs116639701
rs4958717
rs1990949
rs12521554
rs12522093
rs12522133
rs10036770
rs34668934
rs11750020
rs11746750
rs13185869
rs35508509
rs113740076
rs34522583
rs10080191
rs114902695
rs34522725
rs2081015
rs116126494
rs721868
rs721869
rs34875605
rs13177431
rs79799441
rs34141450
rs12519401
rs13163017
rs116133784
rs12520642
rs1470758
rs115393204
rs2112687
rs6883578
rs12654163
rs13179668
rs12659375
rs76906355
rs10875583
rs150559818
rs6880803
rs115659337
rs7706903
rs6580061
rs58599922
rs1422788
rs11746223
rs1422789
rs11739888
rs72808610
rs4623204
rs1422790
rs11952152
rs72808611
rs12514478
rs12522623
rs12522682
rs6893675
rs6580063
rs10059636
rs1541663
rs6865148
rs114401161
rs988024
rs988023
rs10477095
rs2122895
rs2122896
rs73802964
rs7716550
rs7720410
rs72808615
rs4958370
rs10476799
rs73293374
rs6867821
rs114847921
rs73293378
rs140284116
rs17627296
rs77886121
rs34761788
rs17096217
rs35561123
rs11951742
rs1104792
rs2351232
rs2098668
rs885382
rs6580065
rs971057
rs1422787
rs76969299
rs4958718
rs4958719
rs28705286
rs72808619
rs4958720
rs10463338
rs9324767
rs73802970
rs3863197
rs79772371
rs3863198
rs6873164
rs73802972
rs6873203
rs35186954
rs2034579
rs2034580
rs3863199
rs2034581
rs4385265
rs6580066
rs7701364
rs7723957
rs10052166
rs61382409
rs10074276
rs10074382
rs10074349
rs10074592
rs12521748
rs61189725
rs72808624
rs520843
rs506674
rs531293
rs490905
rs532270
rs514699
rs534987
rs489770
rs2443515
rs2443516
rs1007763
rs2434528
rs2434529
rs2034582
rs2443517
rs2434531
rs2443518
rs2434532
rs72808626
rs2443519
rs10039223
rs2434533
rs7733778
rs11167666
rs2443520
rs2443521
rs76010639
rs2434534
rs2434535
rs2443522
rs2443523
rs2443524
rs2443525
rs2431685
rs574750
rs693446
rs114768273
rs575740
rs577471
rs640288
rs580013
rs78185913
rs73281445
rs637505
rs625212
rs74746650
rs528184
rs7737215
rs475851
rs473214
rs17628118
rs12523389
rs57192789
rs10051799
rs7725901
rs153431
rs17552495
rs753685
rs13167333
rs13166973
rs72808628
rs72808629
rs149715272
rs3959918
rs56964148
rs17552639
rs6881721
rs6882166
rs149329
rs114234364
rs13155558
rs95398
rs95397
rs73805839
rs153437
rs153438
rs73281459
rs1422783
rs34902129
rs153439
rs153440
rs11167667
rs153441
rs73281462
rs12523441
rs73281463
rs80107723
rs192256
rs149499
rs73281464
rs78919325
rs153442
rs60552828
rs75223493
rs1833734
rs1833735
rs1422784
rs2443526
rs75016677
rs73279671
rs1422785
rs2443527
rs7708102
rs1422786
rs77738512
rs4958371
rs72808634
rs253549
rs34530015
rs112580449
rs253550
rs13154225
rs74729619
rs166190
rs60601388
rs59769613
rs253551
rs1545473
rs185240
rs576374
rs6580067
rs17628768
rs763939
rs79432988
rs6885686
rs7729449
rs13180925
rs72808637
rs17553077
rs2443529
rs2443530
rs58007470
rs36126399
rs62381153
rs12514791
rs10069568
rs4958723
rs4958724
rs11954189
rs17629050
rs13169724
rs11954290
rs11950904
rs10057248
rs6883228
rs672748
rs7723386
rs7724119
rs114879277
rs73279685
rs58724189
rs55826385
rs62381157
rs729987
rs62381158
rs73279687
rs76856123
rs28459283
rs28421979
rs28534621
rs57807309
rs60325279
rs72808642
rs114612424
rs10067420
rs6580068
rs9791027
rs9790875
rs13158652
rs7707954
rs78264945
rs73804388
rs11956303
rs62379865
rs62379866
rs7718318
rs7722579
rs7722581
rs17629195
rs57160674
rs17115870
rs7730110
rs7710200
rs7710616
rs112095668
rs7730945
rs11740474
rs80290863
rs61197056
rs62379869
rs13172430
rs116234419
rs62379870
rs153430
rs35697456
rs6580069
rs62379871
rs79681204
rs35045500
rs6863254
rs6863455
rs113184832
rs6864084
rs72808651
rs55906136
rs13161502
rs34552089
rs112361510
rs35600579
rs35495653
rs34331503
rs34956975
rs34558130
rs35227708
rs13176051
rs73281513
rs9324771
rs9324772
rs139021674
rs6890748
rs6890923
rs6871683
rs6891838
rs143978202
rs17629424
rs56243355
rs200071317
rs9324774
rs9986119
rs889029
rs11167668
rs4958726
rs4958727
rs11747558
rs10057369
rs11741084
rs7706377
rs11167669
rs7707063
rs28672329
rs13180928
rs11746401
rs17629792
rs13182399
rs33999232
rs6897371
rs6580070
rs67635985
rs6580071
rs6580072
rs7732182
rs7732800
rs889030
rs889031
rs896383
rs11167670
rs35206286
rs1015262
rs1015263
rs735180
rs17115924
rs35166265
rs114421184
rs11953560
rs889032
rs79856737
rs153418
rs35648067
rs11740570
rs79684065
rs62379875
rs1004210
rs1549215
rs79312220
rs11954986
rs11745172
rs1004977
rs1004976
rs754946
rs7736159
rs9968706
rs13168156
rs11957777
rs6881202
rs72795416
rs1549208
rs6580073
rs12658598
rs6580074
rs10075400
rs62379897
rs13178265
rs7732085
rs57347748
rs79333002
rs62379899
rs12523351
rs12523339
rs12523364
rs17115951
rs17115953
rs17115954
rs11738498
rs7705813
rs17115956
rs11739458
rs17115960
rs17119626
rs11167671
rs62379900
rs113684016
rs10463257
rs11959324
rs4958729
rs72795417
rs12655400
rs60794063
rs35500229
rs62379901
rs28482937
rs8180481
rs35674275
rs115214418
rs35796613
rs11167672
rs80007444
rs11167673
rs12519335
rs77260975
rs6896601
rs13186787
rs10515707
rs62379903
rs62379904
rs153417
rs138270133
rs149103
rs74661537
rs153422
rs55928698
rs153421
rs62379905
rs153420
rs7733050
rs62379906
rs10065331
rs153412
rs73283339
rs62379907
rs27597
rs27150
rs27151
rs7711600
rs27152
rs13164128
rs27827
rs12520708
rs918510
rs11167675
rs35083359
rs10073999
rs10053802
rs71590133
rs7730696
rs27153
rs34453739
rs35399609
rs78007884
rs72795420
rs467368
rs115997259
rs3886611
rs27154
rs79780131
rs27155
rs34801579
rs139208838
rs149950152
rs2431607
rs462515
rs153413
rs153414
rs153415
rs79658604
rs75465078
rs547982250
rs13152924
rs74537501
rs35308999
rs72795423
rs114852903
rs77873385
rs153411
rs17636743
rs115719455
rs149128
rs2032850
rs147267126
rs11949250
rs1422665
rs1363559
rs114452287
rs7728507
rs116348454
rs115512252
rs58269907
rs71590135
rs2010010
rs17116042
rs750063
rs10067309
rs6866057
rs4626376
rs13183153
rs112708733
rs918509
rs6872823
rs114353188
rs73283389
rs73283390
rs77872501
rs3734083
rs17556048
rs6870010
rs6889241
rs2034577
rs148785240
rs112316529
rs6871105
rs78143711
rs73283393
rs58029256
rs12520590
rs150953495
rs6877228
rs7720821
rs149718679
rs13154706
rs7720988
rs6882005
rs6882007
rs113796111
rs10073540
rs77265670
rs11746823
rs10072289
rs10064410
rs115179451
rs11750554
rs10064551
rs10079389
rs10064618
rs79328159
rs1422666
rs17116062
rs17116065
rs17637310
rs10069000
rs10069053
rs4499886
rs17637385
rs2351477
rs17637407
rs6875467
rs6875476
rs79635841
rs889028
rs57594613
rs744938
rs744939
rs889027
rs889026
rs35278321
rs2351478
rs2351479
rs2882671
rs540104159
rs4958732
rs6580075
rs4516909
rs7735907
rs12659707
rs140560208
rs61708260
rs151029544
rs75179235
rs55942256
rs10068322
rs12656688
rs13160265
rs2161343
rs3756644
rs3756645
rs3776989
rs138006820
rs116469032
rs4958733
rs6580076
rs2112606
rs75808885
rs73285221
rs3776990
rs3776991
rs4958374
rs17637751
rs7703034
rs13174523
rs11745714
rs3776992
rs115150831
rs2882672
rs3776993
rs3776994
rs3776995
rs12658875
rs13162143
rs2112605
rs6580077
rs4958734
rs4958735
rs4958736
rs1000969
rs1465417
rs2034578
rs7702525
rs7702161
rs35448914
rs72795437
rs12173130
rs11167676
rs11167677
rs62379917
rs59969675
rs12654212
rs7723850
rs113811083
rs11167678
rs11167679
rs13179879
rs6580079
rs3734085
rs888979
rs6895758
rs3776996
rs3776997
rs7710430
rs3822711
rs3776998
rs3172941
rs60732724
rs10796
rs2277937
rs6886795
rs7243
rs17116139
rs7244
rs11952320
rs1030196
rs1030197
rs7700750
rs10477100
rs6580080
rs6864073
rs62379919
rs62379920
rs7730470
rs6580081
rs7711204
rs7711215
rs73285264
rs3943951
rs146453836
rs193265248
rs13356174
rs4632854
rs9324783
rs7703979
rs7704153
rs12656179
rs74471501
rs7704185
rs7708723
rs9637877
rs9637873
rs12656722
rs56991854
rs11167680
rs35020064
rs73285267
rs79297720
rs35208620
rs10037670
rs10043393
rs7706345
rs12653431
rs10078766
rs114521297
rs13169441
rs2112604
rs11167681
rs13173560
rs962958
rs115774278
rs72795446
rs58989711
rs13160622
rs187998973
rs58537274
rs58067943
rs13185456
rs59459154
rs4958738
rs57280473
rs73285282
rs11167682
rs12655124
rs1813010
rs2351480
rs2882673
rs2351481
rs972596
rs972595
rs116384394
rs147394949
rs971922
rs28508440
rs2277938
rs75854906
rs73285294
rs7734090
rs79034785
rs77056866
rs4958739
rs10058057
rs6580082
rs7721908
rs2277939
rs78135771
rs76267957
rs3340
rs11747607
rs79905539
rs74328927
rs17116163
rs78321784
rs1007404
rs148763909
rs17116165
rs17116169
rs2351482
rs734200
rs114027642
rs1801600
rs6884266
rs60184281
rs17116173
rs72795450
rs6895919
rs13186443
rs145411267
rs111287651
rs75631412
rs56120979
rs72795453
rs17116175
rs34881711
rs11167683
rs62379936
rs59045854
rs114853722
rs10037652
rs115606637
rs143141148
rs147058238
rs35112596
rs116657642
rs2351483
rs873326
rs77666613
rs72795454
rs4958740
rs4958376
rs10058323
rs115582926
rs150237113
rs114363554
rs10075231
rs10060572
rs114495483
rs72795458
rs35542711
rs924581
rs149968351
rs4370323
rs1846966
rs11748765
rs34198899
rs34402828
rs181499341
rs3822714
rs2351484
rs1875473
rs880083
rs185966444
rs3101863
rs77489367
rs116009525
rs138487403
rs59597747
rs150746241
rs2351485
rs17638952
rs7720917
rs115234199
rs6580083
rs953780
rs953779
rs1846968
rs75367687
rs425226
rs13178677
rs442533
rs10068038
rs6867879
rs4958741
rs905148
rs283434
rs145858002
rs13165478
rs62379939
rs77026648
rs78111423
rs10035725
rs62379942
rs144912864
rs145905399
rs10054375
rs10076436
rs283435
rs12659445
rs13185595
rs35441210
rs11167684
rs58770286
rs7735256
rs283436
rs283437
rs60272423
rs10477101
rs283438
rs283439
rs2055422
rs447761
rs6888727
rs4958742
rs441649
rs4958743
rs34737658
rs72795467
rs61495701
rs11749768
rs115579176
rs10477102
rs2619732
rs2254844
rs56059758
rs60663840
rs79061916
rs283440
rs283441
rs283442
rs283443
rs6580084
rs283444
rs1842227
rs172224
rs283445
rs283446
rs55758057
rs35804599
rs283447
rs13183515
rs80164565
rs13183828
rs283448
rs283449
rs922535
rs283450
rs283451
rs59791282
rs7733449
rs2351748
rs78619705
rs114723148
rs283452
rs34401272
rs77559672
rs113151424
rs28565988
rs190802273
rs374418
rs377925
rs379060
rs138259305
rs11167685
rs392724
rs71590137
rs35450377
rs72795477
rs150570419
rs596206
rs595728
rs4958377
rs75745597
rs7708891
rs7708955
rs12519579
rs35848524
rs1993942
rs10053610
rs113961042
rs12659568
rs10515708
rs150802195
rs115066184
rs7707222
rs141532056
rs35944907
rs420181
rs11167686
rs146885946
rs77627814
rs6871767
rs72795480
rs190393585
rs72795481
rs112270327
rs72795482
rs12520055
rs10056769
rs11167687
rs283433
rs115505079
rs147220738
rs11742588
rs283432
rs10076602
rs283431
rs283430
rs17116238
rs6860232
rs17116239
rs283429
rs283428
rs2351749
rs694621
rs7733550
rs113268078
rs9324786
rs78200067
rs144988896
rs10040397
rs77554227
rs6859745
rs601992
rs72795486
rs78332219
rs80345246
rs442781
rs72795487
rs6580085
rs7717212
rs75843389
rs11167688
rs115668939
rs7703330
rs982050
rs982051
rs11748018
rs1032741
rs529977
rs77261503
rs433917
rs13178723
rs13160967
rs17559013
rs6580086
rs7733066
rs115988111
rs35217388
rs34473037
rs1962271
rs56088648
rs61253122
rs112318976
rs34610515
rs56848499
rs644716
rs13171854
rs13172253
rs112054130
rs150726282
rs146762083
rs6580087
rs11749542
rs11748225
rs34982572
rs17639612
rs11745804
rs6580088
rs11750036
rs10477104
rs77381341
rs10072750
rs2253311
rs62382568
rs74362607
rs60774633
rs114545465
rs80331561
rs35487204
rs7444774
rs151083355
rs145156700
rs4506001
rs72795495
rs76992495
rs115809906
rs1846967
rs4429899
rs380475
rs116290528
rs34192794
rs4463218
rs6421145
rs115270281
rs7448423
rs4958745
rs35619403
rs77921583
rs2351751
rs11745346
rs146886058
rs283425
rs187460330
rs283424
rs4958746
rs113868135
rs973565
rs7720025
rs13152871
rs72795500
rs13162084
rs148804457
rs71590139
rs76563320
rs80102542
rs145703212
rs7718418
rs283463
rs116793849
rs6884855
rs115757082
rs7443454
rs11739434
rs72795501
rs13166462
rs283462
rs6580089
rs112010379
rs114723639
rs283461
rs283460
rs11742981
rs10875587
rs11749521
rs283458
rs35962719
rs148194548
rs283456
rs283455
rs35752227
rs7711590
rs283454
rs113253863
rs283453
rs74656936
rs12655409
rs11750302
rs185843
rs116464191
rs2251972
rs34461897
rs283427
rs169520
rs283426
rs35004167
rs35285686
rs2351752
rs11746152
rs6871359
rs11749737
rs7445698
rs13173061
rs76126401
rs35082761
rs34770857
rs34701221
rs13184629
rs76710271
rs77851120
rs10057687
rs62382609
rs80254661
rs13158009
rs936581
rs11749576
rs187274307
rs12513761
rs12516510
rs59124374
rs60939652
rs61478147
rs62382610
rs4958378
rs35057094
rs899543
rs7447316
rs75062660
rs557815284
rs62382613
rs11167689
rs11167690
rs34075691
rs76770368
rs1824936
rs1824935
rs1824934
rs1824933
rs1968843
rs1968842
rs1968841
rs6580090
rs6884186
rs80298042
rs77995214
rs7724575
rs10463339
rs7724883
rs7724902
rs1842229
rs1842228
rs2351756
rs2351755
rs75664151
rs73289091
rs968420
rs968419
rs56128577
rs11743649
rs6876806
rs72797525
rs6877125
rs77090738
rs1975985
rs1975984
rs62382617
rs1975983
rs73289093
rs60329486
rs59368254
rs2351753
rs62382618
rs6866726
rs62382619
rs6866991
rs62382620
rs6580091
rs7708052
rs10875588
rs56259941
rs13163657
rs9324787
rs13183885
rs57726102
rs57775257
rs62382621
rs67521515
rs67509546
rs12515714
rs12520916
rs62382622
rs4958751
rs114139851
rs6580092
rs35857724
rs13157979
rs11745344
rs62380476
rs11167691
rs6580093
rs10875589
rs10875590
rs12519935
rs12522617
rs12514752
rs73290716
rs62380477
rs60860617
rs13168119
rs62380479
rs62380480
rs62380481
rs62380482
rs62380483
rs35211125
rs12374426
rs12374556
rs12374480
rs12374482
rs144592067
rs73290734
rs11167692
rs10077520
rs10077534
rs113304163
rs60427580
rs7449320
rs11750723
rs115638059
rs62380486
rs28472510
rs62380487
rs6580095
rs11167693
rs67174927
rs2056429
rs113894396
rs111644780
rs66856134
rs7731137
rs13162742
rs13167314
rs6580097
rs62380488
rs78669032
rs66527957
rs56349590
rs6891821
rs66793877
rs6892346
rs114895936
rs67047765
rs11167694
rs60227374
rs57648668
rs13155383
rs66461204
rs146956870
rs4958379
rs67006872
rs114039557
rs11167695
rs11167696
rs72797540
rs4958380
rs34952076
rs4958752
rs35635357
rs6886153
rs34997930
rs34133517
rs13182479
rs60778030
rs72797542
rs72492477
rs7736269
rs146135726
rs6862263
rs144301206
rs11524117
rs141091429
rs11740962
rs2001431
rs4348271
rs142756010
rs11750130
rs75574186
rs66739650
rs11739775
rs11749702
rs59189695
rs58514953
rs188275793
rs139894432
rs12514979
rs11167697
rs4958753
rs35018839
rs6877721
rs68119351
rs79505041
rs3863200
rs72797545
rs13174862
rs112696184
rs34165383
rs116820689
rs71590142
rs17116304
rs74417235
rs4958754
rs180715896
rs1811291
rs76877334
rs66508886
rs115753765
rs4958755
rs4958381
rs147927459
rs34514305
rs112065906
rs72797548
rs35788208
rs12652072
rs17116316
rs140857507
rs11167698
rs35998524
rs2894776
rs1962633
rs186283755
rs111388052
rs77872245
rs13166977
rs570496539
rs191082897
rs148277437
rs142851129
rs7445576
rs12513744
rs13155902
rs1972616
rs79229707
rs11749348
rs114770887
rs116513349
rs13167587
rs66783703
rs73290776
rs71590148
rs13182381
rs28794278
rs73290781
rs10463340
rs34035538
rs7444282
rs78711916
rs59852115
rs4958756
rs142171013
rs113868593
rs113808271
rs35751355
rs71590149
rs12189327
rs115982417
rs6877043
rs72797553
rs13186646
rs34542840
rs7702928
rs11167699
rs73290792
rs6894778
rs142072492
rs12515092
rs6873342
rs6873918
rs6873650
rs6580098
rs12515696
rs144999861
rs2396993
rs13169969
rs13170484
rs2396994
rs13170422
rs2396995
rs2396996
rs7723312
rs7723610
rs7443642
rs115876780
rs56226722
rs72797560
rs13185173
rs6580099
rs13186731
rs4958757
rs4958758
rs12656029
rs75621011
rs56354005
rs12655636
rs35212808
rs35329122
rs13179034
rs114075117
rs10039026
rs13179358
rs116481362
rs13179754
rs918365
rs71590150
rs75686232
rs79089020
rs115365688
rs13190662
rs13178134
rs965235
rs17560103
rs17116366
rs1862130
rs1862131
rs7712305
rs57106376
rs72797565
rs7717196
rs6580100
rs6898624
rs4958382
rs77055126
rs11958012
rs4958759
rs4958760
rs4958761
rs4958762
rs7727181
rs7727616
rs59099330
rs112615668
rs4958763
rs112379773
rs4958383
rs73292538
rs10074675
rs2052448
rs72797568
rs4958764
rs7710726
rs7710331
rs6580101
rs6580102
rs10070709
rs10070715
rs7735337
rs7715775
rs78189925
rs6580103
rs6580104
rs10043507
rs73292548
rs7721183
rs80198546
rs72797571
rs2112146
rs1972618
rs4958384
rs75662337
rs73292554
rs6580107
rs6897388
rs4958385
rs749777
rs9324789
rs7723991
rs7443289
rs10051493
rs2396997
rs6863565
rs2396998
rs112446905
rs6868614
rs13186046
rs6580110
rs76458420
rs56159230
rs62380525
rs76006405
rs9324791
rs9324792
rs79013965
rs78130825
rs80242745
rs12163931
rs533635604
rs6868098
rs72797577
rs143851392
rs6878543
rs140434738
rs12153047
rs13161993
rs4958386
rs4958387
rs62380526
rs7734591
rs113079431
rs59484332
rs78393202
rs13154131
rs73276703
rs13184061
rs10039709
rs76645988
rs55849543
rs4958765
rs12055015
rs200733389
rs3867429
rs4446521
rs10476809
rs7716580
rs13168402
rs6877122
rs141198450
rs17116390
rs10073561
rs10058604
rs9324794
rs72797582
rs149470932
rs72797583
rs6863954
rs3893695
rs4117784
rs6580111
rs6580112
rs12055336
rs6580113
rs116764959
rs4958766
rs4958767
rs76630393
rs1156344
rs6875019
rs79175688
rs79353578
rs76421782
rs1233076
rs113765651
rs1233077
rs142697637
rs76163871
rs1233078
rs2396999
rs2688209
rs117247290
rs112095034
rs6876004
rs150626478
rs4623203
rs4452598
rs4626377
rs13178728
rs7728194
rs184191667
rs17116409
rs111466457
rs138400732
rs56374414
rs59525998
rs12522568
rs74651746
rs78700152
rs185364560
rs111869011
rs142225200
rs75256526
rs145240021
rs116081973
rs59749917
rs34951340
rs116704207
rs142310990
rs116107867
rs62382162
rs11750475
rs55767292
rs72797590
rs78112077
rs115865323
rs960499
rs140487116
rs116728951
rs144382399
rs116794050
rs114517195
rs78878792
rs114408852
rs58415346
rs73276742
rs73276745
rs140631339
rs115631735
rs60476447
rs143557741
rs17116411
rs75057381
rs17116414
rs35879162
rs111903895
rs60906140
rs56226335
rs6882998
rs61554631
rs7723269
rs7727176
rs17116417
rs141319464
rs76293020
rs116625825
rs2103073
rs7716019
rs78924036
rs79938716
rs111590580
rs6886571
rs73276760
rs11948782
rs113402535
rs59919514
rs12188828
rs17116421
rs73276766
rs74441298
rs78817991
rs6874825
rs74643014
rs151176650
rs73276769
rs9942412
rs6873483
rs150835945
rs143927632
rs77175292
rs76817289
rs11167700
rs2461848
rs147497213
rs2434218
rs12188498
rs73276780
rs149120351
rs113194752
rs147234430
rs75146657
rs115380213
rs62382168
rs111312779
rs39615
rs17116433
rs78818793
rs12188906
rs77021874
rs39953
rs17615383
rs116193743
rs816716
rs80090739
rs35838764
rs115019016
rs75326307
rs74562835
```
