## Supplementary material for "Characterization of shared and ancestry-specific signals driving complex traits using multi-ancestry fine-mapping": s1.afreq

```
#CHROM	ID	REF	ALT	ALT_FREQS	OBS_CT
5	rs34025038	C	T	0.117296	1006
5	rs2926836	T	G	0.685885	1006
5	rs114662686	C	T	0.028827	1006
5	rs6890399	A	G	0.0606362	1006
5	rs116702321	G	A	0.0139165	1006
5	rs17115256	T	C	0.299205	1006
5	rs13186102	C	T	0.117296	1006
5	rs115354992	T	C	0.055666	1006
5	rs1461225	T	G	0.244533	1006
5	rs62383441	C	A	0.0695825	1006
5	rs187589655	C	A	0.0139165	1006
5	rs114846642	A	G	0.0139165	1006
5	rs72804633	G	A	0.0298211	1006
5	rs114484721	C	T	0.0139165	1006
5	rs1461224	G	T	0.543738	1006
5	rs1037892	G	A	0.244533	1006
5	rs114016762	C	T	0.0139165	1006
5	rs1350803	C	A	0.117296	1006
5	rs2926835	T	A	0.181909	1006
5	rs13354399	G	A	0.298211	1006
5	rs146167031	T	C	0.0139165	1006
5	rs17525192	G	A	0.117296	1006
5	rs142542791	A	C	0.0139165	1006
5	rs11951398	C	T	0.055666	1006
5	rs2926833	G	A	0.180915	1006
5	rs72804635	A	G	0.027833	1006
5	rs142985615	C	G	0.0139165	1006
5	rs149456201	T	C	0.0139165	1006
5	rs6859533	G	A	0.299205	1006
5	rs7720675	T	A	0.0636183	1006
5	rs2926832	G	A	0.180915	1006
5	rs10515700	T	C	0.117296	1006
5	rs151007973	G	A	0.0139165	1006
5	rs13156460	A	G	0.116302	1006
5	rs9324759	A	G	0.299205	1006
5	rs72804638	C	T	0.027833	1006
5	rs55828003	G	C	0.0198807	1006
5	rs2964013	T	A	0.67495	1006
5	rs17525311	A	G	0.117296	1006
5	rs142727948	T	C	0.0139165	1006
5	rs139169166	C	A	0.0139165	1006
5	rs74594167	C	T	0.0139165	1006
5	rs115662876	A	C	0.0129225	1006
5	rs140564157	C	T	0.0139165	1006
5	rs7736176	A	C	0.117296	1006
5	rs141752692	T	C	0.0238569	1006
5	rs192905894	A	G	0.00894632	1006
5	rs114746008	C	A	0.0139165	1006
5	rs72804639	C	T	0.0636183	1006
5	rs2964012	A	G	0.67495	1006
5	rs182041203	A	G	0.00994036	1006
5	rs2964011	G	A	0.67495	1006
5	rs56381566	A	G	0.0636183	1006
5	rs1870739	G	T	0.180915	1006
5	rs150293152	G	A	0.0139165	1006
5	rs79058942	G	C	0.0139165	1006
5	rs72804641	C	T	0.0636183	1006
5	rs141741242	A	C	0.0139165	1006
5	rs62383444	G	A	0.0695825	1006
5	rs11748718	C	T	0.0636183	1006
5	rs6872994	A	G	0.299205	1006
5	rs140358488	C	T	0.0139165	1006
5	rs2964010	T	C	0.67495	1006
5	rs77745430	G	A	0.054672	1006
5	rs72804644	C	T	0.0636183	1006
5	rs140801435	A	G	0.0139165	1006
5	rs144839912	C	T	0.0248509	1006
5	rs76969726	G	T	0.0208748	1006
5	rs55862633	C	T	0.117296	1006
5	rs34025664	T	G	0.117296	1006
5	rs3021428	A	C	0.557654	1006
5	rs4469245	A	T	0.67495	1006
5	rs6885486	C	A	0.299205	1006
5	rs2926860	G	C	0.494036	1006
5	rs2964009	A	G	0.494036	1006
5	rs2926861	G	T	0.557654	1006
5	rs2926862	G	T	0.180915	1006
5	rs2926863	C	T	0.180915	1006
5	rs4958679	C	A	0.299205	1006
5	rs150179725	G	A	0.0139165	1006
5	rs2926864	A	G	0.67495	1006
5	rs2926865	T	C	0.180915	1006
5	rs35497256	C	T	0.117296	1006
5	rs2964008	C	G	0.180915	1006
5	rs6861594	C	A	0.299205	1006
5	rs1542485	G	A	0.21173	1006
5	rs2964006	T	G	0.557654	1006
5	rs62383445	A	C	0.0695825	1006
5	rs2964005	G	C	0.494036	1006
5	rs2926866	A	G	0.180915	1006
5	rs1993739	C	T	0.180915	1006
5	rs2964004	A	G	0.494036	1006
5	rs1551766	G	T	0.117296	1006
5	rs77969370	G	T	0.173956	1006
5	rs2926867	T	C	0.67495	1006
5	rs114326004	G	A	0.0139165	1006
5	rs2926868	T	C	0.312127	1006
5	rs66892027	G	T	0.117296	1006
5	rs2964003	A	G	0.180915	1006
5	rs2964002	G	A	0.965209	1006
5	rs10077658	C	A	0.299205	1006
5	rs35534977	A	G	0.67495	1006
5	rs139145061	A	G	0.0139165	1006
5	rs114393431	C	T	0.0636183	1006
5	rs34376257	G	A	0.180915	1006
5	rs12652230	G	A	0.0576541	1006
5	rs78909905	C	T	0.0725646	1006
5	rs34337799	C	A	0.117296	1006
5	rs115998655	C	A	0.026839	1006
5	rs7444626	A	C	0.308151	1006
5	rs74852142	G	A	0.117296	1006
5	rs7444727	C	G	0.294235	1006
5	rs115674490	G	A	0.0139165	1006
5	rs56686279	G	A	0.176938	1006
5	rs56010204	A	C	0.308151	1006
5	rs148638932	G	A	0.0149105	1006
5	rs13169013	G	A	0.117296	1006
5	rs13168957	C	T	0.117296	1006
5	rs74739622	T	A	0.299205	1006
5	rs56030949	C	A	0.299205	1006
5	rs72804657	G	A	0.0636183	1006
5	rs11167642	T	C	0.190855	1006
5	rs72804659	G	T	0.117296	1006
5	rs11167643	G	C	0.308151	1006
5	rs11741657	G	C	0.0208748	1006
5	rs115538458	G	T	0.0139165	1006
5	rs11167644	G	C	0.176938	1006
5	rs145350942	G	C	0.0139165	1006
5	rs114258193	A	G	0.0109344	1006
5	rs143315361	T	C	0.0139165	1006
5	rs34054798	A	G	0.117296	1006
5	rs34363146	G	A	0.117296	1006
5	rs62383447	G	A	0.0208748	1006
5	rs138490923	A	G	0.0139165	1006
5	rs143013756	C	T	0.0139165	1006
5	rs150512166	G	A	0.0168986	1006
5	rs11747898	T	G	0.308151	1006
5	rs2964019	G	C	0.308151	1006
5	rs145256214	G	A	0.0198807	1006
5	rs2926841	C	A	0.176938	1006
5	rs35252736	G	A	0.176938	1006
5	rs13153567	T	A	0.117296	1006
5	rs2964020	C	T	0.963221	1006
5	rs78862758	T	C	0.119284	1006
5	rs148372323	G	C	0.0139165	1006
5	rs2926842	G	A	0.176938	1006
5	rs2126161	A	T	0.294235	1006
5	rs55639731	T	C	0.117296	1006
5	rs2926844	A	G	0.176938	1006
5	rs149714077	A	G	0.0139165	1006
5	rs10463255	G	A	0.0894632	1006
5	rs2964022	A	G	0.176938	1006
5	rs113258903	G	A	0.0248509	1006
5	rs35141793	T	C	0.117296	1006
5	rs74899460	C	A	0.055666	1006
5	rs6864290	G	A	0.117296	1006
5	rs142115089	G	A	0.054672	1006
5	rs6864300	G	A	0.294235	1006
5	rs6580043	C	T	0.295229	1006
5	rs6869879	G	A	0.672962	1006
5	rs7715099	G	A	0.670974	1006
5	rs78606050	G	A	0.0725646	1006
5	rs137945895	T	A	0.0139165	1006
5	rs13166441	C	T	0.294235	1006
5	rs2926859	G	A	0.294235	1006
5	rs2964017	T	C	0.176938	1006
5	rs76102439	A	G	0.055666	1006
5	rs6878816	A	C	0.294235	1006
5	rs4032977	A	T	0.176938	1006
5	rs144193939	T	G	0.0139165	1006
5	rs34225978	G	T	0.117296	1006
5	rs72804669	C	T	0.0636183	1006
5	rs11951097	G	A	0.055666	1006
5	rs112472774	T	C	0.0149105	1006
5	rs2926858	C	A	0.670974	1006
5	rs1461237	C	T	0.176938	1006
5	rs112986701	C	T	0.0248509	1006
5	rs17115298	T	G	0.117296	1006
5	rs997603	T	C	0.11829	1006
5	rs191668099	G	T	0.0139165	1006
5	rs115973249	G	A	0.0139165	1006
5	rs147739141	G	A	0.00596421	1006
5	rs1117562	A	G	0.294235	1006
5	rs7731282	G	T	0.117296	1006
5	rs148044855	G	A	0.0139165	1006
5	rs2964028	G	A	0.670974	1006
5	rs1461236	A	G	0.175944	1006
5	rs2964027	C	A	0.293241	1006
5	rs72804671	T	C	0.0636183	1006
5	rs1461235	G	A	0.115308	1006
5	rs2926857	A	G	0.311133	1006
5	rs116210748	G	A	0.0298211	1006
5	rs72804672	T	C	0.126243	1006
5	rs17115312	A	C	0.0238569	1006
5	rs1461234	C	T	0.375746	1006
5	rs2964023	T	C	0.700795	1006
5	rs57311556	A	T	0.0159046	1006
5	rs7712317	T	C	0.176938	1006
5	rs2350538	G	T	0.312127	1006
5	rs1381117	C	T	0.296223	1006
5	rs79433733	G	A	0.186879	1006
5	rs12659342	T	C	0.680915	1006
5	rs114854777	A	G	0.0238569	1006
5	rs12657131	C	G	0.11332	1006
5	rs76700794	A	G	0.0159046	1006
5	rs149878927	T	C	0.0129225	1006
5	rs76431618	T	C	0.0397614	1006
5	rs1350802	G	C	0.296223	1006
5	rs2926830	T	C	0.67992	1006
5	rs11167647	T	C	0.367793	1006
5	rs35641290	A	G	0.0298211	1006
5	rs76784595	G	A	0.0159046	1006
5	rs10783182	G	A	0.296223	1006
5	rs10783183	G	A	0.296223	1006
5	rs2964034	A	G	0.312127	1006
5	rs115107908	A	T	0.0218688	1006
5	rs78842586	A	G	0.0159046	1006
5	rs11167648	A	G	0.367793	1006
5	rs2964033	A	G	0.312127	1006
5	rs77988097	C	T	0.0149105	1006
5	rs2964032	C	T	0.296223	1006
5	rs13157273	G	T	0.0119284	1006
5	rs4416639	C	G	0.312127	1006
5	rs6871988	G	A	0.176938	1006
5	rs1461229	C	A	0.312127	1006
5	rs10051517	G	A	0.256461	1006
5	rs9885336	A	G	0.260437	1006
5	rs6869379	C	G	0.260437	1006
5	rs77307728	A	T	0.200795	1006
5	rs1381118	G	A	0.489066	1006
5	rs147887415	T	C	0.00795229	1006
5	rs10066398	T	C	0.0994036	1006
5	rs2964029	T	G	0.489066	1006
5	rs2926840	A	T	0.49503	1006
5	rs1350804	C	T	0.476143	1006
5	rs11743150	G	C	0.0308151	1006
5	rs75316240	A	G	0.0765408	1006
5	rs2351023	T	C	0.489066	1006
5	rs6580044	G	A	0.750497	1006
5	rs2560035	A	G	0.375746	1006
5	rs10476798	T	G	0.0994036	1006
5	rs2614125	G	A	0.489066	1006
5	rs114907392	G	A	0.0218688	1006
5	rs2560036	C	T	0.749503	1006
5	rs139693598	A	T	0.0308151	1006
5	rs10061978	G	T	0.22167	1006
5	rs2614126	G	A	0.750497	1006
5	rs919221	C	T	0.526839	1006
5	rs919222	G	A	0.151093	1006
5	rs919223	T	C	0.750497	1006
5	rs1366095	A	G	0.526839	1006
5	rs1366096	G	A	0.526839	1006
5	rs79112800	A	G	0.0308151	1006
5	rs12188227	G	A	0.027833	1006
5	rs4958352	C	T	0.151093	1006
5	rs114280442	G	A	0.0208748	1006
5	rs2560038	G	A	0.356859	1006
5	rs34322782	G	A	0.152087	1006
5	rs6873055	G	T	0.151093	1006
5	rs10515702	C	T	0.152087	1006
5	rs77236822	C	T	0.0208748	1006
5	rs76666804	G	A	0.0208748	1006
5	rs115973509	C	T	0.0178926	1006
5	rs78327105	G	C	0.0208748	1006
5	rs62385566	C	T	0.0238569	1006
5	rs77332789	C	T	0.0208748	1006
5	rs2434220	A	G	0.752485	1006
5	rs2560055	G	A	0.363817	1006
5	rs10054136	A	C	0.0616302	1006
5	rs76330189	T	A	0.0149105	1006
5	rs34255618	G	A	0.152087	1006
5	rs2964001	C	A	0.754473	1006
5	rs1080671	C	T	0.0208748	1006
5	rs1593827	G	A	0.343936	1006
5	rs55749407	T	G	0.0159046	1006
5	rs2560030	C	T	0.366799	1006
5	rs1461242	T	C	0.533797	1006
5	rs79777070	A	T	0.0208748	1006
5	rs1461243	T	C	0.152087	1006
5	rs76858877	T	C	0.0516899	1006
5	rs1903442	G	C	0.128231	1006
5	rs62385569	C	T	0.0238569	1006
5	rs115174426	T	C	0.00596421	1006
5	rs898709	A	G	0.342942	1006
5	rs117730925	T	A	0.0208748	1006
5	rs1870738	T	A	0.343936	1006
5	rs72804679	T	C	0.0159046	1006
5	rs75528036	T	A	0.0168986	1006
5	rs2614119	A	G	0.510934	1006
5	rs141006250	G	A	0.0208748	1006
5	rs78898512	C	T	0.0208748	1006
5	rs2085865	G	A	0.342942	1006
5	rs2964000	T	C	0.548708	1006
5	rs2035099	C	A	0.342942	1006
5	rs2926829	G	T	0.529821	1006
5	rs141023504	T	C	0.0208748	1006
5	rs76747090	C	T	0.0208748	1006
5	rs4958683	T	G	0.167992	1006
5	rs7726518	G	A	0.343936	1006
5	rs117298785	G	A	0.0208748	1006
5	rs77153702	G	A	0.0159046	1006
5	rs36004298	T	C	0.167992	1006
5	rs2126160	C	T	0.343936	1006
5	rs144016564	G	T	0.0149105	1006
5	rs7732031	A	G	0.343936	1006
5	rs1841553	C	A	0.167992	1006
5	rs1599408	C	T	0.345924	1006
5	rs1599409	C	A	0.343936	1006
5	rs1599410	C	T	0.343936	1006
5	rs2560072	A	G	0.549702	1006
5	rs77821205	A	C	0.0228628	1006
5	rs4590221	C	T	0.168986	1006
5	rs72804681	G	C	0.0149105	1006
5	rs116266210	C	T	0.0228628	1006
5	rs7712987	T	A	0.755467	1006
5	rs2614123	C	T	0.342942	1006
5	rs2434221	C	G	0.755467	1006
5	rs2882436	G	A	0.534791	1006
5	rs35775277	A	C	0.168986	1006
5	rs17617008	A	C	0.168986	1006
5	rs973319	C	T	0.617296	1006
5	rs4958684	C	T	0.168986	1006
5	rs114734188	C	T	0.0238569	1006
5	rs1461238	C	T	0.617296	1006
5	rs17115392	A	G	0.168986	1006
5	rs35257267	T	C	0.617296	1006
5	rs13170510	G	A	0.191849	1006
5	rs148422139	T	C	0.0228628	1006
5	rs182902112	C	A	0.0119284	1006
5	rs1461240	G	A	0.191849	1006
5	rs1461241	T	C	0.410537	1006
5	rs970751	T	C	0.617296	1006
5	rs114802870	A	T	0.0238569	1006
5	rs6885178	A	G	0.0228628	1006
5	rs2126162	G	A	0.191849	1006
5	rs2126163	T	C	0.409543	1006
5	rs2126164	G	A	0.410537	1006
5	rs408818	G	T	0.410537	1006
5	rs389567	G	C	0.410537	1006
5	rs116600898	G	A	0.0228628	1006
5	rs76491225	G	A	0.170974	1006
5	rs145762016	T	C	0.0318091	1006
5	rs55693735	C	T	0.0606362	1006
5	rs80033932	A	G	0.0318091	1006
5	rs1121074	C	T	0.191849	1006
5	rs1121075	A	G	0.168986	1006
5	rs386248	T	G	0.617296	1006
5	rs1837235	C	G	0.410537	1006
5	rs1595542	C	A	0.410537	1006
5	rs9765019	G	C	0.410537	1006
5	rs2434216	A	G	0.410537	1006
5	rs2560031	C	T	0.410537	1006
5	rs441885	C	T	0.410537	1006
5	rs75165103	A	C	0.201789	1006
5	rs421178	A	G	0.410537	1006
5	rs420133	A	T	0.410537	1006
5	rs407210	A	G	0.822068	1006
5	rs406708	A	G	0.617296	1006
5	rs432891	C	T	0.602386	1006
5	rs394446	G	A	0.617296	1006
5	rs35297739	G	A	0.168986	1006
5	rs17115409	A	C	0.193837	1006
5	rs441396	C	T	0.423459	1006
5	rs381582	A	G	0.617296	1006
5	rs454317	A	G	0.617296	1006
5	rs11167649	C	G	0.191849	1006
5	rs13189301	A	G	0.168986	1006
5	rs115385756	T	C	0.0318091	1006
5	rs12109066	T	C	0.191849	1006
5	rs383348	C	T	0.408549	1006
5	rs34083638	G	A	0.168986	1006
5	rs138705247	G	T	0.0318091	1006
5	rs11952162	T	C	0.168986	1006
5	rs448234	A	G	0.617296	1006
5	rs1316640	T	C	0.408549	1006
5	rs80229715	C	A	0.0228628	1006
5	rs1898660	T	C	0.191849	1006
5	rs1438586	C	A	0.61829	1006
5	rs4958685	A	G	0.191849	1006
5	rs508306	G	A	0.408549	1006
5	rs510091	G	A	0.408549	1006
5	rs75870812	G	A	0.0228628	1006
5	rs79255042	C	A	0.0228628	1006
5	rs17115420	G	A	0.191849	1006
5	rs4260725	G	C	0.191849	1006
5	rs189744	G	A	0.408549	1006
5	rs79324343	C	T	0.0228628	1006
5	rs182291	C	A	0.425447	1006
5	rs286967	G	T	0.408549	1006
5	rs286968	C	G	0.408549	1006
5	rs75608961	G	T	0.0228628	1006
5	rs78642035	T	C	0.0616302	1006
5	rs286969	A	G	0.649105	1006
5	rs11167651	A	C	0.614314	1006
5	rs12658022	A	C	0.405567	1006
5	rs4644005	T	C	0.168986	1006
5	rs4349768	A	C	0.614314	1006
5	rs7725820	C	A	0.405567	1006
5	rs3863194	G	A	0.191849	1006
5	rs690091	G	A	0.614314	1006
5	rs3863195	A	C	0.191849	1006
5	rs3863196	G	C	0.191849	1006
5	rs558631	C	T	0.405567	1006
5	rs689836	G	A	0.615308	1006
5	rs6892548	G	A	0.191849	1006
5	rs4032804	T	C	0.168986	1006
5	rs116012013	G	A	0.0149105	1006
5	rs2350675	G	A	0.405567	1006
5	rs1370913	G	T	0.420477	1006
5	rs2350673	G	A	0.191849	1006
5	rs2350672	T	C	0.406561	1006
5	rs62385607	T	C	0.0417495	1006
5	rs62385608	G	A	0.207753	1006
5	rs516052	G	C	0.405567	1006
5	rs6878632	C	T	0.168986	1006
5	rs6878921	G	A	0.0228628	1006
5	rs538313	T	C	0.142147	1006
5	rs6879298	G	C	0.191849	1006
5	rs192582910	A	G	0.0208748	1006
5	rs117444920	A	C	0.0228628	1006
5	rs11951864	C	T	0.191849	1006
5	rs2578370	A	C	0.405567	1006
5	rs117982736	C	T	0.0228628	1006
5	rs2560068	T	C	0.614314	1006
5	rs35428024	G	A	0.191849	1006
5	rs35689728	C	T	0.168986	1006
5	rs143213550	C	T	0.0159046	1006
5	rs35186285	G	A	0.168986	1006
5	rs7702676	A	G	0.0228628	1006
5	rs7707240	A	T	0.191849	1006
5	rs486440	G	A	0.405567	1006
5	rs149079130	G	A	0.00695825	1006
5	rs75273818	T	C	0.0318091	1006
5	rs35795917	G	A	0.191849	1006
5	rs79774223	G	T	0.0228628	1006
5	rs286956	A	C	0.405567	1006
5	rs1025260	A	T	0.191849	1006
5	rs1438592	A	G	0.405567	1006
5	rs286957	G	A	0.405567	1006
5	rs114105126	C	T	0.0228628	1006
5	rs77058391	G	T	0.156064	1006
5	rs72804695	G	T	0.0159046	1006
5	rs7717580	C	T	0.405567	1006
5	rs286958	T	C	0.616302	1006
5	rs1898661	G	T	0.0208748	1006
5	rs286959	C	T	0.614314	1006
5	rs6883500	C	T	0.189861	1006
5	rs114315147	A	G	0.0218688	1006
5	rs13179753	A	C	0.111332	1006
5	rs68112120	C	T	0.167992	1006
5	rs137900094	C	A	0.0168986	1006
5	rs74953881	C	G	0.0218688	1006
5	rs286960	C	T	0.422465	1006
5	rs2118662	C	T	0.193837	1006
5	rs2118663	T	C	0.193837	1006
5	rs79486828	C	T	0.0606362	1006
5	rs72804696	A	G	0.210736	1006
5	rs145312020	C	T	0.0228628	1006
5	rs2560051	G	A	0.407555	1006
5	rs7722111	T	G	0.407555	1006
5	rs4958686	G	A	0.190855	1006
5	rs58798017	T	C	0.210736	1006
5	rs72804698	C	A	0.190855	1006
5	rs66607728	C	G	0.208748	1006
5	rs184637780	G	C	0.00894632	1006
5	rs2560050	G	C	0.61829	1006
5	rs286963	G	A	0.774354	1006
5	rs10074583	T	C	0.577535	1006
5	rs13156355	C	T	0.163022	1006
5	rs74919140	G	A	0.0159046	1006
5	rs17617521	C	T	0.175944	1006
5	rs7715318	A	T	0.0526839	1006
5	rs74767865	C	G	0.0526839	1006
5	rs115061021	C	A	0.0129225	1006
5	rs9324760	A	G	0.589463	1006
5	rs11952076	A	G	0.189861	1006
5	rs4958687	G	A	0.589463	1006
5	rs11952139	A	G	0.205765	1006
5	rs4958688	A	G	0.383698	1006
5	rs4958689	C	T	0.382704	1006
5	rs75479015	C	T	0.0159046	1006
5	rs1989327	A	G	0.189861	1006
5	rs7732103	C	T	0.589463	1006
5	rs77836365	C	A	0.0159046	1006
5	rs35827834	T	C	0.206759	1006
5	rs17115467	A	G	0.189861	1006
5	rs35911163	C	T	0.189861	1006
5	rs17115469	T	G	0.189861	1006
5	rs875761	G	A	0.207753	1006
5	rs146314432	C	T	0.00596421	1006
5	rs875766	T	C	0.0328032	1006
5	rs893523	C	T	0.589463	1006
5	rs77586038	T	G	0.0218688	1006
5	rs10053993	G	A	0.399602	1006
5	rs1898659	A	G	0.589463	1006
5	rs1011503	T	C	0.589463	1006
5	rs1019734	C	T	0.168986	1006
5	rs76972929	C	T	0.0347913	1006
5	rs76727476	C	G	0.0238569	1006
5	rs6891435	C	T	0.0536779	1006
5	rs17115481	G	A	0.286282	1006
5	rs148030448	T	C	0.0119284	1006
5	rs286964	C	T	0.937376	1006
5	rs286965	T	C	0.628231	1006
5	rs115337523	A	G	0.0188867	1006
5	rs286966	T	C	0.628231	1006
5	rs1035853	C	T	0.937376	1006
5	rs78177740	C	T	0.0636183	1006
5	rs390299	G	A	0.627237	1006
5	rs375232	A	G	0.619284	1006
5	rs116378214	A	G	0.026839	1006
5	rs4354101	T	A	0.965209	1006
5	rs4354102	T	G	0.619284	1006
5	rs148187357	T	G	0.0119284	1006
5	rs1347798	C	T	0.617296	1006
5	rs386841	T	C	0.628231	1006
5	rs425263	G	A	0.619284	1006
5	rs378267	G	A	0.617296	1006
5	rs453034	T	G	0.619284	1006
5	rs2053311	G	A	0.0337972	1006
5	rs4579307	A	T	0.628231	1006
5	rs6869917	T	C	0.628231	1006
5	rs55889064	A	G	0.0526839	1006
5	rs6580046	A	C	0.937376	1006
5	rs2053310	T	C	0.619284	1006
5	rs2053309	G	A	0.807157	1006
5	rs707178	C	T	0.619284	1006
5	rs707179	C	T	0.628231	1006
5	rs77889217	C	G	0.0308151	1006
5	rs1057772	G	A	0.619284	1006
5	rs6866471	G	A	0.628231	1006
5	rs1438591	A	G	0.619284	1006
5	rs116722140	A	G	0.00795229	1006
5	rs56025158	A	G	0.617296	1006
5	rs6877776	A	G	0.628231	1006
5	rs6877914	C	T	0.628231	1006
5	rs6882924	A	G	0.807157	1006
5	rs116560084	G	A	0.0178926	1006
5	rs34536648	G	A	0.617296	1006
5	rs9324761	A	G	0.806163	1006
5	rs138282002	G	C	0.00795229	1006
5	rs4594908	A	G	0.628231	1006
5	rs77716259	G	A	0.0298211	1006
5	rs72806609	G	C	0.0178926	1006
5	rs6874824	C	T	0.619284	1006
5	rs77662356	G	A	0.0636183	1006
5	rs9324762	A	G	0.628231	1006
5	rs11748836	C	T	0.05666	1006
5	rs2560060	T	C	0.619284	1006
5	rs74775091	C	T	0.0636183	1006
5	rs114020061	C	T	0.0328032	1006
5	rs34136150	G	A	0.114314	1006
5	rs75780714	A	G	0.055666	1006
5	rs869737	C	T	0.628231	1006
5	rs751549	T	A	0.628231	1006
5	rs4412158	A	G	0.628231	1006
5	rs2438422	A	G	0.628231	1006
5	rs2560058	A	G	0.628231	1006
5	rs2438423	G	C	0.628231	1006
5	rs6580047	C	A	0.619284	1006
5	rs11167652	G	A	0.628231	1006
5	rs12651907	G	A	0.619284	1006
5	rs6862861	G	A	0.628231	1006
5	rs1978855	C	T	0.619284	1006
5	rs1978856	G	A	0.617296	1006
5	rs2560039	T	A	0.141153	1006
5	rs72806611	C	G	0.0208748	1006
5	rs690053	G	A	0.621272	1006
5	rs496618	T	C	0.621272	1006
5	rs497503	A	G	0.628231	1006
5	rs690027	G	A	0.619284	1006
5	rs689799	G	A	0.615308	1006
5	rs142813844	T	C	0.055666	1006
5	rs184618260	G	A	0.0119284	1006
5	rs2560056	T	C	0.619284	1006
5	rs6877625	T	C	0.628231	1006
5	rs2578383	T	G	0.628231	1006
5	rs59630382	G	T	0.139165	1006
5	rs2578384	A	G	0.628231	1006
5	rs34175647	C	T	0.114314	1006
5	rs146862732	C	T	0.055666	1006
5	rs4493717	C	T	0.627237	1006
5	rs151139150	A	C	0.0357853	1006
5	rs116581539	G	T	0.026839	1006
5	rs34959927	A	G	0.11332	1006
5	rs138149688	G	A	0.026839	1006
5	rs552556	C	T	0.619284	1006
5	rs2118660	C	A	0.617296	1006
5	rs2118661	A	G	0.617296	1006
5	rs11960710	A	T	0.114314	1006
5	rs112431929	C	T	0.619284	1006
5	rs9791176	A	C	0.44831	1006
5	rs4574591	A	G	0.619284	1006
5	rs4299780	T	C	0.626243	1006
5	rs145887322	T	C	0.0636183	1006
5	rs10052341	A	G	0.628231	1006
5	rs35221726	C	A	0.114314	1006
5	rs34492233	T	C	0.447316	1006
5	rs4451096	T	G	0.480119	1006
5	rs4431388	A	G	0.628231	1006
5	rs74847654	C	T	0.0636183	1006
5	rs74784343	A	G	0.0636183	1006
5	rs2578373	C	T	0.626243	1006
5	rs2560047	T	G	0.479125	1006
5	rs2560048	T	C	0.626243	1006
5	rs77241582	C	T	0.0308151	1006
5	rs10038905	A	C	0.602386	1006
5	rs9324764	A	T	0.619284	1006
5	rs9324765	C	T	0.628231	1006
5	rs6889563	G	C	0.626243	1006
5	rs7704562	A	G	0.479125	1006
5	rs79229422	G	A	0.0168986	1006
5	rs2578375	G	A	0.619284	1006
5	rs72806613	T	C	0.138171	1006
5	rs2578376	C	T	0.619284	1006
5	rs13171784	C	A	0.114314	1006
5	rs77767302	T	C	0.0526839	1006
5	rs112085351	A	G	0.0218688	1006
5	rs2560059	G	A	0.615308	1006
5	rs4485971	G	A	0.0636183	1006
5	rs7731081	C	G	0.626243	1006
5	rs720985	G	A	0.689861	1006
5	rs720987	G	A	0.617296	1006
5	rs2560053	T	C	0.141153	1006
5	rs2578377	C	T	0.626243	1006
5	rs2560046	T	C	0.628231	1006
5	rs10039286	T	C	0.619284	1006
5	rs72806615	T	A	0.0159046	1006
5	rs2560043	T	A	0.937376	1006
5	rs10055534	G	A	0.619284	1006
5	rs3776985	G	A	0.626243	1006
5	rs920309	T	C	0.627237	1006
5	rs920310	T	G	0.619284	1006
5	rs74535736	G	C	0.0616302	1006
5	rs2250995	T	C	0.688867	1006
5	rs2560062	C	T	0.625249	1006
5	rs144030679	G	A	0.0218688	1006
5	rs62384061	G	A	0.0228628	1006
5	rs567749	C	T	0.616302	1006
5	rs816041	G	A	0.61829	1006
5	rs816040	G	T	0.616302	1006
5	rs816039	C	A	0.625249	1006
5	rs816038	C	G	0.625249	1006
5	rs861631	G	A	0.616302	1006
5	rs845705	T	C	0.625249	1006
5	rs183997163	G	C	0.0218688	1006
5	rs544908	T	C	0.617296	1006
5	rs142666494	G	A	0.0178926	1006
5	rs816037	A	G	0.616302	1006
5	rs816036	T	C	0.616302	1006
5	rs114221071	G	A	0.0357853	1006
5	rs411245	C	A	0.616302	1006
5	rs138879963	C	T	0.0178926	1006
5	rs3756642	T	A	0.139165	1006
5	rs6580051	G	A	0.806163	1006
5	rs2254996	G	A	0.936382	1006
5	rs478020	A	G	0.614314	1006
5	rs689715	T	A	0.616302	1006
5	rs690592	T	C	0.627237	1006
5	rs690542	T	G	0.625249	1006
5	rs555612	A	G	0.616302	1006
5	rs1370912	A	G	0.141153	1006
5	rs4958692	G	T	0.139165	1006
5	rs2578369	T	C	0.625249	1006
5	rs2578368	T	A	0.625249	1006
5	rs2447715	G	A	0.625249	1006
5	rs2578386	T	C	0.625249	1006
5	rs2255493	C	T	0.625249	1006
5	rs17535045	C	G	0.116302	1006
5	rs1824773	T	C	0.625249	1006
5	rs1382278	A	G	0.616302	1006
5	rs72806620	C	T	0.0626243	1006
5	rs11958069	G	A	0.116302	1006
5	rs1046621	G	A	0.625249	1006
5	rs72806621	T	C	0.139165	1006
5	rs112145053	G	A	0.0168986	1006
5	rs816025	A	G	0.627237	1006
5	rs34902560	A	G	0.193837	1006
5	rs816024	G	A	0.616302	1006
5	rs114454330	G	A	0.0308151	1006
5	rs34981201	G	A	0.135189	1006
5	rs78120822	C	T	0.0347913	1006
5	rs35763577	C	T	0.0318091	1006
5	rs816022	G	C	0.61829	1006
5	rs816021	C	T	0.204771	1006
5	rs34767465	A	T	0.193837	1006
5	rs75771099	G	T	0.026839	1006
5	rs7710732	G	A	0.627237	1006
5	rs547826825	A	C	0.00695825	1006
5	rs11167657	T	A	0.627237	1006
5	rs41443349	G	C	0.0328032	1006
5	rs1438588	A	G	0.620278	1006
5	rs816034	T	A	0.611332	1006
5	rs2351022	C	T	0.609344	1006
5	rs816033	T	G	0.436382	1006
5	rs13436549	G	A	0.0328032	1006
5	rs34826562	C	T	0.199801	1006
5	rs816032	C	A	0.61332	1006
5	rs816031	C	G	0.611332	1006
5	rs816030	G	C	0.611332	1006
5	rs1438590	C	T	0.611332	1006
5	rs816029	C	T	0.611332	1006
5	rs816028	A	G	0.609344	1006
5	rs4081999	G	A	0.243539	1006
5	rs816026	T	G	0.611332	1006
5	rs58371587	T	C	0.115308	1006
5	rs13154464	G	C	0.323062	1006
5	rs13154303	C	T	0.323062	1006
5	rs2617244	C	G	0.610338	1006
5	rs34080213	G	A	0.115308	1006
5	rs13155109	C	T	0.324056	1006
5	rs13159430	C	T	0.326044	1006
5	rs143722709	G	C	0.0129225	1006
5	rs7709154	C	T	0.324056	1006
5	rs1478350	T	C	0.610338	1006
5	rs4958693	A	G	0.326044	1006
5	rs1478349	T	C	0.936382	1006
5	rs114917012	G	A	0.0258449	1006
5	rs1871157	G	A	0.324056	1006
5	rs816005	A	G	0.611332	1006
5	rs76589438	T	C	0.0168986	1006
5	rs76345974	T	C	0.0318091	1006
5	rs80185685	A	C	0.0387674	1006
5	rs816006	C	T	0.610338	1006
5	rs12523627	C	T	0.324056	1006
5	rs816007	A	G	0.936382	1006
5	rs4958354	C	T	0.324056	1006
5	rs11167658	G	A	0.324056	1006
5	rs816009	A	G	0.610338	1006
5	rs12520731	A	T	0.324056	1006
5	rs816010	G	A	0.610338	1006
5	rs816011	G	A	0.936382	1006
5	rs816012	G	A	0.610338	1006
5	rs76415227	C	T	0.0159046	1006
5	rs707181	G	T	0.611332	1006
5	rs11743515	C	T	0.140159	1006
5	rs816014	C	T	0.936382	1006
5	rs62384083	C	T	0.130219	1006
5	rs11954307	G	A	0.32505	1006
5	rs143373756	C	G	0.0238569	1006
5	rs816015	G	A	0.936382	1006
5	rs816016	A	G	0.611332	1006
5	rs35987822	G	C	0.0666004	1006
5	rs816017	T	C	0.611332	1006
5	rs13173354	G	A	0.198807	1006
5	rs13173253	C	T	0.323062	1006
5	rs4958355	A	G	0.323062	1006
5	rs816018	T	C	0.936382	1006
5	rs707182	T	C	0.388668	1006
5	rs707183	A	G	0.44334	1006
5	rs815619	C	T	0.982107	1006
5	rs7705478	G	A	0.323062	1006
5	rs7705235	C	A	0.323062	1006
5	rs863639	G	A	0.388668	1006
5	rs3822710	A	T	0.323062	1006
5	rs35186556	A	C	0.115308	1006
5	rs815620	A	C	0.388668	1006
5	rs75918651	C	G	0.241551	1006
5	rs890799	A	T	0.471173	1006
5	rs843811	C	A	0.388668	1006
5	rs72806639	G	A	0.0675944	1006
5	rs815639	T	G	0.982107	1006
5	rs4312933	G	T	0.323062	1006
5	rs145836125	T	C	0.0129225	1006
5	rs2882468	G	T	0.323062	1006
5	rs146626990	C	T	0.0159046	1006
5	rs77806858	T	C	0.0626243	1006
5	rs984078	G	A	0.193837	1006
5	rs6580052	T	C	0.32505	1006
5	rs861573	G	A	0.0636183	1006
5	rs864627	G	A	0.0636183	1006
5	rs146197557	A	G	0.00795229	1006
5	rs2434375	A	G	0.388668	1006
5	rs114469503	A	C	0.0447316	1006
5	rs815638	C	G	0.388668	1006
5	rs1093167	T	C	0.859841	1006
5	rs71590121	T	C	0.115308	1006
5	rs71590122	C	T	0.115308	1006
5	rs815637	A	G	0.0636183	1006
5	rs35391150	A	G	0.323062	1006
5	rs79864133	G	A	0.130219	1006
5	rs815636	G	A	0.388668	1006
5	rs815635	T	C	0.859841	1006
5	rs815634	C	T	0.0636183	1006
5	rs864626	A	G	0.389662	1006
5	rs815633	A	G	0.388668	1006
5	rs11960256	C	T	0.115308	1006
5	rs815632	C	T	0.388668	1006
5	rs4958695	G	A	0.324056	1006
5	rs860104	G	A	0.0636183	1006
5	rs815631	G	C	0.38668	1006
5	rs4958696	A	G	0.323062	1006
5	rs707184	T	C	0.38668	1006
5	rs72806649	A	T	0.0675944	1006
5	rs815630	A	C	0.0636183	1006
5	rs114919452	A	G	0.0188867	1006
5	rs815629	C	T	0.0636183	1006
5	rs62384104	A	G	0.439364	1006
5	rs77610269	G	A	0.243539	1006
5	rs707185	C	G	0.387674	1006
5	rs1428122	G	A	0.324056	1006
5	rs11948898	G	C	0.470179	1006
5	rs77345728	G	A	0.0318091	1006
5	rs815628	C	A	0.0636183	1006
5	rs815627	C	T	0.389662	1006
5	rs142677471	G	T	0.0188867	1006
5	rs815626	A	T	0.387674	1006
5	rs815625	C	T	0.387674	1006
5	rs815624	T	C	0.405567	1006
5	rs815623	T	C	0.389662	1006
5	rs815622	G	T	0.255467	1006
5	rs815621	A	T	0.811133	1006
5	rs7448763	G	C	0.350895	1006
5	rs890798	G	A	0.34493	1006
5	rs7721733	T	C	0.107356	1006
5	rs115125087	T	A	0.0497018	1006
5	rs60148114	G	A	0.0705765	1006
5	rs10055843	C	T	0.435388	1006
5	rs1366221	T	G	0.33002	1006
5	rs62384105	T	C	0.0218688	1006
5	rs1366220	G	A	0.329026	1006
5	rs58848914	C	T	0.329026	1006
5	rs140422057	G	C	0.0139165	1006
5	rs115930589	A	G	0.0238569	1006
5	rs12656175	T	C	0.106362	1006
5	rs11743245	G	A	0.0337972	1006
5	rs13184067	G	A	0.148111	1006
5	rs1585685	C	A	0.435388	1006
5	rs144709572	C	T	0.0347913	1006
5	rs1093163	G	A	0.106362	1006
5	rs77735758	A	T	0.435388	1006
5	rs116118350	C	T	0.0139165	1006
5	rs35841826	A	G	0.329026	1006
5	rs138524288	C	T	0.0487078	1006
5	rs58453062	G	T	0.0705765	1006
5	rs60328658	A	C	0.0705765	1006
5	rs141718973	T	A	0.0188867	1006
5	rs150558941	C	T	0.0387674	1006
5	rs6862346	A	G	0.583499	1006
5	rs55951683	A	G	0.105368	1006
5	rs2081866	T	A	0.435388	1006
5	rs72806658	T	C	0.0705765	1006
5	rs66596848	G	A	0.0715706	1006
5	rs12054772	A	G	0.435388	1006
5	rs2033195	T	C	0.435388	1006
5	rs72806661	T	C	0.0387674	1006
5	rs2033196	A	T	0.105368	1006
5	rs77397408	A	C	0.0347913	1006
5	rs6580053	A	G	0.107356	1006
5	rs13180814	C	T	0.329026	1006
5	rs6890277	A	G	0.436382	1006
5	rs17625484	G	T	0.0725646	1006
5	rs192398932	T	G	0.0367793	1006
5	rs815606	G	A	0.920477	1006
5	rs815607	T	C	0.61829	1006
5	rs815608	G	A	0.61829	1006
5	rs815609	A	G	0.61829	1006
5	rs114181641	A	G	0.00695825	1006
5	rs815610	C	G	0.544732	1006
5	rs143728358	C	T	0.0129225	1006
5	rs815611	G	A	0.542744	1006
5	rs34893575	G	A	0.137177	1006
5	rs815612	T	C	0.60338	1006
5	rs815613	G	A	0.60338	1006
5	rs1632067	G	A	0.937376	1006
5	rs1632065	T	C	0.529821	1006
5	rs815614	C	G	0.602386	1006
5	rs67791094	G	A	0.0725646	1006
5	rs17536714	G	A	0.297217	1006
5	rs815615	G	T	0.60338	1006
5	rs815616	G	A	0.60338	1006
5	rs815617	C	G	0.602386	1006
5	rs68173189	G	A	0.0725646	1006
5	rs113767727	G	T	0.0725646	1006
5	rs815618	C	T	0.602386	1006
5	rs116344430	G	T	0.0308151	1006
5	rs56661234	A	C	0.0725646	1006
5	rs1834944	A	G	0.602386	1006
5	rs10062124	C	T	0.602386	1006
5	rs10070216	T	C	0.602386	1006
5	rs17536762	A	G	0.171968	1006
5	rs9324766	G	A	0.184891	1006
5	rs4958359	C	G	0.602386	1006
5	rs150257216	T	G	0.0377734	1006
5	rs4958701	A	G	0.602386	1006
5	rs10074414	T	G	0.602386	1006
5	rs10066722	C	T	0.602386	1006
5	rs10074750	T	C	0.60338	1006
5	rs116252777	T	C	0.0308151	1006
5	rs28606468	A	G	0.0725646	1006
5	rs113284527	A	G	0.184891	1006
5	rs4958360	A	G	0.602386	1006
5	rs62382095	A	G	0.295229	1006
5	rs116050238	A	G	0.0149105	1006
5	rs7719786	A	G	0.600398	1006
5	rs1428118	A	G	0.601392	1006
5	rs1428119	A	G	0.600398	1006
5	rs1346482	G	A	0.528827	1006
5	rs56103872	G	A	0.0407555	1006
5	rs1346483	T	G	0.605368	1006
5	rs1863986	C	T	0.333002	1006
5	rs13177936	A	G	0.621272	1006
5	rs1863987	G	A	0.949304	1006
5	rs7715256	G	T	0.558648	1006
5	rs7719067	A	G	0.558648	1006
5	rs55776503	G	A	0.0725646	1006
5	rs4569924	T	C	0.558648	1006
5	rs72806674	A	T	0.0407555	1006
5	rs1428120	G	T	0.558648	1006
5	rs7708584	A	G	0.558648	1006
5	rs11749958	T	C	0.224652	1006
5	rs4958702	T	C	0.558648	1006
5	rs76284048	C	T	0.0596421	1006
5	rs4958361	C	G	0.510934	1006
5	rs1366219	A	T	0.558648	1006
5	rs71590128	G	T	0.0377734	1006
5	rs1366218	G	A	0.951292	1006
5	rs11747752	C	T	0.223658	1006
5	rs72806679	G	A	0.0417495	1006
5	rs7724430	A	C	0.558648	1006
5	rs11958466	G	A	0.558648	1006
5	rs10044136	G	C	0.558648	1006
5	rs7707628	T	C	0.632207	1006
5	rs11957885	T	C	0.05666	1006
5	rs7701886	G	A	0.549702	1006
5	rs1428121	T	A	0.558648	1006
5	rs6580054	T	C	0.632207	1006
5	rs2099044	T	C	0.558648	1006
5	rs113042334	G	A	0.0725646	1006
5	rs116047436	A	T	0.0477137	1006
5	rs4958703	A	G	0.951292	1006
5	rs79675756	A	G	0.0576541	1006
5	rs72806687	T	C	0.0487078	1006
5	rs1346484	A	G	0.951292	1006
5	rs11747315	G	A	0.223658	1006
5	rs11747325	C	T	0.245527	1006
5	rs11167662	G	A	0.317097	1006
5	rs56968070	C	T	0.0238569	1006
5	rs890797	C	T	0.951292	1006
5	rs890796	C	A	0.316103	1006
5	rs115933686	A	G	0.0119284	1006
5	rs12658319	C	T	0.316103	1006
5	rs11167663	C	G	0.316103	1006
5	rs7728922	C	T	0.926441	1006
5	rs72806693	T	C	0.0407555	1006
5	rs976700	A	G	0.951292	1006
5	rs12653405	T	C	0.316103	1006
5	rs7701541	G	A	0.951292	1006
5	rs34420374	A	G	0.146123	1006
5	rs76530294	C	T	0.170974	1006
5	rs10052189	C	T	0.610338	1006
5	rs12516879	T	G	0.951292	1006
5	rs56149392	C	T	0.293241	1006
5	rs7707654	G	A	0.0238569	1006
5	rs13183432	T	A	0.146123	1006
5	rs6580055	T	C	0.951292	1006
5	rs890795	A	G	0.610338	1006
5	rs2351228	G	A	0.610338	1006
5	rs2351227	C	T	0.146123	1006
5	rs10060426	A	G	0.294235	1006
5	rs74760965	T	C	0.0238569	1006
5	rs890794	G	T	0.634195	1006
5	rs3888110	G	A	0.146123	1006
5	rs10079594	C	T	0.284294	1006
5	rs10064669	A	G	0.625249	1006
5	rs10515705	G	A	0.146123	1006
5	rs58253496	G	A	0.0238569	1006
5	rs71585927	G	A	0.0258449	1006
5	rs142841238	G	T	0.0188867	1006
5	rs78063430	T	C	0.0238569	1006
5	rs72806697	C	G	0.00695825	1006
5	rs6896445	T	G	0.527833	1006
5	rs10055906	G	A	0.527833	1006
5	rs7715784	C	T	0.527833	1006
5	rs6580056	T	C	0.480119	1006
5	rs77075605	C	T	0.16998	1006
5	rs59090548	A	C	0.0238569	1006
5	rs4958705	T	C	0.32505	1006
5	rs114114462	T	C	0.0487078	1006
5	rs34021101	C	T	0.324056	1006
5	rs115387875	C	G	0.027833	1006
5	rs1078703	T	C	0.527833	1006
5	rs752580	A	C	0.527833	1006
5	rs7719182	T	C	0.284294	1006
5	rs56386882	C	A	0.527833	1006
5	rs114725318	G	A	0.0487078	1006
5	rs115474273	C	T	0.0487078	1006
5	rs74406358	C	T	0.0487078	1006
5	rs11744400	T	C	0.0318091	1006
5	rs6880462	A	G	0.951292	1006
5	rs150512724	G	A	0.0129225	1006
5	rs4958706	C	G	0.951292	1006
5	rs192294003	C	A	0.0308151	1006
5	rs10038661	G	C	0.910537	1006
5	rs10038664	G	A	0.282306	1006
5	rs10069551	T	C	0.910537	1006
5	rs184264479	G	A	0.00994036	1006
5	rs17115711	C	T	0.0238569	1006
5	rs746358	A	G	0.911531	1006
5	rs6868044	C	A	0.284294	1006
5	rs114297065	T	C	0.0487078	1006
5	rs890793	C	T	0.384692	1006
5	rs17115719	C	A	0.0238569	1006
5	rs6580057	C	T	0.284294	1006
5	rs75582905	C	G	0.16998	1006
5	rs55946756	A	G	0.0238569	1006
5	rs114950823	G	A	0.0487078	1006
5	rs6860445	C	T	0.525845	1006
5	rs6580058	T	C	0.951292	1006
5	rs6580059	T	C	0.12326	1006
5	rs6865687	C	T	0.0238569	1006
5	rs10515706	C	T	0.434394	1006
5	rs80336253	G	A	0.16998	1006
5	rs6876928	A	G	0.12326	1006
5	rs4958707	G	A	0.170974	1006
5	rs4958708	A	G	0.0139165	1006
5	rs1106324	A	G	0.554672	1006
5	rs889025	A	C	0.951292	1006
5	rs67548219	G	A	0.0248509	1006
5	rs2012144	C	T	0.16004	1006
5	rs1465416	C	G	0.477137	1006
5	rs10053692	T	G	0.564612	1006
5	rs34214428	T	C	0.393638	1006
5	rs2351229	T	C	0.739563	1006
5	rs34164492	G	A	0.432406	1006
5	rs77134751	C	T	0.0397614	1006
5	rs71590131	G	A	0.0397614	1006
5	rs17626419	A	G	0.133201	1006
5	rs34223367	T	A	0.0397614	1006
5	rs35106158	C	A	0.245527	1006
5	rs13162301	T	C	0.475149	1006
5	rs4958709	T	C	0.471173	1006
5	rs4958362	G	A	0.471173	1006
5	rs4958710	C	T	0.471173	1006
5	rs114000668	G	A	0.0447316	1006
5	rs4958363	G	A	0.471173	1006
5	rs1002020	T	C	0.471173	1006
5	rs1002021	C	G	0.471173	1006
5	rs4958364	A	C	0.471173	1006
5	rs4958711	A	G	0.447316	1006
5	rs1123430	A	G	0.163022	1006
5	rs79786141	T	C	0.0447316	1006
5	rs12653979	T	C	0.471173	1006
5	rs12651766	G	A	0.471173	1006
5	rs12654449	T	A	0.471173	1006
5	rs12652187	G	A	0.385686	1006
5	rs80016487	A	C	0.17495	1006
5	rs4958712	C	T	0.471173	1006
5	rs11167664	A	G	0.471173	1006
5	rs12656471	A	G	0.471173	1006
5	rs12652277	C	A	0.471173	1006
5	rs12652301	C	T	0.471173	1006
5	rs13158398	C	A	0.0407555	1006
5	rs12656524	A	G	0.471173	1006
5	rs13162739	G	A	0.471173	1006
5	rs13162836	A	G	0.471173	1006
5	rs1990947	G	A	0.163022	1006
5	rs1990948	G	A	0.937376	1006
5	rs4958365	G	A	0.385686	1006
5	rs4958713	T	C	0.471173	1006
5	rs4958366	T	C	0.427435	1006
5	rs12517532	A	G	0.471173	1006
5	rs2098669	T	C	0.471173	1006
5	rs2081013	G	A	0.974155	1006
5	rs2081014	C	T	0.471173	1006
5	rs79348866	C	T	0.0437376	1006
5	rs34738939	A	G	0.0407555	1006
5	rs116732037	T	C	0.0447316	1006
5	rs56947982	G	A	0.0407555	1006
5	rs116198951	T	C	0.0447316	1006
5	rs2112689	G	T	0.427435	1006
5	rs2161393	G	A	0.937376	1006
5	rs7716370	G	T	0.466203	1006
5	rs76321915	G	A	0.0467197	1006
5	rs12187228	C	T	0.424453	1006
5	rs78821619	A	C	0.0377734	1006
5	rs11742095	C	T	0.00994036	1006
5	rs146420605	C	T	0.0467197	1006
5	rs13178743	G	C	0.471173	1006
5	rs144865060	G	A	0.0467197	1006
5	rs116765820	C	A	0.0467197	1006
5	rs17537995	G	A	0.471173	1006
5	rs151249979	T	C	0.0467197	1006
5	rs6580060	A	T	0.429423	1006
5	rs139763249	A	G	0.0168986	1006
5	rs114139414	G	A	0.00994036	1006
5	rs11744052	C	T	0.300199	1006
5	rs7737824	G	A	0.900596	1006
5	rs142052924	A	T	0.0188867	1006
5	rs6873324	A	C	0.422465	1006
5	rs6873488	A	G	0.661034	1006
5	rs116453242	G	T	0.0218688	1006
5	rs4958715	G	A	0.416501	1006
5	rs11167665	C	A	0.417495	1006
5	rs4958716	G	C	0.417495	1006
5	rs4958367	C	T	0.417495	1006
5	rs13170893	C	T	0.0308151	1006
5	rs146367593	G	A	0.0337972	1006
5	rs76799114	G	A	0.0536779	1006
5	rs78437988	C	T	0.0387674	1006
5	rs12516730	G	A	0.417495	1006
5	rs75044695	G	A	0.027833	1006
5	rs140391446	T	C	0.0387674	1006
5	rs12517383	C	A	0.706759	1006
5	rs114189979	A	G	0.0168986	1006
5	rs34509057	G	A	0.245527	1006
5	rs13169185	T	C	0.422465	1006
5	rs115756711	A	T	0.0427435	1006
5	rs34780525	G	A	0.245527	1006
5	rs114833053	C	T	0.0308151	1006
5	rs116639701	G	A	0.0387674	1006
5	rs4958717	G	A	0.420477	1006
5	rs1990949	T	C	0.868787	1006
5	rs12521554	T	C	0.422465	1006
5	rs12522093	T	A	0.423459	1006
5	rs12522133	T	C	0.422465	1006
5	rs10036770	A	G	0.713718	1006
5	rs34668934	C	T	0.246521	1006
5	rs11750020	T	C	0.05666	1006
5	rs11746750	C	T	0.0298211	1006
5	rs13185869	T	C	0.422465	1006
5	rs35508509	C	T	0.0308151	1006
5	rs113740076	A	G	0.229622	1006
5	rs34522583	A	G	0.0308151	1006
5	rs10080191	T	C	0.727634	1006
5	rs114902695	A	G	0.0447316	1006
5	rs34522725	C	T	0.423459	1006
5	rs2081015	C	T	0.424453	1006
5	rs116126494	G	C	0.0178926	1006
5	rs721868	A	G	0.227634	1006
5	rs721869	A	T	0.423459	1006
5	rs34875605	A	G	0.0318091	1006
5	rs13177431	T	G	0.423459	1006
5	rs79799441	A	G	0.0168986	1006
5	rs34141450	C	A	0.423459	1006
5	rs12519401	C	T	0.421471	1006
5	rs13163017	C	T	0.0308151	1006
5	rs116133784	G	A	0.0427435	1006
5	rs12520642	C	T	0.724652	1006
5	rs1470758	G	A	0.725646	1006
5	rs115393204	C	T	0.0347913	1006
5	rs6883578	G	A	0.88171	1006
5	rs12654163	A	G	0.700795	1006
5	rs13179668	G	A	0.17992	1006
5	rs12659375	G	C	0.697813	1006
5	rs76906355	C	T	0.0357853	1006
5	rs10875583	G	C	0.430417	1006
5	rs150559818	A	C	0.0129225	1006
5	rs6880803	T	C	0.701789	1006
5	rs115659337	G	A	0.00596421	1006
5	rs7706903	A	G	0.701789	1006
5	rs6580061	C	A	0.703777	1006
5	rs58599922	C	T	0.208748	1006
5	rs1422788	A	C	0.701789	1006
5	rs11746223	A	T	0.114314	1006
5	rs1422789	G	C	0.702783	1006
5	rs11739888	G	T	0.114314	1006
5	rs72808610	T	G	0.0616302	1006
5	rs4623204	G	A	0.701789	1006
5	rs1422790	C	T	0.209742	1006
5	rs11952152	A	G	0.882704	1006
5	rs72808611	G	A	0.0477137	1006
5	rs12514478	T	G	0.2833	1006
5	rs12522623	G	C	0.423459	1006
5	rs12522682	G	A	0.695825	1006
5	rs6893675	C	T	0.209742	1006
5	rs6580063	A	G	0.697813	1006
5	rs10059636	T	G	0.702783	1006
5	rs1541663	T	C	0.704771	1006
5	rs6865148	G	A	0.209742	1006
5	rs114401161	T	G	0.0178926	1006
5	rs988024	A	T	0.429423	1006
5	rs988023	G	A	0.702783	1006
5	rs10477095	C	T	0.274354	1006
5	rs2122895	T	G	0.703777	1006
5	rs2122896	C	T	0.701789	1006
5	rs73802964	G	A	0.209742	1006
5	rs7716550	G	A	0.703777	1006
5	rs7720410	G	C	0.703777	1006
5	rs72808615	A	G	0.0656064	1006
5	rs4958370	G	T	0.703777	1006
5	rs10476799	A	G	0.703777	1006
5	rs73293374	T	A	0.209742	1006
5	rs6867821	T	G	0.703777	1006
5	rs114847921	G	A	0.0377734	1006
5	rs73293378	C	A	0.209742	1006
5	rs140284116	G	T	0.0357853	1006
5	rs17627296	G	A	0.209742	1006
5	rs77886121	G	A	0.0228628	1006
5	rs34761788	A	T	0.703777	1006
5	rs17096217	A	G	0.703777	1006
5	rs35561123	A	G	0.703777	1006
5	rs11951742	C	T	0.703777	1006
5	rs1104792	A	C	0.0178926	1006
5	rs2351232	T	C	0.703777	1006
5	rs2098668	C	T	0.489066	1006
5	rs885382	C	T	0.703777	1006
5	rs6580065	T	C	0.703777	1006
5	rs971057	G	A	0.703777	1006
5	rs1422787	T	C	0.703777	1006
5	rs76969299	A	G	0.209742	1006
5	rs4958718	T	G	0.492048	1006
5	rs4958719	T	G	0.428429	1006
5	rs28705286	T	C	0.176938	1006
5	rs72808619	T	C	0.0616302	1006
5	rs4958720	G	A	0.706759	1006
5	rs10463338	C	T	0.0347913	1006
5	rs9324767	T	C	0.706759	1006
5	rs73802970	G	A	0.209742	1006
5	rs3863197	T	A	0.494036	1006
5	rs79772371	A	C	0.054672	1006
5	rs6873164	G	A	0.706759	1006
5	rs73802972	C	T	0.209742	1006
5	rs6873203	G	A	0.706759	1006
5	rs35186954	C	G	0.494036	1006
5	rs2034579	G	A	0.706759	1006
5	rs2034580	G	A	0.706759	1006
5	rs3863199	G	A	0.706759	1006
5	rs2034581	T	C	0.706759	1006
5	rs4385265	A	G	0.706759	1006
5	rs6580066	T	C	0.209742	1006
5	rs7701364	T	G	0.428429	1006
5	rs7723957	G	A	0.706759	1006
5	rs10052166	T	C	0.706759	1006
5	rs61382409	G	A	0.428429	1006
5	rs10074276	G	A	0.706759	1006
5	rs10074382	G	T	0.706759	1006
5	rs10074349	C	T	0.706759	1006
5	rs10074592	C	T	0.706759	1006
5	rs12521748	G	A	0.294235	1006
5	rs61189725	G	A	0.209742	1006
5	rs72808624	A	C	0.0616302	1006
5	rs520843	A	G	0.212724	1006
5	rs506674	C	T	0.212724	1006
5	rs531293	A	T	0.213718	1006
5	rs490905	G	A	0.212724	1006
5	rs532270	T	G	0.212724	1006
5	rs514699	T	C	0.214712	1006
5	rs534987	T	G	0.214712	1006
5	rs489770	A	G	0.212724	1006
5	rs2443515	T	A	0.706759	1006
5	rs2443516	A	G	0.212724	1006
5	rs1007763	A	G	0.428429	1006
5	rs2434528	C	G	0.212724	1006
5	rs2434529	A	G	0.212724	1006
5	rs2034582	T	C	0.706759	1006
5	rs2443517	G	A	0.212724	1006
5	rs2434531	C	T	0.212724	1006
5	rs2443518	A	G	0.212724	1006
5	rs2434532	G	A	0.212724	1006
5	rs72808626	T	G	0.0477137	1006
5	rs2443519	A	G	0.212724	1006
5	rs10039223	G	A	0.706759	1006
5	rs7733778	G	C	0.209742	1006
5	rs11167666	T	C	0.428429	1006
5	rs2443520	T	C	0.212724	1006
5	rs2443521	A	T	0.212724	1006
5	rs76010639	T	C	0.0168986	1006
5	rs2434534	C	G	0.212724	1006
5	rs2434535	C	G	0.212724	1006
5	rs2443522	T	G	0.212724	1006
5	rs2443523	A	C	0.212724	1006
5	rs2443524	T	C	0.212724	1006
5	rs2443525	T	C	0.212724	1006
5	rs2431685	A	G	0.212724	1006
5	rs574750	A	G	0.706759	1006
5	rs693446	G	A	0.212724	1006
5	rs114768273	C	T	0.0367793	1006
5	rs575740	C	T	0.706759	1006
5	rs577471	G	T	0.706759	1006
5	rs640288	A	G	0.212724	1006
5	rs580013	A	G	0.212724	1006
5	rs78185913	T	A	0.0119284	1006
5	rs73281445	G	A	0.209742	1006
5	rs637505	C	T	0.212724	1006
5	rs625212	A	G	0.212724	1006
5	rs74746650	C	T	0.173956	1006
5	rs528184	A	G	0.212724	1006
5	rs7737215	T	C	0.494036	1006
5	rs475851	A	T	0.212724	1006
5	rs473214	G	A	0.706759	1006
5	rs17628118	C	G	0.209742	1006
5	rs12523389	A	G	0.428429	1006
5	rs57192789	C	T	0.209742	1006
5	rs10051799	A	G	0.212724	1006
5	rs7725901	T	A	0.494036	1006
5	rs153431	T	A	0.212724	1006
5	rs17552495	A	G	0.209742	1006
5	rs753685	T	C	0.177932	1006
5	rs13167333	G	C	0.494036	1006
5	rs13166973	A	G	0.494036	1006
5	rs72808628	G	C	0.0616302	1006
5	rs72808629	G	T	0.0477137	1006
5	rs149715272	T	C	0.028827	1006
5	rs3959918	C	T	0.209742	1006
5	rs56964148	T	C	0.209742	1006
5	rs17552639	A	G	0.209742	1006
5	rs6881721	A	G	0.209742	1006
5	rs6882166	G	T	0.209742	1006
5	rs149329	A	G	0.212724	1006
5	rs114234364	T	C	0.0208748	1006
5	rs13155558	T	C	0.431412	1006
5	rs95398	G	A	0.0646123	1006
5	rs95397	G	A	0.274354	1006
5	rs73805839	T	C	0.210736	1006
5	rs153437	T	C	0.275348	1006
5	rs153438	G	A	0.706759	1006
5	rs73281459	G	A	0.210736	1006
5	rs1422783	A	G	0.431412	1006
5	rs34902129	T	C	0.281312	1006
5	rs153439	G	T	0.0646123	1006
5	rs153440	C	T	0.0646123	1006
5	rs11167667	C	T	0.431412	1006
5	rs153441	C	T	0.275348	1006
5	rs73281462	C	A	0.210736	1006
5	rs12523441	C	T	0.431412	1006
5	rs73281463	T	C	0.210736	1006
5	rs80107723	G	A	0.132207	1006
5	rs192256	G	T	0.0646123	1006
5	rs149499	C	A	0.0646123	1006
5	rs73281464	C	T	0.210736	1006
5	rs78919325	G	A	0.173956	1006
5	rs153442	G	T	0.0646123	1006
5	rs60552828	C	T	0.210736	1006
5	rs75223493	T	G	0.115308	1006
5	rs1833734	A	G	0.210736	1006
5	rs1833735	C	G	0.706759	1006
5	rs1422784	A	T	0.706759	1006
5	rs2443526	C	T	0.49503	1006
5	rs75016677	G	T	0.0616302	1006
5	rs73279671	A	G	0.210736	1006
5	rs1422785	C	T	0.210736	1006
5	rs2443527	A	G	0.0646123	1006
5	rs7708102	T	A	0.210736	1006
5	rs1422786	T	A	0.428429	1006
5	rs77738512	A	G	0.0367793	1006
5	rs4958371	G	T	0.642147	1006
5	rs72808634	T	C	0.0616302	1006
5	rs253549	G	T	0.706759	1006
5	rs34530015	G	T	0.431412	1006
5	rs112580449	G	T	0.209742	1006
5	rs253550	T	G	0.0646123	1006
5	rs74729619	A	G	0.0357853	1006
5	rs166190	A	G	0.706759	1006
5	rs60601388	G	A	0.642147	1006
5	rs59769613	A	G	0.642147	1006
5	rs253551	C	T	0.706759	1006
5	rs1545473	A	G	0.642147	1006
5	rs185240	G	A	0.0646123	1006
5	rs576374	G	A	0.0646123	1006
5	rs6580067	G	C	0.642147	1006
5	rs17628768	C	T	0.0805169	1006
5	rs763939	T	C	0.0357853	1006
5	rs79432988	C	T	0.0367793	1006
5	rs6885686	A	G	0.275348	1006
5	rs7729449	C	A	0.642147	1006
5	rs13180925	C	T	0.428429	1006
5	rs72808637	T	C	0.0646123	1006
5	rs17553077	T	C	0.497018	1006
5	rs2443529	A	G	0.709742	1006
5	rs2443530	A	T	0.0646123	1006
5	rs58007470	C	T	0.256461	1006
5	rs36126399	C	A	0.150099	1006
5	rs62381153	G	A	0.0854871	1006
5	rs12514791	C	T	0.345924	1006
5	rs10069568	A	T	0.641153	1006
5	rs4958723	A	G	0.429423	1006
5	rs4958724	G	T	0.342942	1006
5	rs11954189	T	C	0.0894632	1006
5	rs17629050	G	A	0.270378	1006
5	rs13169724	A	C	0.147117	1006
5	rs11954290	T	C	0.0864811	1006
5	rs11950904	G	A	0.0864811	1006
5	rs10057248	G	A	0.0864811	1006
5	rs6883228	G	C	0.212724	1006
5	rs672748	A	G	0.822068	1006
5	rs7723386	A	T	0.33996	1006
5	rs7724119	G	A	0.0864811	1006
5	rs114879277	A	C	0.026839	1006
5	rs73279685	C	T	0.209742	1006
5	rs58724189	G	A	0.0864811	1006
5	rs55826385	T	C	0.0864811	1006
5	rs62381157	A	G	0.0864811	1006
5	rs729987	A	G	0.356859	1006
5	rs62381158	G	C	0.0864811	1006
5	rs73279687	G	T	0.209742	1006
5	rs28459283	G	A	0.0864811	1006
5	rs28534621	C	T	0.0864811	1006
5	rs57807309	A	G	0.0864811	1006
5	rs60325279	T	C	0.0864811	1006
5	rs72808642	C	T	0.0864811	1006
5	rs114612424	A	G	0.0188867	1006
5	rs10067420	C	T	0.0864811	1006
5	rs6580068	T	C	0.785288	1006
5	rs9791027	G	A	0.233598	1006
5	rs9790875	A	G	0.233598	1006
5	rs13158652	C	T	0.338966	1006
5	rs7707954	G	A	0.233598	1006
5	rs78264945	C	T	0.0457256	1006
5	rs73804388	A	T	0.209742	1006
5	rs11956303	C	T	0.0864811	1006
5	rs62379865	A	G	0.0864811	1006
5	rs62379866	G	A	0.0864811	1006
5	rs7718318	G	A	0.446322	1006
5	rs7722579	C	G	0.0864811	1006
5	rs7722581	C	T	0.446322	1006
5	rs17629195	C	T	0.359841	1006
5	rs57160674	A	G	0.0864811	1006
5	rs17115870	T	C	0.447316	1006
5	rs7730110	T	C	0.360835	1006
5	rs7710200	C	G	0.360835	1006
5	rs7710616	G	T	0.447316	1006
5	rs112095668	T	C	0.0198807	1006
5	rs7730945	T	C	0.209742	1006
5	rs11740474	A	T	0.411531	1006
5	rs80290863	A	C	0.0149105	1006
5	rs61197056	C	A	0.209742	1006
5	rs62379869	C	G	0.0854871	1006
5	rs13172430	C	T	0.337972	1006
5	rs116234419	G	A	0.0159046	1006
5	rs62379870	G	A	0.0864811	1006
5	rs35697456	T	C	0.338966	1006
5	rs6580069	A	G	0.447316	1006
5	rs62379871	C	T	0.0854871	1006
5	rs79681204	G	A	0.0347913	1006
5	rs35045500	A	G	0.357853	1006
5	rs6863254	A	G	0.360835	1006
5	rs6863455	A	G	0.338966	1006
5	rs113184832	G	A	0.0308151	1006
5	rs6864084	C	T	0.209742	1006
5	rs72808651	G	A	0.0864811	1006
5	rs55906136	C	A	0.444334	1006
5	rs13161502	G	C	0.447316	1006
5	rs34552089	G	A	0.444334	1006
5	rs112361510	G	A	0.0318091	1006
5	rs35600579	A	G	0.444334	1006
5	rs35495653	C	T	0.357853	1006
5	rs34331503	G	A	0.44334	1006
5	rs34956975	C	T	0.44334	1006
5	rs34558130	T	A	0.44334	1006
5	rs35227708	A	G	0.44334	1006
5	rs13176051	C	T	0.44334	1006
5	rs73281513	T	A	0.209742	1006
5	rs9324771	T	C	0.44334	1006
5	rs9324772	A	T	0.44334	1006
5	rs139021674	G	A	0.0119284	1006
5	rs6890748	G	A	0.43837	1006
5	rs6890923	G	A	0.44334	1006
5	rs6871683	T	C	0.357853	1006
5	rs6891838	G	T	0.442346	1006
5	rs143978202	G	A	0.0159046	1006
5	rs17629424	G	C	0.083499	1006
5	rs56243355	G	A	0.0159046	1006
5	rs9324774	T	C	0.777336	1006
5	rs9986119	C	A	0.525845	1006
5	rs11167668	T	G	0.171968	1006
5	rs4958726	T	C	0.525845	1006
5	rs4958727	C	G	0.525845	1006
5	rs11747558	A	G	0.251491	1006
5	rs10057369	C	T	0.522863	1006
5	rs11741084	C	T	0.251491	1006
5	rs7706377	T	C	0.251491	1006
5	rs11167669	A	G	0.522863	1006
5	rs7707063	T	G	0.251491	1006
5	rs28672329	G	C	0.251491	1006
5	rs13180928	A	G	0.251491	1006
5	rs11746401	T	G	0.251491	1006
5	rs17629792	C	A	0.521869	1006
5	rs13182399	G	C	0.251491	1006
5	rs33999232	G	T	0.0795229	1006
5	rs6897371	G	T	0.774354	1006
5	rs6580070	T	C	0.774354	1006
5	rs67635985	T	A	0.0795229	1006
5	rs6580071	G	A	0.774354	1006
5	rs6580072	T	G	0.774354	1006
5	rs7732182	T	C	0.694831	1006
5	rs7732800	T	G	0.77336	1006
5	rs889030	C	A	0.774354	1006
5	rs889031	A	G	0.521869	1006
5	rs896383	A	G	0.774354	1006
5	rs11167670	G	A	0.522863	1006
5	rs35206286	G	T	0.0785288	1006
5	rs1015262	G	C	0.777336	1006
5	rs1015263	C	G	0.777336	1006
5	rs735180	G	A	0.775348	1006
5	rs17115924	C	T	0.775348	1006
5	rs35166265	C	A	0.027833	1006
5	rs114421184	C	T	0.00994036	1006
5	rs11953560	C	T	0.772366	1006
5	rs889032	A	G	0.77336	1006
5	rs79856737	G	A	0.0596421	1006
5	rs153418	A	G	0.984095	1006
5	rs35648067	G	A	0.0735586	1006
5	rs11740570	A	G	0.695825	1006
5	rs79684065	G	A	0.0238569	1006
5	rs62379875	A	G	0.0328032	1006
5	rs1004210	A	C	0.776342	1006
5	rs1549215	G	A	0.776342	1006
5	rs79312220	A	G	0.0238569	1006
5	rs11954986	C	A	0.170974	1006
5	rs11745172	G	A	0.172962	1006
5	rs1004977	G	A	0.697813	1006
5	rs754946	G	A	0.524851	1006
5	rs7736159	T	C	0.771372	1006
5	rs9968706	G	C	0.771372	1006
5	rs13168156	G	C	0.0705765	1006
5	rs11957777	C	T	0.17495	1006
5	rs6881202	C	G	0.176938	1006
5	rs72795416	C	G	0.0308151	1006
5	rs1549208	G	A	0.524851	1006
5	rs6580073	G	A	0.176938	1006
5	rs12658598	G	A	0.524851	1006
5	rs6580074	G	A	0.176938	1006
5	rs10075400	G	A	0.248509	1006
5	rs62379897	G	A	0.0864811	1006
5	rs13178265	A	G	0.701789	1006
5	rs7732085	A	G	0.701789	1006
5	rs57347748	C	G	0.176938	1006
5	rs79333002	C	T	0.055666	1006
5	rs62379899	T	C	0.0864811	1006
5	rs12523351	G	A	0.176938	1006
5	rs12523339	C	T	0.176938	1006
5	rs12523364	C	T	0.176938	1006
5	rs17115951	C	T	0.0705765	1006
5	rs17115953	A	G	0.0705765	1006
5	rs17115954	G	A	0.243539	1006
5	rs11738498	C	T	0.172962	1006
5	rs7705813	G	A	0.104374	1006
5	rs17115956	C	T	0.0715706	1006
5	rs11739458	C	T	0.172962	1006
5	rs17115960	G	A	0.0705765	1006
5	rs17119626	G	A	0.0705765	1006
5	rs11167671	G	A	0.527833	1006
5	rs62379900	A	G	0.0864811	1006
5	rs113684016	G	A	0.0705765	1006
5	rs10463257	A	G	0.529821	1006
5	rs11959324	C	A	0.172962	1006
5	rs4958729	G	A	0.528827	1006
5	rs72795417	G	A	0.168986	1006
5	rs12655400	A	G	0.528827	1006
5	rs60794063	C	G	0.0705765	1006
5	rs35500229	T	C	0.0705765	1006
5	rs62379901	C	T	0.0198807	1006
5	rs28482937	G	T	0.0705765	1006
5	rs8180481	T	C	0.529821	1006
5	rs35674275	C	T	0.461233	1006
5	rs115214418	T	A	0.0109344	1006
5	rs35796613	T	C	0.0129225	1006
5	rs11167672	T	G	0.689861	1006
5	rs80007444	G	A	0.0715706	1006
5	rs11167673	G	C	0.754473	1006
5	rs12519335	T	C	0.467197	1006
5	rs77260975	A	C	0.0258449	1006
5	rs6896601	C	T	0.0695825	1006
5	rs13186787	A	G	0.0228628	1006
5	rs10515707	A	G	0.0695825	1006
5	rs62379903	G	A	0.0218688	1006
5	rs62379904	A	T	0.084493	1006
5	rs138270133	A	G	0.0298211	1006
5	rs149103	G	C	0.683897	1006
5	rs74661537	A	G	0.124254	1006
5	rs153422	A	G	0.754473	1006
5	rs55928698	A	T	0.00894632	1006
5	rs153421	A	G	0.683897	1006
5	rs62379905	A	G	0.0328032	1006
5	rs153420	G	A	0.787276	1006
5	rs7733050	A	C	0.148111	1006
5	rs62379906	G	A	0.148111	1006
5	rs10065331	G	A	0.00894632	1006
5	rs153412	G	C	0.471173	1006
5	rs73283339	G	T	0.0695825	1006
5	rs62379907	A	T	0.083499	1006
5	rs27597	C	T	0.537773	1006
5	rs27150	G	A	0.469185	1006
5	rs27151	A	G	0.750497	1006
5	rs7711600	A	G	0.130219	1006
5	rs27152	C	T	0.67495	1006
5	rs13164128	G	A	0.0228628	1006
5	rs27827	A	C	0.697813	1006
5	rs12520708	G	A	0.00994036	1006
5	rs918510	C	T	0.536779	1006
5	rs11167675	G	A	0.0765408	1006
5	rs35083359	G	A	0.026839	1006
5	rs10053802	C	T	0.409543	1006
5	rs71590133	G	A	0.0318091	1006
5	rs7730696	T	G	0.672962	1006
5	rs27153	T	A	0.719682	1006
5	rs35399609	A	G	0.0318091	1006
5	rs78007884	C	A	0.0318091	1006
5	rs72795420	A	G	0.135189	1006
5	rs467368	A	G	0.693837	1006
5	rs115997259	G	T	0.0328032	1006
5	rs3886611	G	T	0.343936	1006
5	rs27154	A	G	0.701789	1006
5	rs79780131	T	A	0.0228628	1006
5	rs27155	C	T	0.295229	1006
5	rs34801579	G	A	0.0308151	1006
5	rs139208838	C	G	0.0149105	1006
5	rs149950152	T	G	0.0149105	1006
5	rs2431607	T	G	0.680915	1006
5	rs462515	A	C	0.66501	1006
5	rs153413	G	C	0.304175	1006
5	rs153414	C	G	0.725646	1006
5	rs153415	A	G	0.828032	1006
5	rs79658604	G	A	0.0308151	1006
5	rs75465078	C	T	0.0377734	1006
5	rs547982250	C	G	0.297217	1006
5	rs74537501	G	A	0.125249	1006
5	rs35308999	G	A	0.028827	1006
5	rs72795423	A	G	0.126243	1006
5	rs114852903	G	A	0.0139165	1006
5	rs77873385	G	C	0.0775348	1006
5	rs153411	C	T	0.280318	1006
5	rs17636743	C	T	0.0238569	1006
5	rs115719455	A	G	0.028827	1006
5	rs149128	G	A	0.251491	1006
5	rs2032850	C	T	0.324056	1006
5	rs147267126	T	C	0.0149105	1006
5	rs11949250	C	T	0.0318091	1006
5	rs1422665	C	T	0.295229	1006
5	rs1363559	G	A	0.300199	1006
5	rs114452287	G	T	0.0149105	1006
5	rs7728507	C	T	0.296223	1006
5	rs116348454	G	T	0.0188867	1006
5	rs115512252	C	T	0.0178926	1006
5	rs58269907	G	A	0.0318091	1006
5	rs71590135	A	G	0.0159046	1006
5	rs2010010	T	C	0.305169	1006
5	rs17116042	T	C	0.295229	1006
5	rs750063	G	A	0.300199	1006
5	rs10067309	A	G	0.16501	1006
5	rs6866057	A	T	0.170974	1006
5	rs4626376	A	G	0.132207	1006
5	rs13183153	T	C	0.429423	1006
5	rs112708733	C	G	0.0447316	1006
5	rs918509	T	C	0.798211	1006
5	rs6872823	G	T	0.0318091	1006
5	rs114353188	C	T	0.0149105	1006
5	rs73283389	C	T	0.0457256	1006
5	rs73283390	T	G	0.0457256	1006
5	rs77872501	C	T	0.12326	1006
5	rs3734083	T	C	0.765408	1006
5	rs17556048	G	A	0.132207	1006
5	rs6870010	T	C	0.293241	1006
5	rs6889241	G	A	0.761431	1006
5	rs2034577	A	G	0.159046	1006
5	rs148785240	A	G	0.00894632	1006
5	rs112316529	A	G	0.0516899	1006
5	rs6871105	G	A	0.318091	1006
5	rs78143711	A	T	0.0387674	1006
5	rs73283393	G	T	0.0417495	1006
5	rs58029256	G	A	0.410537	1006
5	rs12520590	A	C	0.311133	1006
5	rs150953495	T	C	0.0218688	1006
5	rs6877228	G	C	0.0417495	1006
5	rs7720821	C	T	0.311133	1006
5	rs149718679	G	A	0.0347913	1006
5	rs13154706	T	C	0.311133	1006
5	rs7720988	A	C	0.0944334	1006
5	rs6882005	C	T	0.311133	1006
5	rs6882007	C	A	0.311133	1006
5	rs113796111	A	G	0.0198807	1006
5	rs10073540	A	C	0.467197	1006
5	rs77265670	C	G	0.0129225	1006
5	rs10072289	T	C	0.544732	1006
5	rs10064410	C	A	0.502982	1006
5	rs115179451	C	G	0.0347913	1006
5	rs11750554	A	G	0.0417495	1006
5	rs10064551	G	T	0.540755	1006
5	rs10079389	A	T	0.466203	1006
5	rs10064618	G	A	0.417495	1006
5	rs79328159	A	G	0.222664	1006
5	rs1422666	C	G	0.2167	1006
5	rs17116062	C	T	0.0725646	1006
5	rs17116065	G	A	0.0725646	1006
5	rs17637310	G	A	0.333002	1006
5	rs10069000	C	T	0.300199	1006
5	rs10069053	C	G	0.0715706	1006
5	rs4499886	A	C	0.307157	1006
5	rs17637385	C	A	0.333002	1006
5	rs2351477	G	A	0.304175	1006
5	rs17637407	A	G	0.0337972	1006
5	rs6875467	C	T	0.304175	1006
5	rs6875476	C	T	0.304175	1006
5	rs79635841	C	T	0.0258449	1006
5	rs889028	C	G	0.0974155	1006
5	rs57594613	G	A	0.0377734	1006
5	rs744938	G	A	0.0974155	1006
5	rs744939	G	A	0.206759	1006
5	rs889027	A	G	0.304175	1006
5	rs889026	G	A	0.304175	1006
5	rs35278321	C	G	0.0228628	1006
5	rs2351478	T	G	0.304175	1006
5	rs2351479	A	G	0.304175	1006
5	rs2882671	A	G	0.304175	1006
5	rs540104159	A	C	0.0218688	1006
5	rs4958732	A	T	0.217694	1006
5	rs6580075	A	G	0.303181	1006
5	rs7735907	C	T	0.303181	1006
5	rs12659707	A	G	0.22167	1006
5	rs140560208	G	A	0.00994036	1006
5	rs61708260	G	A	0.210736	1006
5	rs151029544	C	G	0.0178926	1006
5	rs75179235	C	G	0.0974155	1006
5	rs55942256	C	T	0.21173	1006
5	rs10068322	G	T	0.0656064	1006
5	rs12656688	C	T	0.328032	1006
5	rs13160265	C	G	0.0387674	1006
5	rs2161343	A	G	0.423459	1006
5	rs3756644	A	C	0.0536779	1006
5	rs3756645	A	C	0.606362	1006
5	rs3776989	G	C	0.5666	1006
5	rs138006820	G	A	0.0238569	1006
5	rs116469032	C	T	0.00795229	1006
5	rs4958733	A	G	0.354871	1006
5	rs6580076	C	T	0.157058	1006
5	rs2112606	G	A	0.489066	1006
5	rs75808885	G	A	0.0258449	1006
5	rs73285221	T	C	0.0337972	1006
5	rs3776991	T	C	0.717694	1006
5	rs4958374	A	T	0.676938	1006
5	rs17637751	G	C	0.360835	1006
5	rs7703034	A	G	0.244533	1006
5	rs13174523	T	C	0.377734	1006
5	rs11745714	A	C	0.101392	1006
5	rs3776992	T	C	0.242545	1006
5	rs2882672	C	A	0.374751	1006
5	rs3776993	C	G	0.0457256	1006
5	rs3776994	G	T	0.359841	1006
5	rs3776995	C	A	0.11332	1006
5	rs12658875	G	A	0.373757	1006
5	rs13162143	T	C	0.375746	1006
5	rs2112605	G	C	0.361829	1006
5	rs6580077	C	G	0.224652	1006
5	rs4958734	T	C	0.0526839	1006
5	rs4958735	T	G	0.764414	1006
5	rs4958736	T	C	0.65507	1006
5	rs1000969	G	A	0.624254	1006
5	rs1465417	T	C	0.658052	1006
5	rs2034578	G	A	0.380716	1006
5	rs7702525	G	A	0.380716	1006
5	rs7702161	A	G	0.055666	1006
5	rs35448914	C	T	0.0238569	1006
5	rs72795437	G	A	0.0188867	1006
5	rs12173130	T	C	0.202783	1006
5	rs11167676	A	G	0.32008	1006
5	rs11167677	C	G	0.21173	1006
5	rs62379917	T	C	0.22664	1006
5	rs59969675	T	C	0.109344	1006
5	rs12654212	G	T	0.204771	1006
5	rs7723850	G	A	0.846918	1006
5	rs113811083	C	T	0.0626243	1006
5	rs11167678	C	G	0.208748	1006
5	rs11167679	G	C	0.157058	1006
5	rs13179879	C	G	0.0606362	1006
5	rs6580079	T	A	0.380716	1006
5	rs3734085	G	A	0.026839	1006
5	rs888979	A	G	0.2833	1006
5	rs6895758	G	A	0.026839	1006
5	rs3776996	G	A	0.208748	1006
5	rs3776997	C	G	0.0626243	1006
5	rs7710430	C	T	0.282306	1006
5	rs3822711	C	T	0.106362	1006
5	rs3776998	A	G	0.111332	1006
5	rs3172941	C	T	0.315109	1006
5	rs60732724	C	T	0.0626243	1006
5	rs10796	G	C	0.181909	1006
5	rs2277937	T	C	0.292247	1006
5	rs6886795	G	A	0.083499	1006
5	rs7243	T	G	0.0119284	1006
5	rs17116139	G	A	0.0616302	1006
5	rs7244	G	A	0.180915	1006
5	rs11952320	G	A	0.180915	1006
5	rs1030196	A	G	0.900596	1006
5	rs1030197	T	G	0.282306	1006
5	rs7700750	G	A	0.181909	1006
5	rs10477100	C	T	0.183897	1006
5	rs6580080	G	A	0.181909	1006
5	rs6864073	A	G	0.898608	1006
5	rs62379919	G	A	0.156064	1006
5	rs62379920	G	C	0.157058	1006
5	rs7730470	T	C	0.181909	1006
5	rs6580081	A	G	0.843936	1006
5	rs7711204	C	T	0.181909	1006
5	rs7711215	C	G	0.181909	1006
5	rs73285264	T	G	0.026839	1006
5	rs3943951	G	A	0.389662	1006
5	rs146453836	G	A	0.0109344	1006
5	rs193265248	C	T	0.026839	1006
5	rs13356174	A	C	0.0675944	1006
5	rs4632854	G	A	0.389662	1006
5	rs9324783	C	T	0.599404	1006
5	rs7703979	G	A	0.364811	1006
5	rs7704153	G	T	0.181909	1006
5	rs12656179	C	T	0.181909	1006
5	rs74471501	C	T	0.0626243	1006
5	rs7704185	C	T	0.181909	1006
5	rs7708723	G	C	0.181909	1006
5	rs9637877	G	A	0.181909	1006
5	rs9637873	T	G	0.181909	1006
5	rs12656722	C	T	0.181909	1006
5	rs56991854	A	G	0.107356	1006
5	rs11167680	T	C	0.158052	1006
5	rs35020064	G	C	0.180915	1006
5	rs73285267	G	A	0.0626243	1006
5	rs79297720	C	A	0.0407555	1006
5	rs35208620	C	T	0.347913	1006
5	rs10037670	A	G	0.193837	1006
5	rs10043393	G	C	0.192843	1006
5	rs7706345	T	C	0.77336	1006
5	rs12653431	T	C	0.026839	1006
5	rs10078766	C	T	0.130219	1006
5	rs114521297	G	A	0.0248509	1006
5	rs13169441	T	C	0.206759	1006
5	rs2112604	A	G	0.828032	1006
5	rs11167681	T	C	0.347913	1006
5	rs13173560	T	A	0.206759	1006
5	rs962958	C	T	0.347913	1006
5	rs115774278	T	A	0.0238569	1006
5	rs72795446	T	C	0.0526839	1006
5	rs58989711	T	G	0.026839	1006
5	rs13160622	G	C	0.139165	1006
5	rs187998973	T	C	0.0109344	1006
5	rs58537274	G	T	0.0626243	1006
5	rs58067943	T	C	0.141153	1006
5	rs13185456	G	T	0.166998	1006
5	rs59459154	G	A	0.141153	1006
5	rs4958738	C	T	0.275348	1006
5	rs57280473	G	A	0.0626243	1006
5	rs73285282	G	C	0.148111	1006
5	rs11167682	G	T	0.27336	1006
5	rs12655124	T	C	0.553678	1006
5	rs1813010	C	T	0.701789	1006
5	rs2351480	G	A	0.702783	1006
5	rs2882673	G	C	0.17495	1006
5	rs2351481	G	A	0.17495	1006
5	rs972596	A	G	0.17495	1006
5	rs972595	G	T	0.17495	1006
5	rs116384394	G	A	0.0228628	1006
5	rs147394949	C	G	0.00795229	1006
5	rs971922	C	G	0.890656	1006
5	rs28508440	C	G	0.0467197	1006
5	rs2277938	G	C	0.026839	1006
5	rs75854906	T	C	0.16004	1006
5	rs73285294	G	A	0.0646123	1006
5	rs7734090	A	G	0.803181	1006
5	rs79034785	G	A	0.0198807	1006
5	rs77056866	C	G	0.0248509	1006
5	rs4958739	T	C	0.804175	1006
5	rs10058057	C	A	0.111332	1006
5	rs6580082	G	C	0.643141	1006
5	rs7721908	G	T	0.161034	1006
5	rs78135771	G	A	0.0914513	1006
5	rs76267957	C	T	0.0248509	1006
5	rs3340	T	C	0.207753	1006
5	rs11747607	T	G	0.538767	1006
5	rs79905539	G	A	0.0536779	1006
5	rs74328927	A	G	0.0646123	1006
5	rs17116163	G	T	0.0576541	1006
5	rs78321784	A	G	0.0178926	1006
5	rs1007404	C	G	0.217694	1006
5	rs148763909	C	T	0.0228628	1006
5	rs17116165	T	C	0.133201	1006
5	rs17116169	G	A	0.102386	1006
5	rs734200	A	C	0.482107	1006
5	rs114027642	G	A	0.0357853	1006
5	rs1801600	G	T	0.0457256	1006
5	rs6884266	C	T	0.869781	1006
5	rs60184281	C	T	0.132207	1006
5	rs72795450	A	T	0.116302	1006
5	rs6895919	A	G	0.807157	1006
5	rs13186443	G	A	0.161034	1006
5	rs145411267	G	A	0.132207	1006
5	rs111287651	T	A	0.105368	1006
5	rs75631412	A	G	0.116302	1006
5	rs56120979	A	G	0.0735586	1006
5	rs72795453	C	T	0.105368	1006
5	rs17116175	C	T	0.105368	1006
5	rs34881711	G	A	0.206759	1006
5	rs11167683	G	A	0.184891	1006
5	rs62379936	C	A	0.167992	1006
5	rs59045854	C	T	0.167992	1006
5	rs114853722	G	A	0.0337972	1006
5	rs10037652	G	A	0.651093	1006
5	rs115606637	G	C	0.0337972	1006
5	rs143141148	G	A	0.0109344	1006
5	rs147058238	C	T	0.0447316	1006
5	rs35112596	C	T	0.0725646	1006
5	rs116657642	A	G	0.028827	1006
5	rs2351483	G	C	0.807157	1006
5	rs873326	G	A	0.324056	1006
5	rs77666613	G	A	0.028827	1006
5	rs72795454	A	T	0.104374	1006
5	rs4958740	A	G	0.807157	1006
5	rs4958376	C	T	0.807157	1006
5	rs10058323	C	T	0.115308	1006
5	rs115582926	G	A	0.0188867	1006
5	rs150237113	G	A	0.0715706	1006
5	rs114363554	C	T	0.0109344	1006
5	rs10075231	A	G	0.807157	1006
5	rs10060572	G	A	0.806163	1006
5	rs114495483	A	G	0.0149105	1006
5	rs72795458	C	T	0.104374	1006
5	rs35542711	A	T	0.0735586	1006
5	rs924581	G	A	0.166004	1006
5	rs149968351	C	T	0.0149105	1006
5	rs4370323	G	A	0.180915	1006
5	rs1846966	C	G	0.319085	1006
5	rs11748765	T	A	0.0357853	1006
5	rs34198899	C	G	0.0596421	1006
5	rs34402828	A	C	0.0626243	1006
5	rs181499341	G	A	0.0238569	1006
5	rs3822714	A	G	0.131213	1006
5	rs2351484	G	C	0.180915	1006
5	rs1875473	C	A	0.166998	1006
5	rs880083	C	T	0.321074	1006
5	rs185966444	C	T	0.00994036	1006
5	rs3101863	A	C	0.104374	1006
5	rs77489367	T	C	0.143141	1006
5	rs116009525	C	T	0.0337972	1006
5	rs138487403	C	G	0.0188867	1006
5	rs59597747	T	A	0.175944	1006
5	rs150746241	G	A	0.028827	1006
5	rs2351485	G	A	0.16998	1006
5	rs17638952	C	T	0.0318091	1006
5	rs7720917	G	C	0.506958	1006
5	rs115234199	T	A	0.0139165	1006
5	rs6580083	A	G	0.506958	1006
5	rs953780	G	A	0.0208748	1006
5	rs953779	G	A	0.129225	1006
5	rs1846968	C	T	0.16998	1006
5	rs75367687	G	A	0.0168986	1006
5	rs425226	G	T	0.815109	1006
5	rs13178677	T	C	0.506958	1006
5	rs442533	G	A	0.104374	1006
5	rs10068038	C	A	0.506958	1006
5	rs6867879	A	G	0.676938	1006
5	rs4958741	A	G	0.815109	1006
5	rs905148	C	T	0.16998	1006
5	rs283434	A	G	0.815109	1006
5	rs145858002	C	T	0.0337972	1006
5	rs13165478	G	A	0.377734	1006
5	rs62379939	C	T	0.026839	1006
5	rs77026648	T	C	0.0228628	1006
5	rs78111423	T	C	0.028827	1006
5	rs10035725	T	G	0.506958	1006
5	rs62379942	C	T	0.377734	1006
5	rs144912864	G	T	0.129225	1006
5	rs10054375	T	C	0.377734	1006
5	rs10076436	C	G	0.37674	1006
5	rs283435	G	C	0.104374	1006
5	rs12659445	C	T	0.204771	1006
5	rs13185595	G	A	0.377734	1006
5	rs35441210	T	C	0.0735586	1006
5	rs11167684	A	G	0.172962	1006
5	rs58770286	T	C	0.0337972	1006
5	rs7735256	C	T	0.200795	1006
5	rs283436	G	C	0.437376	1006
5	rs283437	G	C	0.111332	1006
5	rs60272423	A	G	0.0347913	1006
5	rs10477101	A	G	0.639165	1006
5	rs283438	T	C	0.852883	1006
5	rs283439	T	G	0.866799	1006
5	rs2055422	T	C	0.198807	1006
5	rs447761	C	T	0.476143	1006
5	rs6888727	T	A	0.0328032	1006
5	rs4958742	A	G	0.199801	1006
5	rs441649	A	T	0.846918	1006
5	rs34737658	A	G	0.0715706	1006
5	rs61495701	G	A	0.265408	1006
5	rs11749768	C	T	0.0735586	1006
5	rs115579176	C	T	0.0188867	1006
5	rs10477102	A	G	0.591451	1006
5	rs2619732	T	G	0.150099	1006
5	rs2254844	A	T	0.980119	1006
5	rs56059758	C	T	0.0427435	1006
5	rs60663840	A	G	0.0755467	1006
5	rs79061916	G	A	0.0417495	1006
5	rs283440	A	G	0.641153	1006
5	rs283441	G	A	0.592445	1006
5	rs283442	T	C	0.149105	1006
5	rs283443	A	G	0.149105	1006
5	rs6580084	G	C	0.0755467	1006
5	rs283444	C	T	0.149105	1006
5	rs1842227	A	G	0.591451	1006
5	rs172224	G	A	0.590457	1006
5	rs283445	T	A	0.149105	1006
5	rs283446	G	A	0.150099	1006
5	rs55758057	T	A	0.0437376	1006
5	rs35804599	G	A	0.251491	1006
5	rs283447	G	A	0.816103	1006
5	rs80164565	T	C	0.0805169	1006
5	rs13183828	G	A	0.0576541	1006
5	rs283448	C	A	0.743539	1006
5	rs283449	T	C	0.743539	1006
5	rs922535	T	C	0.0695825	1006
5	rs283450	A	C	0.542744	1006
5	rs283451	G	A	0.780318	1006
5	rs59791282	T	C	0.237575	1006
5	rs7733449	C	T	0.242545	1006
5	rs2351748	C	T	0.237575	1006
5	rs78619705	C	T	0.0328032	1006
5	rs114723148	G	A	0.0188867	1006
5	rs283452	A	G	0.229622	1006
5	rs34401272	C	T	0.0576541	1006
5	rs77559672	T	C	0.0397614	1006
5	rs28565988	C	T	0.239563	1006
5	rs190802273	G	A	0.00695825	1006
5	rs374418	G	T	0.243539	1006
5	rs377925	T	C	0.436382	1006
5	rs379060	T	C	0.557654	1006
5	rs138259305	A	G	0.0208748	1006
5	rs11167685	C	T	0.0705765	1006
5	rs392724	C	T	0.243539	1006
5	rs71590137	A	G	0.0646123	1006
5	rs35450377	T	C	0.055666	1006
5	rs72795477	T	C	0.0427435	1006
5	rs150570419	G	A	0.0337972	1006
5	rs596206	C	T	0.251491	1006
5	rs595728	G	A	0.243539	1006
5	rs4958377	T	C	0.242545	1006
5	rs75745597	T	A	0.0347913	1006
5	rs7708891	G	A	0.0705765	1006
5	rs7708955	C	T	0.0705765	1006
5	rs12519579	C	T	0.00894632	1006
5	rs35848524	C	A	0.0646123	1006
5	rs1993942	G	T	0.241551	1006
5	rs10053610	A	T	0.0705765	1006
5	rs113961042	C	T	0.027833	1006
5	rs12659568	T	C	0.0705765	1006
5	rs10515708	T	C	0.0119284	1006
5	rs150802195	C	T	0.0427435	1006
5	rs115066184	C	G	0.0457256	1006
5	rs7707222	T	C	0.0705765	1006
5	rs141532056	C	T	0.0149105	1006
5	rs35944907	G	A	0.0646123	1006
5	rs420181	A	G	0.859841	1006
5	rs11167686	C	T	0.314115	1006
5	rs146885946	C	T	0.0198807	1006
5	rs77627814	C	A	0.05666	1006
5	rs6871767	T	C	0.313121	1006
5	rs72795480	C	T	0.0427435	1006
5	rs190393585	A	G	0.0129225	1006
5	rs72795481	G	C	0.0427435	1006
5	rs112270327	T	G	0.0149105	1006
5	rs72795482	G	A	0.0417495	1006
5	rs12520055	C	T	0.234592	1006
5	rs10056769	A	G	0.282306	1006
5	rs11167687	T	C	0.33499	1006
5	rs283433	T	C	0.626243	1006
5	rs147220738	G	C	0.128231	1006
5	rs11742588	A	C	0.263419	1006
5	rs283432	T	C	0.893638	1006
5	rs10076602	G	T	0.263419	1006
5	rs283431	A	T	0.89165	1006
5	rs283430	T	C	0.892644	1006
5	rs6860232	C	T	0.263419	1006
5	rs17116239	C	A	0.190855	1006
5	rs283429	C	G	0.892644	1006
5	rs283428	T	G	0.892644	1006
5	rs2351749	G	T	0.456262	1006
5	rs694621	C	A	0.893638	1006
5	rs7733550	T	C	0.264414	1006
5	rs113268078	G	T	0.0188867	1006
5	rs9324786	C	T	0.233598	1006
5	rs78200067	G	T	0.028827	1006
5	rs144988896	A	G	0.0109344	1006
5	rs10040397	A	C	0.578529	1006
5	rs77554227	C	G	0.191849	1006
5	rs6859745	C	T	0.585487	1006
5	rs601992	T	C	0.253479	1006
5	rs72795486	C	T	0.23161	1006
5	rs78332219	C	T	0.028827	1006
5	rs80345246	T	A	0.0139165	1006
5	rs442781	T	C	0.308151	1006
5	rs72795487	C	A	0.191849	1006
5	rs6580085	A	G	0.584493	1006
5	rs7717212	G	A	0.583499	1006
5	rs75843389	A	T	0.0298211	1006
5	rs11167688	C	T	0.583499	1006
5	rs115668939	C	T	0.0457256	1006
5	rs7703330	T	C	0.585487	1006
5	rs982050	G	A	0.232604	1006
5	rs982051	A	G	0.585487	1006
5	rs11748018	A	G	0.227634	1006
5	rs1032741	G	A	0.583499	1006
5	rs529977	C	T	0.105368	1006
5	rs77261503	G	A	0.028827	1006
5	rs433917	G	T	0.105368	1006
5	rs13178723	A	T	0.227634	1006
5	rs13160967	T	C	0.227634	1006
5	rs17559013	C	T	0.227634	1006
5	rs6580086	C	T	0.662028	1006
5	rs7733066	G	A	0.130219	1006
5	rs115988111	G	A	0.0328032	1006
5	rs35217388	T	C	0.228628	1006
5	rs34473037	A	G	0.228628	1006
5	rs1962271	C	T	0.402584	1006
5	rs56088648	G	A	0.227634	1006
5	rs61253122	C	G	0.130219	1006
5	rs112318976	G	A	0.0208748	1006
5	rs34610515	C	T	0.227634	1006
5	rs56848499	C	T	0.028827	1006
5	rs644716	C	T	0.294235	1006
5	rs13171854	A	G	0.662028	1006
5	rs13172253	G	A	0.633201	1006
5	rs112054130	C	T	0.0367793	1006
5	rs150726282	G	A	0.0109344	1006
5	rs146762083	C	T	0.0775348	1006
5	rs6580087	G	A	0.663022	1006
5	rs11749542	A	G	0.663022	1006
5	rs11748225	T	C	0.22664	1006
5	rs34982572	G	A	0.227634	1006
5	rs17639612	G	A	0.22664	1006
5	rs11745804	G	T	0.227634	1006
5	rs6580088	C	T	0.23161	1006
5	rs11750036	T	A	0.227634	1006
5	rs10477104	A	G	0.227634	1006
5	rs77381341	C	T	0.028827	1006
5	rs10072750	C	A	0.340954	1006
5	rs2253311	C	T	0.10835	1006
5	rs62382568	G	A	0.00795229	1006
5	rs74362607	C	T	0.0387674	1006
5	rs60774633	A	C	0.127237	1006
5	rs114545465	C	T	0.0238569	1006
5	rs80331561	C	A	0.0298211	1006
5	rs35487204	T	C	0.307157	1006
5	rs7444774	C	T	0.646123	1006
5	rs151083355	A	C	0.028827	1006
5	rs145156700	C	G	0.0149105	1006
5	rs4506001	G	A	0.028827	1006
5	rs72795495	A	G	0.106362	1006
5	rs76992495	A	G	0.127237	1006
5	rs115809906	C	T	0.0208748	1006
5	rs1846967	G	A	0.0328032	1006
5	rs4429899	T	A	0.646123	1006
5	rs380475	T	C	0.106362	1006
5	rs116290528	C	T	0.0357853	1006
5	rs34192794	T	C	0.0437376	1006
5	rs4463218	T	C	0.646123	1006
5	rs6421145	A	C	0.646123	1006
5	rs115270281	A	G	0.028827	1006
5	rs7448423	T	C	0.645129	1006
5	rs4958745	G	A	0.645129	1006
5	rs35619403	G	A	0.224652	1006
5	rs77921583	C	A	0.028827	1006
5	rs2351751	G	A	0.645129	1006
5	rs11745346	C	T	0.225646	1006
5	rs146886058	C	T	0.0168986	1006
5	rs283425	G	A	0.307157	1006
5	rs187460330	A	G	0.0119284	1006
5	rs283424	A	C	0.0248509	1006
5	rs4958746	T	C	0.645129	1006
5	rs113868135	C	T	0.0367793	1006
5	rs973565	T	A	0.0337972	1006
5	rs7720025	T	C	0.645129	1006
5	rs13152871	G	A	0.0576541	1006
5	rs72795500	A	G	0.0606362	1006
5	rs13162084	G	A	0.417495	1006
5	rs148804457	G	A	0.0198807	1006
5	rs71590139	G	A	0.224652	1006
5	rs76563320	G	A	0.0178926	1006
5	rs80102542	A	G	0.0685885	1006
5	rs145703212	C	A	0.0218688	1006
5	rs7718418	T	C	0.0168986	1006
5	rs283463	T	A	0.307157	1006
5	rs116793849	C	T	0.0208748	1006
5	rs6884855	T	C	0.802187	1006
5	rs115757082	C	T	0.0218688	1006
5	rs7443454	C	T	0.801193	1006
5	rs11739434	G	C	0.224652	1006
5	rs72795501	T	C	0.0636183	1006
5	rs13166462	A	G	0.224652	1006
5	rs283462	C	T	0.10835	1006
5	rs6580089	A	G	0.763419	1006
5	rs112010379	C	A	0.0367793	1006
5	rs114723639	G	A	0.0208748	1006
5	rs283461	C	A	0.297217	1006
5	rs283460	C	T	0.297217	1006
5	rs11742981	C	A	0.225646	1006
5	rs10875587	T	C	0.763419	1006
5	rs283458	C	T	0.284294	1006
5	rs35962719	T	A	0.22167	1006
5	rs148194548	G	C	0.147117	1006
5	rs283456	A	T	0.457256	1006
5	rs283455	G	A	0.285288	1006
5	rs35752227	C	G	0.222664	1006
5	rs7711590	T	G	0.747515	1006
5	rs283454	A	G	0.457256	1006
5	rs113253863	T	G	0.0149105	1006
5	rs283453	C	T	0.0874751	1006
5	rs74656936	G	C	0.0417495	1006
5	rs12655409	G	A	0.747515	1006
5	rs185843	G	A	0.26839	1006
5	rs116464191	G	T	0.0367793	1006
5	rs2251972	C	T	0.473161	1006
5	rs34461897	C	T	0.238569	1006
5	rs283427	T	C	0.473161	1006
5	rs169520	A	G	0.478131	1006
5	rs35004167	G	A	0.238569	1006
5	rs35285686	C	A	0.238569	1006
5	rs2351752	C	T	0.269384	1006
5	rs6871359	G	C	0.792247	1006
5	rs11749737	T	C	0.239563	1006
5	rs13173061	G	A	0.507952	1006
5	rs76126401	C	T	0.0417495	1006
5	rs35082761	G	A	0.263419	1006
5	rs34770857	A	C	0.266402	1006
5	rs34701221	G	A	0.265408	1006
5	rs13184629	C	A	0.0984095	1006
5	rs76710271	T	C	0.0974155	1006
5	rs10057687	T	G	0.671968	1006
5	rs62382609	G	A	0.258449	1006
5	rs80254661	A	G	0.0427435	1006
5	rs13158009	G	C	0.265408	1006
5	rs936581	G	A	0.196819	1006
5	rs11749576	G	C	0.259443	1006
5	rs187274307	G	C	0.00596421	1006
5	rs12513761	C	A	0.0994036	1006
5	rs12516510	T	A	0.0994036	1006
5	rs59124374	T	C	0.301193	1006
5	rs60939652	T	C	0.297217	1006
5	rs61478147	G	A	0.398608	1006
5	rs62382610	C	A	0.22664	1006
5	rs4958378	C	G	0.400596	1006
5	rs35057094	A	G	0.0497018	1006
5	rs899543	C	T	0.260437	1006
5	rs7447316	A	G	0.653082	1006
5	rs75062660	C	T	0.0437376	1006
5	rs557815284	A	G	0.00695825	1006
5	rs62382613	G	A	0.375746	1006
5	rs11167689	C	A	0.0497018	1006
5	rs11167690	A	G	0.0516899	1006
5	rs34075691	C	G	0.0497018	1006
5	rs76770368	G	C	0.0427435	1006
5	rs1824936	C	T	0.420477	1006
5	rs1824935	G	C	0.418489	1006
5	rs1824934	T	C	0.418489	1006
5	rs1824933	C	T	0.27833	1006
5	rs1968843	T	A	0.418489	1006
5	rs1968842	A	G	0.418489	1006
5	rs1968841	T	C	0.418489	1006
5	rs6580090	T	C	0.418489	1006
5	rs6884186	G	A	0.692843	1006
5	rs80298042	A	C	0.0437376	1006
5	rs77995214	T	A	0.0437376	1006
5	rs7724575	G	A	0.418489	1006
5	rs10463339	G	C	0.0497018	1006
5	rs7724883	G	A	0.375746	1006
5	rs7724902	G	C	0.691849	1006
5	rs1842229	C	T	0.418489	1006
5	rs2351756	G	A	0.417495	1006
5	rs2351755	G	C	0.417495	1006
5	rs75664151	G	A	0.0447316	1006
5	rs73289091	G	A	0.0347913	1006
5	rs968420	C	T	0.0427435	1006
5	rs968419	C	T	0.710736	1006
5	rs56128577	T	A	0.286282	1006
5	rs11743649	G	A	0.265408	1006
5	rs6876806	T	C	0.611332	1006
5	rs72797525	A	G	0.11332	1006
5	rs6877125	T	C	0.508946	1006
5	rs77090738	G	T	0.138171	1006
5	rs1975985	A	G	0.168986	1006
5	rs1975984	A	G	0.300199	1006
5	rs62382617	G	T	0.185885	1006
5	rs1975983	A	G	0.434394	1006
5	rs73289093	A	G	0.0596421	1006
5	rs60329486	C	T	0.32008	1006
5	rs59368254	T	C	0.32008	1006
5	rs2351753	C	T	0.171968	1006
5	rs62382618	A	G	0.188867	1006
5	rs6866726	G	A	0.162028	1006
5	rs62382619	G	A	0.188867	1006
5	rs6866991	C	A	0.919483	1006
5	rs62382620	C	T	0.186879	1006
5	rs6580091	T	A	0.919483	1006
5	rs7708052	C	T	0.317097	1006
5	rs10875588	A	G	0.318091	1006
5	rs56259941	G	C	0.164016	1006
5	rs13163657	G	A	0.173956	1006
5	rs9324787	G	A	0.921471	1006
5	rs13183885	T	C	0.172962	1006
5	rs57726102	C	T	0.32008	1006
5	rs57775257	T	C	0.32008	1006
5	rs62382621	A	T	0.27833	1006
5	rs67521515	C	T	0.05666	1006
5	rs67509546	T	C	0.05666	1006
5	rs12515714	A	C	0.263419	1006
5	rs12520916	G	A	0.265408	1006
5	rs62382622	G	A	0.263419	1006
5	rs4958751	C	T	0.16501	1006
5	rs114139851	G	A	0.05666	1006
5	rs6580092	C	T	0.135189	1006
5	rs35857724	C	T	0.263419	1006
5	rs13157979	C	A	0.357853	1006
5	rs11745344	C	A	0.263419	1006
5	rs62380476	C	T	0.181909	1006
5	rs11167691	G	A	0.263419	1006
5	rs6580093	C	T	0.135189	1006
5	rs10875589	T	C	0.263419	1006
5	rs10875590	T	G	0.263419	1006
5	rs12519935	C	T	0.263419	1006
5	rs12522617	T	G	0.263419	1006
5	rs12514752	A	G	0.263419	1006
5	rs73290716	A	G	0.05666	1006
5	rs62380477	A	G	0.265408	1006
5	rs60860617	G	A	0.265408	1006
5	rs13168119	A	G	0.921471	1006
5	rs62380479	G	A	0.266402	1006
5	rs62380480	G	A	0.265408	1006
5	rs62380481	C	T	0.264414	1006
5	rs62380482	C	A	0.265408	1006
5	rs62380483	T	C	0.264414	1006
5	rs35211125	T	C	0.270378	1006
5	rs12374426	T	C	0.264414	1006
5	rs12374556	G	A	0.308151	1006
5	rs12374480	A	G	0.265408	1006
5	rs12374482	A	G	0.265408	1006
5	rs144592067	C	T	0.0178926	1006
5	rs73290734	A	G	0.265408	1006
5	rs11167692	T	C	0.265408	1006
5	rs10077520	G	A	0.262425	1006
5	rs10077534	G	C	0.921471	1006
5	rs113304163	T	G	0.0129225	1006
5	rs60427580	A	C	0.266402	1006
5	rs7449320	A	C	0.220676	1006
5	rs11750723	G	T	0.266402	1006
5	rs115638059	G	T	0.00596421	1006
5	rs62380486	G	A	0.182903	1006
5	rs28472510	G	C	0.262425	1006
5	rs62380487	C	T	0.182903	1006
5	rs6580095	A	G	0.921471	1006
5	rs11167693	C	T	0.146123	1006
5	rs67174927	A	G	0.0785288	1006
5	rs2056429	T	G	0.189861	1006
5	rs113894396	T	C	0.0536779	1006
5	rs111644780	T	C	0.0656064	1006
5	rs66856134	C	T	0.0516899	1006
5	rs7731137	T	G	0.73161	1006
5	rs13162742	G	A	0.234592	1006
5	rs13167314	G	A	0.238569	1006
5	rs6580097	A	C	0.889662	1006
5	rs62380488	C	T	0.0516899	1006
5	rs78669032	T	A	0.026839	1006
5	rs66527957	G	T	0.0576541	1006
5	rs6891821	A	G	0.407555	1006
5	rs66793877	C	A	0.0576541	1006
5	rs6892346	C	A	0.772366	1006
5	rs114895936	G	A	0.0506958	1006
5	rs67047765	G	A	0.0298211	1006
5	rs11167694	C	A	0.772366	1006
5	rs60227374	C	T	0.0298211	1006
5	rs57648668	G	A	0.0487078	1006
5	rs13155383	C	T	0.404573	1006
5	rs66461204	G	A	0.0576541	1006
5	rs146956870	G	A	0.0228628	1006
5	rs4958379	G	A	0.421471	1006
5	rs67006872	G	A	0.0576541	1006
5	rs114039557	C	G	0.026839	1006
5	rs11167695	G	A	0.372763	1006
5	rs11167696	C	T	0.431412	1006
5	rs72797540	A	G	0.286282	1006
5	rs4958380	G	T	0.279324	1006
5	rs34952076	G	A	0.137177	1006
5	rs4958752	A	T	0.298211	1006
5	rs35635357	C	A	0.137177	1006
5	rs6886153	A	G	0.903579	1006
5	rs34997930	T	C	0.411531	1006
5	rs34133517	G	C	0.213718	1006
5	rs13182479	G	A	0.137177	1006
5	rs60778030	T	C	0.467197	1006
5	rs72797542	G	T	0.185885	1006
5	rs72492477	C	T	0.0646123	1006
5	rs7736269	C	T	0.247515	1006
5	rs146135726	C	T	0.0109344	1006
5	rs6862263	C	G	0.0397614	1006
5	rs144301206	A	G	0.0636183	1006
5	rs141091429	G	A	0.0119284	1006
5	rs11740962	G	A	0.163022	1006
5	rs2001431	G	C	0.163022	1006
5	rs4348271	G	A	0.156064	1006
5	rs142756010	T	C	0.054672	1006
5	rs11750130	A	G	0.367793	1006
5	rs75574186	A	G	0.027833	1006
5	rs66739650	C	T	0.0427435	1006
5	rs11739775	A	G	0.402584	1006
5	rs11749702	T	C	0.402584	1006
5	rs59189695	G	A	0.203777	1006
5	rs58514953	C	T	0.119284	1006
5	rs188275793	T	C	0.0159046	1006
5	rs139894432	A	G	0.0357853	1006
5	rs12514979	A	G	0.208748	1006
5	rs11167697	G	C	0.16501	1006
5	rs4958753	G	C	0.158052	1006
5	rs35018839	A	G	0.102386	1006
5	rs6877721	C	G	0.0427435	1006
5	rs68119351	C	T	0.0407555	1006
5	rs79505041	C	T	0.0387674	1006
5	rs3863200	A	C	0.187873	1006
5	rs72797545	C	G	0.0298211	1006
5	rs13174862	C	T	0.144135	1006
5	rs112696184	G	C	0.0437376	1006
5	rs34165383	C	G	0.10338	1006
5	rs116820689	G	C	0.0437376	1006
5	rs71590142	C	T	0.0765408	1006
5	rs17116304	G	A	0.0437376	1006
5	rs74417235	A	G	0.0994036	1006
5	rs4958754	T	C	0.367793	1006
5	rs180715896	C	T	0.00894632	1006
5	rs1811291	A	G	0.178926	1006
5	rs76877334	A	C	0.0437376	1006
5	rs66508886	T	C	0.0417495	1006
5	rs115753765	C	T	0.0308151	1006
5	rs4958755	G	A	0.0119284	1006
5	rs4958381	T	C	0.0407555	1006
5	rs147927459	C	T	0.0208748	1006
5	rs34514305	T	C	0.423459	1006
5	rs112065906	T	C	0.027833	1006
5	rs72797548	G	A	0.00695825	1006
5	rs35788208	C	T	0.100398	1006
5	rs12652072	G	C	0.203777	1006
5	rs17116316	C	A	0.027833	1006
5	rs140857507	G	A	0.0119284	1006
5	rs11167698	G	A	0.203777	1006
5	rs35998524	C	T	0.100398	1006
5	rs2894776	G	A	0.0248509	1006
5	rs1962633	G	C	0.027833	1006
5	rs186283755	C	G	0.0178926	1006
5	rs111388052	C	T	0.0129225	1006
5	rs77872245	A	T	0.027833	1006
5	rs13166977	A	G	0.116302	1006
5	rs570496539	C	T	0.00795229	1006
5	rs191082897	G	A	0.027833	1006
5	rs148277437	C	T	0.027833	1006
5	rs142851129	A	G	0.027833	1006
5	rs7445576	C	T	0.217694	1006
5	rs12513744	A	G	0.380716	1006
5	rs13155902	G	C	0.380716	1006
5	rs1972616	C	T	0.217694	1006
5	rs79229707	G	A	0.0119284	1006
5	rs11749348	T	C	0.360835	1006
5	rs114770887	C	T	0.0109344	1006
5	rs116513349	T	G	0.0308151	1006
5	rs13167587	G	A	0.116302	1006
5	rs66783703	C	T	0.207753	1006
5	rs73290776	G	A	0.0149105	1006
5	rs71590148	G	A	0.116302	1006
5	rs13182381	G	A	0.116302	1006
5	rs28794278	C	T	0.208748	1006
5	rs73290781	G	A	0.0119284	1006
5	rs10463340	C	A	0.116302	1006
5	rs34035538	T	C	0.116302	1006
5	rs78711916	G	A	0.0218688	1006
5	rs59852115	G	C	0.0357853	1006
5	rs4958756	T	C	0.360835	1006
5	rs142171013	C	T	0.0178926	1006
5	rs113868593	A	T	0.208748	1006
5	rs113808271	G	T	0.0347913	1006
5	rs35751355	A	G	0.116302	1006
5	rs71590149	G	A	0.116302	1006
5	rs12189327	C	T	0.0178926	1006
5	rs115982417	A	G	0.0129225	1006
5	rs6877043	T	C	0.361829	1006
5	rs72797553	C	T	0.134195	1006
5	rs13186646	C	A	0.116302	1006
5	rs34542840	A	T	0.115308	1006
5	rs7702928	C	A	0.245527	1006
5	rs11167699	C	T	0.116302	1006
5	rs73290792	T	C	0.130219	1006
5	rs6894778	T	A	0.809145	1006
5	rs142072492	T	A	0.00596421	1006
5	rs12515092	G	A	0.272366	1006
5	rs6873342	A	G	0.888668	1006
5	rs6873918	G	C	0.581511	1006
5	rs6873650	A	T	0.887674	1006
5	rs6580098	T	C	0.887674	1006
5	rs12515696	G	A	0.306163	1006
5	rs2396993	T	C	0.88668	1006
5	rs13169969	A	T	0.582505	1006
5	rs13170484	G	A	0.417495	1006
5	rs2396994	A	T	0.883698	1006
5	rs2396995	C	T	0.269384	1006
5	rs2396996	T	C	0.88668	1006
5	rs7723312	A	G	0.88668	1006
5	rs7723610	C	A	0.88668	1006
5	rs7443642	T	C	0.88668	1006
5	rs115876780	G	A	0.027833	1006
5	rs56226722	G	A	0.574553	1006
5	rs72797560	T	A	0.0109344	1006
5	rs13185173	A	G	0.11332	1006
5	rs6580099	A	G	0.733598	1006
5	rs13186731	C	T	0.11332	1006
5	rs4958757	G	A	0.0328032	1006
5	rs4958758	T	A	0.733598	1006
5	rs12656029	G	A	0.114314	1006
5	rs75621011	G	A	0.0328032	1006
5	rs56354005	A	G	0.586481	1006
5	rs12655636	T	C	0.11332	1006
5	rs35212808	A	G	0.11332	1006
5	rs35329122	A	T	0.11332	1006
5	rs13179034	C	A	0.11332	1006
5	rs10039026	G	T	0.585487	1006
5	rs13179358	C	A	0.11332	1006
5	rs116481362	C	T	0.00894632	1006
5	rs13179754	G	A	0.11332	1006
5	rs918365	T	G	0.733598	1006
5	rs71590150	A	T	0.115308	1006
5	rs75686232	G	A	0.0457256	1006
5	rs79089020	C	A	0.0188867	1006
5	rs115365688	T	C	0.0258449	1006
5	rs13190662	G	A	0.11829	1006
5	rs13178134	T	A	0.11829	1006
5	rs965235	T	C	0.745527	1006
5	rs17560103	T	A	0.0626243	1006
5	rs17116366	G	A	0.027833	1006
5	rs1862130	T	G	0.745527	1006
5	rs1862131	A	G	0.717694	1006
5	rs7712305	G	A	0.027833	1006
5	rs57106376	A	C	0.027833	1006
5	rs72797565	T	G	0.026839	1006
5	rs7717196	G	T	0.027833	1006
5	rs6580100	G	A	0.691849	1006
5	rs6898624	T	C	0.026839	1006
5	rs4958382	T	C	0.745527	1006
5	rs77055126	T	C	0.0258449	1006
5	rs11958012	G	A	0.484095	1006
5	rs4958759	G	C	0.745527	1006
5	rs4958760	A	G	0.717694	1006
5	rs4958761	G	A	0.745527	1006
5	rs4958762	A	G	0.719682	1006
5	rs7727181	A	G	0.0974155	1006
5	rs7727616	G	A	0.246521	1006
5	rs59099330	A	G	0.0298211	1006
5	rs112615668	C	G	0.488072	1006
5	rs4958763	T	G	0.082505	1006
5	rs112379773	C	G	0.0149105	1006
5	rs4958383	G	A	0.569583	1006
5	rs73292538	C	T	0.0328032	1006
5	rs10074675	T	C	0.722664	1006
5	rs2052448	T	C	0.722664	1006
5	rs72797568	A	T	0.0308151	1006
5	rs7710726	G	A	0.487078	1006
5	rs7710331	A	G	0.755467	1006
5	rs6580101	T	C	0.722664	1006
5	rs6580102	T	C	0.755467	1006
5	rs10070709	C	T	0.72167	1006
5	rs10070715	C	T	0.722664	1006
5	rs7735337	T	A	0.694831	1006
5	rs7715775	G	C	0.722664	1006
5	rs78189925	A	G	0.0328032	1006
5	rs6580103	T	C	0.722664	1006
5	rs6580104	A	C	0.755467	1006
5	rs10043507	G	A	0.723658	1006
5	rs73292548	A	T	0.0357853	1006
5	rs7721183	C	T	0.755467	1006
5	rs80198546	T	G	0.0328032	1006
5	rs72797571	G	A	0.0159046	1006
5	rs2112146	A	G	0.722664	1006
5	rs1972618	T	G	0.755467	1006
5	rs4958384	G	C	0.722664	1006
5	rs75662337	G	A	0.0228628	1006
5	rs73292554	G	A	0.0328032	1006
5	rs6580107	A	T	0.722664	1006
5	rs4958385	T	A	0.72167	1006
5	rs749777	T	C	0.754473	1006
5	rs9324789	A	G	0.126243	1006
5	rs7723991	T	C	0.72167	1006
5	rs7443289	C	T	0.0328032	1006
5	rs10051493	G	A	0.754473	1006
5	rs2396997	T	G	0.0328032	1006
5	rs2396998	A	G	0.0328032	1006
5	rs112446905	C	T	0.0328032	1006
5	rs6868614	C	T	0.126243	1006
5	rs13186046	T	C	0.692843	1006
5	rs6580110	G	A	0.725646	1006
5	rs76458420	C	T	0.0427435	1006
5	rs56159230	G	T	0.027833	1006
5	rs62380525	C	T	0.0298211	1006
5	rs76006405	T	G	0.0308151	1006
5	rs9324791	T	C	0.752485	1006
5	rs9324792	T	C	0.752485	1006
5	rs79013965	A	C	0.0308151	1006
5	rs78130825	T	C	0.0755467	1006
5	rs80242745	A	G	0.0109344	1006
5	rs12163931	G	A	0.0308151	1006
5	rs533635604	G	T	0.0337972	1006
5	rs6868098	G	A	0.752485	1006
5	rs72797577	G	C	0.026839	1006
5	rs143851392	A	G	0.0208748	1006
5	rs6878543	C	T	0.752485	1006
5	rs140434738	C	A	0.0357853	1006
5	rs12153047	C	T	0.0159046	1006
5	rs13161993	T	C	0.106362	1006
5	rs4958386	A	G	0.751491	1006
5	rs4958387	T	C	0.752485	1006
5	rs62380526	C	T	0.0656064	1006
5	rs7734591	A	C	0.498012	1006
5	rs113079431	C	T	0.0357853	1006
5	rs59484332	T	G	0.0298211	1006
5	rs78393202	T	C	0.0357853	1006
5	rs13154131	C	T	0.105368	1006
5	rs73276703	A	G	0.498012	1006
5	rs13184061	C	T	0.0119284	1006
5	rs10039709	G	A	0.752485	1006
5	rs76645988	T	G	0.0437376	1006
5	rs55849543	A	G	0.498012	1006
5	rs4958765	C	G	0.808151	1006
5	rs12055015	G	A	0.106362	1006
5	rs3867429	C	T	0.498012	1006
5	rs4446521	C	T	0.498012	1006
5	rs7716580	G	A	0.0298211	1006
5	rs13168402	G	A	0.106362	1006
5	rs6877122	C	T	0.082505	1006
5	rs141198450	A	T	0.0357853	1006
5	rs17116390	T	C	0.106362	1006
5	rs10073561	C	T	0.752485	1006
5	rs10058604	A	G	0.808151	1006
5	rs9324794	C	T	0.082505	1006
5	rs72797582	C	T	0.026839	1006
5	rs149470932	T	C	0.00695825	1006
5	rs72797583	A	G	0.553678	1006
5	rs6863954	C	T	0.498012	1006
5	rs3893695	A	G	0.752485	1006
5	rs4117784	T	C	0.808151	1006
5	rs6580111	G	C	0.752485	1006
5	rs6580112	G	T	0.753479	1006
5	rs12055336	G	C	0.111332	1006
5	rs6580113	G	C	0.646123	1006
5	rs116764959	T	C	0.0437376	1006
5	rs4958766	C	T	0.0298211	1006
5	rs4958767	C	G	0.78827	1006
5	rs76630393	T	C	0.0755467	1006
5	rs1156344	A	G	0.980119	1006
5	rs6875019	A	G	0.300199	1006
5	rs79175688	G	C	0.0735586	1006
5	rs79353578	T	C	0.0964215	1006
5	rs76421782	G	A	0.0964215	1006
5	rs1233076	T	A	0.978131	1006
5	rs113765651	C	T	0.0586481	1006
5	rs1233077	A	G	0.978131	1006
5	rs142697637	C	T	0.0914513	1006
5	rs76163871	G	A	0.0914513	1006
5	rs1233078	C	T	0.328032	1006
5	rs2396999	A	T	0.88171	1006
5	rs2688209	G	A	0.0218688	1006
5	rs117247290	G	A	0.0467197	1006
5	rs112095034	T	C	0.0954274	1006
5	rs6876004	A	G	0.671968	1006
5	rs150626478	C	T	0.0437376	1006
5	rs4623203	A	G	0.671968	1006
5	rs4452598	G	A	0.0954274	1006
5	rs4626377	A	G	0.0974155	1006
5	rs13178728	C	T	0.0705765	1006
5	rs7728194	G	C	0.119284	1006
5	rs184191667	C	T	0.0129225	1006
5	rs17116409	T	C	0.0964215	1006
5	rs111466457	G	A	0.0735586	1006
5	rs138400732	G	A	0.0149105	1006
5	rs56374414	T	C	0.115308	1006
5	rs59525998	G	A	0.115308	1006
5	rs12522568	T	G	0.026839	1006
5	rs74651746	T	A	0.0914513	1006
5	rs78700152	C	G	0.0477137	1006
5	rs185364560	G	A	0.0208748	1006
5	rs142225200	G	A	0.0467197	1006
5	rs75256526	G	A	0.0914513	1006
5	rs145240021	A	G	0.00596421	1006
5	rs116081973	T	A	0.0914513	1006
5	rs59749917	A	G	0.115308	1006
5	rs34951340	C	G	0.0735586	1006
5	rs116704207	T	C	0.0149105	1006
5	rs142310990	G	A	0.0238569	1006
5	rs116107867	C	T	0.0914513	1006
5	rs62382162	G	A	0.122266	1006
5	rs11750475	C	T	0.0656064	1006
5	rs55767292	C	T	0.0238569	1006
5	rs72797590	C	T	0.0248509	1006
5	rs78112077	G	A	0.0725646	1006
5	rs115865323	C	T	0.0914513	1006
5	rs960499	T	C	0.657058	1006
5	rs140487116	T	G	0.0119284	1006
5	rs116728951	C	T	0.0914513	1006
5	rs144382399	G	A	0.0149105	1006
5	rs116794050	G	T	0.0636183	1006
5	rs114517195	C	T	0.0914513	1006
5	rs78878792	A	G	0.0914513	1006
5	rs114408852	C	A	0.0387674	1006
5	rs58415346	A	T	0.115308	1006
5	rs73276742	T	C	0.115308	1006
5	rs73276745	T	C	0.0218688	1006
5	rs140631339	C	T	0.0914513	1006
5	rs115631735	A	G	0.026839	1006
5	rs60476447	A	G	0.0218688	1006
5	rs143557741	G	A	0.00497018	1006
5	rs17116411	G	T	0.115308	1006
5	rs75057381	G	A	0.0735586	1006
5	rs17116414	C	G	0.115308	1006
5	rs111903895	G	A	0.0218688	1006
5	rs60906140	T	G	0.0218688	1006
5	rs56226335	A	C	0.543738	1006
5	rs6882998	T	C	0.908549	1006
5	rs61554631	A	G	0.0218688	1006
5	rs7723269	T	C	0.115308	1006
5	rs7727176	T	A	0.0238569	1006
5	rs17116417	G	A	0.0914513	1006
5	rs141319464	C	T	0.0347913	1006
5	rs76293020	T	C	0.0735586	1006
5	rs116625825	G	A	0.0258449	1006
5	rs2103073	A	C	0.0695825	1006
5	rs7716019	T	C	0.0914513	1006
5	rs78924036	G	A	0.026839	1006
5	rs79938716	C	T	0.0735586	1006
5	rs111590580	C	T	0.0149105	1006
5	rs6886571	T	A	0.543738	1006
5	rs73276760	G	A	0.0218688	1006
5	rs11948782	G	A	0.0735586	1006
5	rs113402535	G	A	0.116302	1006
5	rs59919514	T	A	0.0218688	1006
5	rs12188828	A	G	0.115308	1006
5	rs17116421	A	G	0.115308	1006
5	rs73276766	G	A	0.0218688	1006
5	rs78817991	G	A	0.0914513	1006
5	rs6874825	C	T	0.0248509	1006
5	rs74643014	T	A	0.055666	1006
5	rs151176650	G	A	0.0964215	1006
5	rs73276769	G	T	0.0218688	1006
5	rs9942412	A	G	0.115308	1006
5	rs6873483	T	C	0.66004	1006
5	rs150835945	T	C	0.0735586	1006
5	rs143927632	G	A	0.0914513	1006
5	rs77175292	A	C	0.0914513	1006
5	rs76817289	C	T	0.0715706	1006
5	rs11167700	A	T	0.148111	1006
5	rs2461848	G	A	0.0735586	1006
5	rs147497213	C	T	0.0178926	1006
5	rs2434218	C	G	0.908549	1006
5	rs12188498	C	A	0.0914513	1006
5	rs73276780	G	A	0.0218688	1006
5	rs149120351	G	A	0.0109344	1006
5	rs113194752	G	A	0.0735586	1006
5	rs147234430	G	A	0.0914513	1006
5	rs75146657	T	C	0.0934394	1006
5	rs115380213	G	T	0.0218688	1006
5	rs62382168	G	A	0.0397614	1006
5	rs111312779	C	T	0.0735586	1006
5	rs39615	C	T	0.0218688	1006
5	rs17116433	G	A	0.0934394	1006
5	rs78818793	C	A	0.0914513	1006
5	rs12188906	G	C	0.0914513	1006
5	rs77021874	A	G	0.0477137	1006
5	rs39953	G	T	0.0218688	1006
5	rs17615383	C	T	0.0914513	1006
5	rs116193743	C	T	0.0238569	1006
5	rs816716	C	T	0.0218688	1006
5	rs80090739	C	T	0.0139165	1006
5	rs35838764	C	T	0.0705765	1006
5	rs115019016	G	T	0.0914513	1006
5	rs75326307	A	G	0.0934394	1006
5	rs74562835	T	C	0.0934394	1006
```
