## Supplementary material for "Characterization of shared and ancestry-specific signals driving complex traits using multi-ancestry fine-mapping": s1_ref.bim

```
5	rs34025038	0	153180873	C	T
5	rs2926836	0	153181153	T	G
5	rs114662686	0	153181296	C	T
5	rs6890399	0	153181546	A	G
5	rs116702321	0	153182188	G	A
5	rs17115256	0	153182273	T	C
5	rs13186102	0	153182333	C	T
5	rs115354992	0	153182451	T	C
5	rs1461225	0	153182725	T	G
5	rs62383441	0	153184242	C	A
5	rs187589655	0	153184366	C	A
5	rs114846642	0	153185104	A	G
5	rs72804633	0	153185215	G	A
5	rs114484721	0	153185503	C	T
5	rs1461224	0	153186237	G	T
5	rs1037892	0	153187473	G	A
5	rs114016762	0	153187609	C	T
5	rs1350803	0	153187753	C	A
5	rs2926835	0	153188930	T	A
5	rs13354399	0	153189431	G	A
5	rs146167031	0	153189479	T	C
5	rs17525192	0	153189998	G	A
5	rs142542791	0	153192037	A	C
5	rs11951398	0	153192215	C	T
5	rs2926833	0	153193663	G	A
5	rs72804635	0	153193727	A	G
5	rs142985615	0	153194204	C	G
5	rs149456201	0	153194780	T	C
5	rs6859533	0	153195368	G	A
5	rs7720675	0	153195524	T	A
5	rs2926832	0	153195672	G	A
5	rs10515700	0	153195806	T	C
5	rs151007973	0	153195814	G	A
5	rs13156460	0	153196082	A	G
5	rs9324759	0	153197015	A	G
5	rs72804638	0	153197496	C	T
5	rs55828003	0	153197589	G	C
5	rs2964013	0	153197696	T	A
5	rs17525311	0	153198054	A	G
5	rs142727948	0	153198376	T	C
5	rs139169166	0	153198511	C	A
5	rs74594167	0	153198536	C	T
5	rs115662876	0	153198730	A	C
5	rs140564157	0	153200001	C	T
5	rs7736176	0	153200091	A	C
5	rs141752692	0	153200802	T	C
5	rs192905894	0	153200911	A	G
5	rs114746008	0	153201240	C	A
5	rs72804639	0	153201255	C	T
5	rs2964012	0	153201369	A	G
5	rs182041203	0	153201689	A	G
5	rs2964011	0	153202882	G	A
5	rs56381566	0	153203420	A	G
5	rs1870739	0	153203447	G	T
5	rs150293152	0	153203852	G	A
5	rs79058942	0	153204154	G	C
5	rs72804641	0	153204361	C	T
5	rs141741242	0	153204985	A	C
5	rs62383444	0	153205607	G	A
5	rs11748718	0	153205728	C	T
5	rs6872994	0	153208447	A	G
5	rs140358488	0	153208654	C	T
5	rs2964010	0	153208841	T	C
5	rs77745430	0	153209215	G	A
5	rs72804644	0	153209242	C	T
5	rs140801435	0	153209459	A	G
5	rs144839912	0	153209524	C	T
5	rs76969726	0	153209553	G	T
5	rs55862633	0	153210003	C	T
5	rs34025664	0	153210740	T	G
5	rs3021428	0	153210741	A	C
5	rs4469245	0	153210953	A	T
5	rs6885486	0	153211034	C	A
5	rs2926860	0	153211430	G	C
5	rs2964009	0	153211441	A	G
5	rs2926861	0	153212042	G	T
5	rs2926862	0	153212219	G	T
5	rs2926863	0	153212832	C	T
5	rs4958679	0	153212870	C	A
5	rs150179725	0	153212931	G	A
5	rs2926864	0	153213196	A	G
5	rs2926865	0	153213263	T	C
5	rs35497256	0	153213357	C	T
5	rs2964008	0	153213439	C	G
5	rs6861594	0	153213577	C	A
5	rs1542485	0	153213708	G	A
5	rs2964006	0	153213880	T	G
5	rs62383445	0	153213893	A	C
5	rs2964005	0	153214011	G	C
5	rs2926866	0	153214296	A	G
5	rs1993739	0	153215007	C	T
5	rs2964004	0	153215342	A	G
5	rs1551766	0	153216133	G	T
5	rs77969370	0	153216272	G	T
5	rs2926867	0	153216377	T	C
5	rs114326004	0	153216380	G	A
5	rs2926868	0	153216485	T	C
5	rs66892027	0	153216722	G	T
5	rs2964003	0	153216733	A	G
5	rs2964002	0	153216876	G	A
5	rs10077658	0	153217256	C	A
5	rs35534977	0	153218147	A	G
5	rs139145061	0	153219034	A	G
5	rs114393431	0	153219257	C	T
5	rs34376257	0	153219270	G	A
5	rs12652230	0	153219469	G	A
5	rs78909905	0	153220238	C	T
5	rs34337799	0	153220267	C	A
5	rs115998655	0	153220371	C	A
5	rs7444626	0	153220527	A	C
5	rs74852142	0	153220649	G	A
5	rs7444727	0	153220766	C	G
5	rs115674490	0	153221082	G	A
5	rs56686279	0	153221256	G	A
5	rs56010204	0	153221522	A	C
5	rs148638932	0	153221658	G	A
5	rs13169013	0	153221780	G	A
5	rs13168957	0	153221945	C	T
5	rs74739622	0	153221968	T	A
5	rs56030949	0	153221971	C	A
5	rs72804657	0	153222066	G	A
5	rs11167642	0	153222233	T	C
5	rs72804659	0	153222661	G	T
5	rs11167643	0	153222799	G	C
5	rs11741657	0	153222903	G	C
5	rs115538458	0	153222921	G	T
5	rs11167644	0	153223090	G	C
5	rs145350942	0	153223108	G	C
5	rs114258193	0	153223751	A	G
5	rs143315361	0	153223949	T	C
5	rs34054798	0	153224301	A	G
5	rs34363146	0	153224895	G	A
5	rs62383447	0	153224916	G	A
5	rs138490923	0	153225123	A	G
5	rs143013756	0	153225138	C	T
5	rs150512166	0	153225574	G	A
5	rs11747898	0	153225884	T	G
5	rs2964019	0	153226367	G	C
5	rs145256214	0	153226415	G	A
5	rs2926841	0	153226498	C	A
5	rs35252736	0	153226772	G	A
5	rs13153567	0	153227092	T	A
5	rs2964020	0	153227127	C	T
5	rs78862758	0	153227746	T	C
5	rs148372323	0	153228092	G	C
5	rs2926842	0	153228199	G	A
5	rs2126161	0	153229051	A	T
5	rs55639731	0	153229206	T	C
5	rs2926844	0	153229595	A	G
5	rs149714077	0	153230513	A	G
5	rs10463255	0	153230719	G	A
5	rs2964022	0	153230748	A	G
5	rs113258903	0	153230878	G	A
5	rs35141793	0	153231206	T	C
5	rs74899460	0	153231357	C	A
5	rs6864290	0	153231786	G	A
5	rs142115089	0	153231796	G	A
5	rs6864300	0	153231807	G	A
5	rs6580043	0	153232434	C	T
5	rs6869879	0	153232763	G	A
5	rs7715099	0	153233462	G	A
5	rs78606050	0	153233547	G	A
5	rs137945895	0	153233589	T	A
5	rs13166441	0	153233593	C	T
5	rs2926859	0	153235227	G	A
5	rs2964017	0	153235286	T	C
5	rs76102439	0	153235823	A	G
5	rs6878816	0	153237064	A	C
5	rs4032977	0	153237143	A	T
5	rs144193939	0	153237331	T	G
5	rs34225978	0	153237477	G	T
5	rs72804669	0	153237569	C	T
5	rs11951097	0	153237781	G	A
5	rs112472774	0	153238090	T	C
5	rs2926858	0	153238093	C	A
5	rs1461237	0	153238323	C	T
5	rs112986701	0	153238430	C	T
5	rs17115298	0	153238466	T	G
5	rs997603	0	153239051	T	C
5	rs191668099	0	153239109	G	T
5	rs115973249	0	153239162	G	A
5	rs147739141	0	153239595	G	A
5	rs1117562	0	153239653	A	G
5	rs7731282	0	153239976	G	T
5	rs148044855	0	153240989	G	A
5	rs2964028	0	153241152	G	A
5	rs1461236	0	153241171	A	G
5	rs2964027	0	153241647	C	A
5	rs72804671	0	153241733	T	C
5	rs1461235	0	153241839	G	A
5	rs2926857	0	153242447	A	G
5	rs116210748	0	153242730	G	A
5	rs72804672	0	153242887	T	C
5	rs17115312	0	153243573	A	C
5	rs1461234	0	153245475	C	T
5	rs2964023	0	153246412	T	C
5	rs57311556	0	153246563	A	T
5	rs7712317	0	153246661	T	C
5	rs2350538	0	153246879	G	T
5	rs1381117	0	153247305	C	T
5	rs79433733	0	153248945	G	A
5	rs12659342	0	153248951	T	C
5	rs114854777	0	153248963	A	G
5	rs12657131	0	153249025	C	G
5	rs76700794	0	153249433	A	G
5	rs149878927	0	153249835	T	C
5	rs76431618	0	153250163	T	C
5	rs1350802	0	153250801	G	C
5	rs2926830	0	153250819	T	C
5	rs11167647	0	153251073	T	C
5	rs35641290	0	153251153	A	G
5	rs76784595	0	153251788	G	A
5	rs10783182	0	153251932	G	A
5	rs10783183	0	153251977	G	A
5	rs2964034	0	153252363	A	G
5	rs115107908	0	153252395	A	T
5	rs78842586	0	153252824	A	G
5	rs11167648	0	153253264	A	G
5	rs2964033	0	153253283	A	G
5	rs77988097	0	153253482	C	T
5	rs2964032	0	153253908	C	T
5	rs13157273	0	153254087	G	T
5	rs4416639	0	153255717	C	G
5	rs6871988	0	153255743	G	A
5	rs1461229	0	153257636	C	A
5	rs10051517	0	153259066	G	A
5	rs9885336	0	153259781	A	G
5	rs6869379	0	153260361	C	G
5	rs77307728	0	153260854	A	T
5	rs1381118	0	153262719	G	A
5	rs147887415	0	153263051	T	C
5	rs10066398	0	153263053	T	C
5	rs2964029	0	153263479	T	G
5	rs2926840	0	153263884	A	T
5	rs1350804	0	153264228	C	T
5	rs11743150	0	153264577	G	C
5	rs75316240	0	153264852	A	G
5	rs2351023	0	153265309	T	C
5	rs6580044	0	153265681	G	A
5	rs2560035	0	153266100	A	G
5	rs10476798	0	153266148	T	G
5	rs2614125	0	153267753	G	A
5	rs114907392	0	153268550	G	A
5	rs2560036	0	153268620	C	T
5	rs139693598	0	153269015	A	T
5	rs10061978	0	153269843	G	T
5	rs2614126	0	153270716	G	A
5	rs919221	0	153271076	C	T
5	rs919222	0	153271156	G	A
5	rs919223	0	153271230	T	C
5	rs1366095	0	153271756	A	G
5	rs1366096	0	153272041	G	A
5	rs79112800	0	153272110	A	G
5	rs12188227	0	153272625	G	A
5	rs4958352	0	153272732	C	T
5	rs114280442	0	153272963	G	A
5	rs2560038	0	153272968	G	A
5	rs34322782	0	153273141	G	A
5	rs6873055	0	153273168	G	T
5	rs10515702	0	153273594	C	T
5	rs77236822	0	153274149	C	T
5	rs76666804	0	153274308	G	A
5	rs115973509	0	153274473	C	T
5	rs78327105	0	153275936	G	C
5	rs62385566	0	153277153	C	T
5	rs77332789	0	153277545	C	T
5	rs2434220	0	153277759	A	G
5	rs2560055	0	153277932	G	A
5	rs10054136	0	153278085	A	C
5	rs76330189	0	153278334	T	A
5	rs34255618	0	153279039	G	A
5	rs2964001	0	153279684	C	A
5	rs1080671	0	153279831	C	T
5	rs1593827	0	153280893	G	A
5	rs55749407	0	153281269	T	G
5	rs2560030	0	153281406	C	T
5	rs1461242	0	153282305	T	C
5	rs79777070	0	153282674	A	T
5	rs1461243	0	153282962	T	C
5	rs76858877	0	153285672	T	C
5	rs1903442	0	153285859	G	C
5	rs62385569	0	153286563	C	T
5	rs115174426	0	153286770	T	C
5	rs898709	0	153286964	A	G
5	rs117730925	0	153287182	T	A
5	rs1870738	0	153287549	T	A
5	rs72804679	0	153287873	T	C
5	rs75528036	0	153287891	T	A
5	rs2614119	0	153289425	A	G
5	rs141006250	0	153290003	G	A
5	rs78898512	0	153290022	C	T
5	rs2085865	0	153290253	G	A
5	rs2964000	0	153290715	T	C
5	rs2035099	0	153290835	C	A
5	rs2926829	0	153291912	G	T
5	rs141023504	0	153292124	T	C
5	rs76747090	0	153292725	C	T
5	rs4958683	0	153293540	T	G
5	rs7726518	0	153293565	G	A
5	rs117298785	0	153293868	G	A
5	rs77153702	0	153293926	G	A
5	rs36004298	0	153294228	T	C
5	rs2126160	0	153294271	C	T
5	rs144016564	0	153294293	G	T
5	rs7732031	0	153294900	A	G
5	rs1841553	0	153295452	C	A
5	rs1599408	0	153296017	C	T
5	rs1599409	0	153296064	C	A
5	rs1599410	0	153296073	C	T
5	rs2560072	0	153296428	A	G
5	rs77821205	0	153297584	A	C
5	rs4590221	0	153298214	C	T
5	rs72804681	0	153298912	G	C
5	rs116266210	0	153299187	C	T
5	rs7712987	0	153300006	T	A
5	rs2614123	0	153300215	C	T
5	rs2434221	0	153300572	C	G
5	rs2882436	0	153301157	G	A
5	rs35775277	0	153301252	A	C
5	rs17617008	0	153302377	A	C
5	rs973319	0	153303618	C	T
5	rs4958684	0	153303838	C	T
5	rs114734188	0	153304022	C	T
5	rs1461238	0	153304416	C	T
5	rs17115392	0	153304518	A	G
5	rs35257267	0	153304538	T	C
5	rs13170510	0	153304569	G	A
5	rs148422139	0	153304641	T	C
5	rs182902112	0	153304758	C	A
5	rs1461240	0	153305352	G	A
5	rs1461241	0	153305438	T	C
5	rs970751	0	153305796	T	C
5	rs114802870	0	153305818	A	T
5	rs6885178	0	153305998	A	G
5	rs2126162	0	153306209	G	A
5	rs2126163	0	153306266	T	C
5	rs2126164	0	153306311	G	A
5	rs408818	0	153306598	G	T
5	rs389567	0	153306780	G	C
5	rs116600898	0	153306816	G	A
5	rs76491225	0	153306818	G	A
5	rs145762016	0	153307511	T	C
5	rs55693735	0	153307819	C	T
5	rs80033932	0	153307927	A	G
5	rs1121074	0	153308014	C	T
5	rs1121075	0	153308081	A	G
5	rs386248	0	153308317	T	G
5	rs1837235	0	153309337	C	G
5	rs1595542	0	153309504	C	A
5	rs9765019	0	153309888	G	C
5	rs2434216	0	153310081	A	G
5	rs2560031	0	153310122	C	T
5	rs441885	0	153310324	C	T
5	rs75165103	0	153310375	A	C
5	rs421178	0	153310472	A	G
5	rs420133	0	153310598	A	T
5	rs407210	0	153310859	A	G
5	rs406708	0	153311032	A	G
5	rs432891	0	153311464	C	T
5	rs394446	0	153311841	G	A
5	rs35297739	0	153312012	G	A
5	rs17115409	0	153312122	A	C
5	rs441396	0	153312211	C	T
5	rs381582	0	153312282	A	G
5	rs454317	0	153312771	A	G
5	rs11167649	0	153313093	C	G
5	rs13189301	0	153313254	A	G
5	rs115385756	0	153313264	T	C
5	rs12109066	0	153313390	T	C
5	rs383348	0	153313826	C	T
5	rs34083638	0	153313827	G	A
5	rs138705247	0	153314494	G	T
5	rs11952162	0	153314567	T	C
5	rs448234	0	153315300	A	G
5	rs1316640	0	153315450	T	C
5	rs80229715	0	153315511	C	A
5	rs1898660	0	153315737	T	C
5	rs1438586	0	153315743	C	A
5	rs4958685	0	153316458	A	G
5	rs508306	0	153316866	G	A
5	rs510091	0	153317033	G	A
5	rs75870812	0	153317293	G	A
5	rs79255042	0	153317643	C	A
5	rs17115420	0	153317740	G	A
5	rs4260725	0	153318555	G	C
5	rs189744	0	153318776	G	A
5	rs79324343	0	153319902	C	T
5	rs182291	0	153320104	C	A
5	rs286967	0	153321202	G	T
5	rs286968	0	153321265	C	G
5	rs75608961	0	153321501	G	T
5	rs78642035	0	153321724	T	C
5	rs286969	0	153321768	A	G
5	rs11167651	0	153322296	A	C
5	rs12658022	0	153322777	A	C
5	rs4644005	0	153323009	T	C
5	rs4349768	0	153323126	A	C
5	rs7725820	0	153323431	C	A
5	rs3863194	0	153323845	G	A
5	rs690091	0	153323948	G	A
5	rs3863195	0	153323959	A	C
5	rs3863196	0	153323963	G	C
5	rs558631	0	153324358	C	T
5	rs689836	0	153324406	G	A
5	rs6892548	0	153324518	G	A
5	rs4032804	0	153325351	T	C
5	rs116012013	0	153325881	G	A
5	rs2350675	0	153325893	G	A
5	rs1370913	0	153326223	G	T
5	rs2350673	0	153326480	G	A
5	rs2350672	0	153326505	T	C
5	rs62385607	0	153326544	T	C
5	rs62385608	0	153326970	G	A
5	rs516052	0	153327133	G	C
5	rs6878632	0	153327171	C	T
5	rs6878921	0	153327172	G	A
5	rs538313	0	153327299	T	C
5	rs6879298	0	153327438	G	C
5	rs192582910	0	153327608	A	G
5	rs117444920	0	153328328	A	C
5	rs11951864	0	153328661	C	T
5	rs2578370	0	153329433	A	C
5	rs117982736	0	153330335	C	T
5	rs2560068	0	153330453	T	C
5	rs35428024	0	153331099	G	A
5	rs35689728	0	153331110	C	T
5	rs143213550	0	153331259	C	T
5	rs35186285	0	153331310	G	A
5	rs7702676	0	153331616	A	G
5	rs7707240	0	153332128	A	T
5	rs486440	0	153332555	G	A
5	rs149079130	0	153333538	G	A
5	rs75273818	0	153333629	T	C
5	rs35795917	0	153333776	G	A
5	rs79774223	0	153334555	G	T
5	rs286956	0	153334883	A	C
5	rs1025260	0	153335137	A	T
5	rs1438592	0	153335580	A	G
5	rs286957	0	153336744	G	A
5	rs114105126	0	153336814	C	T
5	rs77058391	0	153336957	G	T
5	rs72804695	0	153337377	G	T
5	rs7717580	0	153337438	C	T
5	rs286958	0	153338048	T	C
5	rs1898661	0	153338310	G	T
5	rs286959	0	153338516	C	T
5	rs6883500	0	153338535	C	T
5	rs114315147	0	153339290	A	G
5	rs13179753	0	153339577	A	C
5	rs68112120	0	153339669	C	T
5	rs137900094	0	153339707	C	A
5	rs74953881	0	153339753	C	G
5	rs286960	0	153340031	C	T
5	rs2118662	0	153340134	C	T
5	rs2118663	0	153340145	T	C
5	rs79486828	0	153340264	C	T
5	rs72804696	0	153340835	A	G
5	rs145312020	0	153341565	C	T
5	rs2560051	0	153341832	G	A
5	rs7722111	0	153342013	T	G
5	rs4958686	0	153342408	G	A
5	rs58798017	0	153342901	T	C
5	rs72804698	0	153342954	C	A
5	rs66607728	0	153343118	C	G
5	rs184637780	0	153345795	G	C
5	rs2560050	0	153346190	G	C
5	rs286963	0	153347344	G	A
5	rs10074583	0	153347391	T	C
5	rs13156355	0	153347465	C	T
5	rs74919140	0	153348071	G	A
5	rs17617521	0	153349259	C	T
5	rs7715318	0	153349275	A	T
5	rs74767865	0	153349805	C	G
5	rs115061021	0	153350024	C	A
5	rs9324760	0	153350105	A	G
5	rs11952076	0	153351166	A	G
5	rs4958687	0	153351235	G	A
5	rs11952139	0	153351405	A	G
5	rs4958688	0	153351519	A	G
5	rs4958689	0	153351720	C	T
5	rs75479015	0	153351863	C	T
5	rs1989327	0	153352222	A	G
5	rs7732103	0	153352606	C	T
5	rs77836365	0	153353451	C	A
5	rs35827834	0	153353464	T	C
5	rs17115467	0	153353951	A	G
5	rs35911163	0	153353971	C	T
5	rs17115469	0	153354055	T	G
5	rs875761	0	153354112	G	A
5	rs146314432	0	153354525	C	T
5	rs875766	0	153354678	T	C
5	rs893523	0	153355063	C	T
5	rs77586038	0	153355830	T	G
5	rs10053993	0	153355854	G	A
5	rs1898659	0	153356418	A	G
5	rs1011503	0	153356566	T	C
5	rs1019734	0	153356897	C	T
5	rs76972929	0	153357272	C	T
5	rs76727476	0	153357679	C	G
5	rs6891435	0	153357680	C	T
5	rs17115481	0	153358226	G	A
5	rs148030448	0	153358290	T	C
5	rs286964	0	153359476	C	T
5	rs286965	0	153360230	T	C
5	rs115337523	0	153360539	A	G
5	rs286966	0	153360937	T	C
5	rs1035853	0	153361905	C	T
5	rs78177740	0	153362970	C	T
5	rs390299	0	153363334	G	A
5	rs375232	0	153364140	A	G
5	rs116378214	0	153365024	A	G
5	rs4354101	0	153365367	T	A
5	rs4354102	0	153365428	T	G
5	rs148187357	0	153365490	T	G
5	rs1347798	0	153366438	C	T
5	rs386841	0	153366603	T	C
5	rs425263	0	153366805	G	A
5	rs378267	0	153367296	G	A
5	rs453034	0	153368165	T	G
5	rs2053311	0	153368223	G	A
5	rs4579307	0	153369016	A	T
5	rs6869917	0	153369456	T	C
5	rs55889064	0	153370299	A	G
5	rs6580046	0	153370391	A	C
5	rs2053310	0	153370566	T	C
5	rs2053309	0	153371206	G	A
5	rs707178	0	153371405	C	T
5	rs707179	0	153371463	C	T
5	rs77889217	0	153371760	C	G
5	rs1057772	0	153372525	G	A
5	rs6866471	0	153372743	G	A
5	rs1438591	0	153373618	A	G
5	rs116722140	0	153374628	A	G
5	rs56025158	0	153374782	A	G
5	rs6877776	0	153374892	A	G
5	rs6877914	0	153374898	C	T
5	rs6882924	0	153375572	A	G
5	rs116560084	0	153376056	G	A
5	rs34536648	0	153376196	G	A
5	rs9324761	0	153377113	A	G
5	rs138282002	0	153377348	G	C
5	rs4594908	0	153377598	A	G
5	rs77716259	0	153378418	G	A
5	rs72806609	0	153378887	G	C
5	rs6874824	0	153379093	C	T
5	rs77662356	0	153380066	G	A
5	rs9324762	0	153381280	A	G
5	rs11748836	0	153381848	C	T
5	rs2560060	0	153382124	T	C
5	rs74775091	0	153382218	C	T
5	rs114020061	0	153382220	C	T
5	rs34136150	0	153382518	G	A
5	rs75780714	0	153382602	A	G
5	rs869737	0	153385233	C	T
5	rs751549	0	153385747	T	A
5	rs4412158	0	153386103	A	G
5	rs2438422	0	153386591	A	G
5	rs2560058	0	153387399	A	G
5	rs2438423	0	153387890	G	C
5	rs6580047	0	153387916	C	A
5	rs11167652	0	153388912	G	A
5	rs12651907	0	153389604	G	A
5	rs6862861	0	153389781	G	A
5	rs1978855	0	153390354	C	T
5	rs1978856	0	153390416	G	A
5	rs2560039	0	153390449	T	A
5	rs72806611	0	153391181	C	G
5	rs690053	0	153391618	G	A
5	rs496618	0	153391629	T	C
5	rs497503	0	153391709	A	G
5	rs690027	0	153393919	G	A
5	rs689799	0	153394164	G	A
5	rs142813844	0	153395258	T	C
5	rs184618260	0	153395397	G	A
5	rs2560056	0	153395472	T	C
5	rs6877625	0	153395687	T	C
5	rs2578383	0	153395920	T	G
5	rs59630382	0	153396715	G	T
5	rs2578384	0	153396774	A	G
5	rs34175647	0	153396933	C	T
5	rs146862732	0	153397229	C	T
5	rs4493717	0	153397674	C	T
5	rs151139150	0	153398631	A	C
5	rs116581539	0	153398909	G	T
5	rs34959927	0	153398919	A	G
5	rs138149688	0	153399346	G	A
5	rs552556	0	153399722	C	T
5	rs2118660	0	153400427	C	A
5	rs2118661	0	153400492	A	G
5	rs11960710	0	153401127	A	T
5	rs112431929	0	153401196	C	T
5	rs9791176	0	153401689	A	C
5	rs4574591	0	153401832	A	G
5	rs4299780	0	153402050	T	C
5	rs145887322	0	153402535	T	C
5	rs10052341	0	153402703	A	G
5	rs35221726	0	153402783	C	A
5	rs34492233	0	153403230	T	C
5	rs4451096	0	153403424	T	G
5	rs4431388	0	153403615	A	G
5	rs74847654	0	153403645	C	T
5	rs74784343	0	153404027	A	G
5	rs2578373	0	153405085	C	T
5	rs2560047	0	153405414	T	G
5	rs2560048	0	153405654	T	C
5	rs77241582	0	153405920	C	T
5	rs10038905	0	153406390	A	C
5	rs9324764	0	153406576	A	T
5	rs9324765	0	153406644	C	T
5	rs6889563	0	153406987	G	C
5	rs7704562	0	153407397	A	G
5	rs79229422	0	153408387	G	A
5	rs2578375	0	153410020	G	A
5	rs72806613	0	153410021	T	C
5	rs2578376	0	153410220	C	T
5	rs13171784	0	153410363	C	A
5	rs77767302	0	153410555	T	C
5	rs112085351	0	153410596	A	G
5	rs2560059	0	153410934	G	A
5	rs4485971	0	153411973	G	A
5	rs7731081	0	153412185	C	G
5	rs720985	0	153412529	G	A
5	rs720987	0	153412845	G	A
5	rs2560053	0	153413082	T	C
5	rs2578377	0	153413390	C	T
5	rs2560046	0	153415482	T	C
5	rs10039286	0	153415697	T	C
5	rs72806615	0	153415829	T	A
5	rs2560043	0	153415843	T	A
5	rs10055534	0	153416132	G	A
5	rs3776985	0	153416366	G	A
5	rs920309	0	153417721	T	C
5	rs920310	0	153417959	T	G
5	rs74535736	0	153418774	G	C
5	rs2250995	0	153419149	T	C
5	rs2560062	0	153419342	C	T
5	rs144030679	0	153419508	G	A
5	rs62384061	0	153419762	G	A
5	rs567749	0	153419808	C	T
5	rs816041	0	153420733	G	A
5	rs816040	0	153421412	G	T
5	rs816039	0	153421935	C	A
5	rs816038	0	153422883	C	G
5	rs861631	0	153422972	G	A
5	rs845705	0	153423016	T	C
5	rs183997163	0	153423039	G	C
5	rs544908	0	153423598	T	C
5	rs142666494	0	153424545	G	A
5	rs816037	0	153425081	A	G
5	rs816036	0	153425201	T	C
5	rs114221071	0	153425739	G	A
5	rs411245	0	153425953	C	A
5	rs138879963	0	153426196	C	T
5	rs3756642	0	153428299	T	A
5	rs6580051	0	153428904	G	A
5	rs2254996	0	153429058	G	A
5	rs478020	0	153429169	A	G
5	rs689715	0	153429187	T	A
5	rs690592	0	153429459	T	C
5	rs690542	0	153429987	T	G
5	rs555612	0	153430435	A	G
5	rs1370912	0	153430783	A	G
5	rs4958692	0	153431265	G	T
5	rs2578369	0	153431458	T	C
5	rs2578368	0	153431469	T	A
5	rs2447715	0	153432130	G	A
5	rs2578386	0	153432733	T	C
5	rs2255493	0	153432970	C	T
5	rs17535045	0	153433556	C	G
5	rs1824773	0	153434018	T	C
5	rs1382278	0	153434407	A	G
5	rs72806620	0	153434737	C	T
5	rs11958069	0	153435497	G	A
5	rs1046621	0	153435738	G	A
5	rs72806621	0	153437416	T	C
5	rs112145053	0	153438078	G	A
5	rs816025	0	153438808	A	G
5	rs34902560	0	153438990	A	G
5	rs816024	0	153439041	G	A
5	rs114454330	0	153439051	G	A
5	rs34981201	0	153439327	G	A
5	rs78120822	0	153441868	C	T
5	rs35763577	0	153442207	C	T
5	rs816022	0	153442589	G	C
5	rs816021	0	153442684	C	T
5	rs34767465	0	153442896	A	T
5	rs75771099	0	153442916	G	T
5	rs7710732	0	153443533	G	A
5	rs547826825	0	153443553	A	C
5	rs11167657	0	153443782	T	A
5	rs41443349	0	153444788	G	C
5	rs1438588	0	153444950	A	G
5	rs816034	0	153446334	T	A
5	rs2351022	0	153446825	C	T
5	rs816033	0	153447540	T	G
5	rs13436549	0	153448867	G	A
5	rs34826562	0	153449519	C	T
5	rs816032	0	153450069	C	A
5	rs816031	0	153450124	C	G
5	rs816030	0	153450637	G	C
5	rs1438590	0	153450790	C	T
5	rs816029	0	153451288	C	T
5	rs816028	0	153452002	A	G
5	rs4081999	0	153452773	G	A
5	rs816026	0	153454180	T	G
5	rs58371587	0	153454433	T	C
5	rs13154464	0	153454452	G	C
5	rs13154303	0	153454468	C	T
5	rs2617244	0	153454933	C	G
5	rs34080213	0	153454941	G	A
5	rs13155109	0	153455004	C	T
5	rs13159430	0	153455414	C	T
5	rs143722709	0	153455743	G	C
5	rs7709154	0	153455936	C	T
5	rs1478350	0	153456252	T	C
5	rs4958693	0	153456324	A	G
5	rs1478349	0	153456382	T	C
5	rs114917012	0	153456662	G	A
5	rs1871157	0	153456807	G	A
5	rs816005	0	153457786	A	G
5	rs76589438	0	153458115	T	C
5	rs76345974	0	153458129	T	C
5	rs80185685	0	153458159	A	C
5	rs816006	0	153458676	C	T
5	rs12523627	0	153459405	C	T
5	rs816007	0	153459514	A	G
5	rs4958354	0	153460043	C	T
5	rs11167658	0	153461049	G	A
5	rs816009	0	153461528	A	G
5	rs12520731	0	153462557	A	T
5	rs816010	0	153462708	G	A
5	rs816011	0	153463413	G	A
5	rs816012	0	153464427	G	A
5	rs76415227	0	153465091	C	T
5	rs707181	0	153465452	G	T
5	rs11743515	0	153465914	C	T
5	rs816014	0	153465927	C	T
5	rs62384083	0	153466083	C	T
5	rs11954307	0	153466240	G	A
5	rs143373756	0	153467446	C	G
5	rs816015	0	153467627	G	A
5	rs816016	0	153468195	A	G
5	rs35987822	0	153468552	G	C
5	rs816017	0	153468639	T	C
5	rs13173354	0	153468889	G	A
5	rs13173253	0	153469020	C	T
5	rs4958355	0	153469305	A	G
5	rs816018	0	153469466	T	C
5	rs707182	0	153470886	T	C
5	rs707183	0	153471737	A	G
5	rs815619	0	153471901	C	T
5	rs7705478	0	153472709	G	A
5	rs7705235	0	153472754	C	A
5	rs863639	0	153473463	G	A
5	rs3822710	0	153473694	A	T
5	rs35186556	0	153474258	A	C
5	rs815620	0	153474337	A	C
5	rs75918651	0	153475482	C	G
5	rs890799	0	153475721	A	T
5	rs843811	0	153476207	C	A
5	rs72806639	0	153476219	G	A
5	rs815639	0	153476281	T	G
5	rs4312933	0	153476659	G	T
5	rs145836125	0	153476771	T	C
5	rs2882468	0	153476822	G	T
5	rs146626990	0	153476829	C	T
5	rs77806858	0	153476869	T	C
5	rs984078	0	153477465	G	A
5	rs6580052	0	153478177	T	C
5	rs861573	0	153478634	G	A
5	rs864627	0	153478658	G	A
5	rs146197557	0	153479175	A	G
5	rs2434375	0	153479613	A	G
5	rs114469503	0	153480111	A	C
5	rs815638	0	153480265	C	G
5	rs1093167	0	153480536	T	C
5	rs71590121	0	153481152	T	C
5	rs71590122	0	153481159	C	T
5	rs815637	0	153481352	A	G
5	rs35391150	0	153481455	A	G
5	rs79864133	0	153481530	G	A
5	rs815636	0	153481691	G	A
5	rs815635	0	153481918	T	C
5	rs815634	0	153482415	C	T
5	rs864626	0	153482523	A	G
5	rs815633	0	153482783	A	G
5	rs11960256	0	153483653	C	T
5	rs815632	0	153484440	C	T
5	rs4958695	0	153484500	G	A
5	rs860104	0	153484507	G	A
5	rs815631	0	153484661	G	C
5	rs4958696	0	153485075	A	G
5	rs707184	0	153485826	T	C
5	rs72806649	0	153486471	A	T
5	rs815630	0	153486785	A	C
5	rs114919452	0	153487825	A	G
5	rs815629	0	153488011	C	T
5	rs62384104	0	153488214	A	G
5	rs77610269	0	153488438	G	A
5	rs707185	0	153490176	C	G
5	rs1428122	0	153490358	G	A
5	rs11948898	0	153490778	G	C
5	rs77345728	0	153490813	G	A
5	rs815628	0	153491616	C	A
5	rs815627	0	153492136	C	T
5	rs142677471	0	153492938	G	T
5	rs815626	0	153493104	A	T
5	rs815625	0	153493151	C	T
5	rs815624	0	153493928	T	C
5	rs815623	0	153494239	T	C
5	rs815622	0	153494463	G	T
5	rs815621	0	153495193	A	T
5	rs7448763	0	153495768	G	C
5	rs890798	0	153495869	G	A
5	rs7721733	0	153497048	T	C
5	rs115125087	0	153497172	T	A
5	rs60148114	0	153497389	G	A
5	rs10055843	0	153497400	C	T
5	rs1366221	0	153497584	T	G
5	rs62384105	0	153497596	T	C
5	rs1366220	0	153497780	G	A
5	rs58848914	0	153498135	C	T
5	rs140422057	0	153498669	G	C
5	rs115930589	0	153498729	A	G
5	rs12656175	0	153498912	T	C
5	rs11743245	0	153500797	G	A
5	rs13184067	0	153500938	G	A
5	rs1585685	0	153501177	C	A
5	rs144709572	0	153504314	C	T
5	rs1093163	0	153504769	G	A
5	rs77735758	0	153504949	A	T
5	rs116118350	0	153505099	C	T
5	rs35841826	0	153505226	A	G
5	rs138524288	0	153506264	C	T
5	rs58453062	0	153506983	G	T
5	rs60328658	0	153507122	A	C
5	rs141718973	0	153507324	T	A
5	rs150558941	0	153507451	C	T
5	rs6862346	0	153507705	A	G
5	rs55951683	0	153507836	A	G
5	rs2081866	0	153508189	T	A
5	rs72806658	0	153508729	T	C
5	rs66596848	0	153508973	G	A
5	rs12054772	0	153509357	A	G
5	rs2033195	0	153509596	T	C
5	rs72806661	0	153510583	T	C
5	rs2033196	0	153511355	A	T
5	rs77397408	0	153511373	A	C
5	rs6580053	0	153512202	A	G
5	rs13180814	0	153512328	C	T
5	rs6890277	0	153512400	A	G
5	rs17625484	0	153513403	G	T
5	rs192398932	0	153513975	T	G
5	rs815606	0	153515166	G	A
5	rs815607	0	153516321	T	C
5	rs815608	0	153516774	G	A
5	rs815609	0	153516901	A	G
5	rs114181641	0	153516962	A	G
5	rs815610	0	153517178	C	G
5	rs143728358	0	153518442	C	T
5	rs815611	0	153518766	G	A
5	rs34893575	0	153520536	G	A
5	rs815612	0	153524267	T	C
5	rs815613	0	153524650	G	A
5	rs1632067	0	153525006	G	A
5	rs1632065	0	153525007	T	C
5	rs815614	0	153525611	C	G
5	rs67791094	0	153525840	G	A
5	rs17536714	0	153526051	G	A
5	rs815615	0	153526878	G	T
5	rs815616	0	153527820	G	A
5	rs815617	0	153527918	C	G
5	rs68173189	0	153528556	G	A
5	rs113767727	0	153528847	G	T
5	rs815618	0	153528876	C	T
5	rs116344430	0	153529408	G	T
5	rs56661234	0	153529504	A	C
5	rs1834944	0	153529697	A	G
5	rs10062124	0	153530216	C	T
5	rs10070216	0	153530298	T	C
5	rs17536762	0	153530810	A	G
5	rs9324766	0	153531842	G	A
5	rs4958359	0	153531915	C	G
5	rs150257216	0	153531950	T	G
5	rs4958701	0	153531977	A	G
5	rs10074414	0	153532490	T	G
5	rs10066722	0	153532649	C	T
5	rs10074750	0	153533024	T	C
5	rs116252777	0	153533079	T	C
5	rs28606468	0	153533188	A	G
5	rs113284527	0	153533202	A	G
5	rs4958360	0	153533679	A	G
5	rs62382095	0	153534563	A	G
5	rs116050238	0	153534704	A	G
5	rs7719786	0	153535126	A	G
5	rs1428118	0	153535447	A	G
5	rs1428119	0	153535678	A	G
5	rs1346482	0	153535857	G	A
5	rs56103872	0	153535913	G	A
5	rs1346483	0	153536146	T	G
5	rs1863986	0	153536835	C	T
5	rs13177936	0	153537026	A	G
5	rs1863987	0	153537040	G	A
5	rs7715256	0	153537893	G	T
5	rs7719067	0	153538241	A	G
5	rs55776503	0	153539912	G	A
5	rs4569924	0	153540025	T	C
5	rs72806674	0	153541665	A	T
5	rs1428120	0	153541904	G	T
5	rs7708584	0	153543466	A	G
5	rs11749958	0	153544255	T	C
5	rs4958702	0	153544512	T	C
5	rs76284048	0	153544901	C	T
5	rs4958361	0	153545587	C	G
5	rs1366219	0	153545698	A	T
5	rs71590128	0	153545869	G	T
5	rs1366218	0	153545872	G	A
5	rs11747752	0	153546023	C	T
5	rs72806679	0	153546042	G	A
5	rs7724430	0	153546427	A	C
5	rs11958466	0	153546492	G	A
5	rs10044136	0	153546808	G	C
5	rs7707628	0	153546900	T	C
5	rs11957885	0	153547306	T	C
5	rs7701886	0	153547409	G	A
5	rs1428121	0	153547495	T	A
5	rs6580054	0	153548134	T	C
5	rs2099044	0	153548206	T	C
5	rs113042334	0	153548856	G	A
5	rs116047436	0	153549019	A	T
5	rs4958703	0	153549279	A	G
5	rs79675756	0	153549678	A	G
5	rs72806687	0	153549689	T	C
5	rs1346484	0	153549887	A	G
5	rs11747315	0	153550200	G	A
5	rs11747325	0	153550364	C	T
5	rs11167662	0	153550722	G	A
5	rs56968070	0	153550752	C	T
5	rs890797	0	153550877	C	T
5	rs890796	0	153551022	C	A
5	rs115933686	0	153551814	A	G
5	rs12658319	0	153551892	C	T
5	rs11167663	0	153552433	C	G
5	rs7728922	0	153552799	C	T
5	rs72806693	0	153553631	T	C
5	rs976700	0	153553737	A	G
5	rs12653405	0	153553999	T	C
5	rs7701541	0	153554443	G	A
5	rs34420374	0	153554512	A	G
5	rs76530294	0	153555135	C	T
5	rs10052189	0	153555164	C	T
5	rs12516879	0	153555649	T	G
5	rs56149392	0	153555698	C	T
5	rs7707654	0	153555871	G	A
5	rs13183432	0	153556541	T	A
5	rs6580055	0	153556895	T	C
5	rs890795	0	153557371	A	G
5	rs2351228	0	153557590	G	A
5	rs2351227	0	153557619	C	T
5	rs10060426	0	153557650	A	G
5	rs74760965	0	153557795	T	C
5	rs890794	0	153557907	G	T
5	rs3888110	0	153558346	G	A
5	rs10079594	0	153559509	C	T
5	rs10064669	0	153559626	A	G
5	rs10515705	0	153560279	G	A
5	rs58253496	0	153560421	G	A
5	rs71585927	0	153560523	G	A
5	rs142841238	0	153561414	G	T
5	rs78063430	0	153561839	T	C
5	rs72806697	0	153561905	C	G
5	rs6896445	0	153562110	T	G
5	rs10055906	0	153562346	G	A
5	rs7715784	0	153562540	C	T
5	rs6580056	0	153563024	T	C
5	rs77075605	0	153563408	C	T
5	rs59090548	0	153563644	A	C
5	rs4958705	0	153564109	T	C
5	rs114114462	0	153564356	T	C
5	rs34021101	0	153564678	C	T
5	rs115387875	0	153564975	C	G
5	rs1078703	0	153565440	T	C
5	rs752580	0	153566047	A	C
5	rs7719182	0	153566379	T	C
5	rs56386882	0	153566743	C	A
5	rs114725318	0	153567174	G	A
5	rs115474273	0	153567609	C	T
5	rs74406358	0	153568060	C	T
5	rs11744400	0	153568091	T	C
5	rs6880462	0	153569041	A	G
5	rs150512724	0	153569204	G	A
5	rs4958706	0	153569646	C	G
5	rs192294003	0	153569649	C	A
5	rs10038661	0	153569873	G	C
5	rs10038664	0	153569929	G	A
5	rs10069551	0	153570088	T	C
5	rs184264479	0	153572192	G	A
5	rs17115711	0	153572862	C	T
5	rs746358	0	153573091	A	G
5	rs6868044	0	153573579	C	A
5	rs114297065	0	153573765	T	C
5	rs890793	0	153573938	C	T
5	rs17115719	0	153574772	C	A
5	rs6580057	0	153575345	C	T
5	rs75582905	0	153576311	C	G
5	rs55946756	0	153577099	A	G
5	rs114950823	0	153577169	G	A
5	rs6860445	0	153577521	C	T
5	rs6580058	0	153577919	T	C
5	rs6580059	0	153578148	T	C
5	rs6865687	0	153578190	C	T
5	rs10515706	0	153578518	C	T
5	rs80336253	0	153579805	G	A
5	rs6876928	0	153580181	A	G
5	rs4958707	0	153580404	G	A
5	rs4958708	0	153580493	A	G
5	rs1106324	0	153580836	A	G
5	rs889025	0	153580904	A	C
5	rs67548219	0	153581215	G	A
5	rs2012144	0	153581345	C	T
5	rs1465416	0	153581999	C	G
5	rs10053692	0	153582240	T	G
5	rs34214428	0	153582392	T	C
5	rs2351229	0	153582430	T	C
5	rs34164492	0	153582454	G	A
5	rs77134751	0	153582530	C	T
5	rs71590131	0	153582612	G	A
5	rs17626419	0	153582737	A	G
5	rs34223367	0	153582795	T	A
5	rs35106158	0	153582813	C	A
5	rs13162301	0	153582852	T	C
5	rs4958709	0	153583303	T	C
5	rs4958362	0	153583420	G	A
5	rs4958710	0	153583443	C	T
5	rs114000668	0	153583572	G	A
5	rs4958363	0	153583583	G	A
5	rs1002020	0	153583890	T	C
5	rs1002021	0	153584019	C	G
5	rs4958364	0	153584169	A	C
5	rs4958711	0	153584363	A	G
5	rs1123430	0	153584502	A	G
5	rs79786141	0	153584794	T	C
5	rs12653979	0	153584845	T	C
5	rs12651766	0	153584971	G	A
5	rs12654449	0	153585114	T	A
5	rs12652187	0	153585151	G	A
5	rs80016487	0	153585267	A	C
5	rs4958712	0	153585406	C	T
5	rs11167664	0	153585660	A	G
5	rs12656471	0	153585758	A	G
5	rs12652277	0	153585817	C	A
5	rs12652301	0	153585868	C	T
5	rs13158398	0	153585888	C	A
5	rs12656524	0	153586042	A	G
5	rs13162739	0	153586108	G	A
5	rs13162836	0	153586443	A	G
5	rs1990947	0	153586474	G	A
5	rs1990948	0	153586605	G	A
5	rs4958365	0	153587143	G	A
5	rs4958713	0	153587305	T	C
5	rs4958366	0	153587319	T	C
5	rs12517532	0	153588466	A	G
5	rs2098669	0	153588574	T	C
5	rs2081013	0	153588661	G	A
5	rs2081014	0	153588667	C	T
5	rs79348866	0	153588758	C	T
5	rs34738939	0	153589147	A	G
5	rs116732037	0	153590023	T	C
5	rs56947982	0	153590229	G	A
5	rs116198951	0	153590461	T	C
5	rs2112689	0	153590720	G	T
5	rs2161393	0	153591020	G	A
5	rs7716370	0	153592852	G	T
5	rs76321915	0	153593183	G	A
5	rs12187228	0	153593934	C	T
5	rs78821619	0	153594041	A	C
5	rs11742095	0	153594249	C	T
5	rs146420605	0	153594887	C	T
5	rs13178743	0	153594996	G	C
5	rs144865060	0	153595023	G	A
5	rs116765820	0	153595062	C	A
5	rs17537995	0	153595292	G	A
5	rs151249979	0	153595312	T	C
5	rs6580060	0	153596453	A	T
5	rs139763249	0	153596500	A	G
5	rs114139414	0	153596539	G	A
5	rs11744052	0	153596545	C	T
5	rs7737824	0	153596813	G	A
5	rs142052924	0	153597133	A	T
5	rs6873324	0	153597288	A	C
5	rs6873488	0	153597371	A	G
5	rs116453242	0	153597397	G	T
5	rs4958715	0	153597924	G	A
5	rs11167665	0	153598007	C	A
5	rs4958716	0	153598292	G	C
5	rs4958367	0	153598373	C	T
5	rs13170893	0	153598658	C	T
5	rs146367593	0	153598731	G	A
5	rs76799114	0	153599075	G	A
5	rs78437988	0	153599984	C	T
5	rs12516730	0	153600000	G	A
5	rs75044695	0	153600232	G	A
5	rs140391446	0	153600554	T	C
5	rs12517383	0	153600891	C	A
5	rs114189979	0	153600900	A	G
5	rs34509057	0	153601262	G	A
5	rs13169185	0	153601658	T	C
5	rs115756711	0	153602040	A	T
5	rs34780525	0	153602069	G	A
5	rs114833053	0	153602142	C	T
5	rs116639701	0	153602706	G	A
5	rs4958717	0	153602801	G	A
5	rs1990949	0	153602857	T	C
5	rs12521554	0	153603003	T	C
5	rs12522093	0	153603147	T	A
5	rs12522133	0	153603269	T	C
5	rs10036770	0	153604066	A	G
5	rs34668934	0	153604433	C	T
5	rs11750020	0	153604654	T	C
5	rs11746750	0	153604991	C	T
5	rs13185869	0	153605035	T	C
5	rs35508509	0	153605490	C	T
5	rs113740076	0	153605497	A	G
5	rs34522583	0	153605640	A	G
5	rs10080191	0	153605658	T	C
5	rs114902695	0	153606018	A	G
5	rs34522725	0	153606366	C	T
5	rs2081015	0	153606932	C	T
5	rs116126494	0	153607577	G	C
5	rs721868	0	153607726	A	G
5	rs721869	0	153608050	A	T
5	rs34875605	0	153608085	A	G
5	rs13177431	0	153608112	T	G
5	rs79799441	0	153608660	A	G
5	rs34141450	0	153608872	C	A
5	rs12519401	0	153609014	C	T
5	rs13163017	0	153609327	C	T
5	rs116133784	0	153609970	G	A
5	rs12520642	0	153610073	C	T
5	rs1470758	0	153610498	G	A
5	rs115393204	0	153610555	C	T
5	rs6883578	0	153611585	G	A
5	rs12654163	0	153611920	A	G
5	rs13179668	0	153612484	G	A
5	rs12659375	0	153613188	G	C
5	rs76906355	0	153613658	C	T
5	rs10875583	0	153613716	G	C
5	rs150559818	0	153614122	A	C
5	rs6880803	0	153614213	T	C
5	rs115659337	0	153615320	G	A
5	rs7706903	0	153615886	A	G
5	rs6580061	0	153616013	C	A
5	rs58599922	0	153616349	C	T
5	rs1422788	0	153616645	A	C
5	rs11746223	0	153616670	A	T
5	rs1422789	0	153616738	G	C
5	rs11739888	0	153616916	G	T
5	rs72808610	0	153616949	T	G
5	rs4623204	0	153616972	G	A
5	rs1422790	0	153616978	C	T
5	rs11952152	0	153617372	A	G
5	rs72808611	0	153617671	G	A
5	rs12514478	0	153617993	T	G
5	rs12522623	0	153618256	G	C
5	rs12522682	0	153618529	G	A
5	rs6893675	0	153618876	C	T
5	rs6580063	0	153619094	A	G
5	rs10059636	0	153620581	T	G
5	rs1541663	0	153620638	T	C
5	rs6865148	0	153621015	G	A
5	rs114401161	0	153621152	T	G
5	rs988024	0	153621706	A	T
5	rs988023	0	153621824	G	A
5	rs10477095	0	153622094	C	T
5	rs2122895	0	153622768	T	G
5	rs2122896	0	153622812	C	T
5	rs73802964	0	153622821	G	A
5	rs7716550	0	153623045	G	A
5	rs7720410	0	153623094	G	C
5	rs72808615	0	153623236	A	G
5	rs4958370	0	153623514	G	T
5	rs10476799	0	153623855	A	G
5	rs73293374	0	153624046	T	A
5	rs6867821	0	153624558	T	G
5	rs114847921	0	153624845	G	A
5	rs73293378	0	153625168	C	A
5	rs140284116	0	153628280	G	T
5	rs17627296	0	153628345	G	A
5	rs77886121	0	153628389	G	A
5	rs34761788	0	153628709	A	T
5	rs17096217	0	153628958	A	G
5	rs35561123	0	153629038	A	G
5	rs11951742	0	153629068	C	T
5	rs1104792	0	153630291	A	C
5	rs2351232	0	153630449	T	C
5	rs2098668	0	153630547	C	T
5	rs885382	0	153630869	C	T
5	rs6580065	0	153631160	T	C
5	rs971057	0	153631681	G	A
5	rs1422787	0	153631993	T	C
5	rs76969299	0	153632338	A	G
5	rs4958718	0	153632345	T	G
5	rs4958719	0	153632486	T	G
5	rs28705286	0	153632496	T	C
5	rs72808619	0	153632595	T	C
5	rs4958720	0	153632651	G	A
5	rs10463338	0	153632671	C	T
5	rs9324767	0	153632841	T	C
5	rs73802970	0	153633399	G	A
5	rs3863197	0	153633482	T	A
5	rs79772371	0	153633640	A	C
5	rs6873164	0	153634266	G	A
5	rs73802972	0	153634318	C	T
5	rs6873203	0	153634350	G	A
5	rs35186954	0	153634821	C	G
5	rs2034579	0	153634825	G	A
5	rs2034580	0	153634932	G	A
5	rs3863199	0	153635262	G	A
5	rs2034581	0	153635312	T	C
5	rs4385265	0	153635320	A	G
5	rs6580066	0	153635593	T	C
5	rs7701364	0	153635636	T	G
5	rs7723957	0	153636188	G	A
5	rs10052166	0	153636310	T	C
5	rs61382409	0	153636311	G	A
5	rs10074276	0	153636327	G	A
5	rs10074382	0	153636464	G	T
5	rs10074349	0	153636589	C	T
5	rs10074592	0	153636983	C	T
5	rs12521748	0	153636994	G	A
5	rs61189725	0	153637148	G	A
5	rs72808624	0	153637404	A	C
5	rs520843	0	153638219	A	G
5	rs506674	0	153638299	C	T
5	rs531293	0	153638680	A	T
5	rs490905	0	153638750	G	A
5	rs532270	0	153638793	T	G
5	rs514699	0	153639043	T	C
5	rs534987	0	153639097	T	G
5	rs489770	0	153639308	A	G
5	rs2443515	0	153639656	T	A
5	rs2443516	0	153639798	A	G
5	rs1007763	0	153639893	A	G
5	rs2434528	0	153639894	C	G
5	rs2434529	0	153640046	A	G
5	rs2034582	0	153640192	T	C
5	rs2443517	0	153640308	G	A
5	rs2434531	0	153640348	C	T
5	rs2443518	0	153640377	A	G
5	rs2434532	0	153640472	G	A
5	rs72808626	0	153640800	T	G
5	rs2443519	0	153640854	A	G
5	rs10039223	0	153640877	G	A
5	rs7733778	0	153641078	G	C
5	rs11167666	0	153641317	T	C
5	rs2443520	0	153641505	T	C
5	rs2443521	0	153641573	A	T
5	rs76010639	0	153641642	T	C
5	rs2434534	0	153641790	C	G
5	rs2434535	0	153641935	C	G
5	rs2443522	0	153642045	T	G
5	rs2443523	0	153642125	A	C
5	rs2443524	0	153642196	T	C
5	rs2443525	0	153642436	T	C
5	rs2431685	0	153642439	A	G
5	rs574750	0	153642543	A	G
5	rs693446	0	153642566	G	A
5	rs114768273	0	153642574	C	T
5	rs575740	0	153642670	C	T
5	rs577471	0	153642853	G	T
5	rs640288	0	153643121	A	G
5	rs580013	0	153643141	A	G
5	rs78185913	0	153643191	T	A
5	rs73281445	0	153643549	G	A
5	rs637505	0	153643729	C	T
5	rs625212	0	153644212	A	G
5	rs74746650	0	153644596	C	T
5	rs528184	0	153644928	A	G
5	rs7737215	0	153645178	T	C
5	rs475851	0	153646663	A	T
5	rs473214	0	153647229	G	A
5	rs17628118	0	153647261	C	G
5	rs12523389	0	153647324	A	G
5	rs57192789	0	153648334	C	T
5	rs10051799	0	153648470	A	G
5	rs7725901	0	153648781	T	A
5	rs153431	0	153648926	T	A
5	rs17552495	0	153649114	A	G
5	rs753685	0	153650262	T	C
5	rs13167333	0	153650318	G	C
5	rs13166973	0	153650323	A	G
5	rs72808628	0	153650363	G	C
5	rs72808629	0	153650745	G	T
5	rs149715272	0	153650822	T	C
5	rs3959918	0	153651013	C	T
5	rs56964148	0	153651352	T	C
5	rs17552639	0	153651459	A	G
5	rs6881721	0	153651567	A	G
5	rs6882166	0	153651603	G	T
5	rs149329	0	153651726	A	G
5	rs114234364	0	153651861	T	C
5	rs13155558	0	153651962	T	C
5	rs95398	0	153652185	G	A
5	rs95397	0	153652315	G	A
5	rs73805839	0	153652727	T	C
5	rs153437	0	153652736	T	C
5	rs153438	0	153652850	G	A
5	rs73281459	0	153652930	G	A
5	rs1422783	0	153652994	A	G
5	rs34902129	0	153653323	T	C
5	rs153439	0	153653623	G	T
5	rs153440	0	153653898	C	T
5	rs11167667	0	153653945	C	T
5	rs153441	0	153654079	C	T
5	rs73281462	0	153654436	C	A
5	rs12523441	0	153654667	C	T
5	rs73281463	0	153654875	T	C
5	rs80107723	0	153654879	G	A
5	rs192256	0	153654930	G	T
5	rs149499	0	153655099	C	A
5	rs73281464	0	153655137	C	T
5	rs78919325	0	153655240	G	A
5	rs153442	0	153655459	G	T
5	rs60552828	0	153655584	C	T
5	rs75223493	0	153655908	T	G
5	rs1833734	0	153656318	A	G
5	rs1833735	0	153656333	C	G
5	rs1422784	0	153656482	A	T
5	rs2443526	0	153656530	C	T
5	rs75016677	0	153656537	G	T
5	rs73279671	0	153656738	A	G
5	rs1422785	0	153657233	C	T
5	rs2443527	0	153657712	A	G
5	rs7708102	0	153657869	T	A
5	rs1422786	0	153658017	T	A
5	rs77738512	0	153658194	A	G
5	rs4958371	0	153658366	G	T
5	rs72808634	0	153658612	T	C
5	rs253549	0	153658714	G	T
5	rs34530015	0	153658913	G	T
5	rs112580449	0	153659054	G	T
5	rs253550	0	153659411	T	G
5	rs74729619	0	153660338	A	G
5	rs166190	0	153660761	A	G
5	rs60601388	0	153661425	G	A
5	rs59769613	0	153661579	A	G
5	rs253551	0	153661602	C	T
5	rs1545473	0	153662029	A	G
5	rs185240	0	153662557	G	A
5	rs576374	0	153663103	G	A
5	rs6580067	0	153663431	G	C
5	rs17628768	0	153663571	C	T
5	rs763939	0	153663902	T	C
5	rs79432988	0	153664718	C	T
5	rs6885686	0	153664869	A	G
5	rs7729449	0	153665071	C	A
5	rs13180925	0	153665250	C	T
5	rs72808637	0	153665526	T	C
5	rs17553077	0	153665854	T	C
5	rs2443529	0	153666404	A	G
5	rs2443530	0	153666564	A	T
5	rs58007470	0	153666790	C	T
5	rs36126399	0	153666940	C	A
5	rs62381153	0	153667111	G	A
5	rs12514791	0	153667124	C	T
5	rs10069568	0	153667183	A	T
5	rs4958723	0	153667787	A	G
5	rs4958724	0	153667976	G	T
5	rs11954189	0	153668639	T	C
5	rs17629050	0	153668922	G	A
5	rs13169724	0	153668942	A	C
5	rs11954290	0	153668948	T	C
5	rs11950904	0	153668985	G	A
5	rs10057248	0	153669038	G	A
5	rs6883228	0	153669155	G	C
5	rs672748	0	153669632	A	G
5	rs7723386	0	153669731	A	T
5	rs7724119	0	153669863	G	A
5	rs114879277	0	153669945	A	C
5	rs73279685	0	153670976	C	T
5	rs58724189	0	153670990	G	A
5	rs55826385	0	153671016	T	C
5	rs62381157	0	153671019	A	G
5	rs729987	0	153671061	A	G
5	rs62381158	0	153671359	G	C
5	rs73279687	0	153671823	G	T
5	rs28459283	0	153671999	G	A
5	rs28534621	0	153672519	C	T
5	rs57807309	0	153672810	A	G
5	rs60325279	0	153673241	T	C
5	rs72808642	0	153673272	C	T
5	rs114612424	0	153673334	A	G
5	rs10067420	0	153673404	C	T
5	rs6580068	0	153673621	T	C
5	rs9791027	0	153673830	G	A
5	rs9790875	0	153673848	A	G
5	rs13158652	0	153673897	C	T
5	rs7707954	0	153674032	G	A
5	rs78264945	0	153674061	C	T
5	rs73804388	0	153674644	A	T
5	rs11956303	0	153674757	C	T
5	rs62379865	0	153674765	A	G
5	rs62379866	0	153675039	G	A
5	rs7718318	0	153675891	G	A
5	rs7722579	0	153676433	C	G
5	rs7722581	0	153676440	C	T
5	rs17629195	0	153676502	C	T
5	rs57160674	0	153676808	A	G
5	rs17115870	0	153676948	T	C
5	rs7730110	0	153679191	T	C
5	rs7710200	0	153679242	C	G
5	rs7710616	0	153679305	G	T
5	rs112095668	0	153679623	T	C
5	rs7730945	0	153679702	T	C
5	rs11740474	0	153680747	A	T
5	rs80290863	0	153681026	A	C
5	rs61197056	0	153681208	C	A
5	rs62379869	0	153681377	C	G
5	rs13172430	0	153681465	C	T
5	rs116234419	0	153681873	G	A
5	rs62379870	0	153681975	G	A
5	rs35697456	0	153683292	T	C
5	rs6580069	0	153684038	A	G
5	rs62379871	0	153684205	C	T
5	rs79681204	0	153684383	G	A
5	rs35045500	0	153685076	A	G
5	rs6863254	0	153685149	A	G
5	rs6863455	0	153685244	A	G
5	rs113184832	0	153685473	G	A
5	rs6864084	0	153685526	C	T
5	rs72808651	0	153685954	G	A
5	rs55906136	0	153686302	C	A
5	rs13161502	0	153686366	G	C
5	rs34552089	0	153686702	G	A
5	rs112361510	0	153686952	G	A
5	rs35600579	0	153686995	A	G
5	rs35495653	0	153687040	C	T
5	rs34331503	0	153687239	G	A
5	rs34956975	0	153687257	C	T
5	rs34558130	0	153687316	T	A
5	rs35227708	0	153687329	A	G
5	rs13176051	0	153687422	C	T
5	rs73281513	0	153687444	T	A
5	rs9324771	0	153687745	T	C
5	rs9324772	0	153687803	A	T
5	rs139021674	0	153688077	G	A
5	rs6890748	0	153688100	G	A
5	rs6890923	0	153688205	G	A
5	rs6871683	0	153688215	T	C
5	rs6891838	0	153688682	G	T
5	rs143978202	0	153688889	G	A
5	rs17629424	0	153689451	G	C
5	rs56243355	0	153689562	G	A
5	rs9324774	0	153690374	T	C
5	rs9986119	0	153690417	C	A
5	rs11167668	0	153691348	T	G
5	rs4958726	0	153691773	T	C
5	rs4958727	0	153691916	C	G
5	rs11747558	0	153693334	A	G
5	rs10057369	0	153693475	C	T
5	rs11741084	0	153693807	C	T
5	rs7706377	0	153694181	T	C
5	rs11167669	0	153694442	A	G
5	rs7707063	0	153694618	T	G
5	rs28672329	0	153694905	G	C
5	rs13180928	0	153695382	A	G
5	rs11746401	0	153695851	T	G
5	rs17629792	0	153695948	C	A
5	rs13182399	0	153696006	G	C
5	rs33999232	0	153696160	G	T
5	rs6897371	0	153696792	G	T
5	rs6580070	0	153696938	T	C
5	rs67635985	0	153696998	T	A
5	rs6580071	0	153697009	G	A
5	rs6580072	0	153697123	T	G
5	rs7732182	0	153697347	T	C
5	rs7732800	0	153697693	T	G
5	rs889030	0	153698183	C	A
5	rs889031	0	153698362	A	G
5	rs896383	0	153698460	A	G
5	rs11167670	0	153699504	G	A
5	rs35206286	0	153699515	G	T
5	rs1015262	0	153700187	G	C
5	rs1015263	0	153700453	C	G
5	rs735180	0	153701191	G	A
5	rs17115924	0	153701335	C	T
5	rs35166265	0	153701396	C	A
5	rs114421184	0	153701550	C	T
5	rs11953560	0	153701770	C	T
5	rs889032	0	153702252	A	G
5	rs79856737	0	153703269	G	A
5	rs153418	0	153703523	A	G
5	rs35648067	0	153704077	G	A
5	rs11740570	0	153705243	A	G
5	rs79684065	0	153707617	G	A
5	rs62379875	0	153707625	A	G
5	rs1004210	0	153707783	A	C
5	rs1549215	0	153707795	G	A
5	rs79312220	0	153708235	A	G
5	rs11954986	0	153708325	C	A
5	rs11745172	0	153708855	G	A
5	rs1004977	0	153708963	G	A
5	rs754946	0	153709678	G	A
5	rs7736159	0	153710692	T	C
5	rs9968706	0	153710769	G	C
5	rs13168156	0	153711013	G	C
5	rs11957777	0	153711363	C	T
5	rs6881202	0	153711411	C	G
5	rs72795416	0	153711628	C	G
5	rs1549208	0	153711739	G	A
5	rs6580073	0	153711892	G	A
5	rs12658598	0	153712123	G	A
5	rs6580074	0	153712167	G	A
5	rs10075400	0	153712738	G	A
5	rs62379897	0	153712795	G	A
5	rs13178265	0	153712867	A	G
5	rs7732085	0	153713762	A	G
5	rs57347748	0	153713999	C	G
5	rs79333002	0	153714023	C	T
5	rs62379899	0	153714296	T	C
5	rs12523351	0	153714331	G	A
5	rs12523339	0	153714420	C	T
5	rs12523364	0	153714545	C	T
5	rs17115951	0	153714624	C	T
5	rs17115953	0	153714957	A	G
5	rs17115954	0	153715001	G	A
5	rs11738498	0	153715486	C	T
5	rs7705813	0	153716047	G	A
5	rs17115956	0	153716363	C	T
5	rs11739458	0	153716667	C	T
5	rs17115960	0	153716668	G	A
5	rs17119626	0	153716785	G	A
5	rs11167671	0	153717233	G	A
5	rs62379900	0	153717653	A	G
5	rs113684016	0	153717709	G	A
5	rs10463257	0	153718007	A	G
5	rs11959324	0	153718344	C	A
5	rs4958729	0	153718868	G	A
5	rs72795417	0	153719188	G	A
5	rs12655400	0	153719232	A	G
5	rs60794063	0	153719680	C	G
5	rs35500229	0	153720316	T	C
5	rs62379901	0	153720755	C	T
5	rs28482937	0	153720977	G	T
5	rs8180481	0	153721048	T	C
5	rs35674275	0	153723529	C	T
5	rs115214418	0	153723626	T	A
5	rs35796613	0	153724021	T	C
5	rs11167672	0	153724503	T	G
5	rs80007444	0	153724572	G	A
5	rs11167673	0	153724633	G	C
5	rs12519335	0	153724796	T	C
5	rs77260975	0	153726505	A	C
5	rs6896601	0	153726602	C	T
5	rs13186787	0	153726769	A	G
5	rs10515707	0	153726882	A	G
5	rs62379903	0	153727199	G	A
5	rs62379904	0	153727297	A	T
5	rs138270133	0	153728430	A	G
5	rs149103	0	153728465	G	C
5	rs74661537	0	153728652	A	G
5	rs153422	0	153729217	A	G
5	rs55928698	0	153729297	A	T
5	rs153421	0	153729631	A	G
5	rs62379905	0	153730257	A	G
5	rs153420	0	153730478	G	A
5	rs7733050	0	153731210	A	C
5	rs62379906	0	153731813	G	A
5	rs10065331	0	153732506	G	A
5	rs153412	0	153732858	G	C
5	rs73283339	0	153733657	G	T
5	rs62379907	0	153733750	A	T
5	rs27597	0	153733929	C	T
5	rs27150	0	153734239	G	A
5	rs27151	0	153734278	A	G
5	rs7711600	0	153734373	A	G
5	rs27152	0	153734582	C	T
5	rs13164128	0	153734979	G	A
5	rs27827	0	153735045	A	C
5	rs12520708	0	153735387	G	A
5	rs918510	0	153735484	C	T
5	rs11167675	0	153735817	G	A
5	rs35083359	0	153736081	G	A
5	rs10053802	0	153737140	C	T
5	rs71590133	0	153737165	G	A
5	rs7730696	0	153737288	T	G
5	rs27153	0	153738585	T	A
5	rs35399609	0	153738766	A	G
5	rs78007884	0	153739525	C	A
5	rs72795420	0	153739585	A	G
5	rs467368	0	153740273	A	G
5	rs115997259	0	153740659	G	T
5	rs3886611	0	153741139	G	T
5	rs27154	0	153741843	A	G
5	rs79780131	0	153743021	T	A
5	rs27155	0	153743043	C	T
5	rs34801579	0	153743746	G	A
5	rs139208838	0	153743814	C	G
5	rs149950152	0	153743815	T	G
5	rs2431607	0	153744248	T	G
5	rs462515	0	153744999	A	C
5	rs153413	0	153748359	G	C
5	rs153414	0	153748732	C	G
5	rs153415	0	153749697	A	G
5	rs79658604	0	153750215	G	A
5	rs75465078	0	153750464	C	T
5	rs547982250	0	153751133	C	G
5	rs74537501	0	153751415	G	A
5	rs35308999	0	153752024	G	A
5	rs72795423	0	153752096	A	G
5	rs114852903	0	153753105	G	A
5	rs77873385	0	153753137	G	C
5	rs153411	0	153753481	C	T
5	rs17636743	0	153753867	C	T
5	rs115719455	0	153755034	A	G
5	rs149128	0	153756128	G	A
5	rs2032850	0	153756297	C	T
5	rs147267126	0	153756589	T	C
5	rs11949250	0	153757005	C	T
5	rs1422665	0	153757052	C	T
5	rs1363559	0	153757160	G	A
5	rs114452287	0	153758259	G	T
5	rs7728507	0	153758351	C	T
5	rs116348454	0	153759133	G	T
5	rs115512252	0	153759134	C	T
5	rs58269907	0	153759461	G	A
5	rs71590135	0	153759531	A	G
5	rs2010010	0	153760270	T	C
5	rs17116042	0	153760329	T	C
5	rs750063	0	153760704	G	A
5	rs10067309	0	153761159	A	G
5	rs6866057	0	153761399	A	T
5	rs4626376	0	153761773	A	G
5	rs13183153	0	153762141	T	C
5	rs112708733	0	153762536	C	G
5	rs918509	0	153762653	T	C
5	rs6872823	0	153762782	G	T
5	rs114353188	0	153763289	C	T
5	rs73283389	0	153764277	C	T
5	rs73283390	0	153764373	T	G
5	rs77872501	0	153764779	C	T
5	rs3734083	0	153765239	T	C
5	rs17556048	0	153765351	G	A
5	rs6870010	0	153765431	T	C
5	rs6889241	0	153765462	G	A
5	rs2034577	0	153766356	A	G
5	rs148785240	0	153767263	A	G
5	rs112316529	0	153767439	A	G
5	rs6871105	0	153767845	G	A
5	rs78143711	0	153767896	A	T
5	rs73283393	0	153768231	G	T
5	rs58029256	0	153768265	G	A
5	rs12520590	0	153768664	A	C
5	rs150953495	0	153768959	T	C
5	rs6877228	0	153769003	G	C
5	rs7720821	0	153769120	C	T
5	rs149718679	0	153769183	G	A
5	rs13154706	0	153769293	T	C
5	rs7720988	0	153769308	A	C
5	rs6882005	0	153769638	C	T
5	rs6882007	0	153769646	C	A
5	rs113796111	0	153769996	A	G
5	rs10073540	0	153770059	A	C
5	rs77265670	0	153770271	C	G
5	rs10072289	0	153772081	T	C
5	rs10064410	0	153772161	C	A
5	rs115179451	0	153772165	C	G
5	rs11750554	0	153772175	A	G
5	rs10064551	0	153772207	G	T
5	rs10079389	0	153772268	A	T
5	rs10064618	0	153772289	G	A
5	rs79328159	0	153773245	A	G
5	rs1422666	0	153774012	C	G
5	rs17116062	0	153774120	C	T
5	rs17116065	0	153774171	G	A
5	rs17637310	0	153774496	G	A
5	rs10069000	0	153774521	C	T
5	rs10069053	0	153774578	C	G
5	rs4499886	0	153774758	A	C
5	rs17637385	0	153774793	C	A
5	rs2351477	0	153774970	G	A
5	rs17637407	0	153775295	A	G
5	rs6875467	0	153775403	C	T
5	rs6875476	0	153775430	C	T
5	rs79635841	0	153775493	C	T
5	rs889028	0	153775540	C	G
5	rs57594613	0	153775657	G	A
5	rs744938	0	153775672	G	A
5	rs744939	0	153775699	G	A
5	rs889027	0	153775853	A	G
5	rs889026	0	153775941	G	A
5	rs35278321	0	153776114	C	G
5	rs2351478	0	153776172	T	G
5	rs2351479	0	153776209	A	G
5	rs2882671	0	153776470	A	G
5	rs540104159	0	153776472	A	C
5	rs4958732	0	153776718	A	T
5	rs6580075	0	153777218	A	G
5	rs7735907	0	153777453	C	T
5	rs12659707	0	153777728	A	G
5	rs140560208	0	153778018	G	A
5	rs61708260	0	153778325	G	A
5	rs151029544	0	153778747	C	G
5	rs75179235	0	153778870	C	G
5	rs55942256	0	153778981	C	T
5	rs10068322	0	153779357	G	T
5	rs12656688	0	153779481	C	T
5	rs13160265	0	153779645	C	G
5	rs2161343	0	153780104	A	G
5	rs3756644	0	153780979	A	C
5	rs3756645	0	153781229	A	C
5	rs3776989	0	153781749	G	C
5	rs138006820	0	153781771	G	A
5	rs116469032	0	153782192	C	T
5	rs4958733	0	153783587	A	G
5	rs6580076	0	153783753	C	T
5	rs2112606	0	153784078	G	A
5	rs75808885	0	153784286	G	A
5	rs73285221	0	153784745	T	C
5	rs3776991	0	153784902	T	C
5	rs4958374	0	153785096	A	T
5	rs17637751	0	153785461	G	C
5	rs7703034	0	153785497	A	G
5	rs13174523	0	153785632	T	C
5	rs11745714	0	153786803	A	C
5	rs3776992	0	153787043	T	C
5	rs2882672	0	153787189	C	A
5	rs3776993	0	153787885	C	G
5	rs3776994	0	153788074	G	T
5	rs3776995	0	153788200	C	A
5	rs12658875	0	153788339	G	A
5	rs13162143	0	153788496	T	C
5	rs2112605	0	153788991	G	C
5	rs6580077	0	153789078	C	G
5	rs4958734	0	153789505	T	C
5	rs4958735	0	153789590	T	G
5	rs4958736	0	153789982	T	C
5	rs1000969	0	153790373	G	A
5	rs1465417	0	153790531	T	C
5	rs2034578	0	153790664	G	A
5	rs7702525	0	153790927	G	A
5	rs7702161	0	153790949	A	G
5	rs35448914	0	153792490	C	T
5	rs72795437	0	153792634	G	A
5	rs12173130	0	153793452	T	C
5	rs11167676	0	153793569	A	G
5	rs11167677	0	153794063	C	G
5	rs62379917	0	153794222	T	C
5	rs59969675	0	153794779	T	C
5	rs12654212	0	153794853	G	T
5	rs7723850	0	153794962	G	A
5	rs113811083	0	153794979	C	T
5	rs11167678	0	153795209	C	G
5	rs11167679	0	153795653	G	C
5	rs13179879	0	153795735	C	G
5	rs6580079	0	153796010	T	A
5	rs3734085	0	153796484	G	A
5	rs888979	0	153796875	A	G
5	rs6895758	0	153796887	G	A
5	rs3776996	0	153797049	G	A
5	rs3776997	0	153797107	C	G
5	rs7710430	0	153797277	C	T
5	rs3822711	0	153797295	C	T
5	rs3776998	0	153797838	A	G
5	rs3172941	0	153797880	C	T
5	rs60732724	0	153798056	C	T
5	rs10796	0	153798368	G	C
5	rs2277937	0	153799165	T	C
5	rs6886795	0	153800082	G	A
5	rs7243	0	153800201	T	G
5	rs17116139	0	153800309	G	A
5	rs7244	0	153800513	G	A
5	rs11952320	0	153800600	G	A
5	rs1030196	0	153801982	A	G
5	rs1030197	0	153802364	T	G
5	rs7700750	0	153803029	G	A
5	rs10477100	0	153803086	C	T
5	rs6580080	0	153803184	G	A
5	rs6864073	0	153803553	A	G
5	rs62379919	0	153803721	G	A
5	rs62379920	0	153804038	G	C
5	rs7730470	0	153804587	T	C
5	rs6580081	0	153804705	A	G
5	rs7711204	0	153805041	C	T
5	rs7711215	0	153805057	C	G
5	rs73285264	0	153805207	T	G
5	rs3943951	0	153805256	G	A
5	rs146453836	0	153805344	G	A
5	rs193265248	0	153805916	C	T
5	rs13356174	0	153806982	A	C
5	rs4632854	0	153807246	G	A
5	rs9324783	0	153808321	C	T
5	rs7703979	0	153808720	G	A
5	rs7704153	0	153808818	G	T
5	rs12656179	0	153808945	C	T
5	rs74471501	0	153808959	C	T
5	rs7704185	0	153808966	C	T
5	rs7708723	0	153809318	G	C
5	rs9637877	0	153809632	G	A
5	rs9637873	0	153809694	T	G
5	rs12656722	0	153809798	C	T
5	rs56991854	0	153809844	A	G
5	rs11167680	0	153810063	T	C
5	rs35020064	0	153810573	G	C
5	rs73285267	0	153810748	G	A
5	rs79297720	0	153811062	C	A
5	rs35208620	0	153811440	C	T
5	rs10037670	0	153811490	A	G
5	rs10043393	0	153812047	G	C
5	rs7706345	0	153812108	T	C
5	rs12653431	0	153814068	T	C
5	rs10078766	0	153814632	C	T
5	rs114521297	0	153814675	G	A
5	rs13169441	0	153814835	T	C
5	rs2112604	0	153814989	A	G
5	rs11167681	0	153815054	T	C
5	rs13173560	0	153815105	T	A
5	rs962958	0	153815303	C	T
5	rs115774278	0	153815419	T	A
5	rs72795446	0	153816207	T	C
5	rs58989711	0	153816255	T	G
5	rs13160622	0	153817028	G	C
5	rs187998973	0	153817559	T	C
5	rs58537274	0	153818874	G	T
5	rs58067943	0	153819496	T	C
5	rs13185456	0	153819534	G	T
5	rs59459154	0	153819672	G	A
5	rs4958738	0	153819721	C	T
5	rs57280473	0	153819849	G	A
5	rs73285282	0	153821966	G	C
5	rs11167682	0	153822342	G	T
5	rs12655124	0	153822535	T	C
5	rs1813010	0	153822789	C	T
5	rs2351480	0	153823052	G	A
5	rs2882673	0	153823066	G	C
5	rs2351481	0	153823460	G	A
5	rs972596	0	153824197	A	G
5	rs972595	0	153824214	G	T
5	rs116384394	0	153824369	G	A
5	rs147394949	0	153825088	C	G
5	rs971922	0	153825186	C	G
5	rs28508440	0	153825288	C	G
5	rs2277938	0	153825973	G	C
5	rs75854906	0	153826635	T	C
5	rs73285294	0	153826706	G	A
5	rs7734090	0	153826914	A	G
5	rs79034785	0	153828052	G	A
5	rs77056866	0	153828263	C	G
5	rs4958739	0	153828955	T	C
5	rs10058057	0	153829436	C	A
5	rs6580082	0	153829658	G	C
5	rs7721908	0	153829851	G	T
5	rs78135771	0	153830998	G	A
5	rs76267957	0	153831422	C	T
5	rs3340	0	153831867	T	C
5	rs11747607	0	153832289	T	G
5	rs79905539	0	153832332	G	A
5	rs74328927	0	153832350	A	G
5	rs17116163	0	153832920	G	T
5	rs78321784	0	153834325	A	G
5	rs1007404	0	153835378	C	G
5	rs148763909	0	153837106	C	T
5	rs17116165	0	153837403	T	C
5	rs17116169	0	153837482	G	A
5	rs734200	0	153838284	A	C
5	rs114027642	0	153839432	G	A
5	rs1801600	0	153840356	G	T
5	rs6884266	0	153840472	C	T
5	rs60184281	0	153841037	C	T
5	rs72795450	0	153841644	A	T
5	rs6895919	0	153842590	A	G
5	rs13186443	0	153842648	G	A
5	rs145411267	0	153843288	G	A
5	rs111287651	0	153843293	T	A
5	rs75631412	0	153844403	A	G
5	rs56120979	0	153844462	A	G
5	rs72795453	0	153844742	C	T
5	rs17116175	0	153844993	C	T
5	rs34881711	0	153845234	G	A
5	rs11167683	0	153845417	G	A
5	rs62379936	0	153845512	C	A
5	rs59045854	0	153845730	C	T
5	rs114853722	0	153846767	G	A
5	rs10037652	0	153846868	G	A
5	rs115606637	0	153846922	G	C
5	rs143141148	0	153847897	G	A
5	rs147058238	0	153847940	C	T
5	rs35112596	0	153848287	C	T
5	rs116657642	0	153848769	A	G
5	rs2351483	0	153849182	G	C
5	rs873326	0	153849249	G	A
5	rs77666613	0	153850082	G	A
5	rs72795454	0	153850486	A	T
5	rs4958740	0	153850649	A	G
5	rs4958376	0	153851448	C	T
5	rs10058323	0	153852352	C	T
5	rs115582926	0	153852492	G	A
5	rs150237113	0	153852495	G	A
5	rs114363554	0	153852609	C	T
5	rs10075231	0	153853096	A	G
5	rs10060572	0	153853294	G	A
5	rs114495483	0	153853626	A	G
5	rs72795458	0	153853824	C	T
5	rs35542711	0	153854714	A	T
5	rs924581	0	153855889	G	A
5	rs149968351	0	153856095	C	T
5	rs4370323	0	153856594	G	A
5	rs1846966	0	153856974	C	G
5	rs11748765	0	153856996	T	A
5	rs34198899	0	153857038	C	G
5	rs34402828	0	153857101	A	C
5	rs181499341	0	153857640	G	A
5	rs3822714	0	153857769	A	G
5	rs2351484	0	153858169	G	C
5	rs1875473	0	153860304	C	A
5	rs880083	0	153861047	C	T
5	rs185966444	0	153862617	C	T
5	rs3101863	0	153862679	A	C
5	rs77489367	0	153862734	T	C
5	rs116009525	0	153863567	C	T
5	rs138487403	0	153863711	C	G
5	rs59597747	0	153863766	T	A
5	rs150746241	0	153864468	G	A
5	rs2351485	0	153864515	G	A
5	rs17638952	0	153864605	C	T
5	rs7720917	0	153864932	G	C
5	rs115234199	0	153865645	T	A
5	rs6580083	0	153865729	A	G
5	rs953780	0	153866058	G	A
5	rs953779	0	153866481	G	A
5	rs1846968	0	153866607	C	T
5	rs75367687	0	153866830	G	A
5	rs425226	0	153867076	G	T
5	rs13178677	0	153867221	T	C
5	rs442533	0	153867280	G	A
5	rs10068038	0	153867738	C	A
5	rs6867879	0	153868056	A	G
5	rs4958741	0	153868262	A	G
5	rs905148	0	153868488	C	T
5	rs283434	0	153868709	A	G
5	rs145858002	0	153868857	C	T
5	rs13165478	0	153869040	G	A
5	rs62379939	0	153869623	C	T
5	rs77026648	0	153869929	T	C
5	rs78111423	0	153869968	T	C
5	rs10035725	0	153870479	T	G
5	rs62379942	0	153871070	C	T
5	rs144912864	0	153871390	G	T
5	rs10054375	0	153871832	T	C
5	rs10076436	0	153871841	C	G
5	rs283435	0	153871896	G	C
5	rs12659445	0	153872138	C	T
5	rs13185595	0	153872170	G	A
5	rs35441210	0	153872324	T	C
5	rs11167684	0	153872446	A	G
5	rs58770286	0	153872940	T	C
5	rs7735256	0	153872961	C	T
5	rs283436	0	153872977	G	C
5	rs283437	0	153873176	G	C
5	rs60272423	0	153873231	A	G
5	rs10477101	0	153873292	A	G
5	rs283438	0	153873560	T	C
5	rs283439	0	153873574	T	G
5	rs2055422	0	153874518	T	C
5	rs447761	0	153874853	C	T
5	rs6888727	0	153874936	T	A
5	rs4958742	0	153875961	A	G
5	rs441649	0	153876179	A	T
5	rs34737658	0	153876462	A	G
5	rs61495701	0	153876920	G	A
5	rs11749768	0	153877234	C	T
5	rs115579176	0	153877483	C	T
5	rs10477102	0	153877690	A	G
5	rs2619732	0	153877722	T	G
5	rs2254844	0	153877960	A	T
5	rs56059758	0	153878430	C	T
5	rs60663840	0	153879520	A	G
5	rs79061916	0	153880368	G	A
5	rs283440	0	153880459	A	G
5	rs283441	0	153881049	G	A
5	rs283442	0	153881665	T	C
5	rs283443	0	153881676	A	G
5	rs6580084	0	153882460	G	C
5	rs283444	0	153882472	C	T
5	rs1842227	0	153882515	A	G
5	rs172224	0	153882523	G	A
5	rs283445	0	153882962	T	A
5	rs283446	0	153883392	G	A
5	rs55758057	0	153883656	T	A
5	rs35804599	0	153883662	G	A
5	rs283447	0	153883853	G	A
5	rs80164565	0	153884201	T	C
5	rs13183828	0	153884330	G	A
5	rs283448	0	153884419	C	A
5	rs283449	0	153884426	T	C
5	rs922535	0	153884609	T	C
5	rs283450	0	153884633	A	C
5	rs283451	0	153884752	G	A
5	rs59791282	0	153884930	T	C
5	rs7733449	0	153885015	C	T
5	rs2351748	0	153885159	C	T
5	rs78619705	0	153885837	C	T
5	rs114723148	0	153885991	G	A
5	rs283452	0	153886080	A	G
5	rs34401272	0	153886464	C	T
5	rs77559672	0	153887050	T	C
5	rs28565988	0	153887454	C	T
5	rs190802273	0	153887485	G	A
5	rs374418	0	153887991	G	T
5	rs377925	0	153888411	T	C
5	rs379060	0	153888463	T	C
5	rs138259305	0	153888478	A	G
5	rs11167685	0	153888644	C	T
5	rs392724	0	153889008	C	T
5	rs71590137	0	153889167	A	G
5	rs35450377	0	153889567	T	C
5	rs72795477	0	153890620	T	C
5	rs150570419	0	153890659	G	A
5	rs596206	0	153890770	C	T
5	rs595728	0	153890856	G	A
5	rs4958377	0	153891017	T	C
5	rs75745597	0	153891752	T	A
5	rs7708891	0	153892083	G	A
5	rs7708955	0	153892270	C	T
5	rs12519579	0	153892286	C	T
5	rs35848524	0	153892541	C	A
5	rs1993942	0	153892560	G	T
5	rs10053610	0	153892970	A	T
5	rs113961042	0	153893605	C	T
5	rs12659568	0	153893750	T	C
5	rs10515708	0	153893977	T	C
5	rs150802195	0	153894896	C	T
5	rs115066184	0	153895174	C	G
5	rs7707222	0	153895348	T	C
5	rs141532056	0	153895571	C	T
5	rs35944907	0	153895646	G	A
5	rs420181	0	153895907	A	G
5	rs11167686	0	153895995	C	T
5	rs146885946	0	153896057	C	T
5	rs77627814	0	153896125	C	A
5	rs6871767	0	153896160	T	C
5	rs72795480	0	153896207	C	T
5	rs190393585	0	153896680	A	G
5	rs72795481	0	153897050	G	C
5	rs112270327	0	153897158	T	G
5	rs72795482	0	153897173	G	A
5	rs12520055	0	153898216	C	T
5	rs10056769	0	153899307	A	G
5	rs11167687	0	153899811	T	C
5	rs283433	0	153900209	T	C
5	rs147220738	0	153901202	G	C
5	rs11742588	0	153901450	A	C
5	rs283432	0	153901794	T	C
5	rs10076602	0	153902050	G	T
5	rs283431	0	153902139	A	T
5	rs283430	0	153902262	T	C
5	rs6860232	0	153903185	C	T
5	rs17116239	0	153903221	C	A
5	rs283429	0	153904147	C	G
5	rs283428	0	153904259	T	G
5	rs2351749	0	153904423	G	T
5	rs694621	0	153904740	C	A
5	rs7733550	0	153906061	T	C
5	rs113268078	0	153906753	G	T
5	rs9324786	0	153907246	C	T
5	rs78200067	0	153907707	G	T
5	rs144988896	0	153908497	A	G
5	rs10040397	0	153908504	A	C
5	rs77554227	0	153908841	C	G
5	rs6859745	0	153908874	C	T
5	rs601992	0	153909190	T	C
5	rs72795486	0	153909753	C	T
5	rs78332219	0	153910159	C	T
5	rs80345246	0	153910812	T	A
5	rs442781	0	153911307	T	C
5	rs72795487	0	153911542	C	A
5	rs6580085	0	153911649	A	G
5	rs7717212	0	153911881	G	A
5	rs75843389	0	153911910	A	T
5	rs11167688	0	153911934	C	T
5	rs115668939	0	153911979	C	T
5	rs7703330	0	153912076	T	C
5	rs982050	0	153912236	G	A
5	rs982051	0	153912648	A	G
5	rs11748018	0	153912859	A	G
5	rs1032741	0	153913156	G	A
5	rs529977	0	153913551	C	T
5	rs77261503	0	153913562	G	A
5	rs433917	0	153913778	G	T
5	rs13178723	0	153913790	A	T
5	rs13160967	0	153913799	T	C
5	rs17559013	0	153914279	C	T
5	rs6580086	0	153914703	C	T
5	rs7733066	0	153914742	G	A
5	rs115988111	0	153914755	G	A
5	rs35217388	0	153914768	T	C
5	rs34473037	0	153914780	A	G
5	rs1962271	0	153914975	C	T
5	rs56088648	0	153914996	G	A
5	rs61253122	0	153916051	C	G
5	rs112318976	0	153916815	G	A
5	rs34610515	0	153916856	C	T
5	rs56848499	0	153917191	C	T
5	rs644716	0	153917594	C	T
5	rs13171854	0	153917893	A	G
5	rs13172253	0	153917949	G	A
5	rs112054130	0	153918137	C	T
5	rs150726282	0	153918300	G	A
5	rs146762083	0	153919215	C	T
5	rs6580087	0	153919664	G	A
5	rs11749542	0	153919809	A	G
5	rs11748225	0	153921165	T	C
5	rs34982572	0	153921433	G	A
5	rs17639612	0	153921460	G	A
5	rs11745804	0	153922568	G	T
5	rs6580088	0	153923023	C	T
5	rs11750036	0	153923252	T	A
5	rs10477104	0	153923266	A	G
5	rs77381341	0	153924137	C	T
5	rs10072750	0	153924850	C	A
5	rs2253311	0	153925210	C	T
5	rs62382568	0	153926105	G	A
5	rs74362607	0	153926769	C	T
5	rs60774633	0	153927222	A	C
5	rs114545465	0	153927338	C	T
5	rs80331561	0	153927703	C	A
5	rs35487204	0	153928119	T	C
5	rs7444774	0	153928178	C	T
5	rs151083355	0	153928205	A	C
5	rs145156700	0	153928380	C	G
5	rs4506001	0	153929050	G	A
5	rs72795495	0	153930220	A	G
5	rs76992495	0	153930970	A	G
5	rs115809906	0	153931338	C	T
5	rs1846967	0	153931556	G	A
5	rs4429899	0	153932442	T	A
5	rs380475	0	153932980	T	C
5	rs116290528	0	153933083	C	T
5	rs34192794	0	153933606	T	C
5	rs4463218	0	153934286	T	C
5	rs6421145	0	153934312	A	C
5	rs115270281	0	153934447	A	G
5	rs7448423	0	153935453	T	C
5	rs4958745	0	153936373	G	A
5	rs35619403	0	153937034	G	A
5	rs77921583	0	153937438	C	A
5	rs2351751	0	153937729	G	A
5	rs11745346	0	153937855	C	T
5	rs146886058	0	153937927	C	T
5	rs283425	0	153938710	G	A
5	rs187460330	0	153938820	A	G
5	rs283424	0	153939449	A	C
5	rs4958746	0	153939575	T	C
5	rs113868135	0	153940735	C	T
5	rs973565	0	153941906	T	A
5	rs7720025	0	153943246	T	C
5	rs13152871	0	153943975	G	A
5	rs72795500	0	153943983	A	G
5	rs13162084	0	153945142	G	A
5	rs148804457	0	153945233	G	A
5	rs71590139	0	153945239	G	A
5	rs76563320	0	153945342	G	A
5	rs80102542	0	153945481	A	G
5	rs145703212	0	153947495	C	A
5	rs7718418	0	153948198	T	C
5	rs283463	0	153948631	T	A
5	rs116793849	0	153948757	C	T
5	rs6884855	0	153949654	T	C
5	rs115757082	0	153949896	C	T
5	rs7443454	0	153949908	C	T
5	rs11739434	0	153950682	G	C
5	rs72795501	0	153950793	T	C
5	rs13166462	0	153951724	A	G
5	rs283462	0	153952383	C	T
5	rs6580089	0	153953064	A	G
5	rs112010379	0	153953564	C	A
5	rs114723639	0	153953584	G	A
5	rs283461	0	153953653	C	A
5	rs283460	0	153953767	C	T
5	rs11742981	0	153954515	C	A
5	rs10875587	0	153954518	T	C
5	rs283458	0	153955820	C	T
5	rs35962719	0	153956968	T	A
5	rs148194548	0	153957551	G	C
5	rs283456	0	153958742	A	T
5	rs283455	0	153959209	G	A
5	rs35752227	0	153959227	C	G
5	rs7711590	0	153959434	T	G
5	rs283454	0	153959567	A	G
5	rs113253863	0	153959620	T	G
5	rs283453	0	153959853	C	T
5	rs74656936	0	153960271	G	C
5	rs12655409	0	153960485	G	A
5	rs185843	0	153961544	G	A
5	rs116464191	0	153961588	G	T
5	rs2251972	0	153962271	C	T
5	rs34461897	0	153962928	C	T
5	rs283427	0	153963346	T	C
5	rs169520	0	153963464	A	G
5	rs35004167	0	153965488	G	A
5	rs35285686	0	153967873	C	A
5	rs2351752	0	153968022	C	T
5	rs6871359	0	153968608	G	C
5	rs11749737	0	153969019	T	C
5	rs13173061	0	153970243	G	A
5	rs76126401	0	153971390	C	T
5	rs35082761	0	153971511	G	A
5	rs34770857	0	153971971	A	C
5	rs34701221	0	153972387	G	A
5	rs13184629	0	153972821	C	A
5	rs76710271	0	153973096	T	C
5	rs10057687	0	153973305	T	G
5	rs62382609	0	153974261	G	A
5	rs80254661	0	153974938	A	G
5	rs13158009	0	153975015	G	C
5	rs936581	0	153975576	G	A
5	rs11749576	0	153977429	G	C
5	rs187274307	0	153977800	G	C
5	rs12513761	0	153979566	C	A
5	rs12516510	0	153979643	T	A
5	rs59124374	0	153980472	T	C
5	rs60939652	0	153980562	T	C
5	rs61478147	0	153980659	G	A
5	rs62382610	0	153980674	C	A
5	rs4958378	0	153981296	C	G
5	rs35057094	0	153981998	A	G
5	rs899543	0	153982281	C	T
5	rs7447316	0	153983862	A	G
5	rs75062660	0	153984987	C	T
5	rs557815284	0	153985077	A	G
5	rs62382613	0	153985310	G	A
5	rs11167689	0	153985320	C	A
5	rs11167690	0	153985507	A	G
5	rs34075691	0	153985711	C	G
5	rs76770368	0	153985888	G	C
5	rs1824936	0	153986044	C	T
5	rs1824935	0	153986313	G	C
5	rs1824934	0	153986364	T	C
5	rs1824933	0	153986462	C	T
5	rs1968843	0	153986583	T	A
5	rs1968842	0	153987069	A	G
5	rs1968841	0	153987334	T	C
5	rs6580090	0	153988071	T	C
5	rs6884186	0	153988318	G	A
5	rs80298042	0	153988355	A	C
5	rs77995214	0	153988357	T	A
5	rs7724575	0	153988724	G	A
5	rs10463339	0	153988826	G	C
5	rs7724883	0	153988866	G	A
5	rs7724902	0	153988906	G	C
5	rs1842229	0	153989125	C	T
5	rs2351756	0	153989506	G	A
5	rs2351755	0	153989572	G	C
5	rs75664151	0	153989861	G	A
5	rs73289091	0	153990006	G	A
5	rs968420	0	153990220	C	T
5	rs968419	0	153990389	C	T
5	rs56128577	0	153990396	T	A
5	rs11743649	0	153990528	G	A
5	rs6876806	0	153990543	T	C
5	rs72797525	0	153990670	A	G
5	rs6877125	0	153990671	T	C
5	rs77090738	0	153990704	G	T
5	rs1975985	0	153991222	A	G
5	rs1975984	0	153991379	A	G
5	rs62382617	0	153991474	G	T
5	rs1975983	0	153991482	A	G
5	rs73289093	0	153991507	A	G
5	rs60329486	0	153991994	C	T
5	rs59368254	0	153992026	T	C
5	rs2351753	0	153992082	C	T
5	rs62382618	0	153992275	A	G
5	rs6866726	0	153992284	G	A
5	rs62382619	0	153992388	G	A
5	rs6866991	0	153992644	C	A
5	rs62382620	0	153992646	C	T
5	rs6580091	0	153992783	T	A
5	rs7708052	0	153992798	C	T
5	rs10875588	0	153993007	A	G
5	rs56259941	0	153993031	G	C
5	rs13163657	0	153993065	G	A
5	rs9324787	0	153993180	G	A
5	rs13183885	0	153993302	T	C
5	rs57726102	0	153993531	C	T
5	rs57775257	0	153993547	T	C
5	rs62382621	0	153993835	A	T
5	rs67521515	0	153994251	C	T
5	rs67509546	0	153994480	T	C
5	rs12515714	0	153994718	A	C
5	rs12520916	0	153994764	G	A
5	rs62382622	0	153994879	G	A
5	rs4958751	0	153995314	C	T
5	rs114139851	0	153995341	G	A
5	rs6580092	0	153997708	C	T
5	rs35857724	0	153997897	C	T
5	rs13157979	0	153998014	C	A
5	rs11745344	0	153998015	C	A
5	rs62380476	0	153998116	C	T
5	rs11167691	0	153998122	G	A
5	rs6580093	0	153998167	C	T
5	rs10875589	0	153998407	T	C
5	rs10875590	0	153998415	T	G
5	rs12519935	0	153998672	C	T
5	rs12522617	0	153998704	T	G
5	rs12514752	0	153998856	A	G
5	rs73290716	0	153999101	A	G
5	rs62380477	0	153999162	A	G
5	rs60860617	0	153999645	G	A
5	rs13168119	0	153999695	A	G
5	rs62380479	0	153999730	G	A
5	rs62380480	0	153999789	G	A
5	rs62380481	0	153999886	C	T
5	rs62380482	0	154000103	C	A
5	rs62380483	0	154000494	T	C
5	rs35211125	0	154000693	T	C
5	rs12374426	0	154000763	T	C
5	rs12374556	0	154000965	G	A
5	rs12374480	0	154001174	A	G
5	rs12374482	0	154001394	A	G
5	rs144592067	0	154001606	C	T
5	rs73290734	0	154001966	A	G
5	rs11167692	0	154002222	T	C
5	rs10077520	0	154002278	G	A
5	rs10077534	0	154002341	G	C
5	rs113304163	0	154002760	T	G
5	rs60427580	0	154003031	A	C
5	rs7449320	0	154003091	A	C
5	rs11750723	0	154003388	G	T
5	rs115638059	0	154003646	G	T
5	rs62380486	0	154003711	G	A
5	rs28472510	0	154003772	G	C
5	rs62380487	0	154004022	C	T
5	rs6580095	0	154004265	A	G
5	rs11167693	0	154004361	C	T
5	rs67174927	0	154004739	A	G
5	rs2056429	0	154005049	T	G
5	rs113894396	0	154005098	T	C
5	rs111644780	0	154005272	T	C
5	rs66856134	0	154005517	C	T
5	rs7731137	0	154005654	T	G
5	rs13162742	0	154005758	G	A
5	rs13167314	0	154006180	G	A
5	rs6580097	0	154006241	A	C
5	rs62380488	0	154006729	C	T
5	rs78669032	0	154006814	T	A
5	rs66527957	0	154006991	G	T
5	rs6891821	0	154007478	A	G
5	rs66793877	0	154007628	C	A
5	rs6892346	0	154007669	C	A
5	rs114895936	0	154007889	G	A
5	rs67047765	0	154008082	G	A
5	rs11167694	0	154008570	C	A
5	rs60227374	0	154008727	C	T
5	rs57648668	0	154009385	G	A
5	rs13155383	0	154009595	C	T
5	rs66461204	0	154009807	G	A
5	rs146956870	0	154009869	G	A
5	rs4958379	0	154010041	G	A
5	rs67006872	0	154010666	G	A
5	rs114039557	0	154010890	C	G
5	rs11167695	0	154011104	G	A
5	rs11167696	0	154011108	C	T
5	rs72797540	0	154011565	A	G
5	rs4958380	0	154012947	G	T
5	rs34952076	0	154012957	G	A
5	rs4958752	0	154013063	A	T
5	rs35635357	0	154013177	C	A
5	rs6886153	0	154013847	A	G
5	rs34997930	0	154014067	T	C
5	rs34133517	0	154014120	G	C
5	rs13182479	0	154014663	G	A
5	rs60778030	0	154014884	T	C
5	rs72797542	0	154014977	G	T
5	rs72492477	0	154015528	C	T
5	rs7736269	0	154015661	C	T
5	rs146135726	0	154015729	C	T
5	rs6862263	0	154016281	C	G
5	rs144301206	0	154016304	A	G
5	rs141091429	0	154017554	G	A
5	rs11740962	0	154017722	G	A
5	rs2001431	0	154018429	G	C
5	rs4348271	0	154018467	G	A
5	rs142756010	0	154019450	T	C
5	rs11750130	0	154020584	A	G
5	rs75574186	0	154021455	A	G
5	rs66739650	0	154023083	C	T
5	rs11739775	0	154023119	A	G
5	rs11749702	0	154023153	T	C
5	rs59189695	0	154023222	G	A
5	rs58514953	0	154023320	C	T
5	rs188275793	0	154023527	T	C
5	rs139894432	0	154023534	A	G
5	rs12514979	0	154023913	A	G
5	rs11167697	0	154023975	G	C
5	rs4958753	0	154024036	G	C
5	rs35018839	0	154024044	A	G
5	rs6877721	0	154024293	C	G
5	rs68119351	0	154024556	C	T
5	rs79505041	0	154024981	C	T
5	rs3863200	0	154025095	A	C
5	rs72797545	0	154025254	C	G
5	rs13174862	0	154025693	C	T
5	rs112696184	0	154025870	G	C
5	rs34165383	0	154026473	C	G
5	rs116820689	0	154026481	G	C
5	rs71590142	0	154026601	C	T
5	rs17116304	0	154027020	G	A
5	rs74417235	0	154027216	A	G
5	rs4958754	0	154027749	T	C
5	rs180715896	0	154028567	C	T
5	rs1811291	0	154028817	A	G
5	rs76877334	0	154029079	A	C
5	rs66508886	0	154029875	T	C
5	rs115753765	0	154029975	C	T
5	rs4958755	0	154030482	G	A
5	rs4958381	0	154030867	T	C
5	rs147927459	0	154031548	C	T
5	rs34514305	0	154031760	T	C
5	rs112065906	0	154033018	T	C
5	rs72797548	0	154033183	G	A
5	rs35788208	0	154034176	C	T
5	rs12652072	0	154034179	G	C
5	rs17116316	0	154034205	C	A
5	rs140857507	0	154034581	G	A
5	rs11167698	0	154035016	G	A
5	rs35998524	0	154035237	C	T
5	rs2894776	0	154035503	G	A
5	rs1962633	0	154035517	G	C
5	rs186283755	0	154035856	C	G
5	rs111388052	0	154035953	C	T
5	rs77872245	0	154036139	A	T
5	rs13166977	0	154036315	A	G
5	rs570496539	0	154036425	C	T
5	rs191082897	0	154036576	G	A
5	rs148277437	0	154036676	C	T
5	rs142851129	0	154036730	A	G
5	rs7445576	0	154036902	C	T
5	rs12513744	0	154037358	A	G
5	rs13155902	0	154037375	G	C
5	rs1972616	0	154037731	C	T
5	rs79229707	0	154038451	G	A
5	rs11749348	0	154038591	T	C
5	rs114770887	0	154038803	C	T
5	rs116513349	0	154039839	T	G
5	rs13167587	0	154039972	G	A
5	rs66783703	0	154040133	C	T
5	rs73290776	0	154040667	G	A
5	rs71590148	0	154041807	G	A
5	rs13182381	0	154042212	G	A
5	rs28794278	0	154043175	C	T
5	rs73290781	0	154044226	G	A
5	rs10463340	0	154044277	C	A
5	rs34035538	0	154045220	T	C
5	rs78711916	0	154045426	G	A
5	rs59852115	0	154045761	G	C
5	rs4958756	0	154045825	T	C
5	rs142171013	0	154046232	C	T
5	rs113868593	0	154047255	A	T
5	rs113808271	0	154047380	G	T
5	rs35751355	0	154047493	A	G
5	rs71590149	0	154048205	G	A
5	rs12189327	0	154048230	C	T
5	rs115982417	0	154048281	A	G
5	rs6877043	0	154048367	T	C
5	rs72797553	0	154048646	C	T
5	rs13186646	0	154048685	C	A
5	rs34542840	0	154049272	A	T
5	rs7702928	0	154049702	C	A
5	rs11167699	0	154050914	C	T
5	rs73290792	0	154051203	T	C
5	rs6894778	0	154051678	T	A
5	rs142072492	0	154051683	T	A
5	rs12515092	0	154051781	G	A
5	rs6873342	0	154051835	A	G
5	rs6873918	0	154051928	G	C
5	rs6873650	0	154052001	A	T
5	rs6580098	0	154052115	T	C
5	rs12515696	0	154052128	G	A
5	rs2396993	0	154052596	T	C
5	rs13169969	0	154052640	A	T
5	rs13170484	0	154052668	G	A
5	rs2396994	0	154052750	A	T
5	rs2396995	0	154052934	C	T
5	rs2396996	0	154052950	T	C
5	rs7723312	0	154053249	A	G
5	rs7723610	0	154053349	C	A
5	rs7443642	0	154053450	T	C
5	rs115876780	0	154054092	G	A
5	rs56226722	0	154054845	G	A
5	rs72797560	0	154054864	T	A
5	rs13185173	0	154055081	A	G
5	rs6580099	0	154055507	A	G
5	rs13186731	0	154056002	C	T
5	rs4958757	0	154056183	G	A
5	rs4958758	0	154056232	T	A
5	rs12656029	0	154056716	G	A
5	rs75621011	0	154056953	G	A
5	rs56354005	0	154057030	A	G
5	rs12655636	0	154057618	T	C
5	rs35212808	0	154057808	A	G
5	rs35329122	0	154058115	A	T
5	rs13179034	0	154059487	C	A
5	rs10039026	0	154059673	G	T
5	rs13179358	0	154059746	C	A
5	rs116481362	0	154059757	C	T
5	rs13179754	0	154059845	G	A
5	rs918365	0	154060180	T	G
5	rs71590150	0	154060512	A	T
5	rs75686232	0	154060699	G	A
5	rs79089020	0	154060742	C	A
5	rs115365688	0	154060796	T	C
5	rs13190662	0	154061889	G	A
5	rs13178134	0	154063032	T	A
5	rs965235	0	154063295	T	C
5	rs17560103	0	154063414	T	A
5	rs17116366	0	154063416	G	A
5	rs1862130	0	154063778	T	G
5	rs1862131	0	154063834	A	G
5	rs7712305	0	154063866	G	A
5	rs57106376	0	154064007	A	C
5	rs72797565	0	154064656	T	G
5	rs7717196	0	154064714	G	T
5	rs6580100	0	154064761	G	A
5	rs6898624	0	154064886	T	C
5	rs4958382	0	154064940	T	C
5	rs77055126	0	154065348	T	C
5	rs11958012	0	154065495	G	A
5	rs4958759	0	154065496	G	C
5	rs4958760	0	154065758	A	G
5	rs4958761	0	154065895	G	A
5	rs4958762	0	154066205	A	G
5	rs7727181	0	154066477	A	G
5	rs7727616	0	154066486	G	A
5	rs59099330	0	154067087	A	G
5	rs112615668	0	154067089	C	G
5	rs4958763	0	154067205	T	G
5	rs112379773	0	154067220	C	G
5	rs4958383	0	154067233	G	A
5	rs73292538	0	154067824	C	T
5	rs10074675	0	154068030	T	C
5	rs2052448	0	154068310	T	C
5	rs72797568	0	154068402	A	T
5	rs7710726	0	154068874	G	A
5	rs7710331	0	154068885	A	G
5	rs6580101	0	154069037	T	C
5	rs6580102	0	154069269	T	C
5	rs10070709	0	154069411	C	T
5	rs10070715	0	154069426	C	T
5	rs7735337	0	154069617	T	A
5	rs7715775	0	154069785	G	C
5	rs78189925	0	154069840	A	G
5	rs6580103	0	154070168	T	C
5	rs6580104	0	154070227	A	C
5	rs10043507	0	154070836	G	A
5	rs73292548	0	154070913	A	T
5	rs7721183	0	154071033	C	T
5	rs80198546	0	154071186	T	G
5	rs72797571	0	154071444	G	A
5	rs2112146	0	154071632	A	G
5	rs1972618	0	154071644	T	G
5	rs4958384	0	154071775	G	C
5	rs75662337	0	154072168	G	A
5	rs73292554	0	154072876	G	A
5	rs6580107	0	154072930	A	T
5	rs4958385	0	154073802	T	A
5	rs749777	0	154074270	T	C
5	rs9324789	0	154074362	A	G
5	rs7723991	0	154074504	T	C
5	rs7443289	0	154074517	C	T
5	rs10051493	0	154074626	G	A
5	rs2396997	0	154074691	T	G
5	rs2396998	0	154074877	A	G
5	rs112446905	0	154075160	C	T
5	rs6868614	0	154075387	C	T
5	rs13186046	0	154076552	T	C
5	rs6580110	0	154077174	G	A
5	rs76458420	0	154077497	C	T
5	rs56159230	0	154077586	G	T
5	rs62380525	0	154077656	C	T
5	rs76006405	0	154078489	T	G
5	rs9324791	0	154078556	T	C
5	rs9324792	0	154078564	T	C
5	rs79013965	0	154078571	A	C
5	rs78130825	0	154078984	T	C
5	rs80242745	0	154079859	A	G
5	rs12163931	0	154080476	G	A
5	rs533635604	0	154080707	G	T
5	rs6868098	0	154080958	G	A
5	rs72797577	0	154081086	G	C
5	rs143851392	0	154081091	A	G
5	rs6878543	0	154082493	C	T
5	rs140434738	0	154083422	C	A
5	rs12153047	0	154083780	C	T
5	rs13161993	0	154084125	T	C
5	rs4958386	0	154084571	A	G
5	rs4958387	0	154084592	T	C
5	rs62380526	0	154085593	C	T
5	rs7734591	0	154085600	A	C
5	rs113079431	0	154085842	C	T
5	rs59484332	0	154086104	T	G
5	rs78393202	0	154086277	T	C
5	rs13154131	0	154087054	C	T
5	rs73276703	0	154088617	A	G
5	rs13184061	0	154090382	C	T
5	rs10039709	0	154090511	G	A
5	rs76645988	0	154091050	T	G
5	rs55849543	0	154091684	A	G
5	rs4958765	0	154091757	C	G
5	rs12055015	0	154091904	G	A
5	rs3867429	0	154092202	C	T
5	rs4446521	0	154093691	C	T
5	rs7716580	0	154094462	G	A
5	rs13168402	0	154094689	G	A
5	rs6877122	0	154094927	C	T
5	rs141198450	0	154095042	A	T
5	rs17116390	0	154095231	T	C
5	rs10073561	0	154095776	C	T
5	rs10058604	0	154095963	A	G
5	rs9324794	0	154096447	C	T
5	rs72797582	0	154096476	C	T
5	rs149470932	0	154097395	T	C
5	rs72797583	0	154097702	A	G
5	rs6863954	0	154097770	C	T
5	rs3893695	0	154100886	A	G
5	rs4117784	0	154101875	T	C
5	rs6580111	0	154103120	G	C
5	rs6580112	0	154103390	G	T
5	rs12055336	0	154103507	G	C
5	rs6580113	0	154103554	G	C
5	rs116764959	0	154105412	T	C
5	rs4958766	0	154105517	C	T
5	rs4958767	0	154105742	C	G
5	rs76630393	0	154106687	T	C
5	rs1156344	0	154106701	A	G
5	rs6875019	0	154106976	A	G
5	rs79175688	0	154107055	G	C
5	rs79353578	0	154108660	T	C
5	rs76421782	0	154108888	G	A
5	rs1233076	0	154109263	T	A
5	rs113765651	0	154110283	C	T
5	rs1233077	0	154110542	A	G
5	rs142697637	0	154110627	C	T
5	rs76163871	0	154110667	G	A
5	rs1233078	0	154111128	C	T
5	rs2396999	0	154114114	A	T
5	rs2688209	0	154115805	G	A
5	rs117247290	0	154116556	G	A
5	rs112095034	0	154117062	T	C
5	rs6876004	0	154117195	A	G
5	rs150626478	0	154117311	C	T
5	rs4623203	0	154117397	A	G
5	rs4452598	0	154117932	G	A
5	rs4626377	0	154119222	A	G
5	rs13178728	0	154119471	C	T
5	rs7728194	0	154119828	G	C
5	rs184191667	0	154119925	C	T
5	rs17116409	0	154121691	T	C
5	rs111466457	0	154122111	G	A
5	rs138400732	0	154122226	G	A
5	rs56374414	0	154123311	T	C
5	rs59525998	0	154123593	G	A
5	rs12522568	0	154123670	T	G
5	rs74651746	0	154123950	T	A
5	rs78700152	0	154125834	C	G
5	rs185364560	0	154126622	G	A
5	rs142225200	0	154127379	G	A
5	rs75256526	0	154129052	G	A
5	rs145240021	0	154131226	A	G
5	rs116081973	0	154131460	T	A
5	rs59749917	0	154131585	A	G
5	rs34951340	0	154131595	C	G
5	rs116704207	0	154131840	T	C
5	rs142310990	0	154132018	G	A
5	rs116107867	0	154132098	C	T
5	rs62382162	0	154132105	G	A
5	rs11750475	0	154133694	C	T
5	rs55767292	0	154134418	C	T
5	rs72797590	0	154134687	C	T
5	rs78112077	0	154135386	G	A
5	rs115865323	0	154135802	C	T
5	rs960499	0	154136016	T	C
5	rs140487116	0	154136406	T	G
5	rs116728951	0	154136493	C	T
5	rs144382399	0	154136692	G	A
5	rs116794050	0	154136891	G	T
5	rs114517195	0	154136902	C	T
5	rs78878792	0	154138063	A	G
5	rs114408852	0	154138101	C	A
5	rs58415346	0	154138405	A	T
5	rs73276742	0	154138540	T	C
5	rs73276745	0	154138890	T	C
5	rs140631339	0	154139651	C	T
5	rs115631735	0	154140442	A	G
5	rs60476447	0	154140460	A	G
5	rs143557741	0	154141938	G	A
5	rs17116411	0	154142057	G	T
5	rs75057381	0	154142237	G	A
5	rs17116414	0	154142540	C	G
5	rs111903895	0	154142858	G	A
5	rs60906140	0	154143498	T	G
5	rs56226335	0	154143755	A	C
5	rs6882998	0	154144650	T	C
5	rs61554631	0	154145006	A	G
5	rs7723269	0	154145060	T	C
5	rs7727176	0	154145126	T	A
5	rs17116417	0	154145474	G	A
5	rs141319464	0	154148116	C	T
5	rs76293020	0	154148705	T	C
5	rs116625825	0	154148731	G	A
5	rs2103073	0	154148804	A	C
5	rs7716019	0	154148862	T	C
5	rs78924036	0	154149065	G	A
5	rs79938716	0	154150052	C	T
5	rs111590580	0	154150438	C	T
5	rs6886571	0	154150451	T	A
5	rs73276760	0	154150575	G	A
5	rs11948782	0	154150627	G	A
5	rs113402535	0	154150652	G	A
5	rs59919514	0	154152440	T	A
5	rs12188828	0	154153597	A	G
5	rs17116421	0	154154018	A	G
5	rs73276766	0	154154051	G	A
5	rs78817991	0	154156783	G	A
5	rs6874825	0	154157334	C	T
5	rs74643014	0	154157409	T	A
5	rs151176650	0	154159258	G	A
5	rs73276769	0	154159387	G	T
5	rs9942412	0	154160451	A	G
5	rs6873483	0	154160607	T	C
5	rs150835945	0	154161077	T	C
5	rs143927632	0	154161149	G	A
5	rs77175292	0	154161173	A	C
5	rs76817289	0	154161363	C	T
5	rs11167700	0	154162751	A	T
5	rs2461848	0	154162916	G	A
5	rs147497213	0	154162978	C	T
5	rs2434218	0	154163286	C	G
5	rs12188498	0	154164704	C	A
5	rs73276780	0	154164975	G	A
5	rs149120351	0	154164983	G	A
5	rs113194752	0	154165689	G	A
5	rs147234430	0	154165782	G	A
5	rs75146657	0	154168192	T	C
5	rs115380213	0	154168219	G	T
5	rs62382168	0	154169015	G	A
5	rs111312779	0	154169026	C	T
5	rs39615	0	154169590	C	T
5	rs17116433	0	154169739	G	A
5	rs78818793	0	154170349	C	A
5	rs12188906	0	154171530	G	C
5	rs77021874	0	154172497	A	G
5	rs39953	0	154172909	G	T
5	rs17615383	0	154172972	C	T
5	rs116193743	0	154174393	C	T
5	rs816716	0	154177748	C	T
5	rs80090739	0	154178182	C	T
5	rs35838764	0	154178574	C	T
5	rs115019016	0	154178685	G	T
5	rs75326307	0	154179340	A	G
5	rs74562835	0	154179357	T	C
```
