## Supplementary material for "Characterization of shared and ancestry-specific signals driving complex traits using multi-ancestry fine-mapping": s2.afreq

```
#CHROM	ID	REF	ALT	ALT_FREQS	OBS_CT
5	rs34025038	C	T	0.0128968	1008
5	rs2926836	T	G	0.946429	1008
5	rs17115256	T	C	0.0327381	1008
5	rs13186102	C	T	0.0128968	1008
5	rs1461225	T	G	0.899802	1008
5	rs12652434	G	A	0.111111	1008
5	rs117676991	G	A	0.0694444	1008
5	rs1461224	G	T	0.93254	1008
5	rs1037892	G	A	0.84127	1008
5	rs1350803	C	A	0.0128968	1008
5	rs79462959	T	C	0.00595238	1008
5	rs2926835	T	A	0.84127	1008
5	rs13354399	G	A	0.0218254	1008
5	rs17525192	G	A	0.0128968	1008
5	rs17115277	T	C	0.0545635	1008
5	rs2926833	G	A	0.84127	1008
5	rs77653604	C	A	0.0694444	1008
5	rs150720945	A	T	0.0486111	1008
5	rs6859533	G	A	0.0228175	1008
5	rs2926832	G	A	0.84127	1008
5	rs10515700	T	C	0.0128968	1008
5	rs9324759	A	G	0.0218254	1008
5	rs2964013	T	A	0.945437	1008
5	rs17525311	A	G	0.0128968	1008
5	rs151272979	C	T	0.0684524	1008
5	rs7736176	A	C	0.0128968	1008
5	rs142612324	C	T	0.0704365	1008
5	rs150553299	C	T	0.0376984	1008
5	rs2964012	A	G	0.945437	1008
5	rs2964011	G	A	0.945437	1008
5	rs1870739	G	T	0.84127	1008
5	rs190680987	G	C	0.00694444	1008
5	rs143457307	G	A	0.0337302	1008
5	rs6872994	A	G	0.0218254	1008
5	rs2964010	T	C	0.945437	1008
5	rs149524907	G	A	0.0138889	1008
5	rs55862633	C	T	0.0128968	1008
5	rs34025664	T	G	0.0128968	1008
5	rs3021428	A	C	0.93254	1008
5	rs4469245	A	T	0.945437	1008
5	rs6885486	C	A	0.0902778	1008
5	rs2926860	G	C	0.93254	1008
5	rs2964009	A	G	0.93254	1008
5	rs2926861	G	T	0.93254	1008
5	rs2926862	G	T	0.84127	1008
5	rs2926863	C	T	0.842262	1008
5	rs4958679	C	A	0.0218254	1008
5	rs2926864	A	G	0.945437	1008
5	rs2926865	T	C	0.842262	1008
5	rs35497256	C	T	0.0128968	1008
5	rs2964008	C	G	0.842262	1008
5	rs6861594	C	A	0.0218254	1008
5	rs1542485	G	A	0.844246	1008
5	rs74994356	C	T	0.0684524	1008
5	rs2964006	T	G	0.93254	1008
5	rs2964005	G	C	0.93254	1008
5	rs2926866	A	G	0.84127	1008
5	rs1993739	C	T	0.84127	1008
5	rs2964004	A	G	0.93254	1008
5	rs1551766	G	T	0.0128968	1008
5	rs140373646	G	A	0.0724206	1008
5	rs77969370	G	T	0.0218254	1008
5	rs2926867	T	C	0.945437	1008
5	rs2926868	T	C	0.854167	1008
5	rs66892027	G	T	0.0128968	1008
5	rs2964003	A	G	0.840278	1008
5	rs10077658	C	A	0.0218254	1008
5	rs35534977	A	G	0.945437	1008
5	rs77499466	C	T	0.0694444	1008
5	rs34376257	G	A	0.84127	1008
5	rs12652230	G	A	0.477183	1008
5	rs34337799	C	A	0.0128968	1008
5	rs7444626	A	C	0.85119	1008
5	rs74852142	G	A	0.0128968	1008
5	rs7444727	C	G	0.85119	1008
5	rs56686279	G	A	0.838294	1008
5	rs56010204	A	C	0.85119	1008
5	rs13169013	G	A	0.0128968	1008
5	rs13168957	C	T	0.0128968	1008
5	rs74739622	T	A	0.0218254	1008
5	rs56030949	C	A	0.0218254	1008
5	rs11167642	T	C	0.838294	1008
5	rs72804659	G	T	0.0128968	1008
5	rs11167643	G	C	0.85119	1008
5	rs74715489	A	C	0.0694444	1008
5	rs11167644	G	C	0.838294	1008
5	rs34054798	A	G	0.0128968	1008
5	rs34363146	G	A	0.0128968	1008
5	rs75715052	T	C	0.0694444	1008
5	rs11747898	T	G	0.85119	1008
5	rs2964019	G	C	0.85119	1008
5	rs2926841	C	A	0.838294	1008
5	rs35252736	G	A	0.838294	1008
5	rs193134385	T	A	0.0694444	1008
5	rs184358478	G	A	0.0128968	1008
5	rs13153567	T	A	0.0128968	1008
5	rs78862758	T	C	0.362103	1008
5	rs141158813	C	A	0.0694444	1008
5	rs117054480	T	C	0.0694444	1008
5	rs2926842	G	A	0.838294	1008
5	rs2126161	A	T	0.85119	1008
5	rs55639731	T	C	0.0128968	1008
5	rs2926844	A	G	0.838294	1008
5	rs10463255	G	A	0.233135	1008
5	rs2964022	A	G	0.838294	1008
5	rs35141793	T	C	0.0128968	1008
5	rs6864290	G	A	0.0128968	1008
5	rs6864300	G	A	0.85119	1008
5	rs74456175	C	T	0.110119	1008
5	rs6580043	C	T	0.85119	1008
5	rs6869879	G	A	0.94246	1008
5	rs7715099	G	A	0.94246	1008
5	rs13166441	C	T	0.852183	1008
5	rs138714795	G	A	0.0138889	1008
5	rs2926859	G	A	0.85119	1008
5	rs2964017	T	C	0.839286	1008
5	rs6878816	A	C	0.854167	1008
5	rs4032977	A	T	0.84127	1008
5	rs34225978	G	T	0.0128968	1008
5	rs2926858	C	A	0.94246	1008
5	rs1461237	C	T	0.839286	1008
5	rs17115298	T	G	0.0128968	1008
5	rs997603	T	C	0.0128968	1008
5	rs1117562	A	G	0.853175	1008
5	rs7731282	G	T	0.0128968	1008
5	rs2964028	G	A	0.944444	1008
5	rs1461236	A	G	0.843254	1008
5	rs2964027	C	A	0.832341	1008
5	rs1461235	G	A	0.0138889	1008
5	rs2926857	A	G	0.806548	1008
5	rs17115312	A	C	0.0684524	1008
5	rs1461234	C	T	0.0357143	1008
5	rs117265112	T	A	0.015873	1008
5	rs2964023	T	C	0.920635	1008
5	rs57311556	A	T	0.141865	1008
5	rs7712317	T	C	0.664683	1008
5	rs2350538	G	T	0.816468	1008
5	rs1381117	C	T	0.674603	1008
5	rs79433733	G	A	0.0357143	1008
5	rs12659342	T	C	0.860119	1008
5	rs114854777	A	G	0.00892857	1008
5	rs12657131	C	G	0.362103	1008
5	rs76700794	A	G	0.139881	1008
5	rs139394994	T	C	0.0238095	1008
5	rs1350802	G	C	0.676587	1008
5	rs2926830	T	C	0.852183	1008
5	rs11167647	T	C	0.0357143	1008
5	rs76784595	G	A	0.139881	1008
5	rs117221180	G	A	0.0674603	1008
5	rs10783182	G	A	0.676587	1008
5	rs10783183	G	A	0.674603	1008
5	rs2964034	A	G	0.816468	1008
5	rs78842586	A	G	0.141865	1008
5	rs11167648	A	G	0.0357143	1008
5	rs2964033	A	G	0.816468	1008
5	rs78980666	G	A	0.141865	1008
5	rs77988097	C	T	0.141865	1008
5	rs2964032	C	T	0.674603	1008
5	rs144760708	T	A	0.0287698	1008
5	rs4416639	C	G	0.816468	1008
5	rs6871988	G	A	0.662698	1008
5	rs59253725	C	A	0.141865	1008
5	rs1461229	C	A	0.810516	1008
5	rs10051517	G	A	0.0208333	1008
5	rs77437949	C	T	0.124008	1008
5	rs9885336	A	G	0.0208333	1008
5	rs6869379	C	G	0.0208333	1008
5	rs77307728	A	T	0.0119048	1008
5	rs116852721	T	C	0.0505952	1008
5	rs149715344	A	C	0.127976	1008
5	rs147854728	G	T	0.127976	1008
5	rs1381118	G	A	0.700397	1008
5	rs2964029	T	G	0.700397	1008
5	rs2926840	A	T	0.828373	1008
5	rs1350804	C	T	0.81746	1008
5	rs148629201	A	G	0.0525794	1008
5	rs11743150	G	C	0.0208333	1008
5	rs75316240	A	G	0.368056	1008
5	rs75478773	G	C	0.125992	1008
5	rs2351023	T	C	0.700397	1008
5	rs6580044	G	A	0.839286	1008
5	rs2560035	A	G	0.700397	1008
5	rs2614125	G	A	0.690476	1008
5	rs2560036	C	T	0.839286	1008
5	rs139693598	A	T	0.0208333	1008
5	rs10061978	G	T	0.0208333	1008
5	rs2614126	G	A	0.861111	1008
5	rs919221	C	T	0.712302	1008
5	rs919222	G	A	0.0128968	1008
5	rs919223	T	C	0.861111	1008
5	rs118103577	A	G	0.0287698	1008
5	rs1366095	A	G	0.712302	1008
5	rs1366096	G	A	0.712302	1008
5	rs79112800	A	G	0.0208333	1008
5	rs78742533	G	A	0.127976	1008
5	rs79565385	T	C	0.12996	1008
5	rs4958352	C	T	0.0128968	1008
5	rs114280442	G	A	0.0892857	1008
5	rs2560038	G	A	0.738095	1008
5	rs34322782	G	A	0.0128968	1008
5	rs6873055	G	T	0.0128968	1008
5	rs10515702	C	T	0.015873	1008
5	rs79616279	C	T	0.127976	1008
5	rs77236822	C	T	0.0892857	1008
5	rs76666804	G	A	0.0892857	1008
5	rs117804093	C	T	0.015873	1008
5	rs78094825	G	A	0.127976	1008
5	rs78327105	G	C	0.0902778	1008
5	rs78216468	C	T	0.127976	1008
5	rs78944098	C	T	0.128968	1008
5	rs77332789	C	T	0.0882937	1008
5	rs2434220	A	G	0.864087	1008
5	rs2560055	G	A	0.699405	1008
5	rs34255618	G	A	0.015873	1008
5	rs58647031	A	G	0.126984	1008
5	rs2964001	C	A	0.864087	1008
5	rs1080671	C	T	0.0882937	1008
5	rs183422905	C	T	0.0128968	1008
5	rs76624928	G	A	0.126984	1008
5	rs1593827	G	A	0.611111	1008
5	rs75529579	C	A	0.126984	1008
5	rs10074043	C	A	0.0367063	1008
5	rs2560030	C	T	0.826389	1008
5	rs1461242	T	C	0.844246	1008
5	rs79777070	A	T	0.0882937	1008
5	rs1461243	T	C	0.015873	1008
5	rs74501919	C	T	0.126984	1008
5	rs77388169	C	T	0.126984	1008
5	rs74518660	G	A	0.126984	1008
5	rs75420511	G	A	0.126984	1008
5	rs80083669	A	G	0.126984	1008
5	rs75072978	G	T	0.126984	1008
5	rs79614437	T	C	0.126984	1008
5	rs76999595	C	T	0.126984	1008
5	rs77670567	G	A	0.126984	1008
5	rs898709	A	G	0.611111	1008
5	rs79661625	G	A	0.126984	1008
5	rs117730925	T	A	0.0882937	1008
5	rs1870738	T	A	0.611111	1008
5	rs78703548	T	C	0.126984	1008
5	rs80269343	G	C	0.126984	1008
5	rs75528036	T	A	0.127976	1008
5	rs79851851	T	C	0.126984	1008
5	rs74537024	G	T	0.126984	1008
5	rs2614119	A	G	0.626984	1008
5	rs78898512	C	T	0.0882937	1008
5	rs2085865	G	A	0.678571	1008
5	rs2964000	T	C	0.911706	1008
5	rs2035099	C	A	0.679563	1008
5	rs74538875	T	C	0.127976	1008
5	rs2926829	G	T	0.782738	1008
5	rs117515862	T	C	0.127976	1008
5	rs141023504	T	C	0.0882937	1008
5	rs117687489	A	G	0.127976	1008
5	rs77616372	C	T	0.127976	1008
5	rs76747090	C	T	0.0882937	1008
5	rs140360048	A	T	0.0228175	1008
5	rs117859261	T	C	0.127976	1008
5	rs4958683	T	G	0.015873	1008
5	rs118075407	C	T	0.127976	1008
5	rs7726518	G	A	0.678571	1008
5	rs117298785	G	A	0.0882937	1008
5	rs36004298	T	C	0.015873	1008
5	rs2126160	C	T	0.678571	1008
5	rs7732031	A	G	0.678571	1008
5	rs77397326	A	G	0.127976	1008
5	rs1841553	C	A	0.015873	1008
5	rs185413576	T	A	0.015873	1008
5	rs1599408	C	T	0.678571	1008
5	rs1599409	C	A	0.679563	1008
5	rs1599410	C	T	0.679563	1008
5	rs2560072	A	G	0.911706	1008
5	rs143385578	G	A	0.0228175	1008
5	rs76755491	G	A	0.127976	1008
5	rs77821205	A	C	0.0863095	1008
5	rs138398224	G	A	0.127976	1008
5	rs4590221	C	T	0.015873	1008
5	rs75927698	C	T	0.127976	1008
5	rs57694504	A	G	0.128968	1008
5	rs116266210	C	T	0.0863095	1008
5	rs75174495	G	C	0.127976	1008
5	rs139807960	C	T	0.127976	1008
5	rs79953483	C	T	0.127976	1008
5	rs7712987	T	A	0.930556	1008
5	rs74776289	T	A	0.127976	1008
5	rs2614123	C	T	0.679563	1008
5	rs76751962	C	A	0.121032	1008
5	rs2434221	C	G	0.940476	1008
5	rs76267079	C	G	0.127976	1008
5	rs2882436	G	A	0.780754	1008
5	rs35775277	A	C	0.015873	1008
5	rs77479666	G	A	0.127976	1008
5	rs57114638	G	T	0.127976	1008
5	rs17617008	A	C	0.015873	1008
5	rs58346183	C	T	0.127976	1008
5	rs77659315	G	A	0.127976	1008
5	rs973319	C	T	0.910714	1008
5	rs4958684	C	T	0.015873	1008
5	rs72492473	A	G	0.127976	1008
5	rs1461238	C	T	0.910714	1008
5	rs17115392	A	G	0.015873	1008
5	rs35257267	T	C	0.910714	1008
5	rs13170510	G	A	0.103175	1008
5	rs148422139	T	C	0.0873016	1008
5	rs1461240	G	A	0.103175	1008
5	rs1461241	T	C	0.806548	1008
5	rs970751	T	C	0.910714	1008
5	rs80140307	A	G	0.127976	1008
5	rs6885178	A	G	0.0873016	1008
5	rs2126162	G	A	0.103175	1008
5	rs2126163	T	C	0.806548	1008
5	rs2126164	G	A	0.806548	1008
5	rs408818	G	T	0.806548	1008
5	rs389567	G	C	0.806548	1008
5	rs116600898	G	A	0.0873016	1008
5	rs76491225	G	A	0.00198413	1008
5	rs80033932	A	G	0.0208333	1008
5	rs1121074	C	T	0.103175	1008
5	rs1121075	A	G	0.015873	1008
5	rs386248	T	G	0.910714	1008
5	rs1837235	C	G	0.806548	1008
5	rs1595542	C	A	0.806548	1008
5	rs9765019	G	C	0.806548	1008
5	rs2434216	A	G	0.806548	1008
5	rs2560031	C	T	0.806548	1008
5	rs441885	C	T	0.806548	1008
5	rs75165103	A	C	0.0109127	1008
5	rs421178	A	G	0.806548	1008
5	rs420133	A	T	0.806548	1008
5	rs407210	A	G	0.931548	1008
5	rs406708	A	G	0.910714	1008
5	rs432891	C	T	0.909722	1008
5	rs394446	G	A	0.910714	1008
5	rs35297739	G	A	0.015873	1008
5	rs75244716	G	A	0.127976	1008
5	rs17115409	A	C	0.232143	1008
5	rs441396	C	T	0.678571	1008
5	rs381582	A	G	0.910714	1008
5	rs454317	A	G	0.910714	1008
5	rs11167649	C	G	0.104167	1008
5	rs13189301	A	G	0.015873	1008
5	rs115385756	T	C	0.0208333	1008
5	rs12109066	T	C	0.104167	1008
5	rs143814204	C	T	0.127976	1008
5	rs383348	C	T	0.677579	1008
5	rs34083638	G	A	0.015873	1008
5	rs75642127	T	C	0.127976	1008
5	rs138705247	G	T	0.0208333	1008
5	rs11952162	T	C	0.015873	1008
5	rs76699662	C	A	0.127976	1008
5	rs448234	A	G	0.910714	1008
5	rs1316640	T	C	0.677579	1008
5	rs80229715	C	A	0.0882937	1008
5	rs1898660	T	C	0.104167	1008
5	rs1438586	C	A	0.910714	1008
5	rs4958685	A	G	0.104167	1008
5	rs508306	G	A	0.677579	1008
5	rs510091	G	A	0.677579	1008
5	rs75870812	G	A	0.0882937	1008
5	rs79255042	C	A	0.0882937	1008
5	rs17115420	G	A	0.104167	1008
5	rs61654269	C	A	0.127976	1008
5	rs186948341	C	T	0.014881	1008
5	rs4260725	G	C	0.104167	1008
5	rs77529172	C	T	0.0168651	1008
5	rs189744	G	A	0.677579	1008
5	rs78889344	C	T	0.127976	1008
5	rs77412539	C	T	0.127976	1008
5	rs79324343	C	T	0.0882937	1008
5	rs182291	C	A	0.806548	1008
5	rs286967	G	T	0.677579	1008
5	rs141726797	T	A	0.0396825	1008
5	rs286968	C	G	0.677579	1008
5	rs75608961	G	T	0.0882937	1008
5	rs286969	A	G	0.915675	1008
5	rs11167651	A	C	0.910714	1008
5	rs202231421	C	A	0.127976	1008
5	rs12658022	A	C	0.677579	1008
5	rs4644005	T	C	0.015873	1008
5	rs4349768	A	C	0.910714	1008
5	rs7725820	C	A	0.677579	1008
5	rs3863194	G	A	0.104167	1008
5	rs690091	G	A	0.910714	1008
5	rs3863195	A	C	0.103175	1008
5	rs3863196	G	C	0.104167	1008
5	rs116898420	G	A	0.0674603	1008
5	rs558631	C	T	0.677579	1008
5	rs689836	G	A	0.910714	1008
5	rs6892548	G	A	0.104167	1008
5	rs75016423	T	C	0.127976	1008
5	rs58352416	C	T	0.127976	1008
5	rs4032804	T	C	0.015873	1008
5	rs2350675	G	A	0.677579	1008
5	rs1370913	G	T	0.677579	1008
5	rs75696946	G	A	0.12996	1008
5	rs2350673	G	A	0.104167	1008
5	rs2350672	T	C	0.676587	1008
5	rs140330024	C	T	0.0138889	1008
5	rs62385608	G	A	0.0208333	1008
5	rs80142960	G	C	0.127976	1008
5	rs516052	G	C	0.676587	1008
5	rs6878632	C	T	0.015873	1008
5	rs6878921	G	A	0.0882937	1008
5	rs538313	T	C	0.441468	1008
5	rs75525369	G	A	0.127976	1008
5	rs6879298	G	C	0.104167	1008
5	rs77160482	G	T	0.127976	1008
5	rs117444920	A	C	0.0882937	1008
5	rs11951864	C	T	0.104167	1008
5	rs2578370	A	C	0.676587	1008
5	rs79618379	G	A	0.127976	1008
5	rs74294766	A	G	0.127976	1008
5	rs74294767	G	A	0.127976	1008
5	rs77527657	C	T	0.127976	1008
5	rs117982736	C	T	0.0882937	1008
5	rs2560068	T	C	0.909722	1008
5	rs35428024	G	A	0.104167	1008
5	rs35689728	C	T	0.015873	1008
5	rs35186285	G	A	0.015873	1008
5	rs7702676	A	G	0.0882937	1008
5	rs58862158	G	A	0.127976	1008
5	rs7707240	A	T	0.104167	1008
5	rs486440	G	A	0.676587	1008
5	rs75273818	T	C	0.0208333	1008
5	rs35795917	G	A	0.104167	1008
5	rs74362081	C	T	0.127976	1008
5	rs79774223	G	T	0.111111	1008
5	rs286956	A	C	0.65377	1008
5	rs1025260	A	T	0.126984	1008
5	rs76561382	T	G	0.127976	1008
5	rs1438592	A	G	0.65377	1008
5	rs286957	G	A	0.651786	1008
5	rs114105126	C	T	0.111111	1008
5	rs7717580	C	T	0.65377	1008
5	rs59168564	G	A	0.126984	1008
5	rs286958	T	C	0.910714	1008
5	rs1898661	G	T	0.0823413	1008
5	rs286959	C	T	0.910714	1008
5	rs6883500	C	T	0.127976	1008
5	rs76283779	T	G	0.126984	1008
5	rs80016261	T	C	0.126984	1008
5	rs68112120	C	T	0.015873	1008
5	rs286960	C	T	0.655754	1008
5	rs117837458	C	T	0.0128968	1008
5	rs2118662	C	T	0.127976	1008
5	rs2118663	T	C	0.127976	1008
5	rs117688933	G	A	0.0664683	1008
5	rs60098082	C	T	0.126984	1008
5	rs72804696	A	G	0.255952	1008
5	rs145312020	C	T	0.112103	1008
5	rs2560051	G	A	0.655754	1008
5	rs7722111	T	G	0.654762	1008
5	rs4958686	G	A	0.127976	1008
5	rs58798017	T	C	0.255952	1008
5	rs72804698	C	A	0.127976	1008
5	rs66607728	C	G	0.128968	1008
5	rs2560050	G	C	0.910714	1008
5	rs112239049	G	A	0.0426587	1008
5	rs61590034	A	G	0.126984	1008
5	rs57042004	C	T	0.126984	1008
5	rs286963	G	A	0.8125	1008
5	rs10074583	T	C	0.333333	1008
5	rs13156355	C	T	0.0178571	1008
5	rs74919140	G	A	0.125992	1008
5	rs117839807	C	T	0.0496032	1008
5	rs17617521	C	T	0.0644841	1008
5	rs9324760	A	G	0.363095	1008
5	rs11952076	A	G	0.136905	1008
5	rs4958687	G	A	0.363095	1008
5	rs11952139	A	G	0.262897	1008
5	rs4958688	A	G	0.100198	1008
5	rs4958689	C	T	0.100198	1008
5	rs75479015	C	T	0.125992	1008
5	rs1989327	A	G	0.136905	1008
5	rs372912423	C	T	0.0535714	1008
5	rs7732103	C	T	0.363095	1008
5	rs78769865	T	G	0.0436508	1008
5	rs77836365	C	A	0.128968	1008
5	rs116993860	T	A	0.127976	1008
5	rs35827834	T	C	0.265873	1008
5	rs17115467	A	G	0.136905	1008
5	rs35911163	C	T	0.136905	1008
5	rs17115469	T	G	0.137897	1008
5	rs875761	G	A	0.0367063	1008
5	rs116955320	C	T	0.0337302	1008
5	rs875766	T	C	0.0367063	1008
5	rs893523	C	T	0.363095	1008
5	rs77586038	T	G	0.121032	1008
5	rs10053993	G	A	0.22619	1008
5	rs1898659	A	G	0.363095	1008
5	rs1011503	T	C	0.363095	1008
5	rs1019734	C	T	0.136905	1008
5	rs6891435	C	T	0.0138889	1008
5	rs77910140	G	A	0.125992	1008
5	rs17115481	G	A	0.141865	1008
5	rs80306343	G	C	0.125992	1008
5	rs286965	T	C	0.858135	1008
5	rs286966	T	C	0.858135	1008
5	rs75181095	A	G	0.125992	1008
5	rs117122442	G	A	0.0337302	1008
5	rs390299	G	A	0.857143	1008
5	rs78706903	A	G	0.0426587	1008
5	rs375232	A	G	0.857143	1008
5	rs574162431	T	G	0.00198413	1008
5	rs77224887	T	A	0.125992	1008
5	rs4354102	T	G	0.857143	1008
5	rs1347798	C	T	0.731151	1008
5	rs386841	T	C	0.858135	1008
5	rs425263	G	A	0.857143	1008
5	rs74428734	G	A	0.0198413	1008
5	rs378267	G	A	0.731151	1008
5	rs453034	T	G	0.857143	1008
5	rs4579307	A	T	0.858135	1008
5	rs6869917	T	C	0.858135	1008
5	rs2053310	T	C	0.857143	1008
5	rs707178	C	T	0.857143	1008
5	rs707179	C	T	0.858135	1008
5	rs77889217	C	G	0.0357143	1008
5	rs10515704	A	T	0.124008	1008
5	rs2289265	T	C	0.125992	1008
5	rs1057772	G	A	0.857143	1008
5	rs6866471	G	A	0.858135	1008
5	rs76890735	T	C	0.125992	1008
5	rs1438591	A	G	0.857143	1008
5	rs56025158	A	G	0.731151	1008
5	rs6877776	A	G	0.858135	1008
5	rs6877914	C	T	0.858135	1008
5	rs61619577	A	G	0.125992	1008
5	rs34536648	G	A	0.731151	1008
5	rs9324761	A	G	0.875992	1008
5	rs4594908	A	G	0.85119	1008
5	rs78302324	A	G	0.125992	1008
5	rs117374374	G	C	0.0744048	1008
5	rs6874824	C	T	0.857143	1008
5	rs9324762	A	G	0.858135	1008
5	rs138263333	T	A	0.0138889	1008
5	rs74196375	G	A	0.125992	1008
5	rs2560060	T	C	0.857143	1008
5	rs34136150	G	A	0.0178571	1008
5	rs77337363	T	C	0.124008	1008
5	rs148963866	G	C	0.0406746	1008
5	rs869737	C	T	0.858135	1008
5	rs751549	T	A	0.858135	1008
5	rs4412158	A	G	0.858135	1008
5	rs77669923	G	A	0.125992	1008
5	rs2438422	A	G	0.858135	1008
5	rs2560058	A	G	0.858135	1008
5	rs2438423	G	C	0.858135	1008
5	rs6580047	C	A	0.857143	1008
5	rs78498581	T	C	0.125992	1008
5	rs11167652	G	A	0.858135	1008
5	rs12651907	G	A	0.857143	1008
5	rs6862861	G	A	0.858135	1008
5	rs77133403	T	G	0.125992	1008
5	rs1978855	C	T	0.859127	1008
5	rs1978856	G	A	0.731151	1008
5	rs2560039	T	A	0.406746	1008
5	rs690053	G	A	0.857143	1008
5	rs496618	T	C	0.857143	1008
5	rs497503	A	G	0.858135	1008
5	rs117167450	G	A	0.0694444	1008
5	rs75402960	A	G	0.124008	1008
5	rs690027	G	A	0.857143	1008
5	rs80269912	A	G	0.125992	1008
5	rs689799	G	A	0.731151	1008
5	rs75645278	C	G	0.0218254	1008
5	rs76701820	A	G	0.125992	1008
5	rs2560056	T	C	0.857143	1008
5	rs6877625	T	C	0.858135	1008
5	rs2578383	T	G	0.858135	1008
5	rs144132295	C	A	0.125992	1008
5	rs59630382	G	T	0.0644841	1008
5	rs2578384	A	G	0.858135	1008
5	rs34175647	C	T	0.0178571	1008
5	rs4493717	C	T	0.858135	1008
5	rs34959927	A	G	0.0178571	1008
5	rs552556	C	T	0.857143	1008
5	rs2118660	C	A	0.731151	1008
5	rs2118661	A	G	0.731151	1008
5	rs11960710	A	T	0.0178571	1008
5	rs112431929	C	T	0.857143	1008
5	rs142084258	A	C	0.0168651	1008
5	rs9791176	A	C	0.62996	1008
5	rs4574591	A	G	0.856151	1008
5	rs4299780	T	C	0.858135	1008
5	rs149846093	T	C	0.125992	1008
5	rs10052341	A	G	0.858135	1008
5	rs35221726	C	A	0.0178571	1008
5	rs34492233	T	C	0.62996	1008
5	rs4451096	T	G	0.666667	1008
5	rs4431388	A	G	0.858135	1008
5	rs186378683	C	A	0.0218254	1008
5	rs2578373	C	T	0.858135	1008
5	rs2560047	T	G	0.665675	1008
5	rs2560048	T	C	0.858135	1008
5	rs77241582	C	T	0.0357143	1008
5	rs10038905	A	C	0.84623	1008
5	rs9324764	A	T	0.857143	1008
5	rs9324765	C	T	0.858135	1008
5	rs6889563	G	C	0.858135	1008
5	rs7704562	A	G	0.666667	1008
5	rs78882620	A	C	0.125992	1008
5	rs77428878	C	T	0.125992	1008
5	rs2578375	G	A	0.857143	1008
5	rs72806613	T	C	0.0644841	1008
5	rs2578376	C	T	0.857143	1008
5	rs13171784	C	A	0.0178571	1008
5	rs145587577	G	T	0.0327381	1008
5	rs2560059	G	A	0.731151	1008
5	rs7731081	C	G	0.858135	1008
5	rs77396962	G	A	0.124008	1008
5	rs720985	G	A	0.858135	1008
5	rs720987	G	A	0.857143	1008
5	rs2560053	T	C	0.405754	1008
5	rs2578377	C	T	0.858135	1008
5	rs59548645	T	A	0.125	1008
5	rs2560046	T	C	0.859127	1008
5	rs10039286	T	C	0.857143	1008
5	rs10055534	G	A	0.857143	1008
5	rs3776985	G	A	0.858135	1008
5	rs79371452	C	T	0.125	1008
5	rs2118659	A	G	0.124008	1008
5	rs920309	T	C	0.858135	1008
5	rs920310	T	G	0.857143	1008
5	rs149660011	C	A	0.0367063	1008
5	rs2250995	T	C	0.858135	1008
5	rs2560062	C	T	0.858135	1008
5	rs186265796	T	A	0.0257937	1008
5	rs567749	C	T	0.857143	1008
5	rs143494009	A	T	0.00892857	1008
5	rs816041	G	A	0.857143	1008
5	rs816040	G	T	0.857143	1008
5	rs816039	C	A	0.858135	1008
5	rs816038	C	G	0.858135	1008
5	rs861631	G	A	0.857143	1008
5	rs845705	T	C	0.858135	1008
5	rs544908	T	C	0.857143	1008
5	rs816037	A	G	0.857143	1008
5	rs816036	T	C	0.857143	1008
5	rs411245	C	A	0.857143	1008
5	rs117348962	T	A	0.0218254	1008
5	rs3756642	T	A	0.0634921	1008
5	rs77117160	A	C	0.0337302	1008
5	rs478020	A	G	0.731151	1008
5	rs689715	T	A	0.857143	1008
5	rs690592	T	C	0.858135	1008
5	rs690542	T	G	0.858135	1008
5	rs555612	A	G	0.857143	1008
5	rs1370912	A	G	0.40873	1008
5	rs4958692	G	T	0.0634921	1008
5	rs2578369	T	C	0.858135	1008
5	rs2578368	T	A	0.858135	1008
5	rs2447715	G	A	0.858135	1008
5	rs2578386	T	C	0.858135	1008
5	rs2255493	C	T	0.858135	1008
5	rs17535045	C	G	0.0178571	1008
5	rs1824773	T	C	0.858135	1008
5	rs1382278	A	G	0.857143	1008
5	rs141721764	G	A	0.0208333	1008
5	rs11958069	G	A	0.0178571	1008
5	rs61693578	C	G	0.12004	1008
5	rs1046621	G	A	0.858135	1008
5	rs72806621	T	C	0.0634921	1008
5	rs78784956	G	A	0.124008	1008
5	rs146602522	C	T	0.0218254	1008
5	rs816025	A	G	0.858135	1008
5	rs816024	G	A	0.857143	1008
5	rs114454330	G	A	0.0367063	1008
5	rs34981201	G	A	0.0625	1008
5	rs150855149	C	A	0.0178571	1008
5	rs75741761	C	T	0.12004	1008
5	rs118184311	A	T	0.124008	1008
5	rs816022	G	C	0.857143	1008
5	rs816021	C	T	0.625	1008
5	rs7710732	G	A	0.856151	1008
5	rs11167657	T	A	0.858135	1008
5	rs41443349	G	C	0.0863095	1008
5	rs1438588	A	G	0.858135	1008
5	rs816034	T	A	0.857143	1008
5	rs147790774	T	C	0.0337302	1008
5	rs2351022	C	T	0.733135	1008
5	rs2009795	G	A	0.124008	1008
5	rs816033	T	G	0.589286	1008
5	rs13436549	G	A	0.0863095	1008
5	rs34826562	C	T	0.124008	1008
5	rs78930487	A	G	0.118056	1008
5	rs816032	C	A	0.856151	1008
5	rs816031	C	G	0.732143	1008
5	rs816030	G	C	0.856151	1008
5	rs1438590	C	T	0.856151	1008
5	rs816029	C	T	0.856151	1008
5	rs59665308	G	A	0.118056	1008
5	rs816028	A	G	0.738095	1008
5	rs4081999	G	A	0.144841	1008
5	rs816026	T	G	0.737103	1008
5	rs58371587	T	C	0.0168651	1008
5	rs13154464	G	C	0.143849	1008
5	rs13154303	C	T	0.143849	1008
5	rs2617244	C	G	0.731151	1008
5	rs34080213	G	A	0.0168651	1008
5	rs13155109	C	T	0.143849	1008
5	rs77410748	C	T	0.125	1008
5	rs13159430	C	T	0.268849	1008
5	rs7709154	C	T	0.143849	1008
5	rs1478350	T	C	0.731151	1008
5	rs4958693	A	G	0.268849	1008
5	rs1871157	G	A	0.143849	1008
5	rs816005	A	G	0.731151	1008
5	rs76345974	T	C	0.0863095	1008
5	rs816006	C	T	0.731151	1008
5	rs12523627	C	T	0.143849	1008
5	rs61602422	G	A	0.125	1008
5	rs58568924	C	G	0.125	1008
5	rs59686509	G	A	0.125	1008
5	rs57652130	G	C	0.125	1008
5	rs4958354	C	T	0.143849	1008
5	rs17115626	A	T	0.125992	1008
5	rs75076927	T	C	0.125	1008
5	rs76987577	C	T	0.015873	1008
5	rs11167658	G	A	0.143849	1008
5	rs816009	A	G	0.731151	1008
5	rs12520731	A	T	0.143849	1008
5	rs816010	G	A	0.731151	1008
5	rs816012	G	A	0.731151	1008
5	rs116970387	G	A	0.0545635	1008
5	rs707181	G	T	0.731151	1008
5	rs11743515	C	T	0.0634921	1008
5	rs11954307	G	A	0.268849	1008
5	rs77865225	C	T	0.125	1008
5	rs17115634	A	C	0.125992	1008
5	rs12653435	G	A	0.0853175	1008
5	rs816016	A	G	0.731151	1008
5	rs816017	T	C	0.731151	1008
5	rs75522723	C	T	0.0228175	1008
5	rs13173354	G	A	0.125992	1008
5	rs13173253	C	T	0.143849	1008
5	rs118079585	C	A	0.0297619	1008
5	rs4958355	A	G	0.143849	1008
5	rs707182	T	C	0.268849	1008
5	rs707183	A	G	0.268849	1008
5	rs7705478	G	A	0.143849	1008
5	rs7705235	C	A	0.143849	1008
5	rs863639	G	A	0.268849	1008
5	rs3822710	A	T	0.143849	1008
5	rs57625105	A	G	0.125	1008
5	rs35186556	A	C	0.0168651	1008
5	rs815620	A	C	0.268849	1008
5	rs140746658	G	A	0.00892857	1008
5	rs75918651	C	G	0.00694444	1008
5	rs77885064	A	G	0.015873	1008
5	rs890799	A	T	0.667659	1008
5	rs843811	C	A	0.268849	1008
5	rs76146744	T	C	0.125	1008
5	rs4312933	G	T	0.143849	1008
5	rs2882468	G	T	0.143849	1008
5	rs984078	G	A	0.574405	1008
5	rs58234778	C	T	0.125	1008
5	rs6580052	T	C	0.143849	1008
5	rs2434375	A	G	0.143849	1008
5	rs815638	C	G	0.143849	1008
5	rs1093167	T	C	0.936508	1008
5	rs77277710	G	T	0.0793651	1008
5	rs71590121	T	C	0.0168651	1008
5	rs71590122	C	T	0.0168651	1008
5	rs77774824	T	C	0.125	1008
5	rs35391150	A	G	0.143849	1008
5	rs815636	G	A	0.267857	1008
5	rs815635	T	C	0.936508	1008
5	rs864626	A	G	0.267857	1008
5	rs815633	A	G	0.268849	1008
5	rs11960256	C	T	0.0168651	1008
5	rs58155133	C	T	0.124008	1008
5	rs815632	C	T	0.267857	1008
5	rs4958695	G	A	0.143849	1008
5	rs815631	G	C	0.144841	1008
5	rs4958696	A	G	0.143849	1008
5	rs77910818	C	T	0.124008	1008
5	rs707184	T	C	0.143849	1008
5	rs79057881	C	T	0.124008	1008
5	rs62384104	A	G	0.581349	1008
5	rs77610269	G	A	0.00694444	1008
5	rs707185	C	G	0.143849	1008
5	rs1428122	G	A	0.143849	1008
5	rs11948898	G	C	0.667659	1008
5	rs77345728	G	A	0.0863095	1008
5	rs815627	C	T	0.267857	1008
5	rs815626	A	T	0.143849	1008
5	rs815625	C	T	0.143849	1008
5	rs815624	T	C	0.142857	1008
5	rs815623	T	C	0.266865	1008
5	rs815622	G	T	0.133929	1008
5	rs80241386	C	T	0.125992	1008
5	rs75461862	C	T	0.0188492	1008
5	rs143689560	G	C	0.00892857	1008
5	rs815621	A	T	0.761905	1008
5	rs7448763	G	C	0.907738	1008
5	rs890798	G	A	0.905754	1008
5	rs143913604	C	T	0.00992063	1008
5	rs7721733	T	C	0.0565476	1008
5	rs10055843	C	T	0.960317	1008
5	rs1366221	T	G	0.90377	1008
5	rs1366220	G	A	0.90377	1008
5	rs58848914	C	T	0.90377	1008
5	rs80321531	G	C	0.0238095	1008
5	rs118142608	T	C	0.0694444	1008
5	rs12656175	T	C	0.0565476	1008
5	rs11743245	G	A	0.0496032	1008
5	rs13184067	G	A	0.0168651	1008
5	rs1585685	C	A	0.960317	1008
5	rs148512722	G	A	0.0188492	1008
5	rs144709572	C	T	0.0496032	1008
5	rs150488763	C	T	0.0327381	1008
5	rs77735758	A	T	0.960317	1008
5	rs35841826	A	G	0.90377	1008
5	rs149322458	G	C	0.0327381	1008
5	rs6862346	A	G	0.977183	1008
5	rs55951683	A	G	0.0575397	1008
5	rs2081866	T	A	0.960317	1008
5	rs12054772	A	G	0.960317	1008
5	rs2033195	T	C	0.960317	1008
5	rs2033196	A	T	0.0575397	1008
5	rs77397408	A	C	0.0575397	1008
5	rs6580053	A	G	0.0575397	1008
5	rs13180814	C	T	0.902778	1008
5	rs6890277	A	G	0.960317	1008
5	rs815607	T	C	0.046627	1008
5	rs815608	G	A	0.046627	1008
5	rs815609	A	G	0.046627	1008
5	rs815610	C	G	0.0396825	1008
5	rs815611	G	A	0.0396825	1008
5	rs34893575	G	A	0.014881	1008
5	rs181703192	G	A	0.00892857	1008
5	rs815612	T	C	0.0396825	1008
5	rs815613	G	A	0.0396825	1008
5	rs1632067	G	A	0.952381	1008
5	rs1632065	T	C	0.0396825	1008
5	rs815614	C	G	0.0396825	1008
5	rs17536714	G	A	0.0218254	1008
5	rs181588007	G	C	0.0257937	1008
5	rs815615	G	T	0.0396825	1008
5	rs815616	G	A	0.0396825	1008
5	rs815617	C	G	0.0396825	1008
5	rs815618	C	T	0.0396825	1008
5	rs1834944	A	G	0.0396825	1008
5	rs10062124	C	T	0.0396825	1008
5	rs10070216	T	C	0.0396825	1008
5	rs17536762	A	G	0.0109127	1008
5	rs9324766	G	A	0.0178571	1008
5	rs4958359	C	G	0.0396825	1008
5	rs4958701	A	G	0.0396825	1008
5	rs10074414	T	G	0.0396825	1008
5	rs10066722	C	T	0.0396825	1008
5	rs117560697	C	T	0.046627	1008
5	rs10074750	T	C	0.0396825	1008
5	rs113284527	A	G	0.0178571	1008
5	rs4958360	A	G	0.0396825	1008
5	rs62382095	A	G	0.0218254	1008
5	rs7719786	A	G	0.0396825	1008
5	rs1428118	A	G	0.0396825	1008
5	rs1428119	A	G	0.0406746	1008
5	rs1346482	G	A	0.0396825	1008
5	rs1346483	T	G	0.0396825	1008
5	rs1863986	C	T	0.91369	1008
5	rs13177936	A	G	0.151786	1008
5	rs1863987	G	A	0.950397	1008
5	rs74478382	C	T	0.0803571	1008
5	rs7715256	G	T	0.0386905	1008
5	rs7719067	A	G	0.0386905	1008
5	rs145993749	G	A	0.0168651	1008
5	rs140920394	G	A	0.00496032	1008
5	rs4569924	T	C	0.0386905	1008
5	rs1428120	G	T	0.0386905	1008
5	rs139897493	C	T	0.0376984	1008
5	rs7708584	A	G	0.0386905	1008
5	rs11749958	T	C	0.0178571	1008
5	rs4958702	T	C	0.0386905	1008
5	rs4958361	C	G	0.0386905	1008
5	rs1366219	A	T	0.0386905	1008
5	rs1366218	G	A	0.953373	1008
5	rs11747752	C	T	0.0178571	1008
5	rs7724430	A	C	0.0386905	1008
5	rs11958466	G	A	0.0386905	1008
5	rs10044136	G	C	0.0386905	1008
5	rs7707628	T	C	0.0386905	1008
5	rs7701886	G	A	0.0376984	1008
5	rs1428121	T	A	0.0386905	1008
5	rs6580054	T	C	0.0386905	1008
5	rs2099044	T	C	0.0386905	1008
5	rs4958703	A	G	0.953373	1008
5	rs1346484	A	G	0.953373	1008
5	rs11747315	G	A	0.0178571	1008
5	rs11747325	C	T	0.0178571	1008
5	rs11167662	G	A	0.874008	1008
5	rs890797	C	T	0.954365	1008
5	rs890796	C	A	0.875992	1008
5	rs12658319	C	T	0.873016	1008
5	rs11167663	C	G	0.872024	1008
5	rs7728922	C	T	0.954365	1008
5	rs976700	A	G	0.954365	1008
5	rs12653405	T	C	0.876984	1008
5	rs7701541	G	A	0.954365	1008
5	rs76530294	C	T	0.0119048	1008
5	rs10052189	C	T	0.077381	1008
5	rs12516879	T	G	0.954365	1008
5	rs56149392	C	T	0.0644841	1008
5	rs6580055	T	C	0.954365	1008
5	rs890795	A	G	0.077381	1008
5	rs2351228	G	A	0.077381	1008
5	rs10060426	A	G	0.0644841	1008
5	rs890794	G	T	0.077381	1008
5	rs10079594	C	T	0.0674603	1008
5	rs10064669	A	G	0.0803571	1008
5	rs6896445	T	G	0.0793651	1008
5	rs10055906	G	A	0.0793651	1008
5	rs7715784	C	T	0.0793651	1008
5	rs6580056	T	C	0.0793651	1008
5	rs77075605	C	T	0.0128968	1008
5	rs4958705	T	C	0.875	1008
5	rs34021101	C	T	0.80754	1008
5	rs1078703	T	C	0.0793651	1008
5	rs117699544	A	C	0.0446429	1008
5	rs752580	A	C	0.0793651	1008
5	rs7719182	T	C	0.0674603	1008
5	rs56386882	C	A	0.0793651	1008
5	rs6880462	A	G	0.955357	1008
5	rs4958706	C	G	0.955357	1008
5	rs10038661	G	C	0.955357	1008
5	rs10038664	G	A	0.0674603	1008
5	rs10069551	T	C	0.955357	1008
5	rs374074774	G	A	0.0674603	1008
5	rs746358	A	G	0.955357	1008
5	rs6868044	C	A	0.0684524	1008
5	rs890793	C	T	0.874008	1008
5	rs6580057	C	T	0.0684524	1008
5	rs75576498	G	A	0.0168651	1008
5	rs75582905	C	G	0.0119048	1008
5	rs6860445	C	T	0.0803571	1008
5	rs6580058	T	C	0.955357	1008
5	rs6580059	T	C	0.0208333	1008
5	rs10515706	C	T	0.875	1008
5	rs80336253	G	A	0.0119048	1008
5	rs6876928	A	G	0.0208333	1008
5	rs4958707	G	A	0.0119048	1008
5	rs1106324	A	G	0.887897	1008
5	rs889025	A	C	0.956349	1008
5	rs2012144	C	T	0.047619	1008
5	rs1465416	C	G	0.0813492	1008
5	rs10053692	T	G	0.896825	1008
5	rs34214428	T	C	0.746032	1008
5	rs2351229	T	C	0.823413	1008
5	rs34164492	G	A	0.840278	1008
5	rs35106158	C	A	0.0744048	1008
5	rs13162301	T	C	0.752976	1008
5	rs4958709	T	C	0.798611	1008
5	rs4958362	G	A	0.798611	1008
5	rs4958710	C	T	0.798611	1008
5	rs4958363	G	A	0.797619	1008
5	rs1002020	T	C	0.797619	1008
5	rs1002021	C	G	0.797619	1008
5	rs4958364	A	C	0.797619	1008
5	rs4958711	A	G	0.797619	1008
5	rs1123430	A	G	0.00992063	1008
5	rs12653979	T	C	0.797619	1008
5	rs12651766	G	A	0.797619	1008
5	rs12654449	T	A	0.798611	1008
5	rs12652187	G	A	0.797619	1008
5	rs80016487	A	C	0.0863095	1008
5	rs4958712	C	T	0.797619	1008
5	rs11167664	A	G	0.797619	1008
5	rs12656471	A	G	0.796627	1008
5	rs12652277	C	A	0.797619	1008
5	rs12652301	C	T	0.797619	1008
5	rs12656524	A	G	0.797619	1008
5	rs13162739	G	A	0.797619	1008
5	rs13162836	A	G	0.797619	1008
5	rs1990947	G	A	0.00992063	1008
5	rs1990948	G	A	0.930556	1008
5	rs4958365	G	A	0.797619	1008
5	rs4958713	T	C	0.797619	1008
5	rs4958366	T	C	0.797619	1008
5	rs117929778	C	T	0.0257937	1008
5	rs12517532	A	G	0.797619	1008
5	rs2098669	T	C	0.797619	1008
5	rs2081014	C	T	0.797619	1008
5	rs74612726	A	C	0.0426587	1008
5	rs2112689	G	T	0.796627	1008
5	rs2161393	G	A	0.929563	1008
5	rs7716370	G	T	0.132937	1008
5	rs12187228	C	T	0.796627	1008
5	rs13178743	G	C	0.796627	1008
5	rs17537995	G	A	0.796627	1008
5	rs6580060	A	T	0.165675	1008
5	rs11744052	C	T	0.731151	1008
5	rs7737824	G	A	0.948413	1008
5	rs6873324	A	C	0.843254	1008
5	rs6873488	A	G	0.855159	1008
5	rs4958715	G	A	0.835317	1008
5	rs11167665	C	A	0.835317	1008
5	rs4958716	G	C	0.835317	1008
5	rs4958367	C	T	0.835317	1008
5	rs12516730	G	A	0.833333	1008
5	rs12517383	C	A	0.849206	1008
5	rs34509057	G	A	0.0138889	1008
5	rs78253877	A	G	0.0684524	1008
5	rs13169185	T	C	0.833333	1008
5	rs34780525	G	A	0.0138889	1008
5	rs4958717	G	A	0.759921	1008
5	rs1990949	T	C	0.922619	1008
5	rs12521554	T	C	0.834325	1008
5	rs12522093	T	A	0.834325	1008
5	rs12522133	T	C	0.834325	1008
5	rs10036770	A	G	0.848214	1008
5	rs34668934	C	T	0.0178571	1008
5	rs13185869	T	C	0.833333	1008
5	rs113740076	A	G	0.0119048	1008
5	rs10080191	T	C	0.845238	1008
5	rs34522725	C	T	0.830357	1008
5	rs2081015	C	T	0.832341	1008
5	rs721868	A	G	0.0119048	1008
5	rs721869	A	T	0.830357	1008
5	rs13177431	T	G	0.830357	1008
5	rs149926632	C	T	0.0724206	1008
5	rs34141450	C	A	0.830357	1008
5	rs12519401	C	T	0.757937	1008
5	rs187544621	C	T	0.0555556	1008
5	rs12520642	C	T	0.844246	1008
5	rs1470758	G	A	0.84623	1008
5	rs6883578	G	A	0.922619	1008
5	rs12654163	A	G	0.844246	1008
5	rs13179668	G	A	0.0753968	1008
5	rs12659375	G	C	0.842262	1008
5	rs10875583	G	C	0.822421	1008
5	rs6880803	T	C	0.83631	1008
5	rs77671866	C	A	0.107143	1008
5	rs7706903	A	G	0.835317	1008
5	rs6580061	C	A	0.835317	1008
5	rs58599922	C	T	0.0119048	1008
5	rs1422788	A	C	0.835317	1008
5	rs11746223	A	T	0.0763889	1008
5	rs1422789	G	C	0.837302	1008
5	rs11739888	G	T	0.0763889	1008
5	rs4623204	G	A	0.835317	1008
5	rs1422790	C	T	0.0119048	1008
5	rs11952152	A	G	0.91369	1008
5	rs12514478	T	G	0.0595238	1008
5	rs12522623	G	C	0.840278	1008
5	rs12522682	G	A	0.848214	1008
5	rs6893675	C	T	0.0119048	1008
5	rs6580063	A	G	0.854167	1008
5	rs10059636	T	G	0.853175	1008
5	rs1541663	T	C	0.853175	1008
5	rs6865148	G	A	0.0119048	1008
5	rs988024	A	T	0.84127	1008
5	rs988023	G	A	0.855159	1008
5	rs10477095	C	T	0.0138889	1008
5	rs2122895	T	G	0.857143	1008
5	rs2122896	C	T	0.857143	1008
5	rs73802964	G	A	0.0119048	1008
5	rs7716550	G	A	0.857143	1008
5	rs7720410	G	C	0.857143	1008
5	rs4958370	G	T	0.857143	1008
5	rs10476799	A	G	0.857143	1008
5	rs73293374	T	A	0.0119048	1008
5	rs12332307	G	A	0.140873	1008
5	rs6867821	T	G	0.857143	1008
5	rs987286	G	T	0.0744048	1008
5	rs73293378	C	A	0.0119048	1008
5	rs987285	G	C	0.0744048	1008
5	rs189259307	A	G	0.0178571	1008
5	rs190874172	T	C	0.0238095	1008
5	rs17627296	G	A	0.0119048	1008
5	rs77886121	G	A	0.00198413	1008
5	rs34761788	A	T	0.857143	1008
5	rs17096215	A	G	0.0744048	1008
5	rs17096217	A	G	0.857143	1008
5	rs35561123	A	G	0.857143	1008
5	rs11951742	C	T	0.857143	1008
5	rs77087106	G	A	0.0744048	1008
5	rs2351232	T	C	0.858135	1008
5	rs2098668	C	T	0.770833	1008
5	rs885382	C	T	0.857143	1008
5	rs6580065	T	C	0.857143	1008
5	rs74615496	C	T	0.0406746	1008
5	rs116037932	T	C	0.0744048	1008
5	rs971057	G	A	0.856151	1008
5	rs1422787	T	C	0.856151	1008
5	rs76969299	A	G	0.0119048	1008
5	rs4958718	T	G	0.769841	1008
5	rs4958719	T	G	0.765873	1008
5	rs28705286	T	C	0.0585317	1008
5	rs4958720	G	A	0.856151	1008
5	rs9324767	T	C	0.856151	1008
5	rs73802970	G	A	0.0119048	1008
5	rs3863197	T	A	0.769841	1008
5	rs6872724	C	T	0.0744048	1008
5	rs6873164	G	A	0.856151	1008
5	rs73802972	C	T	0.0119048	1008
5	rs6873203	G	A	0.856151	1008
5	rs78693538	G	A	0.0744048	1008
5	rs35186954	C	G	0.769841	1008
5	rs2034579	G	A	0.856151	1008
5	rs2034580	G	A	0.856151	1008
5	rs3863199	G	A	0.856151	1008
5	rs2034581	T	C	0.856151	1008
5	rs4385265	A	G	0.856151	1008
5	rs6580066	T	C	0.0119048	1008
5	rs7701364	T	G	0.765873	1008
5	rs7723957	G	A	0.856151	1008
5	rs10052166	T	C	0.856151	1008
5	rs61382409	G	A	0.765873	1008
5	rs10074276	G	A	0.856151	1008
5	rs10074382	G	T	0.856151	1008
5	rs10074349	C	T	0.856151	1008
5	rs140771373	T	A	0.0347222	1008
5	rs117954480	C	G	0.0168651	1008
5	rs10074592	C	T	0.856151	1008
5	rs12521748	G	A	0.25496	1008
5	rs77486259	A	C	0.0744048	1008
5	rs61189725	G	A	0.0119048	1008
5	rs520843	A	G	0.0863095	1008
5	rs506674	C	T	0.0863095	1008
5	rs531293	A	T	0.0863095	1008
5	rs490905	G	A	0.0863095	1008
5	rs532270	T	G	0.0863095	1008
5	rs514699	T	C	0.0863095	1008
5	rs534987	T	G	0.0863095	1008
5	rs489770	A	G	0.0863095	1008
5	rs577210	A	G	0.0744048	1008
5	rs2443515	T	A	0.856151	1008
5	rs2443516	A	G	0.0863095	1008
5	rs1007763	A	G	0.765873	1008
5	rs2434528	C	G	0.0863095	1008
5	rs2434529	A	G	0.0863095	1008
5	rs2034582	T	C	0.856151	1008
5	rs2434530	C	T	0.0744048	1008
5	rs2443517	G	A	0.0882937	1008
5	rs2434531	C	T	0.0873016	1008
5	rs2443518	A	G	0.0863095	1008
5	rs2434532	G	A	0.0863095	1008
5	rs2443519	A	G	0.0863095	1008
5	rs10039223	G	A	0.856151	1008
5	rs7733778	G	C	0.0119048	1008
5	rs11167666	T	C	0.765873	1008
5	rs2443520	T	C	0.0863095	1008
5	rs2443521	A	T	0.0863095	1008
5	rs2434534	C	G	0.0863095	1008
5	rs2434535	C	G	0.0863095	1008
5	rs2443522	T	G	0.0863095	1008
5	rs2443523	A	C	0.0873016	1008
5	rs2443524	T	C	0.0863095	1008
5	rs2443525	T	C	0.0863095	1008
5	rs2431685	A	G	0.0863095	1008
5	rs574750	A	G	0.856151	1008
5	rs693446	G	A	0.0863095	1008
5	rs575740	C	T	0.856151	1008
5	rs577471	G	T	0.856151	1008
5	rs640288	A	G	0.0863095	1008
5	rs580013	A	G	0.0863095	1008
5	rs73281445	G	A	0.0119048	1008
5	rs637505	C	T	0.0863095	1008
5	rs625212	A	G	0.0863095	1008
5	rs622659	T	C	0.0744048	1008
5	rs528184	A	G	0.0863095	1008
5	rs7737215	T	C	0.767857	1008
5	rs525906	C	T	0.0744048	1008
5	rs475851	A	T	0.0863095	1008
5	rs578082	G	A	0.0744048	1008
5	rs480288	T	C	0.0744048	1008
5	rs473214	G	A	0.856151	1008
5	rs17628118	C	G	0.0119048	1008
5	rs12523389	A	G	0.765873	1008
5	rs505485	A	G	0.0744048	1008
5	rs507390	T	C	0.0744048	1008
5	rs685559	G	T	0.0744048	1008
5	rs509130	C	G	0.0744048	1008
5	rs674241	C	T	0.0744048	1008
5	rs502045	A	G	0.0744048	1008
5	rs510885	A	G	0.0744048	1008
5	rs57192789	C	T	0.0119048	1008
5	rs10067036	G	A	0.0714286	1008
5	rs191283651	G	A	0.0714286	1008
5	rs10051799	A	G	0.0833333	1008
5	rs171683	A	G	0.0744048	1008
5	rs253344	T	C	0.0744048	1008
5	rs7725901	T	A	0.769841	1008
5	rs153431	T	A	0.0863095	1008
5	rs79526679	A	G	0.169643	1008
5	rs17552495	A	G	0.0119048	1008
5	rs153432	G	A	0.0744048	1008
5	rs183205652	T	C	0.015873	1008
5	rs753685	T	C	0.0585317	1008
5	rs13167333	G	C	0.769841	1008
5	rs13166973	A	G	0.769841	1008
5	rs153433	A	G	0.0744048	1008
5	rs641093	G	C	0.0744048	1008
5	rs567398	C	T	0.0744048	1008
5	rs3959918	C	T	0.0119048	1008
5	rs153434	A	G	0.0744048	1008
5	rs56964148	T	C	0.0119048	1008
5	rs17552639	A	G	0.0119048	1008
5	rs6881721	A	G	0.0119048	1008
5	rs6882166	G	T	0.0119048	1008
5	rs149329	A	G	0.0863095	1008
5	rs13155558	T	C	0.769841	1008
5	rs95398	G	A	0.0744048	1008
5	rs95397	G	A	0.0863095	1008
5	rs57856465	G	T	0.0218254	1008
5	rs73805839	T	C	0.0119048	1008
5	rs153437	T	C	0.0863095	1008
5	rs153438	G	A	0.856151	1008
5	rs73281459	G	A	0.0138889	1008
5	rs1422783	A	G	0.767857	1008
5	rs34902129	T	C	0.077381	1008
5	rs153439	G	T	0.0744048	1008
5	rs153440	C	T	0.0744048	1008
5	rs11167667	C	T	0.769841	1008
5	rs153441	C	T	0.0863095	1008
5	rs73281462	C	A	0.0119048	1008
5	rs12523441	C	T	0.769841	1008
5	rs73281463	T	C	0.0119048	1008
5	rs192256	G	T	0.0744048	1008
5	rs149499	C	A	0.0744048	1008
5	rs73281464	C	T	0.0119048	1008
5	rs153442	G	T	0.0744048	1008
5	rs60552828	C	T	0.0128968	1008
5	rs75223493	T	G	0.0585317	1008
5	rs1833734	A	G	0.0119048	1008
5	rs1833735	C	G	0.856151	1008
5	rs1422784	A	T	0.856151	1008
5	rs2443526	C	T	0.844246	1008
5	rs73279671	A	G	0.0119048	1008
5	rs1422785	C	T	0.0119048	1008
5	rs2443527	A	G	0.0744048	1008
5	rs7708102	T	A	0.0119048	1008
5	rs1422786	T	A	0.767857	1008
5	rs149162382	A	G	0.015873	1008
5	rs4958371	G	T	0.781746	1008
5	rs253549	G	T	0.856151	1008
5	rs34530015	G	T	0.767857	1008
5	rs112580449	G	T	0.0119048	1008
5	rs138555674	C	T	0.00198413	1008
5	rs253550	T	G	0.0744048	1008
5	rs166190	A	G	0.856151	1008
5	rs60601388	G	A	0.781746	1008
5	rs59769613	A	G	0.781746	1008
5	rs253551	C	T	0.856151	1008
5	rs75646599	C	T	0.110119	1008
5	rs145822209	T	C	0.0218254	1008
5	rs1545473	A	G	0.781746	1008
5	rs185240	G	A	0.0744048	1008
5	rs576374	G	A	0.0744048	1008
5	rs6580067	G	C	0.781746	1008
5	rs6885686	A	G	0.0843254	1008
5	rs7729449	C	A	0.78373	1008
5	rs13180925	C	T	0.767857	1008
5	rs72808637	T	C	0.0724206	1008
5	rs76694263	G	A	0.159722	1008
5	rs17553077	T	C	0.842262	1008
5	rs2431683	T	C	0.0823413	1008
5	rs2443529	A	G	0.856151	1008
5	rs2443530	A	T	0.0952381	1008
5	rs58007470	C	T	0.0238095	1008
5	rs36126399	C	A	0.0327381	1008
5	rs12514791	C	T	0.769841	1008
5	rs10069568	A	T	0.781746	1008
5	rs4958723	A	G	0.62004	1008
5	rs4958724	G	T	0.618056	1008
5	rs17629050	G	A	0.0843254	1008
5	rs13169724	A	C	0.0347222	1008
5	rs6883228	G	C	0.0128968	1008
5	rs672748	A	G	0.842262	1008
5	rs7723386	A	T	0.69246	1008
5	rs73279685	C	T	0.0119048	1008
5	rs729987	A	G	0.0456349	1008
5	rs73279687	G	T	0.0119048	1008
5	rs6580068	T	C	0.740079	1008
5	rs118121412	G	A	0.0228175	1008
5	rs9791027	G	A	0.0347222	1008
5	rs9790875	A	G	0.0347222	1008
5	rs13158652	C	T	0.689484	1008
5	rs7707954	G	A	0.0347222	1008
5	rs73804388	A	T	0.0119048	1008
5	rs7718318	G	A	0.047619	1008
5	rs7722581	C	T	0.047619	1008
5	rs17629195	C	T	0.0456349	1008
5	rs17115870	T	C	0.047619	1008
5	rs80134523	A	T	0.151786	1008
5	rs80343013	T	C	0.162698	1008
5	rs7730110	T	C	0.0456349	1008
5	rs7710200	C	G	0.0456349	1008
5	rs7710616	G	T	0.047619	1008
5	rs112095668	T	C	0.0734127	1008
5	rs7730945	T	C	0.0119048	1008
5	rs11740474	A	T	0.047619	1008
5	rs61197056	C	A	0.0119048	1008
5	rs13172430	C	T	0.619048	1008
5	rs35697456	T	C	0.619048	1008
5	rs6580069	A	G	0.047619	1008
5	rs35045500	A	G	0.0456349	1008
5	rs6863254	A	G	0.0456349	1008
5	rs6863455	A	G	0.632937	1008
5	rs6864084	C	T	0.0119048	1008
5	rs55906136	C	A	0.0456349	1008
5	rs13161502	G	C	0.046627	1008
5	rs34552089	G	A	0.046627	1008
5	rs117822658	G	T	0.0565476	1008
5	rs35600579	A	G	0.046627	1008
5	rs35495653	C	T	0.0446429	1008
5	rs34331503	G	A	0.0446429	1008
5	rs34956975	C	T	0.046627	1008
5	rs34558130	T	A	0.047619	1008
5	rs35227708	A	G	0.047619	1008
5	rs13176051	C	T	0.0446429	1008
5	rs73281513	T	A	0.0119048	1008
5	rs9324771	T	C	0.046627	1008
5	rs9324772	A	T	0.046627	1008
5	rs6890748	G	A	0.0446429	1008
5	rs6890923	G	A	0.046627	1008
5	rs6871683	T	C	0.0446429	1008
5	rs6891838	G	T	0.0456349	1008
5	rs9324774	T	C	0.684524	1008
5	rs9986119	C	A	0.635913	1008
5	rs11167668	T	G	0.0347222	1008
5	rs4958726	T	C	0.639881	1008
5	rs4958727	C	G	0.639881	1008
5	rs11747558	A	G	0.046627	1008
5	rs10057369	C	T	0.616071	1008
5	rs11741084	C	T	0.0486111	1008
5	rs7706377	T	C	0.0486111	1008
5	rs11167669	A	G	0.616071	1008
5	rs7707063	T	G	0.046627	1008
5	rs28672329	G	C	0.0486111	1008
5	rs13180928	A	G	0.0486111	1008
5	rs11746401	T	G	0.0486111	1008
5	rs17629792	C	A	0.614087	1008
5	rs13182399	G	C	0.0486111	1008
5	rs6897371	G	T	0.661706	1008
5	rs6580070	T	C	0.66369	1008
5	rs6580071	G	A	0.662698	1008
5	rs6580072	T	G	0.662698	1008
5	rs7732182	T	C	0.64881	1008
5	rs7732800	T	G	0.66369	1008
5	rs889030	C	A	0.661706	1008
5	rs889031	A	G	0.613095	1008
5	rs896383	A	G	0.662698	1008
5	rs114068329	C	T	0.0248016	1008
5	rs11167670	G	A	0.613095	1008
5	rs35206286	G	T	0.0119048	1008
5	rs1015262	G	C	0.686508	1008
5	rs1015263	C	G	0.684524	1008
5	rs735180	G	A	0.683532	1008
5	rs17115924	C	T	0.683532	1008
5	rs11953560	C	T	0.66369	1008
5	rs78886645	C	T	0.167659	1008
5	rs79516026	G	C	0.0585317	1008
5	rs889032	A	G	0.667659	1008
5	rs6881819	T	G	0.0248016	1008
5	rs140785895	T	C	0.0138889	1008
5	rs11740570	A	G	0.65377	1008
5	rs9324775	C	A	0.0248016	1008
5	rs7700258	T	C	0.0248016	1008
5	rs7700250	C	T	0.0248016	1008
5	rs1004210	A	C	0.691468	1008
5	rs1549215	G	A	0.691468	1008
5	rs11954986	C	A	0.0347222	1008
5	rs11745172	G	A	0.0347222	1008
5	rs7705767	C	T	0.0248016	1008
5	rs1004977	G	A	0.654762	1008
5	rs7709843	C	G	0.0248016	1008
5	rs34449026	A	G	0.0248016	1008
5	rs754946	G	A	0.621032	1008
5	rs75121012	T	C	0.0248016	1008
5	rs77390007	A	G	0.0248016	1008
5	rs79509221	G	A	0.0248016	1008
5	rs73807607	C	T	0.0248016	1008
5	rs7736159	T	C	0.665675	1008
5	rs9968706	G	C	0.665675	1008
5	rs11957777	C	T	0.0456349	1008
5	rs6881202	C	G	0.0456349	1008
5	rs1549208	G	A	0.622024	1008
5	rs6580073	G	A	0.0456349	1008
5	rs12658598	G	A	0.622024	1008
5	rs6580074	G	A	0.0456349	1008
5	rs10075400	G	A	0.046627	1008
5	rs13178265	A	G	0.667659	1008
5	rs7732085	A	G	0.662698	1008
5	rs151126782	G	A	0.0168651	1008
5	rs57347748	C	G	0.0456349	1008
5	rs79333002	C	T	0.00892857	1008
5	rs12523351	G	A	0.0456349	1008
5	rs12523339	C	T	0.0456349	1008
5	rs76866542	C	T	0.0585317	1008
5	rs12523364	C	T	0.0456349	1008
5	rs17115954	G	A	0.0347222	1008
5	rs11738498	C	T	0.0347222	1008
5	rs11739458	C	T	0.0347222	1008
5	rs11167671	G	A	0.624008	1008
5	rs10463257	A	G	0.614087	1008
5	rs11959324	C	A	0.0446429	1008
5	rs4958729	G	A	0.614087	1008
5	rs72795417	G	A	0.0357143	1008
5	rs12655400	A	G	0.614087	1008
5	rs60794063	C	G	0.00198413	1008
5	rs8180481	T	C	0.613095	1008
5	rs35674275	C	T	0.609127	1008
5	rs11167672	T	G	0.62996	1008
5	rs149400275	G	A	0.0208333	1008
5	rs80007444	G	A	0.0357143	1008
5	rs11167673	G	C	0.631944	1008
5	rs12519335	T	C	0.593254	1008
5	rs6896601	C	T	0.014881	1008
5	rs149103	G	C	0.713294	1008
5	rs153422	A	G	0.715278	1008
5	rs153421	A	G	0.713294	1008
5	rs153420	G	A	0.90377	1008
5	rs138484959	G	T	0.0178571	1008
5	rs153419	C	G	0.196429	1008
5	rs61250361	A	G	0.0198413	1008
5	rs7733050	A	C	0.0228175	1008
5	rs62379906	G	A	0.0218254	1008
5	rs153412	G	C	0.842262	1008
5	rs73283339	G	T	0.00595238	1008
5	rs27597	C	T	0.695437	1008
5	rs184583584	C	T	0.0168651	1008
5	rs27150	G	A	0.689484	1008
5	rs27151	A	G	0.722222	1008
5	rs7711600	A	G	0.0287698	1008
5	rs27152	C	T	0.71131	1008
5	rs27827	A	C	0.715278	1008
5	rs12520708	G	A	0.0873016	1008
5	rs918510	C	T	0.551587	1008
5	rs75817811	A	G	0.0396825	1008
5	rs11167675	G	A	0.112103	1008
5	rs27904	A	G	0.219246	1008
5	rs10053802	C	T	0.623016	1008
5	rs7730696	T	G	0.78373	1008
5	rs139096492	G	C	0.0238095	1008
5	rs149474322	A	G	0.030754	1008
5	rs27153	T	A	0.853175	1008
5	rs467368	A	G	0.849206	1008
5	rs78442484	G	A	0.0228175	1008
5	rs3886611	G	T	0.529762	1008
5	rs27154	A	G	0.85119	1008
5	rs27155	C	T	0.252976	1008
5	rs2431607	T	G	0.832341	1008
5	rs462515	A	C	0.85119	1008
5	rs79599439	A	T	0.0386905	1008
5	rs153413	G	C	0.251984	1008
5	rs153414	C	G	0.85119	1008
5	rs76411897	G	A	0.0376984	1008
5	rs153415	A	G	0.85119	1008
5	rs10042650	G	T	0.0396825	1008
5	rs153411	C	T	0.210317	1008
5	rs17116004	A	G	0.00793651	1008
5	rs115719455	A	G	0.00992063	1008
5	rs149128	G	A	0.228175	1008
5	rs2032850	C	T	0.510913	1008
5	rs1422665	C	T	0.252976	1008
5	rs1363559	G	A	0.510913	1008
5	rs7728507	C	T	0.251984	1008
5	rs138138738	G	A	0.00892857	1008
5	rs2010010	T	C	0.508929	1008
5	rs17116042	T	C	0.251984	1008
5	rs750063	G	A	0.508929	1008
5	rs6866057	A	T	0.251984	1008
5	rs13183153	T	C	0.514881	1008
5	rs918509	T	C	0.760913	1008
5	rs78039400	T	C	0.0396825	1008
5	rs73283389	C	T	0.0406746	1008
5	rs73283390	T	G	0.0406746	1008
5	rs3734083	T	C	0.763889	1008
5	rs6870010	T	C	0.181548	1008
5	rs6889241	G	A	0.761905	1008
5	rs3734084	G	A	0.177579	1008
5	rs6871105	G	A	0.235119	1008
5	rs73283393	G	T	0.0376984	1008
5	rs58029256	G	A	0.622024	1008
5	rs12520590	A	C	0.201389	1008
5	rs6877228	G	C	0.0376984	1008
5	rs7720821	C	T	0.200397	1008
5	rs13154706	T	C	0.200397	1008
5	rs7720988	A	C	0.0386905	1008
5	rs6882005	C	T	0.200397	1008
5	rs6882007	C	A	0.200397	1008
5	rs10073540	A	C	0.628968	1008
5	rs10072289	T	C	0.666667	1008
5	rs10064410	C	A	0.664683	1008
5	rs11750554	A	G	0.0386905	1008
5	rs117199475	G	A	0.141865	1008
5	rs10064551	G	T	0.656746	1008
5	rs10079389	A	T	0.625992	1008
5	rs10064618	G	A	0.662698	1008
5	rs79328159	A	G	0.197421	1008
5	rs1422666	C	G	0.235119	1008
5	rs17116062	C	T	0.135913	1008
5	rs17116065	G	A	0.135913	1008
5	rs17637310	G	A	0.233135	1008
5	rs10069000	C	T	0.615079	1008
5	rs10069053	C	G	0.135913	1008
5	rs4499886	A	C	0.618056	1008
5	rs17637385	C	A	0.233135	1008
5	rs2351477	G	A	0.607143	1008
5	rs6875467	C	T	0.614087	1008
5	rs6875476	C	T	0.615079	1008
5	rs889028	C	G	0.138889	1008
5	rs57594613	G	A	0.137897	1008
5	rs744938	G	A	0.138889	1008
5	rs744939	G	A	0.468254	1008
5	rs889027	A	G	0.615079	1008
5	rs889026	G	A	0.615079	1008
5	rs2351478	T	G	0.614087	1008
5	rs2351479	A	G	0.613095	1008
5	rs2882671	A	G	0.613095	1008
5	rs4958732	A	T	0.234127	1008
5	rs6580075	A	G	0.613095	1008
5	rs7735907	C	T	0.613095	1008
5	rs12659707	A	G	0.237103	1008
5	rs61708260	G	A	0.234127	1008
5	rs75179235	C	G	0.0138889	1008
5	rs55942256	C	T	0.220238	1008
5	rs12656688	C	T	0.253968	1008
5	rs13160265	C	G	0.0515873	1008
5	rs2161343	A	G	0.44246	1008
5	rs3756644	A	C	0.0525794	1008
5	rs3756645	A	C	0.454365	1008
5	rs3776989	G	C	0.419643	1008
5	rs4958733	A	G	0.25	1008
5	rs6580076	C	T	0.16369	1008
5	rs2112606	G	A	0.252976	1008
5	rs3776991	T	C	0.864087	1008
5	rs4958374	A	T	0.768849	1008
5	rs17637751	G	C	0.314484	1008
5	rs7703034	A	G	0.543651	1008
5	rs13174523	T	C	0.315476	1008
5	rs3776992	T	C	0.484127	1008
5	rs2882672	C	A	0.369048	1008
5	rs3776993	C	G	0.139881	1008
5	rs3776994	G	T	0.37004	1008
5	rs3776995	C	A	0.078373	1008
5	rs12658875	G	A	0.367063	1008
5	rs13162143	T	C	0.372024	1008
5	rs2112605	G	C	0.371032	1008
5	rs6580077	C	G	0.383929	1008
5	rs4958734	T	C	0.0982143	1008
5	rs4958735	T	G	0.871032	1008
5	rs4958736	T	C	0.867063	1008
5	rs1000969	G	A	0.849206	1008
5	rs1465417	T	C	0.867063	1008
5	rs2034578	G	A	0.409722	1008
5	rs7702525	G	A	0.392857	1008
5	rs7702161	A	G	0.121032	1008
5	rs12173130	T	C	0.275794	1008
5	rs11167676	A	G	0.704365	1008
5	rs11167677	C	G	0.436508	1008
5	rs62379917	T	C	0.436508	1008
5	rs59969675	T	C	0.274802	1008
5	rs12654212	G	T	0.41369	1008
5	rs7723850	G	A	0.996032	1008
5	rs113811083	C	T	0.0992063	1008
5	rs11167678	C	G	0.416667	1008
5	rs11167679	G	C	0.257937	1008
5	rs6580079	T	A	0.794643	1008
5	rs3734085	G	A	0.155754	1008
5	rs888979	A	G	0.196429	1008
5	rs6895758	G	A	0.155754	1008
5	rs3776996	G	A	0.412698	1008
5	rs3776997	C	G	0.103175	1008
5	rs7710430	C	T	0.196429	1008
5	rs3822711	C	T	0.269841	1008
5	rs3776998	A	G	0.27381	1008
5	rs3172941	C	T	0.684524	1008
5	rs60732724	C	T	0.0982143	1008
5	rs10796	G	C	0.257937	1008
5	rs2277937	T	C	0.532738	1008
5	rs17116139	G	A	0.0982143	1008
5	rs7244	G	A	0.255952	1008
5	rs11952320	G	A	0.256944	1008
5	rs1030196	A	G	0.99504	1008
5	rs1030197	T	G	0.196429	1008
5	rs78433872	A	G	0.0257937	1008
5	rs7700750	G	A	0.257937	1008
5	rs10477100	C	T	0.00496032	1008
5	rs6580080	G	A	0.256944	1008
5	rs6864073	A	G	0.99504	1008
5	rs62379919	G	A	0.257937	1008
5	rs62379920	G	C	0.257937	1008
5	rs12652568	A	G	0.078373	1008
5	rs7730470	T	C	0.257937	1008
5	rs6580081	A	G	0.99504	1008
5	rs7711204	C	T	0.257937	1008
5	rs7711215	C	G	0.257937	1008
5	rs73285264	T	G	0.154762	1008
5	rs3943951	G	A	0.469246	1008
5	rs146453836	G	A	0.00297619	1008
5	rs193265248	C	T	0.175595	1008
5	rs4632854	G	A	0.473214	1008
5	rs117736617	G	A	0.0238095	1008
5	rs9324783	C	T	0.633929	1008
5	rs7703979	G	A	0.262897	1008
5	rs7704153	G	T	0.257937	1008
5	rs12656179	C	T	0.257937	1008
5	rs74471501	C	T	0.10119	1008
5	rs7704185	C	T	0.257937	1008
5	rs7708723	G	C	0.257937	1008
5	rs9637877	G	A	0.257937	1008
5	rs9637873	T	G	0.258929	1008
5	rs12656722	C	T	0.257937	1008
5	rs56991854	A	G	0.269841	1008
5	rs11167680	T	C	0.257937	1008
5	rs35020064	G	C	0.00496032	1008
5	rs73285267	G	A	0.102183	1008
5	rs35208620	C	T	0.47123	1008
5	rs10037670	A	G	0.103175	1008
5	rs10043393	G	C	0.103175	1008
5	rs7706345	T	C	0.736111	1008
5	rs146636066	T	C	0.0138889	1008
5	rs12653431	T	C	0.156746	1008
5	rs13169441	T	C	0.161706	1008
5	rs2112604	A	G	0.819444	1008
5	rs11167681	T	C	0.464286	1008
5	rs13173560	T	A	0.162698	1008
5	rs962958	C	T	0.464286	1008
5	rs58989711	T	G	0.156746	1008
5	rs58537274	G	T	0.10119	1008
5	rs58067943	T	C	0.102183	1008
5	rs13185456	G	T	0.167659	1008
5	rs59459154	G	A	0.102183	1008
5	rs4958738	C	T	0.184524	1008
5	rs57280473	G	A	0.10119	1008
5	rs73285282	G	C	0.102183	1008
5	rs11167682	G	T	0.445437	1008
5	rs12655124	T	C	0.630952	1008
5	rs1813010	C	T	0.740079	1008
5	rs2351480	G	A	0.740079	1008
5	rs2882673	G	C	0.265873	1008
5	rs2351481	G	A	0.265873	1008
5	rs972596	A	G	0.265873	1008
5	rs972595	G	T	0.265873	1008
5	rs3734086	C	T	0.047619	1008
5	rs2277938	G	C	0.164683	1008
5	rs75854906	T	C	0.290675	1008
5	rs73285294	G	A	0.0892857	1008
5	rs7734090	A	G	0.62004	1008
5	rs77056866	C	G	0.160714	1008
5	rs4958739	T	C	0.618056	1008
5	rs6580082	G	C	0.611111	1008
5	rs7721908	G	T	0.00297619	1008
5	rs3340	T	C	0.265873	1008
5	rs11747607	T	G	0.281746	1008
5	rs76319463	C	T	0.0515873	1008
5	rs79905539	G	A	0.0367063	1008
5	rs76930432	G	A	0.0178571	1008
5	rs17116163	G	T	0.0287698	1008
5	rs117246756	G	T	0.0198413	1008
5	rs1007404	C	G	0.294643	1008
5	rs17116165	T	C	0.308532	1008
5	rs17116169	G	A	0.0406746	1008
5	rs116979861	T	C	0.0208333	1008
5	rs734200	A	C	0.31746	1008
5	rs1801600	G	T	0.00595238	1008
5	rs6884266	C	T	0.957341	1008
5	rs60184281	C	T	0.276786	1008
5	rs6895919	A	G	0.684524	1008
5	rs13186443	G	A	0.00297619	1008
5	rs117427028	G	T	0.0416667	1008
5	rs561590293	C	T	0.0188492	1008
5	rs145411267	G	A	0.276786	1008
5	rs111287651	T	A	0.0406746	1008
5	rs56120979	A	G	0.0575397	1008
5	rs72795453	C	T	0.0416667	1008
5	rs17116175	C	T	0.0426587	1008
5	rs34881711	G	A	0.340278	1008
5	rs11167683	G	A	0.293651	1008
5	rs62379936	C	A	0.315476	1008
5	rs59045854	C	T	0.314484	1008
5	rs80294979	C	T	0.0654762	1008
5	rs10037652	G	A	0.652778	1008
5	rs117767976	T	C	0.0228175	1008
5	rs35112596	C	T	0.0575397	1008
5	rs2351483	G	C	0.6875	1008
5	rs873326	G	A	0.339286	1008
5	rs72795454	A	T	0.0416667	1008
5	rs4958740	A	G	0.6875	1008
5	rs4958376	C	T	0.685516	1008
5	rs10075231	A	G	0.686508	1008
5	rs10060572	G	A	0.685516	1008
5	rs72795458	C	T	0.0406746	1008
5	rs35542711	A	T	0.0595238	1008
5	rs4370323	G	A	0.297619	1008
5	rs1846966	C	G	0.34623	1008
5	rs3822714	A	G	0.279762	1008
5	rs2351484	G	C	0.297619	1008
5	rs75287272	C	T	0.0218254	1008
5	rs1875473	C	A	0.00297619	1008
5	rs880083	C	T	0.345238	1008
5	rs3101863	A	C	0.0505952	1008
5	rs77489367	T	C	0.130952	1008
5	rs117632825	A	G	0.0297619	1008
5	rs59597747	T	A	0.300595	1008
5	rs2351485	G	A	0.305556	1008
5	rs7720917	G	C	0.371032	1008
5	rs6580083	A	G	0.37004	1008
5	rs1846968	C	T	0.301587	1008
5	rs425226	G	T	0.714286	1008
5	rs13178677	T	C	0.37004	1008
5	rs442533	G	A	0.0396825	1008
5	rs10068038	C	A	0.37004	1008
5	rs6867879	A	G	0.675595	1008
5	rs4958741	A	G	0.715278	1008
5	rs905148	C	T	0.305556	1008
5	rs283434	A	G	0.715278	1008
5	rs13165478	G	A	0.367063	1008
5	rs10035725	T	G	0.37004	1008
5	rs62379942	C	T	0.366071	1008
5	rs144912864	G	T	0.301587	1008
5	rs10054375	T	C	0.367063	1008
5	rs10076436	C	G	0.367063	1008
5	rs283435	G	C	0.0386905	1008
5	rs12659445	C	T	0.325397	1008
5	rs13185595	G	A	0.365079	1008
5	rs35441210	T	C	0.0625	1008
5	rs11167684	A	G	0.365079	1008
5	rs7735256	C	T	0.319444	1008
5	rs283436	G	C	0.402778	1008
5	rs283437	G	C	0.0396825	1008
5	rs10477101	A	G	0.837302	1008
5	rs283438	T	C	0.876984	1008
5	rs283439	T	G	0.876984	1008
5	rs76020483	C	T	0.0168651	1008
5	rs2055422	T	C	0.322421	1008
5	rs447761	C	T	0.510913	1008
5	rs4958742	A	G	0.320437	1008
5	rs441649	A	T	0.869048	1008
5	rs34737658	A	G	0.031746	1008
5	rs61495701	G	A	0.46627	1008
5	rs150317639	A	C	0.00694444	1008
5	rs11749768	C	T	0.00396825	1008
5	rs10477102	A	G	0.373016	1008
5	rs2619732	T	G	0.0396825	1008
5	rs12652181	G	T	0.135913	1008
5	rs60663840	A	G	0.00396825	1008
5	rs1842226	A	G	0.135913	1008
5	rs11949540	G	A	0.135913	1008
5	rs283440	A	G	0.510913	1008
5	rs59146373	C	G	0.0753968	1008
5	rs283441	G	A	0.373016	1008
5	rs283442	T	C	0.0396825	1008
5	rs283443	A	G	0.0396825	1008
5	rs6580084	G	C	0.00396825	1008
5	rs283444	C	T	0.0436508	1008
5	rs1842227	A	G	0.372024	1008
5	rs172224	G	A	0.369048	1008
5	rs77355691	A	G	0.0565476	1008
5	rs283445	T	A	0.0386905	1008
5	rs283446	G	A	0.0386905	1008
5	rs283447	G	A	0.400794	1008
5	rs80164565	T	C	0.0535714	1008
5	rs13183828	G	A	0.0337302	1008
5	rs283448	C	A	0.446429	1008
5	rs283449	T	C	0.446429	1008
5	rs922535	T	C	0.106151	1008
5	rs283450	A	C	0.225198	1008
5	rs283451	G	A	0.502976	1008
5	rs59791282	T	C	0.277778	1008
5	rs7733449	C	T	0.00496032	1008
5	rs2351748	C	T	0.279762	1008
5	rs117183297	C	T	0.0714286	1008
5	rs283452	A	G	0.115079	1008
5	rs34401272	C	T	0.0347222	1008
5	rs374418	G	T	0.116071	1008
5	rs377925	T	C	0.22619	1008
5	rs379060	T	C	0.53373	1008
5	rs11167685	C	T	0.106151	1008
5	rs392724	C	T	0.116071	1008
5	rs71590137	A	G	0.0347222	1008
5	rs596206	C	T	0.188492	1008
5	rs595728	G	A	0.116071	1008
5	rs4958377	T	C	0.30754	1008
5	rs7704114	A	T	0.0753968	1008
5	rs7708891	G	A	0.106151	1008
5	rs7708955	C	T	0.110119	1008
5	rs12519579	C	T	0.0982143	1008
5	rs35848524	C	A	0.0347222	1008
5	rs1993942	G	T	0.306548	1008
5	rs10053610	A	T	0.106151	1008
5	rs189842575	C	T	0.00496032	1008
5	rs12659568	T	C	0.110119	1008
5	rs6880125	A	G	0.0753968	1008
5	rs6861375	T	G	0.0714286	1008
5	rs10074417	C	T	0.0714286	1008
5	rs115066184	C	G	0.0912698	1008
5	rs7707222	T	C	0.110119	1008
5	rs7725363	G	A	0.0753968	1008
5	rs35944907	G	A	0.0347222	1008
5	rs55834208	A	G	0.0753968	1008
5	rs420181	A	G	0.532738	1008
5	rs11167686	C	T	0.415675	1008
5	rs77627814	C	A	0.348214	1008
5	rs6871767	T	C	0.415675	1008
5	rs10477103	T	C	0.0753968	1008
5	rs12659149	C	T	0.0714286	1008
5	rs117005770	A	G	0.047619	1008
5	rs10067558	C	T	0.0714286	1008
5	rs12520055	C	T	0.295635	1008
5	rs76083344	T	C	0.239087	1008
5	rs10056769	A	G	0.225198	1008
5	rs11167687	T	C	0.328373	1008
5	rs283433	T	C	0.530754	1008
5	rs147220738	G	C	0.119048	1008
5	rs11742588	A	C	0.395833	1008
5	rs79495337	T	C	0.0615079	1008
5	rs283432	T	C	0.947421	1008
5	rs10076602	G	T	0.389881	1008
5	rs283431	A	T	0.943452	1008
5	rs283430	T	C	0.947421	1008
5	rs6860232	C	T	0.395833	1008
5	rs17116239	C	A	0.195437	1008
5	rs283429	C	G	0.947421	1008
5	rs283428	T	G	0.947421	1008
5	rs2351749	G	T	0.589286	1008
5	rs694621	C	A	0.947421	1008
5	rs78832218	C	T	0.0376984	1008
5	rs7733550	T	C	0.400794	1008
5	rs144424758	A	G	0.0168651	1008
5	rs9324786	C	T	0.193452	1008
5	rs78200067	G	T	0.206349	1008
5	rs144988896	A	G	0.00198413	1008
5	rs10040397	A	C	0.720238	1008
5	rs77554227	C	G	0.175595	1008
5	rs6859745	C	T	0.722222	1008
5	rs601992	T	C	0.203373	1008
5	rs72795486	C	T	0.196429	1008
5	rs78332219	C	T	0.229167	1008
5	rs146294003	A	G	0.0386905	1008
5	rs442781	T	C	0.208333	1008
5	rs72795487	C	A	0.175595	1008
5	rs6580085	A	G	0.735119	1008
5	rs7717212	G	A	0.735119	1008
5	rs75843389	A	T	0.225198	1008
5	rs11167688	C	T	0.735119	1008
5	rs7703330	T	C	0.739087	1008
5	rs982050	G	A	0.212302	1008
5	rs982051	A	G	0.739087	1008
5	rs140307461	T	C	0.0505952	1008
5	rs11748018	A	G	0.174603	1008
5	rs1032741	G	A	0.732143	1008
5	rs142715352	C	T	0.0168651	1008
5	rs529977	C	T	0.0535714	1008
5	rs77261503	G	A	0.227183	1008
5	rs433917	G	T	0.0525794	1008
5	rs13178723	A	T	0.168651	1008
5	rs13160967	T	C	0.168651	1008
5	rs17559013	C	T	0.168651	1008
5	rs6580086	C	T	0.606151	1008
5	rs7733066	G	A	0.12004	1008
5	rs35217388	T	C	0.172619	1008
5	rs34473037	A	G	0.172619	1008
5	rs1962271	C	T	0.202381	1008
5	rs56088648	G	A	0.168651	1008
5	rs61253122	C	G	0.12004	1008
5	rs34610515	C	T	0.168651	1008
5	rs56848499	C	T	0.227183	1008
5	rs644716	C	T	0.149802	1008
5	rs13171854	A	G	0.606151	1008
5	rs13172253	G	A	0.371032	1008
5	rs6580087	G	A	0.605159	1008
5	rs11749542	A	G	0.605159	1008
5	rs76633454	C	T	0.222222	1008
5	rs11748225	T	C	0.165675	1008
5	rs34982572	G	A	0.167659	1008
5	rs17639612	G	A	0.167659	1008
5	rs11745804	G	T	0.169643	1008
5	rs6580088	C	T	0.200397	1008
5	rs11750036	T	A	0.169643	1008
5	rs10477104	A	G	0.169643	1008
5	rs77381341	C	T	0.230159	1008
5	rs10072750	C	A	0.555556	1008
5	rs17116249	G	A	0.0267857	1008
5	rs188578324	G	A	0.0267857	1008
5	rs60774633	A	C	0.117063	1008
5	rs35487204	T	C	0.175595	1008
5	rs7444774	C	T	0.377976	1008
5	rs151083355	A	C	0.228175	1008
5	rs141114544	A	T	0.0238095	1008
5	rs4506001	G	A	0.228175	1008
5	rs180872110	A	T	0.0267857	1008
5	rs76992495	A	G	0.117063	1008
5	rs4429899	T	A	0.377976	1008
5	rs138616118	T	C	0.0188492	1008
5	rs4463218	T	C	0.377976	1008
5	rs6421145	A	C	0.377976	1008
5	rs115270281	A	G	0.228175	1008
5	rs7448423	T	C	0.374008	1008
5	rs4958745	G	A	0.377976	1008
5	rs35619403	G	A	0.169643	1008
5	rs77921583	C	A	0.228175	1008
5	rs2351751	G	A	0.377976	1008
5	rs11745346	C	T	0.169643	1008
5	rs185670283	C	T	0.0267857	1008
5	rs283425	G	A	0.175595	1008
5	rs143081324	A	T	0.0267857	1008
5	rs138703433	C	T	0.0267857	1008
5	rs4958746	T	C	0.374008	1008
5	rs7720025	T	C	0.376984	1008
5	rs13152871	G	A	0.0486111	1008
5	rs145017845	T	A	0.0267857	1008
5	rs13162084	G	A	0.176587	1008
5	rs71590139	G	A	0.166667	1008
5	rs117586631	G	A	0.014881	1008
5	rs80102542	A	G	0.0892857	1008
5	rs139447967	G	A	0.00396825	1008
5	rs7718418	T	C	0.00198413	1008
5	rs283463	T	A	0.173611	1008
5	rs6884855	T	C	0.723214	1008
5	rs7443454	C	T	0.723214	1008
5	rs11739434	G	C	0.172619	1008
5	rs75078892	C	T	0.0386905	1008
5	rs13166462	A	G	0.172619	1008
5	rs78062911	G	A	0.0297619	1008
5	rs118026397	G	C	0.0168651	1008
5	rs6580089	A	G	0.481151	1008
5	rs283461	C	A	0.160714	1008
5	rs283460	C	T	0.160714	1008
5	rs11742981	C	A	0.172619	1008
5	rs10875587	T	C	0.481151	1008
5	rs151048879	G	A	0.0198413	1008
5	rs75449443	G	A	0.0198413	1008
5	rs283458	C	T	0.160714	1008
5	rs35962719	T	A	0.15873	1008
5	rs148194548	G	C	0.115079	1008
5	rs74294770	G	A	0.0297619	1008
5	rs111787127	C	T	0.0267857	1008
5	rs283456	A	T	0.282738	1008
5	rs283455	G	A	0.160714	1008
5	rs35752227	C	G	0.160714	1008
5	rs7711590	T	G	0.470238	1008
5	rs283454	A	G	0.27877	1008
5	rs12655409	G	A	0.470238	1008
5	rs544296853	G	A	0.0267857	1008
5	rs185843	G	A	0.0922619	1008
5	rs2251972	C	T	0.349206	1008
5	rs140642936	G	A	0.0178571	1008
5	rs34461897	C	T	0.22619	1008
5	rs283427	T	C	0.348214	1008
5	rs169520	A	G	0.378968	1008
5	rs78756262	A	G	0.0138889	1008
5	rs35004167	G	A	0.22619	1008
5	rs142871610	G	C	0.0248016	1008
5	rs147255046	C	T	0.0168651	1008
5	rs35285686	C	A	0.22619	1008
5	rs2351752	C	T	0.0952381	1008
5	rs117806572	C	T	0.0426587	1008
5	rs6871359	G	C	0.709325	1008
5	rs11749737	T	C	0.22619	1008
5	rs147999295	G	A	0.0238095	1008
5	rs13173061	G	A	0.329365	1008
5	rs35082761	G	A	0.24504	1008
5	rs34770857	A	C	0.0992063	1008
5	rs34701221	G	A	0.0982143	1008
5	rs13184629	C	A	0.00297619	1008
5	rs76710271	T	C	0.0912698	1008
5	rs10057687	T	G	0.681548	1008
5	rs112110627	G	T	0.0218254	1008
5	rs62382609	G	A	0.247024	1008
5	rs186893695	A	G	0.0218254	1008
5	rs13158009	G	C	0.0982143	1008
5	rs936581	G	A	0.0575397	1008
5	rs11749576	G	C	0.247024	1008
5	rs75509637	T	C	0.0228175	1008
5	rs12513761	C	A	0.0912698	1008
5	rs12516510	T	A	0.0922619	1008
5	rs115388558	G	A	0.0228175	1008
5	rs59124374	T	C	0.122024	1008
5	rs60939652	T	C	0.0962302	1008
5	rs61478147	G	A	0.1875	1008
5	rs62382610	C	A	0.24504	1008
5	rs4958378	C	G	0.371032	1008
5	rs35057094	A	G	0.0714286	1008
5	rs899543	C	T	0.0128968	1008
5	rs7447316	A	G	0.498016	1008
5	rs75290572	C	T	0.0228175	1008
5	rs139594180	G	C	0.0238095	1008
5	rs75062660	C	T	0.219246	1008
5	rs13362159	A	G	0.0228175	1008
5	rs78742111	T	G	0.0168651	1008
5	rs62382613	G	A	0.147817	1008
5	rs11167689	C	A	0.0763889	1008
5	rs11167690	A	G	0.094246	1008
5	rs34075691	C	G	0.0714286	1008
5	rs76770368	G	C	0.218254	1008
5	rs1824936	C	T	0.388889	1008
5	rs1824935	G	C	0.366071	1008
5	rs1824934	T	C	0.366071	1008
5	rs1968843	T	A	0.366071	1008
5	rs1968842	A	G	0.366071	1008
5	rs1968841	T	C	0.366071	1008
5	rs6580090	T	C	0.365079	1008
5	rs6884186	G	A	0.677579	1008
5	rs80298042	A	C	0.218254	1008
5	rs77995214	T	A	0.218254	1008
5	rs7724575	G	A	0.366071	1008
5	rs10463339	G	C	0.0714286	1008
5	rs7724883	G	A	0.170635	1008
5	rs7724902	G	C	0.65377	1008
5	rs1842229	C	T	0.366071	1008
5	rs2351756	G	A	0.366071	1008
5	rs2351755	G	C	0.365079	1008
5	rs75664151	G	A	0.217262	1008
5	rs73289091	G	A	0.0724206	1008
5	rs968420	C	T	0.078373	1008
5	rs968419	C	T	0.590278	1008
5	rs56128577	T	A	0.310516	1008
5	rs11743649	G	A	0.0644841	1008
5	rs6876806	T	C	0.383929	1008
5	rs72797525	A	G	0.0873016	1008
5	rs6877125	T	C	0.515873	1008
5	rs77090738	G	T	0.0406746	1008
5	rs1975985	A	G	0.356151	1008
5	rs1975984	A	G	0.396825	1008
5	rs62382617	G	T	0.0287698	1008
5	rs1975983	A	G	0.416667	1008
5	rs73289093	A	G	0.0823413	1008
5	rs79547853	G	C	0.0505952	1008
5	rs60329486	C	T	0.128968	1008
5	rs59368254	T	C	0.128968	1008
5	rs2351753	C	T	0.366071	1008
5	rs62382618	A	G	0.0208333	1008
5	rs6866726	G	A	0.309524	1008
5	rs62382619	G	A	0.0297619	1008
5	rs6866991	C	A	0.834325	1008
5	rs62382620	C	T	0.0188492	1008
5	rs6580091	T	A	0.834325	1008
5	rs7708052	C	T	0.125	1008
5	rs10875588	A	G	0.125	1008
5	rs56259941	G	C	0.313492	1008
5	rs13163657	G	A	0.365079	1008
5	rs9324787	G	A	0.834325	1008
5	rs13183885	T	C	0.323413	1008
5	rs57726102	C	T	0.125	1008
5	rs57775257	T	C	0.125	1008
5	rs62382621	A	T	0.046627	1008
5	rs67521515	C	T	0.078373	1008
5	rs67509546	T	C	0.078373	1008
5	rs12515714	A	C	0.046627	1008
5	rs12520916	G	A	0.046627	1008
5	rs62382622	G	A	0.046627	1008
5	rs4958751	C	T	0.310516	1008
5	rs6580092	C	T	0.078373	1008
5	rs35857724	C	T	0.046627	1008
5	rs13157979	C	A	0.391865	1008
5	rs11745344	C	A	0.046627	1008
5	rs62380476	C	T	0.0248016	1008
5	rs11167691	G	A	0.047619	1008
5	rs6580093	C	T	0.078373	1008
5	rs10875589	T	C	0.046627	1008
5	rs10875590	T	G	0.046627	1008
5	rs12519935	C	T	0.046627	1008
5	rs12522617	T	G	0.046627	1008
5	rs12514752	A	G	0.046627	1008
5	rs150271028	G	T	0.0287698	1008
5	rs73290716	A	G	0.0753968	1008
5	rs62380477	A	G	0.046627	1008
5	rs60860617	G	A	0.046627	1008
5	rs13168119	A	G	0.83631	1008
5	rs62380479	G	A	0.046627	1008
5	rs76382242	G	A	0.00892857	1008
5	rs62380480	G	A	0.0456349	1008
5	rs62380481	C	T	0.046627	1008
5	rs62380482	C	A	0.046627	1008
5	rs62380483	T	C	0.0486111	1008
5	rs35211125	T	C	0.046627	1008
5	rs12374426	T	C	0.046627	1008
5	rs12374556	G	A	0.047619	1008
5	rs12374480	A	G	0.046627	1008
5	rs12374482	A	G	0.046627	1008
5	rs73290734	A	G	0.046627	1008
5	rs11167692	T	C	0.046627	1008
5	rs10077520	G	A	0.0704365	1008
5	rs10077534	G	C	0.834325	1008
5	rs60427580	A	C	0.046627	1008
5	rs7449320	A	C	0.39881	1008
5	rs11750723	G	T	0.046627	1008
5	rs62380486	G	A	0.0615079	1008
5	rs28472510	G	C	0.0615079	1008
5	rs62380487	C	T	0.0595238	1008
5	rs6580095	A	G	0.832341	1008
5	rs11167693	C	T	0.297619	1008
5	rs67174927	A	G	0.0744048	1008
5	rs2056429	T	G	0.328373	1008
5	rs113894396	T	C	0.0863095	1008
5	rs111644780	T	C	0.00396825	1008
5	rs66856134	C	T	0.0704365	1008
5	rs7731137	T	G	0.454365	1008
5	rs13162742	G	A	0.196429	1008
5	rs13167314	G	A	0.198413	1008
5	rs6580097	A	C	0.545635	1008
5	rs66527957	G	T	0.0515873	1008
5	rs6891821	A	G	0.453373	1008
5	rs66793877	C	A	0.0386905	1008
5	rs6892346	C	A	0.53869	1008
5	rs76625465	T	C	0.0833333	1008
5	rs11167694	C	A	0.53869	1008
5	rs57648668	G	A	0.157738	1008
5	rs13155383	C	T	0.368056	1008
5	rs66461204	G	A	0.0406746	1008
5	rs4958379	G	A	0.368056	1008
5	rs79982411	C	T	0.0833333	1008
5	rs67006872	G	A	0.0406746	1008
5	rs11167695	G	A	0.0347222	1008
5	rs11167696	C	T	0.171627	1008
5	rs72797540	A	G	0.394841	1008
5	rs4958380	G	T	0.207341	1008
5	rs34952076	G	A	0.339286	1008
5	rs4958752	A	T	0.207341	1008
5	rs35635357	C	A	0.338294	1008
5	rs6886153	A	G	0.735119	1008
5	rs34997930	T	C	0.047619	1008
5	rs34133517	G	C	0.203373	1008
5	rs13182479	G	A	0.338294	1008
5	rs60778030	T	C	0.188492	1008
5	rs72797542	G	T	0.203373	1008
5	rs59743041	A	T	0.104167	1008
5	rs72492477	C	T	0.149802	1008
5	rs7736269	C	T	0.352183	1008
5	rs144301206	A	G	0.168651	1008
5	rs11740962	G	A	0.268849	1008
5	rs138203880	T	A	0.031746	1008
5	rs2001431	G	C	0.269841	1008
5	rs4348271	G	A	0.366071	1008
5	rs142756010	T	C	0.165675	1008
5	rs80312807	G	T	0.031746	1008
5	rs11750130	A	G	0.639881	1008
5	rs117574341	G	A	0.0109127	1008
5	rs75574186	A	G	0.0585317	1008
5	rs66739650	C	T	0.131944	1008
5	rs11739775	A	G	0.775794	1008
5	rs11749702	T	C	0.775794	1008
5	rs59189695	G	A	0.274802	1008
5	rs58514953	C	T	0.249008	1008
5	rs139894432	A	G	0.0813492	1008
5	rs117066352	A	G	0.0327381	1008
5	rs12514979	A	G	0.397817	1008
5	rs11167697	G	C	0.271825	1008
5	rs4958753	G	C	0.272817	1008
5	rs35018839	A	G	0.201389	1008
5	rs6877721	C	G	0.00595238	1008
5	rs68119351	C	T	0.125	1008
5	rs79505041	C	T	0.16369	1008
5	rs3863200	A	C	0.375992	1008
5	rs13174862	C	T	0.367063	1008
5	rs112696184	G	C	0.00595238	1008
5	rs34165383	C	G	0.204365	1008
5	rs116820689	G	C	0.00595238	1008
5	rs71590142	C	T	0.0922619	1008
5	rs17116304	G	A	0.00595238	1008
5	rs74417235	A	G	0.199405	1008
5	rs4958754	T	C	0.606151	1008
5	rs1811291	A	G	0.27381	1008
5	rs76877334	A	C	0.00595238	1008
5	rs66508886	T	C	0.125992	1008
5	rs4958381	T	C	0.124008	1008
5	rs34514305	T	C	0.772817	1008
5	rs112065906	T	C	0.0565476	1008
5	rs35788208	C	T	0.201389	1008
5	rs12652072	G	C	0.274802	1008
5	rs17116316	C	A	0.0535714	1008
5	rs11167698	G	A	0.274802	1008
5	rs35998524	C	T	0.201389	1008
5	rs1962633	G	C	0.0565476	1008
5	rs111388052	C	T	0.0704365	1008
5	rs77872245	A	T	0.0535714	1008
5	rs13166977	A	G	0.201389	1008
5	rs191082897	G	A	0.0565476	1008
5	rs148277437	C	T	0.0565476	1008
5	rs142851129	A	G	0.0634921	1008
5	rs7445576	C	T	0.274802	1008
5	rs12513744	A	G	0.604167	1008
5	rs13155902	G	C	0.604167	1008
5	rs1972616	C	T	0.276786	1008
5	rs150846897	C	T	0.014881	1008
5	rs11749348	T	C	0.713294	1008
5	rs13167587	G	A	0.202381	1008
5	rs66783703	C	T	0.274802	1008
5	rs73290776	G	A	0.0704365	1008
5	rs71590148	G	A	0.210317	1008
5	rs186891365	C	T	0.0287698	1008
5	rs13182381	G	A	0.213294	1008
5	rs28794278	C	T	0.28373	1008
5	rs73290781	G	A	0.0714286	1008
5	rs10463340	C	A	0.213294	1008
5	rs34035538	T	C	0.213294	1008
5	rs78711916	G	A	0.159722	1008
5	rs59852115	G	C	0.230159	1008
5	rs4958756	T	C	0.727183	1008
5	rs112875742	C	T	0.0744048	1008
5	rs149702041	C	T	0.0694444	1008
5	rs113868593	A	T	0.284722	1008
5	rs35751355	A	G	0.213294	1008
5	rs71590149	G	A	0.213294	1008
5	rs6877043	T	C	0.727183	1008
5	rs72797553	C	T	0.258929	1008
5	rs13186646	C	A	0.213294	1008
5	rs34542840	A	T	0.209325	1008
5	rs7702928	C	A	0.513889	1008
5	rs6421146	A	G	0.890873	1008
5	rs11167699	C	T	0.210317	1008
5	rs73290792	T	C	0.309524	1008
5	rs190556678	A	T	0.0168651	1008
5	rs6894778	T	A	0.455357	1008
5	rs12515092	G	A	0.282738	1008
5	rs6873342	A	G	0.589286	1008
5	rs6873918	G	C	0.169643	1008
5	rs6873650	A	T	0.657738	1008
5	rs6580098	T	C	0.583333	1008
5	rs12515696	G	A	0.414683	1008
5	rs2396993	T	C	0.573413	1008
5	rs13169969	A	T	0.16369	1008
5	rs13170484	G	A	0.0287698	1008
5	rs2396994	A	T	0.575397	1008
5	rs2396995	C	T	0.279762	1008
5	rs2396996	T	C	0.573413	1008
5	rs7723312	A	G	0.573413	1008
5	rs7723610	C	A	0.573413	1008
5	rs7443642	T	C	0.576389	1008
5	rs56226722	G	A	0.164683	1008
5	rs13185173	A	G	0.423611	1008
5	rs6580099	A	G	0.718254	1008
5	rs13186731	C	T	0.420635	1008
5	rs4958757	G	A	0.12996	1008
5	rs4958758	T	A	0.718254	1008
5	rs12656029	G	A	0.423611	1008
5	rs75621011	G	A	0.12996	1008
5	rs56354005	A	G	0.164683	1008
5	rs12655636	T	C	0.423611	1008
5	rs35212808	A	G	0.423611	1008
5	rs35329122	A	T	0.423611	1008
5	rs12516984	G	T	0.137897	1008
5	rs13179034	C	A	0.423611	1008
5	rs10039026	G	T	0.16369	1008
5	rs13179358	C	A	0.423611	1008
5	rs13179754	G	A	0.423611	1008
5	rs918365	T	G	0.717262	1008
5	rs151025704	G	T	0.030754	1008
5	rs71590150	A	T	0.430556	1008
5	rs79089020	C	A	0.124008	1008
5	rs115218887	C	T	0.031746	1008
5	rs17116362	C	T	0.0496032	1008
5	rs76816731	C	T	0.031746	1008
5	rs73292516	C	T	0.031746	1008
5	rs575983617	C	T	0.0416667	1008
5	rs13190662	G	A	0.363095	1008
5	rs112350357	G	C	0.0327381	1008
5	rs111818214	G	C	0.0327381	1008
5	rs60628720	C	T	0.030754	1008
5	rs60551831	C	T	0.030754	1008
5	rs61630108	G	A	0.030754	1008
5	rs13178134	T	A	0.364087	1008
5	rs965235	T	C	0.686508	1008
5	rs17560103	T	A	0.00595238	1008
5	rs17116366	G	A	0.119048	1008
5	rs1862130	T	G	0.686508	1008
5	rs1862131	A	G	0.56746	1008
5	rs7712305	G	A	0.119048	1008
5	rs57106376	A	C	0.0337302	1008
5	rs7717196	G	T	0.119048	1008
5	rs6580100	G	A	0.56746	1008
5	rs6898624	T	C	0.0882937	1008
5	rs4958382	T	C	0.686508	1008
5	rs4958759	G	C	0.685516	1008
5	rs4958760	A	G	0.566468	1008
5	rs4958761	G	A	0.685516	1008
5	rs4958762	A	G	0.566468	1008
5	rs7727181	A	G	0.189484	1008
5	rs7727616	G	A	0.561508	1008
5	rs79755887	T	C	0.030754	1008
5	rs59099330	A	G	0.0873016	1008
5	rs4958763	T	G	0.172619	1008
5	rs4958383	G	A	0.175595	1008
5	rs73292538	C	T	0.128968	1008
5	rs10074675	T	C	0.549603	1008
5	rs118070303	G	A	0.0277778	1008
5	rs2052448	T	C	0.549603	1008
5	rs113745888	C	A	0.0694444	1008
5	rs7710331	A	G	0.678571	1008
5	rs183357656	G	T	0.0277778	1008
5	rs6580101	T	C	0.548611	1008
5	rs6580102	T	C	0.678571	1008
5	rs10070709	C	T	0.547619	1008
5	rs10070715	C	T	0.548611	1008
5	rs7735337	T	A	0.463294	1008
5	rs7715775	G	C	0.548611	1008
5	rs78189925	A	G	0.10119	1008
5	rs6580103	T	C	0.548611	1008
5	rs6580104	A	C	0.678571	1008
5	rs10043507	G	A	0.546627	1008
5	rs73292548	A	T	0.12996	1008
5	rs184897644	G	C	0.0287698	1008
5	rs7721183	C	T	0.677579	1008
5	rs80198546	T	G	0.10119	1008
5	rs373293684	T	C	0.0287698	1008
5	rs2112146	A	G	0.547619	1008
5	rs1972618	T	G	0.676587	1008
5	rs4958384	G	C	0.547619	1008
5	rs79253380	C	T	0.0287698	1008
5	rs142973618	C	G	0.117063	1008
5	rs73292554	G	A	0.12996	1008
5	rs6580107	A	T	0.547619	1008
5	rs117333777	T	C	0.0287698	1008
5	rs4958385	T	A	0.547619	1008
5	rs749777	T	C	0.676587	1008
5	rs9324789	A	G	0.292659	1008
5	rs7723991	T	C	0.547619	1008
5	rs7443289	C	T	0.100198	1008
5	rs10051493	G	A	0.676587	1008
5	rs2396997	T	G	0.128968	1008
5	rs2396998	A	G	0.128968	1008
5	rs112446905	C	T	0.128968	1008
5	rs145438775	G	A	0.0416667	1008
5	rs6868614	C	T	0.292659	1008
5	rs117347586	G	T	0.0287698	1008
5	rs13186046	T	C	0.463294	1008
5	rs6580110	G	A	0.561508	1008
5	rs56159230	G	T	0.0843254	1008
5	rs138945686	C	A	0.117063	1008
5	rs76006405	T	G	0.106151	1008
5	rs9324791	T	C	0.679563	1008
5	rs9324792	T	C	0.679563	1008
5	rs79013965	A	C	0.106151	1008
5	rs79292453	A	G	0.030754	1008
5	rs75007689	G	A	0.030754	1008
5	rs78130825	T	C	0.144841	1008
5	rs117942038	C	T	0.030754	1008
5	rs12163931	G	A	0.105159	1008
5	rs6868098	G	A	0.669643	1008
5	rs185320030	C	T	0.0228175	1008
5	rs144959785	C	T	0.0228175	1008
5	rs76708976	C	T	0.0416667	1008
5	rs6878543	C	T	0.675595	1008
5	rs186880093	G	A	0.0119048	1008
5	rs140434738	C	A	0.178571	1008
5	rs13161993	T	C	0.225198	1008
5	rs142824638	C	T	0.0238095	1008
5	rs77043035	C	T	0.0496032	1008
5	rs4958386	A	G	0.675595	1008
5	rs4958387	T	C	0.675595	1008
5	rs62380526	C	T	0.262897	1008
5	rs113079431	C	T	0.179563	1008
5	rs59484332	T	G	0.0843254	1008
5	rs140406181	C	T	0.0277778	1008
5	rs78393202	T	C	0.178571	1008
5	rs13154131	C	T	0.195437	1008
5	rs73276703	A	G	0.00198413	1008
5	rs184779967	A	G	0.0228175	1008
5	rs181974133	C	T	0.0228175	1008
5	rs10039709	G	A	0.675595	1008
5	rs4958765	C	G	0.674603	1008
5	rs12055015	G	A	0.194444	1008
5	rs7716580	G	A	0.0853175	1008
5	rs13168402	G	A	0.194444	1008
5	rs6877122	C	T	0.169643	1008
5	rs141198450	A	T	0.179563	1008
5	rs17116390	T	C	0.22123	1008
5	rs10073561	C	T	0.678571	1008
5	rs10058604	A	G	0.678571	1008
5	rs9324794	C	T	0.167659	1008
5	rs139377805	C	T	0.047619	1008
5	rs3893695	A	G	0.678571	1008
5	rs4117784	T	C	0.679563	1008
5	rs6580111	G	C	0.679563	1008
5	rs6580112	G	T	0.679563	1008
5	rs12055336	G	C	0.24504	1008
5	rs6580113	G	C	0.43254	1008
5	rs4958766	C	T	0.0833333	1008
5	rs4958767	C	G	0.688492	1008
5	rs76630393	T	C	0.0367063	1008
5	rs6875019	A	G	0.252976	1008
5	rs10434715	G	A	0.0803571	1008
5	rs79353578	T	C	0.135913	1008
5	rs76421782	G	A	0.135913	1008
5	rs1233076	T	A	0.978175	1008
5	rs144910045	G	A	0.0238095	1008
5	rs1233077	A	G	0.978175	1008
5	rs142697637	C	T	0.0525794	1008
5	rs76163871	G	A	0.0525794	1008
5	rs12652443	G	T	0.0803571	1008
5	rs1233078	C	T	0.802579	1008
5	rs2396999	A	T	0.811508	1008
5	rs140310909	C	T	0.0277778	1008
5	rs2688209	G	A	0.0218254	1008
5	rs117247290	G	A	0.108135	1008
5	rs112095034	T	C	0.135913	1008
5	rs6876004	A	G	0.198413	1008
5	rs4623203	A	G	0.198413	1008
5	rs1467294	A	G	0.0823413	1008
5	rs4452598	G	A	0.135913	1008
5	rs4626377	A	G	0.167659	1008
5	rs13178728	C	T	0.046627	1008
5	rs7728194	G	C	0.189484	1008
5	rs182244087	G	A	0.031746	1008
5	rs17116407	C	G	0.0823413	1008
5	rs17116409	T	C	0.135913	1008
5	rs190300224	T	A	0.031746	1008
5	rs201848614	A	G	0.031746	1008
5	rs150677550	C	T	0.0396825	1008
5	rs190812091	C	T	0.031746	1008
5	rs56374414	T	C	0.107143	1008
5	rs59525998	G	A	0.107143	1008
5	rs74651746	T	A	0.0535714	1008
5	rs188427577	C	T	0.0119048	1008
5	rs146408813	A	G	0.0138889	1008
5	rs142225200	G	A	0.077381	1008
5	rs75256526	G	A	0.0535714	1008
5	rs145950755	A	C	0.00892857	1008
5	rs116081973	T	A	0.0535714	1008
5	rs59749917	A	G	0.112103	1008
5	rs116107867	C	T	0.0535714	1008
5	rs62382162	G	A	0.189484	1008
5	rs138811934	G	A	0.0793651	1008
5	rs189856497	A	G	0.031746	1008
5	rs78112077	G	A	0.00198413	1008
5	rs115865323	C	T	0.0535714	1008
5	rs960499	T	C	0.116071	1008
5	rs117363855	C	T	0.031746	1008
5	rs116728951	C	T	0.0545635	1008
5	rs374282008	G	A	0.031746	1008
5	rs116794050	G	T	0.078373	1008
5	rs114517195	C	T	0.0535714	1008
5	rs78878792	A	G	0.0535714	1008
5	rs114408852	C	A	0.0109127	1008
5	rs58415346	A	T	0.107143	1008
5	rs73276742	T	C	0.107143	1008
5	rs73276745	T	C	0.0218254	1008
5	rs151246695	T	A	0.0654762	1008
5	rs140631339	C	T	0.0535714	1008
5	rs60476447	A	G	0.0218254	1008
5	rs187916778	C	T	0.031746	1008
5	rs17116411	G	T	0.112103	1008
5	rs17116414	C	G	0.112103	1008
5	rs79199439	T	C	0.0128968	1008
5	rs185991944	G	A	0.031746	1008
5	rs111903895	G	A	0.0267857	1008
5	rs76882591	A	C	0.031746	1008
5	rs60906140	T	G	0.0267857	1008
5	rs375998543	C	G	0.0128968	1008
5	rs56226335	A	C	0.00992063	1008
5	rs6882998	T	C	0.478175	1008
5	rs61554631	A	G	0.0267857	1008
5	rs7723269	T	C	0.112103	1008
5	rs7727176	T	A	0.0585317	1008
5	rs17116417	G	A	0.0535714	1008
5	rs192810931	A	G	0.031746	1008
5	rs2103073	A	C	0.0674603	1008
5	rs7716019	T	C	0.0535714	1008
5	rs118124179	A	G	0.014881	1008
5	rs76940694	C	T	0.031746	1008
5	rs145813633	C	T	0.00297619	1008
5	rs6886571	T	A	0.00892857	1008
5	rs73276760	G	A	0.0267857	1008
5	rs113402535	G	A	0.112103	1008
5	rs59919514	T	A	0.0267857	1008
5	rs12188828	A	G	0.111111	1008
5	rs186291344	G	C	0.030754	1008
5	rs17116421	A	G	0.112103	1008
5	rs73276766	G	A	0.0267857	1008
5	rs186082946	C	T	0.00694444	1008
5	rs117775385	C	A	0.031746	1008
5	rs138658333	A	G	0.0277778	1008
5	rs78817991	G	A	0.0535714	1008
5	rs10463258	A	T	0.0803571	1008
5	rs73276769	G	T	0.0267857	1008
5	rs117203718	C	T	0.031746	1008
5	rs17116424	G	A	0.0803571	1008
5	rs9942412	A	G	0.112103	1008
5	rs6873483	T	C	0.121032	1008
5	rs187355933	C	T	0.0188492	1008
5	rs143927632	G	A	0.0535714	1008
5	rs77175292	A	C	0.0535714	1008
5	rs187321703	T	A	0.031746	1008
5	rs11167700	A	T	0.27381	1008
5	rs2434218	C	G	0.475198	1008
5	rs12188498	C	A	0.0535714	1008
5	rs73276780	G	A	0.0267857	1008
5	rs138031236	C	T	0.014881	1008
5	rs147234430	G	A	0.0535714	1008
5	rs17116430	A	G	0.0823413	1008
5	rs75146657	T	C	0.0853175	1008
5	rs39615	C	T	0.0267857	1008
5	rs17116433	G	A	0.0853175	1008
5	rs78818793	C	A	0.0545635	1008
5	rs188171264	G	A	0.031746	1008
5	rs75010663	C	T	0.031746	1008
5	rs12188906	G	C	0.0535714	1008
5	rs39953	G	T	0.0267857	1008
5	rs117940856	G	A	0.00992063	1008
5	rs111514850	T	C	0.077381	1008
5	rs816716	C	T	0.0257937	1008
5	rs139641453	G	T	0.0277778	1008
5	rs35838764	C	T	0.0753968	1008
5	rs115019016	G	T	0.0535714	1008
5	rs75326307	A	G	0.0853175	1008
5	rs74562835	T	C	0.0853175	1008
```
