## Supplementary material for "Characterization of shared and ancestry-specific signals driving complex traits using multi-ancestry fine-mapping": s2_ref.bim

```
5	rs34025038	0	153180873	C	T
5	rs2926836	0	153181153	T	G
5	rs17115256	0	153182273	T	C
5	rs13186102	0	153182333	C	T
5	rs1461225	0	153182725	T	G
5	rs12652434	0	153184615	G	A
5	rs117676991	0	153184684	G	A
5	rs1461224	0	153186237	G	T
5	rs1037892	0	153187473	G	A
5	rs1350803	0	153187753	C	A
5	rs79462959	0	153188780	T	C
5	rs2926835	0	153188930	T	A
5	rs13354399	0	153189431	G	A
5	rs17525192	0	153189998	G	A
5	rs17115277	0	153193502	T	C
5	rs2926833	0	153193663	G	A
5	rs77653604	0	153194502	C	A
5	rs150720945	0	153194528	A	T
5	rs6859533	0	153195368	G	A
5	rs2926832	0	153195672	G	A
5	rs10515700	0	153195806	T	C
5	rs9324759	0	153197015	A	G
5	rs2964013	0	153197696	T	A
5	rs17525311	0	153198054	A	G
5	rs151272979	0	153199390	C	T
5	rs7736176	0	153200091	A	C
5	rs142612324	0	153200232	C	T
5	rs150553299	0	153200824	C	T
5	rs2964012	0	153201369	A	G
5	rs2964011	0	153202882	G	A
5	rs1870739	0	153203447	G	T
5	rs190680987	0	153205798	G	C
5	rs143457307	0	153207699	G	A
5	rs6872994	0	153208447	A	G
5	rs2964010	0	153208841	T	C
5	rs149524907	0	153208945	G	A
5	rs55862633	0	153210003	C	T
5	rs34025664	0	153210740	T	G
5	rs3021428	0	153210741	A	C
5	rs4469245	0	153210953	A	T
5	rs6885486	0	153211034	C	A
5	rs2926860	0	153211430	G	C
5	rs2964009	0	153211441	A	G
5	rs2926861	0	153212042	G	T
5	rs2926862	0	153212219	G	T
5	rs2926863	0	153212832	C	T
5	rs4958679	0	153212870	C	A
5	rs2926864	0	153213196	A	G
5	rs2926865	0	153213263	T	C
5	rs35497256	0	153213357	C	T
5	rs2964008	0	153213439	C	G
5	rs6861594	0	153213577	C	A
5	rs1542485	0	153213708	G	A
5	rs74994356	0	153213806	C	T
5	rs2964006	0	153213880	T	G
5	rs2964005	0	153214011	G	C
5	rs2926866	0	153214296	A	G
5	rs1993739	0	153215007	C	T
5	rs2964004	0	153215342	A	G
5	rs1551766	0	153216133	G	T
5	rs140373646	0	153216196	G	A
5	rs77969370	0	153216272	G	T
5	rs2926867	0	153216377	T	C
5	rs2926868	0	153216485	T	C
5	rs66892027	0	153216722	G	T
5	rs2964003	0	153216733	A	G
5	rs10077658	0	153217256	C	A
5	rs35534977	0	153218147	A	G
5	rs77499466	0	153218206	C	T
5	rs34376257	0	153219270	G	A
5	rs12652230	0	153219469	G	A
5	rs34337799	0	153220267	C	A
5	rs7444626	0	153220527	A	C
5	rs74852142	0	153220649	G	A
5	rs7444727	0	153220766	C	G
5	rs56686279	0	153221256	G	A
5	rs56010204	0	153221522	A	C
5	rs13169013	0	153221780	G	A
5	rs13168957	0	153221945	C	T
5	rs74739622	0	153221968	T	A
5	rs56030949	0	153221971	C	A
5	rs11167642	0	153222233	T	C
5	rs72804659	0	153222661	G	T
5	rs11167643	0	153222799	G	C
5	rs74715489	0	153223005	A	C
5	rs11167644	0	153223090	G	C
5	rs34054798	0	153224301	A	G
5	rs34363146	0	153224895	G	A
5	rs75715052	0	153225830	T	C
5	rs11747898	0	153225884	T	G
5	rs2964019	0	153226367	G	C
5	rs2926841	0	153226498	C	A
5	rs35252736	0	153226772	G	A
5	rs193134385	0	153227007	T	A
5	rs184358478	0	153227044	G	A
5	rs13153567	0	153227092	T	A
5	rs78862758	0	153227746	T	C
5	rs141158813	0	153228153	C	A
5	rs117054480	0	153228163	T	C
5	rs2926842	0	153228199	G	A
5	rs2126161	0	153229051	A	T
5	rs55639731	0	153229206	T	C
5	rs2926844	0	153229595	A	G
5	rs10463255	0	153230719	G	A
5	rs2964022	0	153230748	A	G
5	rs35141793	0	153231206	T	C
5	rs6864290	0	153231786	G	A
5	rs6864300	0	153231807	G	A
5	rs74456175	0	153232284	C	T
5	rs6580043	0	153232434	C	T
5	rs6869879	0	153232763	G	A
5	rs7715099	0	153233462	G	A
5	rs13166441	0	153233593	C	T
5	rs138714795	0	153234566	G	A
5	rs2926859	0	153235227	G	A
5	rs2964017	0	153235286	T	C
5	rs6878816	0	153237064	A	C
5	rs4032977	0	153237143	A	T
5	rs34225978	0	153237477	G	T
5	rs2926858	0	153238093	C	A
5	rs1461237	0	153238323	C	T
5	rs17115298	0	153238466	T	G
5	rs997603	0	153239051	T	C
5	rs1117562	0	153239653	A	G
5	rs7731282	0	153239976	G	T
5	rs2964028	0	153241152	G	A
5	rs1461236	0	153241171	A	G
5	rs2964027	0	153241647	C	A
5	rs1461235	0	153241839	G	A
5	rs2926857	0	153242447	A	G
5	rs17115312	0	153243573	A	C
5	rs1461234	0	153245475	C	T
5	rs117265112	0	153245591	T	A
5	rs2964023	0	153246412	T	C
5	rs57311556	0	153246563	A	T
5	rs7712317	0	153246661	T	C
5	rs2350538	0	153246879	G	T
5	rs1381117	0	153247305	C	T
5	rs79433733	0	153248945	G	A
5	rs12659342	0	153248951	T	C
5	rs114854777	0	153248963	A	G
5	rs12657131	0	153249025	C	G
5	rs76700794	0	153249433	A	G
5	rs139394994	0	153249764	T	C
5	rs1350802	0	153250801	G	C
5	rs2926830	0	153250819	T	C
5	rs11167647	0	153251073	T	C
5	rs76784595	0	153251788	G	A
5	rs117221180	0	153251926	G	A
5	rs10783182	0	153251932	G	A
5	rs10783183	0	153251977	G	A
5	rs2964034	0	153252363	A	G
5	rs78842586	0	153252824	A	G
5	rs11167648	0	153253264	A	G
5	rs2964033	0	153253283	A	G
5	rs78980666	0	153253384	G	A
5	rs77988097	0	153253482	C	T
5	rs2964032	0	153253908	C	T
5	rs144760708	0	153254168	T	A
5	rs4416639	0	153255717	C	G
5	rs6871988	0	153255743	G	A
5	rs59253725	0	153255970	C	A
5	rs1461229	0	153257636	C	A
5	rs10051517	0	153259066	G	A
5	rs77437949	0	153259190	C	T
5	rs9885336	0	153259781	A	G
5	rs6869379	0	153260361	C	G
5	rs77307728	0	153260854	A	T
5	rs116852721	0	153261518	T	C
5	rs149715344	0	153262297	A	C
5	rs147854728	0	153262364	G	T
5	rs1381118	0	153262719	G	A
5	rs2964029	0	153263479	T	G
5	rs2926840	0	153263884	A	T
5	rs1350804	0	153264228	C	T
5	rs148629201	0	153264363	A	G
5	rs11743150	0	153264577	G	C
5	rs75316240	0	153264852	A	G
5	rs75478773	0	153264963	G	C
5	rs2351023	0	153265309	T	C
5	rs6580044	0	153265681	G	A
5	rs2560035	0	153266100	A	G
5	rs2614125	0	153267753	G	A
5	rs2560036	0	153268620	C	T
5	rs139693598	0	153269015	A	T
5	rs10061978	0	153269843	G	T
5	rs2614126	0	153270716	G	A
5	rs919221	0	153271076	C	T
5	rs919222	0	153271156	G	A
5	rs919223	0	153271230	T	C
5	rs118103577	0	153271739	A	G
5	rs1366095	0	153271756	A	G
5	rs1366096	0	153272041	G	A
5	rs79112800	0	153272110	A	G
5	rs78742533	0	153272392	G	A
5	rs79565385	0	153272444	T	C
5	rs4958352	0	153272732	C	T
5	rs114280442	0	153272963	G	A
5	rs2560038	0	153272968	G	A
5	rs34322782	0	153273141	G	A
5	rs6873055	0	153273168	G	T
5	rs10515702	0	153273594	C	T
5	rs79616279	0	153273676	C	T
5	rs77236822	0	153274149	C	T
5	rs76666804	0	153274308	G	A
5	rs117804093	0	153274333	C	T
5	rs78094825	0	153275504	G	A
5	rs78327105	0	153275936	G	C
5	rs78216468	0	153275957	C	T
5	rs78944098	0	153277406	C	T
5	rs77332789	0	153277545	C	T
5	rs2434220	0	153277759	A	G
5	rs2560055	0	153277932	G	A
5	rs34255618	0	153279039	G	A
5	rs58647031	0	153279598	A	G
5	rs2964001	0	153279684	C	A
5	rs1080671	0	153279831	C	T
5	rs183422905	0	153280474	C	T
5	rs76624928	0	153280807	G	A
5	rs1593827	0	153280893	G	A
5	rs75529579	0	153280915	C	A
5	rs10074043	0	153280977	C	A
5	rs2560030	0	153281406	C	T
5	rs1461242	0	153282305	T	C
5	rs79777070	0	153282674	A	T
5	rs1461243	0	153282962	T	C
5	rs74501919	0	153283219	C	T
5	rs77388169	0	153283348	C	T
5	rs74518660	0	153283349	G	A
5	rs75420511	0	153283639	G	A
5	rs80083669	0	153283791	A	G
5	rs75072978	0	153284297	G	T
5	rs79614437	0	153284730	T	C
5	rs76999595	0	153286272	C	T
5	rs77670567	0	153286596	G	A
5	rs898709	0	153286964	A	G
5	rs79661625	0	153287010	G	A
5	rs117730925	0	153287182	T	A
5	rs1870738	0	153287549	T	A
5	rs78703548	0	153287604	T	C
5	rs80269343	0	153287740	G	C
5	rs75528036	0	153287891	T	A
5	rs79851851	0	153288556	T	C
5	rs74537024	0	153289407	G	T
5	rs2614119	0	153289425	A	G
5	rs78898512	0	153290022	C	T
5	rs2085865	0	153290253	G	A
5	rs2964000	0	153290715	T	C
5	rs2035099	0	153290835	C	A
5	rs74538875	0	153291842	T	C
5	rs2926829	0	153291912	G	T
5	rs117515862	0	153291989	T	C
5	rs141023504	0	153292124	T	C
5	rs117687489	0	153292276	A	G
5	rs77616372	0	153292626	C	T
5	rs76747090	0	153292725	C	T
5	rs140360048	0	153293026	A	T
5	rs117859261	0	153293379	T	C
5	rs4958683	0	153293540	T	G
5	rs118075407	0	153293547	C	T
5	rs7726518	0	153293565	G	A
5	rs117298785	0	153293868	G	A
5	rs36004298	0	153294228	T	C
5	rs2126160	0	153294271	C	T
5	rs7732031	0	153294900	A	G
5	rs77397326	0	153295121	A	G
5	rs1841553	0	153295452	C	A
5	rs185413576	0	153295469	T	A
5	rs1599408	0	153296017	C	T
5	rs1599409	0	153296064	C	A
5	rs1599410	0	153296073	C	T
5	rs2560072	0	153296428	A	G
5	rs143385578	0	153296749	G	A
5	rs76755491	0	153297433	G	A
5	rs77821205	0	153297584	A	C
5	rs138398224	0	153297873	G	A
5	rs4590221	0	153298214	C	T
5	rs75927698	0	153298441	C	T
5	rs57694504	0	153298645	A	G
5	rs116266210	0	153299187	C	T
5	rs75174495	0	153299266	G	C
5	rs139807960	0	153299762	C	T
5	rs79953483	0	153299786	C	T
5	rs7712987	0	153300006	T	A
5	rs74776289	0	153300111	T	A
5	rs2614123	0	153300215	C	T
5	rs76751962	0	153300240	C	A
5	rs2434221	0	153300572	C	G
5	rs76267079	0	153301064	C	G
5	rs2882436	0	153301157	G	A
5	rs35775277	0	153301252	A	C
5	rs77479666	0	153301604	G	A
5	rs57114638	0	153302376	G	T
5	rs17617008	0	153302377	A	C
5	rs58346183	0	153302398	C	T
5	rs77659315	0	153303487	G	A
5	rs973319	0	153303618	C	T
5	rs4958684	0	153303838	C	T
5	rs72492473	0	153304232	A	G
5	rs1461238	0	153304416	C	T
5	rs17115392	0	153304518	A	G
5	rs35257267	0	153304538	T	C
5	rs13170510	0	153304569	G	A
5	rs148422139	0	153304641	T	C
5	rs1461240	0	153305352	G	A
5	rs1461241	0	153305438	T	C
5	rs970751	0	153305796	T	C
5	rs80140307	0	153305823	A	G
5	rs6885178	0	153305998	A	G
5	rs2126162	0	153306209	G	A
5	rs2126163	0	153306266	T	C
5	rs2126164	0	153306311	G	A
5	rs408818	0	153306598	G	T
5	rs389567	0	153306780	G	C
5	rs116600898	0	153306816	G	A
5	rs76491225	0	153306818	G	A
5	rs80033932	0	153307927	A	G
5	rs1121074	0	153308014	C	T
5	rs1121075	0	153308081	A	G
5	rs386248	0	153308317	T	G
5	rs1837235	0	153309337	C	G
5	rs1595542	0	153309504	C	A
5	rs9765019	0	153309888	G	C
5	rs2434216	0	153310081	A	G
5	rs2560031	0	153310122	C	T
5	rs441885	0	153310324	C	T
5	rs75165103	0	153310375	A	C
5	rs421178	0	153310472	A	G
5	rs420133	0	153310598	A	T
5	rs407210	0	153310859	A	G
5	rs406708	0	153311032	A	G
5	rs432891	0	153311464	C	T
5	rs394446	0	153311841	G	A
5	rs35297739	0	153312012	G	A
5	rs75244716	0	153312014	G	A
5	rs17115409	0	153312122	A	C
5	rs441396	0	153312211	C	T
5	rs381582	0	153312282	A	G
5	rs454317	0	153312771	A	G
5	rs11167649	0	153313093	C	G
5	rs13189301	0	153313254	A	G
5	rs115385756	0	153313264	T	C
5	rs12109066	0	153313390	T	C
5	rs143814204	0	153313482	C	T
5	rs383348	0	153313826	C	T
5	rs34083638	0	153313827	G	A
5	rs75642127	0	153314336	T	C
5	rs138705247	0	153314494	G	T
5	rs11952162	0	153314567	T	C
5	rs76699662	0	153315263	C	A
5	rs448234	0	153315300	A	G
5	rs1316640	0	153315450	T	C
5	rs80229715	0	153315511	C	A
5	rs1898660	0	153315737	T	C
5	rs1438586	0	153315743	C	A
5	rs4958685	0	153316458	A	G
5	rs508306	0	153316866	G	A
5	rs510091	0	153317033	G	A
5	rs75870812	0	153317293	G	A
5	rs79255042	0	153317643	C	A
5	rs17115420	0	153317740	G	A
5	rs61654269	0	153317765	C	A
5	rs186948341	0	153318202	C	T
5	rs4260725	0	153318555	G	C
5	rs77529172	0	153318583	C	T
5	rs189744	0	153318776	G	A
5	rs78889344	0	153319566	C	T
5	rs77412539	0	153319718	C	T
5	rs79324343	0	153319902	C	T
5	rs182291	0	153320104	C	A
5	rs286967	0	153321202	G	T
5	rs141726797	0	153321227	T	A
5	rs286968	0	153321265	C	G
5	rs75608961	0	153321501	G	T
5	rs286969	0	153321768	A	G
5	rs11167651	0	153322296	A	C
5	rs202231421	0	153322341	C	A
5	rs12658022	0	153322777	A	C
5	rs4644005	0	153323009	T	C
5	rs4349768	0	153323126	A	C
5	rs7725820	0	153323431	C	A
5	rs3863194	0	153323845	G	A
5	rs690091	0	153323948	G	A
5	rs3863195	0	153323959	A	C
5	rs3863196	0	153323963	G	C
5	rs116898420	0	153324151	G	A
5	rs558631	0	153324358	C	T
5	rs689836	0	153324406	G	A
5	rs6892548	0	153324518	G	A
5	rs75016423	0	153324733	T	C
5	rs58352416	0	153324891	C	T
5	rs4032804	0	153325351	T	C
5	rs2350675	0	153325893	G	A
5	rs1370913	0	153326223	G	T
5	rs75696946	0	153326331	G	A
5	rs2350673	0	153326480	G	A
5	rs2350672	0	153326505	T	C
5	rs140330024	0	153326824	C	T
5	rs62385608	0	153326970	G	A
5	rs80142960	0	153327081	G	C
5	rs516052	0	153327133	G	C
5	rs6878632	0	153327171	C	T
5	rs6878921	0	153327172	G	A
5	rs538313	0	153327299	T	C
5	rs75525369	0	153327430	G	A
5	rs6879298	0	153327438	G	C
5	rs77160482	0	153328132	G	T
5	rs117444920	0	153328328	A	C
5	rs11951864	0	153328661	C	T
5	rs2578370	0	153329433	A	C
5	rs79618379	0	153329623	G	A
5	rs74294766	0	153329938	A	G
5	rs74294767	0	153330014	G	A
5	rs77527657	0	153330128	C	T
5	rs117982736	0	153330335	C	T
5	rs2560068	0	153330453	T	C
5	rs35428024	0	153331099	G	A
5	rs35689728	0	153331110	C	T
5	rs35186285	0	153331310	G	A
5	rs7702676	0	153331616	A	G
5	rs58862158	0	153332055	G	A
5	rs7707240	0	153332128	A	T
5	rs486440	0	153332555	G	A
5	rs75273818	0	153333629	T	C
5	rs35795917	0	153333776	G	A
5	rs74362081	0	153334039	C	T
5	rs79774223	0	153334555	G	T
5	rs286956	0	153334883	A	C
5	rs1025260	0	153335137	A	T
5	rs76561382	0	153335469	T	G
5	rs1438592	0	153335580	A	G
5	rs286957	0	153336744	G	A
5	rs114105126	0	153336814	C	T
5	rs7717580	0	153337438	C	T
5	rs59168564	0	153337926	G	A
5	rs286958	0	153338048	T	C
5	rs1898661	0	153338310	G	T
5	rs286959	0	153338516	C	T
5	rs6883500	0	153338535	C	T
5	rs76283779	0	153338771	T	G
5	rs80016261	0	153339453	T	C
5	rs68112120	0	153339669	C	T
5	rs286960	0	153340031	C	T
5	rs117837458	0	153340033	C	T
5	rs2118662	0	153340134	C	T
5	rs2118663	0	153340145	T	C
5	rs117688933	0	153340432	G	A
5	rs60098082	0	153340624	C	T
5	rs72804696	0	153340835	A	G
5	rs145312020	0	153341565	C	T
5	rs2560051	0	153341832	G	A
5	rs7722111	0	153342013	T	G
5	rs4958686	0	153342408	G	A
5	rs58798017	0	153342901	T	C
5	rs72804698	0	153342954	C	A
5	rs66607728	0	153343118	C	G
5	rs2560050	0	153346190	G	C
5	rs112239049	0	153346913	G	A
5	rs61590034	0	153347169	A	G
5	rs57042004	0	153347236	C	T
5	rs286963	0	153347344	G	A
5	rs10074583	0	153347391	T	C
5	rs13156355	0	153347465	C	T
5	rs74919140	0	153348071	G	A
5	rs117839807	0	153349032	C	T
5	rs17617521	0	153349259	C	T
5	rs9324760	0	153350105	A	G
5	rs11952076	0	153351166	A	G
5	rs4958687	0	153351235	G	A
5	rs11952139	0	153351405	A	G
5	rs4958688	0	153351519	A	G
5	rs4958689	0	153351720	C	T
5	rs75479015	0	153351863	C	T
5	rs1989327	0	153352222	A	G
5	rs372912423	0	153352530	C	T
5	rs7732103	0	153352606	C	T
5	rs78769865	0	153353335	T	G
5	rs77836365	0	153353451	C	A
5	rs116993860	0	153353452	T	A
5	rs35827834	0	153353464	T	C
5	rs17115467	0	153353951	A	G
5	rs35911163	0	153353971	C	T
5	rs17115469	0	153354055	T	G
5	rs875761	0	153354112	G	A
5	rs116955320	0	153354503	C	T
5	rs875766	0	153354678	T	C
5	rs893523	0	153355063	C	T
5	rs77586038	0	153355830	T	G
5	rs10053993	0	153355854	G	A
5	rs1898659	0	153356418	A	G
5	rs1011503	0	153356566	T	C
5	rs1019734	0	153356897	C	T
5	rs6891435	0	153357680	C	T
5	rs77910140	0	153357930	G	A
5	rs17115481	0	153358226	G	A
5	rs80306343	0	153360029	G	C
5	rs286965	0	153360230	T	C
5	rs286966	0	153360937	T	C
5	rs75181095	0	153361284	A	G
5	rs117122442	0	153362776	G	A
5	rs390299	0	153363334	G	A
5	rs78706903	0	153363512	A	G
5	rs375232	0	153364140	A	G
5	rs574162431	0	153364600	T	G
5	rs77224887	0	153365046	T	A
5	rs4354102	0	153365428	T	G
5	rs1347798	0	153366438	C	T
5	rs386841	0	153366603	T	C
5	rs425263	0	153366805	G	A
5	rs74428734	0	153367226	G	A
5	rs378267	0	153367296	G	A
5	rs453034	0	153368165	T	G
5	rs4579307	0	153369016	A	T
5	rs6869917	0	153369456	T	C
5	rs2053310	0	153370566	T	C
5	rs707178	0	153371405	C	T
5	rs707179	0	153371463	C	T
5	rs77889217	0	153371760	C	G
5	rs10515704	0	153372089	A	T
5	rs2289265	0	153372176	T	C
5	rs1057772	0	153372525	G	A
5	rs6866471	0	153372743	G	A
5	rs76890735	0	153372753	T	C
5	rs1438591	0	153373618	A	G
5	rs56025158	0	153374782	A	G
5	rs6877776	0	153374892	A	G
5	rs6877914	0	153374898	C	T
5	rs61619577	0	153375035	A	G
5	rs34536648	0	153376196	G	A
5	rs9324761	0	153377113	A	G
5	rs4594908	0	153377598	A	G
5	rs78302324	0	153377676	A	G
5	rs117374374	0	153378615	G	C
5	rs6874824	0	153379093	C	T
5	rs9324762	0	153381280	A	G
5	rs138263333	0	153381873	T	A
5	rs74196375	0	153381998	G	A
5	rs2560060	0	153382124	T	C
5	rs34136150	0	153382518	G	A
5	rs77337363	0	153383049	T	C
5	rs148963866	0	153385172	G	C
5	rs869737	0	153385233	C	T
5	rs751549	0	153385747	T	A
5	rs4412158	0	153386103	A	G
5	rs77669923	0	153386325	G	A
5	rs2438422	0	153386591	A	G
5	rs2560058	0	153387399	A	G
5	rs2438423	0	153387890	G	C
5	rs6580047	0	153387916	C	A
5	rs78498581	0	153388441	T	C
5	rs11167652	0	153388912	G	A
5	rs12651907	0	153389604	G	A
5	rs6862861	0	153389781	G	A
5	rs77133403	0	153390129	T	G
5	rs1978855	0	153390354	C	T
5	rs1978856	0	153390416	G	A
5	rs2560039	0	153390449	T	A
5	rs690053	0	153391618	G	A
5	rs496618	0	153391629	T	C
5	rs497503	0	153391709	A	G
5	rs117167450	0	153391778	G	A
5	rs75402960	0	153393636	A	G
5	rs690027	0	153393919	G	A
5	rs80269912	0	153393945	A	G
5	rs689799	0	153394164	G	A
5	rs75645278	0	153394208	C	G
5	rs76701820	0	153394714	A	G
5	rs2560056	0	153395472	T	C
5	rs6877625	0	153395687	T	C
5	rs2578383	0	153395920	T	G
5	rs144132295	0	153396114	C	A
5	rs59630382	0	153396715	G	T
5	rs2578384	0	153396774	A	G
5	rs34175647	0	153396933	C	T
5	rs4493717	0	153397674	C	T
5	rs34959927	0	153398919	A	G
5	rs552556	0	153399722	C	T
5	rs2118660	0	153400427	C	A
5	rs2118661	0	153400492	A	G
5	rs11960710	0	153401127	A	T
5	rs112431929	0	153401196	C	T
5	rs142084258	0	153401415	A	C
5	rs9791176	0	153401689	A	C
5	rs4574591	0	153401832	A	G
5	rs4299780	0	153402050	T	C
5	rs149846093	0	153402685	T	C
5	rs10052341	0	153402703	A	G
5	rs35221726	0	153402783	C	A
5	rs34492233	0	153403230	T	C
5	rs4451096	0	153403424	T	G
5	rs4431388	0	153403615	A	G
5	rs186378683	0	153404194	C	A
5	rs2578373	0	153405085	C	T
5	rs2560047	0	153405414	T	G
5	rs2560048	0	153405654	T	C
5	rs77241582	0	153405920	C	T
5	rs10038905	0	153406390	A	C
5	rs9324764	0	153406576	A	T
5	rs9324765	0	153406644	C	T
5	rs6889563	0	153406987	G	C
5	rs7704562	0	153407397	A	G
5	rs78882620	0	153409152	A	C
5	rs77428878	0	153409195	C	T
5	rs2578375	0	153410020	G	A
5	rs72806613	0	153410021	T	C
5	rs2578376	0	153410220	C	T
5	rs13171784	0	153410363	C	A
5	rs145587577	0	153410640	G	T
5	rs2560059	0	153410934	G	A
5	rs7731081	0	153412185	C	G
5	rs77396962	0	153412481	G	A
5	rs720985	0	153412529	G	A
5	rs720987	0	153412845	G	A
5	rs2560053	0	153413082	T	C
5	rs2578377	0	153413390	C	T
5	rs59548645	0	153415319	T	A
5	rs2560046	0	153415482	T	C
5	rs10039286	0	153415697	T	C
5	rs10055534	0	153416132	G	A
5	rs3776985	0	153416366	G	A
5	rs79371452	0	153417008	C	T
5	rs2118659	0	153417609	A	G
5	rs920309	0	153417721	T	C
5	rs920310	0	153417959	T	G
5	rs149660011	0	153419016	C	A
5	rs2250995	0	153419149	T	C
5	rs2560062	0	153419342	C	T
5	rs186265796	0	153419687	T	A
5	rs567749	0	153419808	C	T
5	rs143494009	0	153420241	A	T
5	rs816041	0	153420733	G	A
5	rs816040	0	153421412	G	T
5	rs816039	0	153421935	C	A
5	rs816038	0	153422883	C	G
5	rs861631	0	153422972	G	A
5	rs845705	0	153423016	T	C
5	rs544908	0	153423598	T	C
5	rs816037	0	153425081	A	G
5	rs816036	0	153425201	T	C
5	rs411245	0	153425953	C	A
5	rs117348962	0	153427193	T	A
5	rs3756642	0	153428299	T	A
5	rs77117160	0	153428844	A	C
5	rs478020	0	153429169	A	G
5	rs689715	0	153429187	T	A
5	rs690592	0	153429459	T	C
5	rs690542	0	153429987	T	G
5	rs555612	0	153430435	A	G
5	rs1370912	0	153430783	A	G
5	rs4958692	0	153431265	G	T
5	rs2578369	0	153431458	T	C
5	rs2578368	0	153431469	T	A
5	rs2447715	0	153432130	G	A
5	rs2578386	0	153432733	T	C
5	rs2255493	0	153432970	C	T
5	rs17535045	0	153433556	C	G
5	rs1824773	0	153434018	T	C
5	rs1382278	0	153434407	A	G
5	rs141721764	0	153434858	G	A
5	rs11958069	0	153435497	G	A
5	rs61693578	0	153435660	C	G
5	rs1046621	0	153435738	G	A
5	rs72806621	0	153437416	T	C
5	rs78784956	0	153437499	G	A
5	rs146602522	0	153438080	C	T
5	rs816025	0	153438808	A	G
5	rs816024	0	153439041	G	A
5	rs114454330	0	153439051	G	A
5	rs34981201	0	153439327	G	A
5	rs150855149	0	153440757	C	A
5	rs75741761	0	153441165	C	T
5	rs118184311	0	153441768	A	T
5	rs816022	0	153442589	G	C
5	rs816021	0	153442684	C	T
5	rs7710732	0	153443533	G	A
5	rs11167657	0	153443782	T	A
5	rs41443349	0	153444788	G	C
5	rs1438588	0	153444950	A	G
5	rs816034	0	153446334	T	A
5	rs147790774	0	153446726	T	C
5	rs2351022	0	153446825	C	T
5	rs2009795	0	153447279	G	A
5	rs816033	0	153447540	T	G
5	rs13436549	0	153448867	G	A
5	rs34826562	0	153449519	C	T
5	rs78930487	0	153449560	A	G
5	rs816032	0	153450069	C	A
5	rs816031	0	153450124	C	G
5	rs816030	0	153450637	G	C
5	rs1438590	0	153450790	C	T
5	rs816029	0	153451288	C	T
5	rs59665308	0	153451534	G	A
5	rs816028	0	153452002	A	G
5	rs4081999	0	153452773	G	A
5	rs816026	0	153454180	T	G
5	rs58371587	0	153454433	T	C
5	rs13154464	0	153454452	G	C
5	rs13154303	0	153454468	C	T
5	rs2617244	0	153454933	C	G
5	rs34080213	0	153454941	G	A
5	rs13155109	0	153455004	C	T
5	rs77410748	0	153455412	C	T
5	rs13159430	0	153455414	C	T
5	rs7709154	0	153455936	C	T
5	rs1478350	0	153456252	T	C
5	rs4958693	0	153456324	A	G
5	rs1871157	0	153456807	G	A
5	rs816005	0	153457786	A	G
5	rs76345974	0	153458129	T	C
5	rs816006	0	153458676	C	T
5	rs12523627	0	153459405	C	T
5	rs61602422	0	153459673	G	A
5	rs58568924	0	153459674	C	G
5	rs59686509	0	153459854	G	A
5	rs57652130	0	153459888	G	C
5	rs4958354	0	153460043	C	T
5	rs17115626	0	153460434	A	T
5	rs75076927	0	153461000	T	C
5	rs76987577	0	153461030	C	T
5	rs11167658	0	153461049	G	A
5	rs816009	0	153461528	A	G
5	rs12520731	0	153462557	A	T
5	rs816010	0	153462708	G	A
5	rs816012	0	153464427	G	A
5	rs116970387	0	153465399	G	A
5	rs707181	0	153465452	G	T
5	rs11743515	0	153465914	C	T
5	rs11954307	0	153466240	G	A
5	rs77865225	0	153466332	C	T
5	rs17115634	0	153467321	A	C
5	rs12653435	0	153468034	G	A
5	rs816016	0	153468195	A	G
5	rs816017	0	153468639	T	C
5	rs75522723	0	153468715	C	T
5	rs13173354	0	153468889	G	A
5	rs13173253	0	153469020	C	T
5	rs118079585	0	153469081	C	A
5	rs4958355	0	153469305	A	G
5	rs707182	0	153470886	T	C
5	rs707183	0	153471737	A	G
5	rs7705478	0	153472709	G	A
5	rs7705235	0	153472754	C	A
5	rs863639	0	153473463	G	A
5	rs3822710	0	153473694	A	T
5	rs57625105	0	153473891	A	G
5	rs35186556	0	153474258	A	C
5	rs815620	0	153474337	A	C
5	rs140746658	0	153474712	G	A
5	rs75918651	0	153475482	C	G
5	rs77885064	0	153475598	A	G
5	rs890799	0	153475721	A	T
5	rs843811	0	153476207	C	A
5	rs76146744	0	153476365	T	C
5	rs4312933	0	153476659	G	T
5	rs2882468	0	153476822	G	T
5	rs984078	0	153477465	G	A
5	rs58234778	0	153477753	C	T
5	rs6580052	0	153478177	T	C
5	rs2434375	0	153479613	A	G
5	rs815638	0	153480265	C	G
5	rs1093167	0	153480536	T	C
5	rs77277710	0	153481031	G	T
5	rs71590121	0	153481152	T	C
5	rs71590122	0	153481159	C	T
5	rs77774824	0	153481423	T	C
5	rs35391150	0	153481455	A	G
5	rs815636	0	153481691	G	A
5	rs815635	0	153481918	T	C
5	rs864626	0	153482523	A	G
5	rs815633	0	153482783	A	G
5	rs11960256	0	153483653	C	T
5	rs58155133	0	153484068	C	T
5	rs815632	0	153484440	C	T
5	rs4958695	0	153484500	G	A
5	rs815631	0	153484661	G	C
5	rs4958696	0	153485075	A	G
5	rs77910818	0	153485155	C	T
5	rs707184	0	153485826	T	C
5	rs79057881	0	153486283	C	T
5	rs62384104	0	153488214	A	G
5	rs77610269	0	153488438	G	A
5	rs707185	0	153490176	C	G
5	rs1428122	0	153490358	G	A
5	rs11948898	0	153490778	G	C
5	rs77345728	0	153490813	G	A
5	rs815627	0	153492136	C	T
5	rs815626	0	153493104	A	T
5	rs815625	0	153493151	C	T
5	rs815624	0	153493928	T	C
5	rs815623	0	153494239	T	C
5	rs815622	0	153494463	G	T
5	rs80241386	0	153494605	C	T
5	rs75461862	0	153494848	C	T
5	rs143689560	0	153494940	G	C
5	rs815621	0	153495193	A	T
5	rs7448763	0	153495768	G	C
5	rs890798	0	153495869	G	A
5	rs143913604	0	153496611	C	T
5	rs7721733	0	153497048	T	C
5	rs10055843	0	153497400	C	T
5	rs1366221	0	153497584	T	G
5	rs1366220	0	153497780	G	A
5	rs58848914	0	153498135	C	T
5	rs80321531	0	153498187	G	C
5	rs118142608	0	153498438	T	C
5	rs12656175	0	153498912	T	C
5	rs11743245	0	153500797	G	A
5	rs13184067	0	153500938	G	A
5	rs1585685	0	153501177	C	A
5	rs148512722	0	153503267	G	A
5	rs144709572	0	153504314	C	T
5	rs150488763	0	153504785	C	T
5	rs77735758	0	153504949	A	T
5	rs35841826	0	153505226	A	G
5	rs149322458	0	153507575	G	C
5	rs6862346	0	153507705	A	G
5	rs55951683	0	153507836	A	G
5	rs2081866	0	153508189	T	A
5	rs12054772	0	153509357	A	G
5	rs2033195	0	153509596	T	C
5	rs2033196	0	153511355	A	T
5	rs77397408	0	153511373	A	C
5	rs6580053	0	153512202	A	G
5	rs13180814	0	153512328	C	T
5	rs6890277	0	153512400	A	G
5	rs815607	0	153516321	T	C
5	rs815608	0	153516774	G	A
5	rs815609	0	153516901	A	G
5	rs815610	0	153517178	C	G
5	rs815611	0	153518766	G	A
5	rs34893575	0	153520536	G	A
5	rs181703192	0	153522156	G	A
5	rs815612	0	153524267	T	C
5	rs815613	0	153524650	G	A
5	rs1632067	0	153525006	G	A
5	rs1632065	0	153525007	T	C
5	rs815614	0	153525611	C	G
5	rs17536714	0	153526051	G	A
5	rs181588007	0	153526122	G	C
5	rs815615	0	153526878	G	T
5	rs815616	0	153527820	G	A
5	rs815617	0	153527918	C	G
5	rs815618	0	153528876	C	T
5	rs1834944	0	153529697	A	G
5	rs10062124	0	153530216	C	T
5	rs10070216	0	153530298	T	C
5	rs17536762	0	153530810	A	G
5	rs9324766	0	153531842	G	A
5	rs4958359	0	153531915	C	G
5	rs4958701	0	153531977	A	G
5	rs10074414	0	153532490	T	G
5	rs10066722	0	153532649	C	T
5	rs117560697	0	153532729	C	T
5	rs10074750	0	153533024	T	C
5	rs113284527	0	153533202	A	G
5	rs4958360	0	153533679	A	G
5	rs62382095	0	153534563	A	G
5	rs7719786	0	153535126	A	G
5	rs1428118	0	153535447	A	G
5	rs1428119	0	153535678	A	G
5	rs1346482	0	153535857	G	A
5	rs1346483	0	153536146	T	G
5	rs1863986	0	153536835	C	T
5	rs13177936	0	153537026	A	G
5	rs1863987	0	153537040	G	A
5	rs74478382	0	153537888	C	T
5	rs7715256	0	153537893	G	T
5	rs7719067	0	153538241	A	G
5	rs145993749	0	153539241	G	A
5	rs140920394	0	153539663	G	A
5	rs4569924	0	153540025	T	C
5	rs1428120	0	153541904	G	T
5	rs139897493	0	153542990	C	T
5	rs7708584	0	153543466	A	G
5	rs11749958	0	153544255	T	C
5	rs4958702	0	153544512	T	C
5	rs4958361	0	153545587	C	G
5	rs1366219	0	153545698	A	T
5	rs1366218	0	153545872	G	A
5	rs11747752	0	153546023	C	T
5	rs7724430	0	153546427	A	C
5	rs11958466	0	153546492	G	A
5	rs10044136	0	153546808	G	C
5	rs7707628	0	153546900	T	C
5	rs7701886	0	153547409	G	A
5	rs1428121	0	153547495	T	A
5	rs6580054	0	153548134	T	C
5	rs2099044	0	153548206	T	C
5	rs4958703	0	153549279	A	G
5	rs1346484	0	153549887	A	G
5	rs11747315	0	153550200	G	A
5	rs11747325	0	153550364	C	T
5	rs11167662	0	153550722	G	A
5	rs890797	0	153550877	C	T
5	rs890796	0	153551022	C	A
5	rs12658319	0	153551892	C	T
5	rs11167663	0	153552433	C	G
5	rs7728922	0	153552799	C	T
5	rs976700	0	153553737	A	G
5	rs12653405	0	153553999	T	C
5	rs7701541	0	153554443	G	A
5	rs76530294	0	153555135	C	T
5	rs10052189	0	153555164	C	T
5	rs12516879	0	153555649	T	G
5	rs56149392	0	153555698	C	T
5	rs6580055	0	153556895	T	C
5	rs890795	0	153557371	A	G
5	rs2351228	0	153557590	G	A
5	rs10060426	0	153557650	A	G
5	rs890794	0	153557907	G	T
5	rs10079594	0	153559509	C	T
5	rs10064669	0	153559626	A	G
5	rs6896445	0	153562110	T	G
5	rs10055906	0	153562346	G	A
5	rs7715784	0	153562540	C	T
5	rs6580056	0	153563024	T	C
5	rs77075605	0	153563408	C	T
5	rs4958705	0	153564109	T	C
5	rs34021101	0	153564678	C	T
5	rs1078703	0	153565440	T	C
5	rs117699544	0	153565971	A	C
5	rs752580	0	153566047	A	C
5	rs7719182	0	153566379	T	C
5	rs56386882	0	153566743	C	A
5	rs6880462	0	153569041	A	G
5	rs4958706	0	153569646	C	G
5	rs10038661	0	153569873	G	C
5	rs10038664	0	153569929	G	A
5	rs10069551	0	153570088	T	C
5	rs374074774	0	153570388	G	A
5	rs746358	0	153573091	A	G
5	rs6868044	0	153573579	C	A
5	rs890793	0	153573938	C	T
5	rs6580057	0	153575345	C	T
5	rs75576498	0	153575903	G	A
5	rs75582905	0	153576311	C	G
5	rs6860445	0	153577521	C	T
5	rs6580058	0	153577919	T	C
5	rs6580059	0	153578148	T	C
5	rs10515706	0	153578518	C	T
5	rs80336253	0	153579805	G	A
5	rs6876928	0	153580181	A	G
5	rs4958707	0	153580404	G	A
5	rs1106324	0	153580836	A	G
5	rs889025	0	153580904	A	C
5	rs2012144	0	153581345	C	T
5	rs1465416	0	153581999	C	G
5	rs10053692	0	153582240	T	G
5	rs34214428	0	153582392	T	C
5	rs2351229	0	153582430	T	C
5	rs34164492	0	153582454	G	A
5	rs35106158	0	153582813	C	A
5	rs13162301	0	153582852	T	C
5	rs4958709	0	153583303	T	C
5	rs4958362	0	153583420	G	A
5	rs4958710	0	153583443	C	T
5	rs4958363	0	153583583	G	A
5	rs1002020	0	153583890	T	C
5	rs1002021	0	153584019	C	G
5	rs4958364	0	153584169	A	C
5	rs4958711	0	153584363	A	G
5	rs1123430	0	153584502	A	G
5	rs12653979	0	153584845	T	C
5	rs12651766	0	153584971	G	A
5	rs12654449	0	153585114	T	A
5	rs12652187	0	153585151	G	A
5	rs80016487	0	153585267	A	C
5	rs4958712	0	153585406	C	T
5	rs11167664	0	153585660	A	G
5	rs12656471	0	153585758	A	G
5	rs12652277	0	153585817	C	A
5	rs12652301	0	153585868	C	T
5	rs12656524	0	153586042	A	G
5	rs13162739	0	153586108	G	A
5	rs13162836	0	153586443	A	G
5	rs1990947	0	153586474	G	A
5	rs1990948	0	153586605	G	A
5	rs4958365	0	153587143	G	A
5	rs4958713	0	153587305	T	C
5	rs4958366	0	153587319	T	C
5	rs117929778	0	153587436	C	T
5	rs12517532	0	153588466	A	G
5	rs2098669	0	153588574	T	C
5	rs2081014	0	153588667	C	T
5	rs74612726	0	153589968	A	C
5	rs2112689	0	153590720	G	T
5	rs2161393	0	153591020	G	A
5	rs7716370	0	153592852	G	T
5	rs12187228	0	153593934	C	T
5	rs13178743	0	153594996	G	C
5	rs17537995	0	153595292	G	A
5	rs6580060	0	153596453	A	T
5	rs11744052	0	153596545	C	T
5	rs7737824	0	153596813	G	A
5	rs6873324	0	153597288	A	C
5	rs6873488	0	153597371	A	G
5	rs4958715	0	153597924	G	A
5	rs11167665	0	153598007	C	A
5	rs4958716	0	153598292	G	C
5	rs4958367	0	153598373	C	T
5	rs12516730	0	153600000	G	A
5	rs12517383	0	153600891	C	A
5	rs34509057	0	153601262	G	A
5	rs78253877	0	153601563	A	G
5	rs13169185	0	153601658	T	C
5	rs34780525	0	153602069	G	A
5	rs4958717	0	153602801	G	A
5	rs1990949	0	153602857	T	C
5	rs12521554	0	153603003	T	C
5	rs12522093	0	153603147	T	A
5	rs12522133	0	153603269	T	C
5	rs10036770	0	153604066	A	G
5	rs34668934	0	153604433	C	T
5	rs13185869	0	153605035	T	C
5	rs113740076	0	153605497	A	G
5	rs10080191	0	153605658	T	C
5	rs34522725	0	153606366	C	T
5	rs2081015	0	153606932	C	T
5	rs721868	0	153607726	A	G
5	rs721869	0	153608050	A	T
5	rs13177431	0	153608112	T	G
5	rs149926632	0	153608645	C	T
5	rs34141450	0	153608872	C	A
5	rs12519401	0	153609014	C	T
5	rs187544621	0	153609149	C	T
5	rs12520642	0	153610073	C	T
5	rs1470758	0	153610498	G	A
5	rs6883578	0	153611585	G	A
5	rs12654163	0	153611920	A	G
5	rs13179668	0	153612484	G	A
5	rs12659375	0	153613188	G	C
5	rs10875583	0	153613716	G	C
5	rs6880803	0	153614213	T	C
5	rs77671866	0	153615623	C	A
5	rs7706903	0	153615886	A	G
5	rs6580061	0	153616013	C	A
5	rs58599922	0	153616349	C	T
5	rs1422788	0	153616645	A	C
5	rs11746223	0	153616670	A	T
5	rs1422789	0	153616738	G	C
5	rs11739888	0	153616916	G	T
5	rs4623204	0	153616972	G	A
5	rs1422790	0	153616978	C	T
5	rs11952152	0	153617372	A	G
5	rs12514478	0	153617993	T	G
5	rs12522623	0	153618256	G	C
5	rs12522682	0	153618529	G	A
5	rs6893675	0	153618876	C	T
5	rs6580063	0	153619094	A	G
5	rs10059636	0	153620581	T	G
5	rs1541663	0	153620638	T	C
5	rs6865148	0	153621015	G	A
5	rs988024	0	153621706	A	T
5	rs988023	0	153621824	G	A
5	rs10477095	0	153622094	C	T
5	rs2122895	0	153622768	T	G
5	rs2122896	0	153622812	C	T
5	rs73802964	0	153622821	G	A
5	rs7716550	0	153623045	G	A
5	rs7720410	0	153623094	G	C
5	rs4958370	0	153623514	G	T
5	rs10476799	0	153623855	A	G
5	rs73293374	0	153624046	T	A
5	rs12332307	0	153624233	G	A
5	rs6867821	0	153624558	T	G
5	rs987286	0	153625061	G	T
5	rs73293378	0	153625168	C	A
5	rs987285	0	153625208	G	C
5	rs189259307	0	153625683	A	G
5	rs190874172	0	153626420	T	C
5	rs17627296	0	153628345	G	A
5	rs77886121	0	153628389	G	A
5	rs34761788	0	153628709	A	T
5	rs17096215	0	153628907	A	G
5	rs17096217	0	153628958	A	G
5	rs35561123	0	153629038	A	G
5	rs11951742	0	153629068	C	T
5	rs77087106	0	153630187	G	A
5	rs2351232	0	153630449	T	C
5	rs2098668	0	153630547	C	T
5	rs885382	0	153630869	C	T
5	rs6580065	0	153631160	T	C
5	rs74615496	0	153631321	C	T
5	rs116037932	0	153631569	T	C
5	rs971057	0	153631681	G	A
5	rs1422787	0	153631993	T	C
5	rs76969299	0	153632338	A	G
5	rs4958718	0	153632345	T	G
5	rs4958719	0	153632486	T	G
5	rs28705286	0	153632496	T	C
5	rs4958720	0	153632651	G	A
5	rs9324767	0	153632841	T	C
5	rs73802970	0	153633399	G	A
5	rs3863197	0	153633482	T	A
5	rs6872724	0	153634217	C	T
5	rs6873164	0	153634266	G	A
5	rs73802972	0	153634318	C	T
5	rs6873203	0	153634350	G	A
5	rs78693538	0	153634574	G	A
5	rs35186954	0	153634821	C	G
5	rs2034579	0	153634825	G	A
5	rs2034580	0	153634932	G	A
5	rs3863199	0	153635262	G	A
5	rs2034581	0	153635312	T	C
5	rs4385265	0	153635320	A	G
5	rs6580066	0	153635593	T	C
5	rs7701364	0	153635636	T	G
5	rs7723957	0	153636188	G	A
5	rs10052166	0	153636310	T	C
5	rs61382409	0	153636311	G	A
5	rs10074276	0	153636327	G	A
5	rs10074382	0	153636464	G	T
5	rs10074349	0	153636589	C	T
5	rs140771373	0	153636642	T	A
5	rs117954480	0	153636969	C	G
5	rs10074592	0	153636983	C	T
5	rs12521748	0	153636994	G	A
5	rs77486259	0	153637088	A	C
5	rs61189725	0	153637148	G	A
5	rs520843	0	153638219	A	G
5	rs506674	0	153638299	C	T
5	rs531293	0	153638680	A	T
5	rs490905	0	153638750	G	A
5	rs532270	0	153638793	T	G
5	rs514699	0	153639043	T	C
5	rs534987	0	153639097	T	G
5	rs489770	0	153639308	A	G
5	rs577210	0	153639495	A	G
5	rs2443515	0	153639656	T	A
5	rs2443516	0	153639798	A	G
5	rs1007763	0	153639893	A	G
5	rs2434528	0	153639894	C	G
5	rs2434529	0	153640046	A	G
5	rs2034582	0	153640192	T	C
5	rs2434530	0	153640293	C	T
5	rs2443517	0	153640308	G	A
5	rs2434531	0	153640348	C	T
5	rs2443518	0	153640377	A	G
5	rs2434532	0	153640472	G	A
5	rs2443519	0	153640854	A	G
5	rs10039223	0	153640877	G	A
5	rs7733778	0	153641078	G	C
5	rs11167666	0	153641317	T	C
5	rs2443520	0	153641505	T	C
5	rs2443521	0	153641573	A	T
5	rs2434534	0	153641790	C	G
5	rs2434535	0	153641935	C	G
5	rs2443522	0	153642045	T	G
5	rs2443523	0	153642125	A	C
5	rs2443524	0	153642196	T	C
5	rs2443525	0	153642436	T	C
5	rs2431685	0	153642439	A	G
5	rs574750	0	153642543	A	G
5	rs693446	0	153642566	G	A
5	rs575740	0	153642670	C	T
5	rs577471	0	153642853	G	T
5	rs640288	0	153643121	A	G
5	rs580013	0	153643141	A	G
5	rs73281445	0	153643549	G	A
5	rs637505	0	153643729	C	T
5	rs625212	0	153644212	A	G
5	rs622659	0	153644742	T	C
5	rs528184	0	153644928	A	G
5	rs7737215	0	153645178	T	C
5	rs525906	0	153645495	C	T
5	rs475851	0	153646663	A	T
5	rs578082	0	153646885	G	A
5	rs480288	0	153647119	T	C
5	rs473214	0	153647229	G	A
5	rs17628118	0	153647261	C	G
5	rs12523389	0	153647324	A	G
5	rs505485	0	153647587	A	G
5	rs507390	0	153647797	T	C
5	rs685559	0	153647877	G	T
5	rs509130	0	153647973	C	G
5	rs674241	0	153648050	C	T
5	rs502045	0	153648051	A	G
5	rs510885	0	153648145	A	G
5	rs57192789	0	153648334	C	T
5	rs10067036	0	153648465	G	A
5	rs191283651	0	153648468	G	A
5	rs10051799	0	153648470	A	G
5	rs171683	0	153648632	A	G
5	rs253344	0	153648670	T	C
5	rs7725901	0	153648781	T	A
5	rs153431	0	153648926	T	A
5	rs79526679	0	153648991	A	G
5	rs17552495	0	153649114	A	G
5	rs153432	0	153649374	G	A
5	rs183205652	0	153649708	T	C
5	rs753685	0	153650262	T	C
5	rs13167333	0	153650318	G	C
5	rs13166973	0	153650323	A	G
5	rs153433	0	153650327	A	G
5	rs641093	0	153650892	G	C
5	rs567398	0	153650894	C	T
5	rs3959918	0	153651013	C	T
5	rs153434	0	153651237	A	G
5	rs56964148	0	153651352	T	C
5	rs17552639	0	153651459	A	G
5	rs6881721	0	153651567	A	G
5	rs6882166	0	153651603	G	T
5	rs149329	0	153651726	A	G
5	rs13155558	0	153651962	T	C
5	rs95398	0	153652185	G	A
5	rs95397	0	153652315	G	A
5	rs57856465	0	153652550	G	T
5	rs73805839	0	153652727	T	C
5	rs153437	0	153652736	T	C
5	rs153438	0	153652850	G	A
5	rs73281459	0	153652930	G	A
5	rs1422783	0	153652994	A	G
5	rs34902129	0	153653323	T	C
5	rs153439	0	153653623	G	T
5	rs153440	0	153653898	C	T
5	rs11167667	0	153653945	C	T
5	rs153441	0	153654079	C	T
5	rs73281462	0	153654436	C	A
5	rs12523441	0	153654667	C	T
5	rs73281463	0	153654875	T	C
5	rs192256	0	153654930	G	T
5	rs149499	0	153655099	C	A
5	rs73281464	0	153655137	C	T
5	rs153442	0	153655459	G	T
5	rs60552828	0	153655584	C	T
5	rs75223493	0	153655908	T	G
5	rs1833734	0	153656318	A	G
5	rs1833735	0	153656333	C	G
5	rs1422784	0	153656482	A	T
5	rs2443526	0	153656530	C	T
5	rs73279671	0	153656738	A	G
5	rs1422785	0	153657233	C	T
5	rs2443527	0	153657712	A	G
5	rs7708102	0	153657869	T	A
5	rs1422786	0	153658017	T	A
5	rs149162382	0	153658127	A	G
5	rs4958371	0	153658366	G	T
5	rs253549	0	153658714	G	T
5	rs34530015	0	153658913	G	T
5	rs112580449	0	153659054	G	T
5	rs138555674	0	153659152	C	T
5	rs253550	0	153659411	T	G
5	rs166190	0	153660761	A	G
5	rs60601388	0	153661425	G	A
5	rs59769613	0	153661579	A	G
5	rs253551	0	153661602	C	T
5	rs75646599	0	153661798	C	T
5	rs145822209	0	153661846	T	C
5	rs1545473	0	153662029	A	G
5	rs185240	0	153662557	G	A
5	rs576374	0	153663103	G	A
5	rs6580067	0	153663431	G	C
5	rs6885686	0	153664869	A	G
5	rs7729449	0	153665071	C	A
5	rs13180925	0	153665250	C	T
5	rs72808637	0	153665526	T	C
5	rs76694263	0	153665766	G	A
5	rs17553077	0	153665854	T	C
5	rs2431683	0	153666199	T	C
5	rs2443529	0	153666404	A	G
5	rs2443530	0	153666564	A	T
5	rs58007470	0	153666790	C	T
5	rs36126399	0	153666940	C	A
5	rs12514791	0	153667124	C	T
5	rs10069568	0	153667183	A	T
5	rs4958723	0	153667787	A	G
5	rs4958724	0	153667976	G	T
5	rs17629050	0	153668922	G	A
5	rs13169724	0	153668942	A	C
5	rs6883228	0	153669155	G	C
5	rs672748	0	153669632	A	G
5	rs7723386	0	153669731	A	T
5	rs73279685	0	153670976	C	T
5	rs729987	0	153671061	A	G
5	rs73279687	0	153671823	G	T
5	rs6580068	0	153673621	T	C
5	rs118121412	0	153673651	G	A
5	rs9791027	0	153673830	G	A
5	rs9790875	0	153673848	A	G
5	rs13158652	0	153673897	C	T
5	rs7707954	0	153674032	G	A
5	rs73804388	0	153674644	A	T
5	rs7718318	0	153675891	G	A
5	rs7722581	0	153676440	C	T
5	rs17629195	0	153676502	C	T
5	rs17115870	0	153676948	T	C
5	rs80134523	0	153677803	A	T
5	rs80343013	0	153678475	T	C
5	rs7730110	0	153679191	T	C
5	rs7710200	0	153679242	C	G
5	rs7710616	0	153679305	G	T
5	rs112095668	0	153679623	T	C
5	rs7730945	0	153679702	T	C
5	rs11740474	0	153680747	A	T
5	rs61197056	0	153681208	C	A
5	rs13172430	0	153681465	C	T
5	rs35697456	0	153683292	T	C
5	rs6580069	0	153684038	A	G
5	rs35045500	0	153685076	A	G
5	rs6863254	0	153685149	A	G
5	rs6863455	0	153685244	A	G
5	rs6864084	0	153685526	C	T
5	rs55906136	0	153686302	C	A
5	rs13161502	0	153686366	G	C
5	rs34552089	0	153686702	G	A
5	rs117822658	0	153686894	G	T
5	rs35600579	0	153686995	A	G
5	rs35495653	0	153687040	C	T
5	rs34331503	0	153687239	G	A
5	rs34956975	0	153687257	C	T
5	rs34558130	0	153687316	T	A
5	rs35227708	0	153687329	A	G
5	rs13176051	0	153687422	C	T
5	rs73281513	0	153687444	T	A
5	rs9324771	0	153687745	T	C
5	rs9324772	0	153687803	A	T
5	rs6890748	0	153688100	G	A
5	rs6890923	0	153688205	G	A
5	rs6871683	0	153688215	T	C
5	rs6891838	0	153688682	G	T
5	rs9324774	0	153690374	T	C
5	rs9986119	0	153690417	C	A
5	rs11167668	0	153691348	T	G
5	rs4958726	0	153691773	T	C
5	rs4958727	0	153691916	C	G
5	rs11747558	0	153693334	A	G
5	rs10057369	0	153693475	C	T
5	rs11741084	0	153693807	C	T
5	rs7706377	0	153694181	T	C
5	rs11167669	0	153694442	A	G
5	rs7707063	0	153694618	T	G
5	rs28672329	0	153694905	G	C
5	rs13180928	0	153695382	A	G
5	rs11746401	0	153695851	T	G
5	rs17629792	0	153695948	C	A
5	rs13182399	0	153696006	G	C
5	rs6897371	0	153696792	G	T
5	rs6580070	0	153696938	T	C
5	rs6580071	0	153697009	G	A
5	rs6580072	0	153697123	T	G
5	rs7732182	0	153697347	T	C
5	rs7732800	0	153697693	T	G
5	rs889030	0	153698183	C	A
5	rs889031	0	153698362	A	G
5	rs896383	0	153698460	A	G
5	rs114068329	0	153698920	C	T
5	rs11167670	0	153699504	G	A
5	rs35206286	0	153699515	G	T
5	rs1015262	0	153700187	G	C
5	rs1015263	0	153700453	C	G
5	rs735180	0	153701191	G	A
5	rs17115924	0	153701335	C	T
5	rs11953560	0	153701770	C	T
5	rs78886645	0	153701869	C	T
5	rs79516026	0	153702118	G	C
5	rs889032	0	153702252	A	G
5	rs6881819	0	153702639	T	G
5	rs140785895	0	153704403	T	C
5	rs11740570	0	153705243	A	G
5	rs9324775	0	153705521	C	A
5	rs7700258	0	153705892	T	C
5	rs7700250	0	153707766	C	T
5	rs1004210	0	153707783	A	C
5	rs1549215	0	153707795	G	A
5	rs11954986	0	153708325	C	A
5	rs11745172	0	153708855	G	A
5	rs7705767	0	153708924	C	T
5	rs1004977	0	153708963	G	A
5	rs7709843	0	153709103	C	G
5	rs34449026	0	153709273	A	G
5	rs754946	0	153709678	G	A
5	rs75121012	0	153709942	T	C
5	rs77390007	0	153709944	A	G
5	rs79509221	0	153710058	G	A
5	rs73807607	0	153710161	C	T
5	rs7736159	0	153710692	T	C
5	rs9968706	0	153710769	G	C
5	rs11957777	0	153711363	C	T
5	rs6881202	0	153711411	C	G
5	rs1549208	0	153711739	G	A
5	rs6580073	0	153711892	G	A
5	rs12658598	0	153712123	G	A
5	rs6580074	0	153712167	G	A
5	rs10075400	0	153712738	G	A
5	rs13178265	0	153712867	A	G
5	rs7732085	0	153713762	A	G
5	rs151126782	0	153713872	G	A
5	rs57347748	0	153713999	C	G
5	rs79333002	0	153714023	C	T
5	rs12523351	0	153714331	G	A
5	rs12523339	0	153714420	C	T
5	rs76866542	0	153714465	C	T
5	rs12523364	0	153714545	C	T
5	rs17115954	0	153715001	G	A
5	rs11738498	0	153715486	C	T
5	rs11739458	0	153716667	C	T
5	rs11167671	0	153717233	G	A
5	rs10463257	0	153718007	A	G
5	rs11959324	0	153718344	C	A
5	rs4958729	0	153718868	G	A
5	rs72795417	0	153719188	G	A
5	rs12655400	0	153719232	A	G
5	rs60794063	0	153719680	C	G
5	rs8180481	0	153721048	T	C
5	rs35674275	0	153723529	C	T
5	rs11167672	0	153724503	T	G
5	rs149400275	0	153724539	G	A
5	rs80007444	0	153724572	G	A
5	rs11167673	0	153724633	G	C
5	rs12519335	0	153724796	T	C
5	rs6896601	0	153726602	C	T
5	rs149103	0	153728465	G	C
5	rs153422	0	153729217	A	G
5	rs153421	0	153729631	A	G
5	rs153420	0	153730478	G	A
5	rs138484959	0	153730483	G	T
5	rs153419	0	153730495	C	G
5	rs61250361	0	153730586	A	G
5	rs7733050	0	153731210	A	C
5	rs62379906	0	153731813	G	A
5	rs153412	0	153732858	G	C
5	rs73283339	0	153733657	G	T
5	rs27597	0	153733929	C	T
5	rs184583584	0	153734167	C	T
5	rs27150	0	153734239	G	A
5	rs27151	0	153734278	A	G
5	rs7711600	0	153734373	A	G
5	rs27152	0	153734582	C	T
5	rs27827	0	153735045	A	C
5	rs12520708	0	153735387	G	A
5	rs918510	0	153735484	C	T
5	rs75817811	0	153735709	A	G
5	rs11167675	0	153735817	G	A
5	rs27904	0	153736823	A	G
5	rs10053802	0	153737140	C	T
5	rs7730696	0	153737288	T	G
5	rs139096492	0	153737825	G	C
5	rs149474322	0	153737872	A	G
5	rs27153	0	153738585	T	A
5	rs467368	0	153740273	A	G
5	rs78442484	0	153741084	G	A
5	rs3886611	0	153741139	G	T
5	rs27154	0	153741843	A	G
5	rs27155	0	153743043	C	T
5	rs2431607	0	153744248	T	G
5	rs462515	0	153744999	A	C
5	rs79599439	0	153747811	A	T
5	rs153413	0	153748359	G	C
5	rs153414	0	153748732	C	G
5	rs76411897	0	153748994	G	A
5	rs153415	0	153749697	A	G
5	rs10042650	0	153750917	G	T
5	rs153411	0	153753481	C	T
5	rs17116004	0	153753543	A	G
5	rs115719455	0	153755034	A	G
5	rs149128	0	153756128	G	A
5	rs2032850	0	153756297	C	T
5	rs1422665	0	153757052	C	T
5	rs1363559	0	153757160	G	A
5	rs7728507	0	153758351	C	T
5	rs138138738	0	153759548	G	A
5	rs2010010	0	153760270	T	C
5	rs17116042	0	153760329	T	C
5	rs750063	0	153760704	G	A
5	rs6866057	0	153761399	A	T
5	rs13183153	0	153762141	T	C
5	rs918509	0	153762653	T	C
5	rs78039400	0	153764255	T	C
5	rs73283389	0	153764277	C	T
5	rs73283390	0	153764373	T	G
5	rs3734083	0	153765239	T	C
5	rs6870010	0	153765431	T	C
5	rs6889241	0	153765462	G	A
5	rs3734084	0	153766171	G	A
5	rs6871105	0	153767845	G	A
5	rs73283393	0	153768231	G	T
5	rs58029256	0	153768265	G	A
5	rs12520590	0	153768664	A	C
5	rs6877228	0	153769003	G	C
5	rs7720821	0	153769120	C	T
5	rs13154706	0	153769293	T	C
5	rs7720988	0	153769308	A	C
5	rs6882005	0	153769638	C	T
5	rs6882007	0	153769646	C	A
5	rs10073540	0	153770059	A	C
5	rs10072289	0	153772081	T	C
5	rs10064410	0	153772161	C	A
5	rs11750554	0	153772175	A	G
5	rs117199475	0	153772189	G	A
5	rs10064551	0	153772207	G	T
5	rs10079389	0	153772268	A	T
5	rs10064618	0	153772289	G	A
5	rs79328159	0	153773245	A	G
5	rs1422666	0	153774012	C	G
5	rs17116062	0	153774120	C	T
5	rs17116065	0	153774171	G	A
5	rs17637310	0	153774496	G	A
5	rs10069000	0	153774521	C	T
5	rs10069053	0	153774578	C	G
5	rs4499886	0	153774758	A	C
5	rs17637385	0	153774793	C	A
5	rs2351477	0	153774970	G	A
5	rs6875467	0	153775403	C	T
5	rs6875476	0	153775430	C	T
5	rs889028	0	153775540	C	G
5	rs57594613	0	153775657	G	A
5	rs744938	0	153775672	G	A
5	rs744939	0	153775699	G	A
5	rs889027	0	153775853	A	G
5	rs889026	0	153775941	G	A
5	rs2351478	0	153776172	T	G
5	rs2351479	0	153776209	A	G
5	rs2882671	0	153776470	A	G
5	rs4958732	0	153776718	A	T
5	rs6580075	0	153777218	A	G
5	rs7735907	0	153777453	C	T
5	rs12659707	0	153777728	A	G
5	rs61708260	0	153778325	G	A
5	rs75179235	0	153778870	C	G
5	rs55942256	0	153778981	C	T
5	rs12656688	0	153779481	C	T
5	rs13160265	0	153779645	C	G
5	rs2161343	0	153780104	A	G
5	rs3756644	0	153780979	A	C
5	rs3756645	0	153781229	A	C
5	rs3776989	0	153781749	G	C
5	rs4958733	0	153783587	A	G
5	rs6580076	0	153783753	C	T
5	rs2112606	0	153784078	G	A
5	rs3776991	0	153784902	T	C
5	rs4958374	0	153785096	A	T
5	rs17637751	0	153785461	G	C
5	rs7703034	0	153785497	A	G
5	rs13174523	0	153785632	T	C
5	rs3776992	0	153787043	T	C
5	rs2882672	0	153787189	C	A
5	rs3776993	0	153787885	C	G
5	rs3776994	0	153788074	G	T
5	rs3776995	0	153788200	C	A
5	rs12658875	0	153788339	G	A
5	rs13162143	0	153788496	T	C
5	rs2112605	0	153788991	G	C
5	rs6580077	0	153789078	C	G
5	rs4958734	0	153789505	T	C
5	rs4958735	0	153789590	T	G
5	rs4958736	0	153789982	T	C
5	rs1000969	0	153790373	G	A
5	rs1465417	0	153790531	T	C
5	rs2034578	0	153790664	G	A
5	rs7702525	0	153790927	G	A
5	rs7702161	0	153790949	A	G
5	rs12173130	0	153793452	T	C
5	rs11167676	0	153793569	A	G
5	rs11167677	0	153794063	C	G
5	rs62379917	0	153794222	T	C
5	rs59969675	0	153794779	T	C
5	rs12654212	0	153794853	G	T
5	rs7723850	0	153794962	G	A
5	rs113811083	0	153794979	C	T
5	rs11167678	0	153795209	C	G
5	rs11167679	0	153795653	G	C
5	rs6580079	0	153796010	T	A
5	rs3734085	0	153796484	G	A
5	rs888979	0	153796875	A	G
5	rs6895758	0	153796887	G	A
5	rs3776996	0	153797049	G	A
5	rs3776997	0	153797107	C	G
5	rs7710430	0	153797277	C	T
5	rs3822711	0	153797295	C	T
5	rs3776998	0	153797838	A	G
5	rs3172941	0	153797880	C	T
5	rs60732724	0	153798056	C	T
5	rs10796	0	153798368	G	C
5	rs2277937	0	153799165	T	C
5	rs17116139	0	153800309	G	A
5	rs7244	0	153800513	G	A
5	rs11952320	0	153800600	G	A
5	rs1030196	0	153801982	A	G
5	rs1030197	0	153802364	T	G
5	rs78433872	0	153802496	A	G
5	rs7700750	0	153803029	G	A
5	rs10477100	0	153803086	C	T
5	rs6580080	0	153803184	G	A
5	rs6864073	0	153803553	A	G
5	rs62379919	0	153803721	G	A
5	rs62379920	0	153804038	G	C
5	rs12652568	0	153804079	A	G
5	rs7730470	0	153804587	T	C
5	rs6580081	0	153804705	A	G
5	rs7711204	0	153805041	C	T
5	rs7711215	0	153805057	C	G
5	rs73285264	0	153805207	T	G
5	rs3943951	0	153805256	G	A
5	rs146453836	0	153805344	G	A
5	rs193265248	0	153805916	C	T
5	rs4632854	0	153807246	G	A
5	rs117736617	0	153807869	G	A
5	rs9324783	0	153808321	C	T
5	rs7703979	0	153808720	G	A
5	rs7704153	0	153808818	G	T
5	rs12656179	0	153808945	C	T
5	rs74471501	0	153808959	C	T
5	rs7704185	0	153808966	C	T
5	rs7708723	0	153809318	G	C
5	rs9637877	0	153809632	G	A
5	rs9637873	0	153809694	T	G
5	rs12656722	0	153809798	C	T
5	rs56991854	0	153809844	A	G
5	rs11167680	0	153810063	T	C
5	rs35020064	0	153810573	G	C
5	rs73285267	0	153810748	G	A
5	rs35208620	0	153811440	C	T
5	rs10037670	0	153811490	A	G
5	rs10043393	0	153812047	G	C
5	rs7706345	0	153812108	T	C
5	rs146636066	0	153812328	T	C
5	rs12653431	0	153814068	T	C
5	rs13169441	0	153814835	T	C
5	rs2112604	0	153814989	A	G
5	rs11167681	0	153815054	T	C
5	rs13173560	0	153815105	T	A
5	rs962958	0	153815303	C	T
5	rs58989711	0	153816255	T	G
5	rs58537274	0	153818874	G	T
5	rs58067943	0	153819496	T	C
5	rs13185456	0	153819534	G	T
5	rs59459154	0	153819672	G	A
5	rs4958738	0	153819721	C	T
5	rs57280473	0	153819849	G	A
5	rs73285282	0	153821966	G	C
5	rs11167682	0	153822342	G	T
5	rs12655124	0	153822535	T	C
5	rs1813010	0	153822789	C	T
5	rs2351480	0	153823052	G	A
5	rs2882673	0	153823066	G	C
5	rs2351481	0	153823460	G	A
5	rs972596	0	153824197	A	G
5	rs972595	0	153824214	G	T
5	rs3734086	0	153825165	C	T
5	rs2277938	0	153825973	G	C
5	rs75854906	0	153826635	T	C
5	rs73285294	0	153826706	G	A
5	rs7734090	0	153826914	A	G
5	rs77056866	0	153828263	C	G
5	rs4958739	0	153828955	T	C
5	rs6580082	0	153829658	G	C
5	rs7721908	0	153829851	G	T
5	rs3340	0	153831867	T	C
5	rs11747607	0	153832289	T	G
5	rs76319463	0	153832327	C	T
5	rs79905539	0	153832332	G	A
5	rs76930432	0	153832531	G	A
5	rs17116163	0	153832920	G	T
5	rs117246756	0	153833446	G	T
5	rs1007404	0	153835378	C	G
5	rs17116165	0	153837403	T	C
5	rs17116169	0	153837482	G	A
5	rs116979861	0	153838111	T	C
5	rs734200	0	153838284	A	C
5	rs1801600	0	153840356	G	T
5	rs6884266	0	153840472	C	T
5	rs60184281	0	153841037	C	T
5	rs6895919	0	153842590	A	G
5	rs13186443	0	153842648	G	A
5	rs117427028	0	153842732	G	T
5	rs561590293	0	153843177	C	T
5	rs145411267	0	153843288	G	A
5	rs111287651	0	153843293	T	A
5	rs56120979	0	153844462	A	G
5	rs72795453	0	153844742	C	T
5	rs17116175	0	153844993	C	T
5	rs34881711	0	153845234	G	A
5	rs11167683	0	153845417	G	A
5	rs62379936	0	153845512	C	A
5	rs59045854	0	153845730	C	T
5	rs80294979	0	153846539	C	T
5	rs10037652	0	153846868	G	A
5	rs117767976	0	153846913	T	C
5	rs35112596	0	153848287	C	T
5	rs2351483	0	153849182	G	C
5	rs873326	0	153849249	G	A
5	rs72795454	0	153850486	A	T
5	rs4958740	0	153850649	A	G
5	rs4958376	0	153851448	C	T
5	rs10075231	0	153853096	A	G
5	rs10060572	0	153853294	G	A
5	rs72795458	0	153853824	C	T
5	rs35542711	0	153854714	A	T
5	rs4370323	0	153856594	G	A
5	rs1846966	0	153856974	C	G
5	rs3822714	0	153857769	A	G
5	rs2351484	0	153858169	G	C
5	rs75287272	0	153858954	C	T
5	rs1875473	0	153860304	C	A
5	rs880083	0	153861047	C	T
5	rs3101863	0	153862679	A	C
5	rs77489367	0	153862734	T	C
5	rs117632825	0	153862868	A	G
5	rs59597747	0	153863766	T	A
5	rs2351485	0	153864515	G	A
5	rs7720917	0	153864932	G	C
5	rs6580083	0	153865729	A	G
5	rs1846968	0	153866607	C	T
5	rs425226	0	153867076	G	T
5	rs13178677	0	153867221	T	C
5	rs442533	0	153867280	G	A
5	rs10068038	0	153867738	C	A
5	rs6867879	0	153868056	A	G
5	rs4958741	0	153868262	A	G
5	rs905148	0	153868488	C	T
5	rs283434	0	153868709	A	G
5	rs13165478	0	153869040	G	A
5	rs10035725	0	153870479	T	G
5	rs62379942	0	153871070	C	T
5	rs144912864	0	153871390	G	T
5	rs10054375	0	153871832	T	C
5	rs10076436	0	153871841	C	G
5	rs283435	0	153871896	G	C
5	rs12659445	0	153872138	C	T
5	rs13185595	0	153872170	G	A
5	rs35441210	0	153872324	T	C
5	rs11167684	0	153872446	A	G
5	rs7735256	0	153872961	C	T
5	rs283436	0	153872977	G	C
5	rs283437	0	153873176	G	C
5	rs10477101	0	153873292	A	G
5	rs283438	0	153873560	T	C
5	rs283439	0	153873574	T	G
5	rs76020483	0	153873824	C	T
5	rs2055422	0	153874518	T	C
5	rs447761	0	153874853	C	T
5	rs4958742	0	153875961	A	G
5	rs441649	0	153876179	A	T
5	rs34737658	0	153876462	A	G
5	rs61495701	0	153876920	G	A
5	rs150317639	0	153877192	A	C
5	rs11749768	0	153877234	C	T
5	rs10477102	0	153877690	A	G
5	rs2619732	0	153877722	T	G
5	rs12652181	0	153879466	G	T
5	rs60663840	0	153879520	A	G
5	rs1842226	0	153880260	A	G
5	rs11949540	0	153880342	G	A
5	rs283440	0	153880459	A	G
5	rs59146373	0	153880901	C	G
5	rs283441	0	153881049	G	A
5	rs283442	0	153881665	T	C
5	rs283443	0	153881676	A	G
5	rs6580084	0	153882460	G	C
5	rs283444	0	153882472	C	T
5	rs1842227	0	153882515	A	G
5	rs172224	0	153882523	G	A
5	rs77355691	0	153882880	A	G
5	rs283445	0	153882962	T	A
5	rs283446	0	153883392	G	A
5	rs283447	0	153883853	G	A
5	rs80164565	0	153884201	T	C
5	rs13183828	0	153884330	G	A
5	rs283448	0	153884419	C	A
5	rs283449	0	153884426	T	C
5	rs922535	0	153884609	T	C
5	rs283450	0	153884633	A	C
5	rs283451	0	153884752	G	A
5	rs59791282	0	153884930	T	C
5	rs7733449	0	153885015	C	T
5	rs2351748	0	153885159	C	T
5	rs117183297	0	153885341	C	T
5	rs283452	0	153886080	A	G
5	rs34401272	0	153886464	C	T
5	rs374418	0	153887991	G	T
5	rs377925	0	153888411	T	C
5	rs379060	0	153888463	T	C
5	rs11167685	0	153888644	C	T
5	rs392724	0	153889008	C	T
5	rs71590137	0	153889167	A	G
5	rs596206	0	153890770	C	T
5	rs595728	0	153890856	G	A
5	rs4958377	0	153891017	T	C
5	rs7704114	0	153891762	A	T
5	rs7708891	0	153892083	G	A
5	rs7708955	0	153892270	C	T
5	rs12519579	0	153892286	C	T
5	rs35848524	0	153892541	C	A
5	rs1993942	0	153892560	G	T
5	rs10053610	0	153892970	A	T
5	rs189842575	0	153893619	C	T
5	rs12659568	0	153893750	T	C
5	rs6880125	0	153894648	A	G
5	rs6861375	0	153894704	T	G
5	rs10074417	0	153895079	C	T
5	rs115066184	0	153895174	C	G
5	rs7707222	0	153895348	T	C
5	rs7725363	0	153895396	G	A
5	rs35944907	0	153895646	G	A
5	rs55834208	0	153895825	A	G
5	rs420181	0	153895907	A	G
5	rs11167686	0	153895995	C	T
5	rs77627814	0	153896125	C	A
5	rs6871767	0	153896160	T	C
5	rs10477103	0	153896405	T	C
5	rs12659149	0	153896956	C	T
5	rs117005770	0	153897007	A	G
5	rs10067558	0	153897148	C	T
5	rs12520055	0	153898216	C	T
5	rs76083344	0	153898905	T	C
5	rs10056769	0	153899307	A	G
5	rs11167687	0	153899811	T	C
5	rs283433	0	153900209	T	C
5	rs147220738	0	153901202	G	C
5	rs11742588	0	153901450	A	C
5	rs79495337	0	153901691	T	C
5	rs283432	0	153901794	T	C
5	rs10076602	0	153902050	G	T
5	rs283431	0	153902139	A	T
5	rs283430	0	153902262	T	C
5	rs6860232	0	153903185	C	T
5	rs17116239	0	153903221	C	A
5	rs283429	0	153904147	C	G
5	rs283428	0	153904259	T	G
5	rs2351749	0	153904423	G	T
5	rs694621	0	153904740	C	A
5	rs78832218	0	153905049	C	T
5	rs7733550	0	153906061	T	C
5	rs144424758	0	153906791	A	G
5	rs9324786	0	153907246	C	T
5	rs78200067	0	153907707	G	T
5	rs144988896	0	153908497	A	G
5	rs10040397	0	153908504	A	C
5	rs77554227	0	153908841	C	G
5	rs6859745	0	153908874	C	T
5	rs601992	0	153909190	T	C
5	rs72795486	0	153909753	C	T
5	rs78332219	0	153910159	C	T
5	rs146294003	0	153910911	A	G
5	rs442781	0	153911307	T	C
5	rs72795487	0	153911542	C	A
5	rs6580085	0	153911649	A	G
5	rs7717212	0	153911881	G	A
5	rs75843389	0	153911910	A	T
5	rs11167688	0	153911934	C	T
5	rs7703330	0	153912076	T	C
5	rs982050	0	153912236	G	A
5	rs982051	0	153912648	A	G
5	rs140307461	0	153912707	T	C
5	rs11748018	0	153912859	A	G
5	rs1032741	0	153913156	G	A
5	rs142715352	0	153913370	C	T
5	rs529977	0	153913551	C	T
5	rs77261503	0	153913562	G	A
5	rs433917	0	153913778	G	T
5	rs13178723	0	153913790	A	T
5	rs13160967	0	153913799	T	C
5	rs17559013	0	153914279	C	T
5	rs6580086	0	153914703	C	T
5	rs7733066	0	153914742	G	A
5	rs35217388	0	153914768	T	C
5	rs34473037	0	153914780	A	G
5	rs1962271	0	153914975	C	T
5	rs56088648	0	153914996	G	A
5	rs61253122	0	153916051	C	G
5	rs34610515	0	153916856	C	T
5	rs56848499	0	153917191	C	T
5	rs644716	0	153917594	C	T
5	rs13171854	0	153917893	A	G
5	rs13172253	0	153917949	G	A
5	rs6580087	0	153919664	G	A
5	rs11749542	0	153919809	A	G
5	rs76633454	0	153920741	C	T
5	rs11748225	0	153921165	T	C
5	rs34982572	0	153921433	G	A
5	rs17639612	0	153921460	G	A
5	rs11745804	0	153922568	G	T
5	rs6580088	0	153923023	C	T
5	rs11750036	0	153923252	T	A
5	rs10477104	0	153923266	A	G
5	rs77381341	0	153924137	C	T
5	rs10072750	0	153924850	C	A
5	rs17116249	0	153925629	G	A
5	rs188578324	0	153926637	G	A
5	rs60774633	0	153927222	A	C
5	rs35487204	0	153928119	T	C
5	rs7444774	0	153928178	C	T
5	rs151083355	0	153928205	A	C
5	rs141114544	0	153928336	A	T
5	rs4506001	0	153929050	G	A
5	rs180872110	0	153929981	A	T
5	rs76992495	0	153930970	A	G
5	rs4429899	0	153932442	T	A
5	rs138616118	0	153932972	T	C
5	rs4463218	0	153934286	T	C
5	rs6421145	0	153934312	A	C
5	rs115270281	0	153934447	A	G
5	rs7448423	0	153935453	T	C
5	rs4958745	0	153936373	G	A
5	rs35619403	0	153937034	G	A
5	rs77921583	0	153937438	C	A
5	rs2351751	0	153937729	G	A
5	rs11745346	0	153937855	C	T
5	rs185670283	0	153938265	C	T
5	rs283425	0	153938710	G	A
5	rs143081324	0	153938747	A	T
5	rs138703433	0	153938753	C	T
5	rs4958746	0	153939575	T	C
5	rs7720025	0	153943246	T	C
5	rs13152871	0	153943975	G	A
5	rs145017845	0	153944122	T	A
5	rs13162084	0	153945142	G	A
5	rs71590139	0	153945239	G	A
5	rs117586631	0	153945343	G	A
5	rs80102542	0	153945481	A	G
5	rs139447967	0	153945651	G	A
5	rs7718418	0	153948198	T	C
5	rs283463	0	153948631	T	A
5	rs6884855	0	153949654	T	C
5	rs7443454	0	153949908	C	T
5	rs11739434	0	153950682	G	C
5	rs75078892	0	153951498	C	T
5	rs13166462	0	153951724	A	G
5	rs78062911	0	153951879	G	A
5	rs118026397	0	153952053	G	C
5	rs6580089	0	153953064	A	G
5	rs283461	0	153953653	C	A
5	rs283460	0	153953767	C	T
5	rs11742981	0	153954515	C	A
5	rs10875587	0	153954518	T	C
5	rs151048879	0	153954801	G	A
5	rs75449443	0	153955040	G	A
5	rs283458	0	153955820	C	T
5	rs35962719	0	153956968	T	A
5	rs148194548	0	153957551	G	C
5	rs74294770	0	153958317	G	A
5	rs111787127	0	153958715	C	T
5	rs283456	0	153958742	A	T
5	rs283455	0	153959209	G	A
5	rs35752227	0	153959227	C	G
5	rs7711590	0	153959434	T	G
5	rs283454	0	153959567	A	G
5	rs12655409	0	153960485	G	A
5	rs544296853	0	153960823	G	A
5	rs185843	0	153961544	G	A
5	rs2251972	0	153962271	C	T
5	rs140642936	0	153962568	G	A
5	rs34461897	0	153962928	C	T
5	rs283427	0	153963346	T	C
5	rs169520	0	153963464	A	G
5	rs78756262	0	153965122	A	G
5	rs35004167	0	153965488	G	A
5	rs142871610	0	153966987	G	C
5	rs147255046	0	153967174	C	T
5	rs35285686	0	153967873	C	A
5	rs2351752	0	153968022	C	T
5	rs117806572	0	153968098	C	T
5	rs6871359	0	153968608	G	C
5	rs11749737	0	153969019	T	C
5	rs147999295	0	153969213	G	A
5	rs13173061	0	153970243	G	A
5	rs35082761	0	153971511	G	A
5	rs34770857	0	153971971	A	C
5	rs34701221	0	153972387	G	A
5	rs13184629	0	153972821	C	A
5	rs76710271	0	153973096	T	C
5	rs10057687	0	153973305	T	G
5	rs112110627	0	153974120	G	T
5	rs62382609	0	153974261	G	A
5	rs186893695	0	153974930	A	G
5	rs13158009	0	153975015	G	C
5	rs936581	0	153975576	G	A
5	rs11749576	0	153977429	G	C
5	rs75509637	0	153978433	T	C
5	rs12513761	0	153979566	C	A
5	rs12516510	0	153979643	T	A
5	rs115388558	0	153980429	G	A
5	rs59124374	0	153980472	T	C
5	rs60939652	0	153980562	T	C
5	rs61478147	0	153980659	G	A
5	rs62382610	0	153980674	C	A
5	rs4958378	0	153981296	C	G
5	rs35057094	0	153981998	A	G
5	rs899543	0	153982281	C	T
5	rs7447316	0	153983862	A	G
5	rs75290572	0	153983967	C	T
5	rs139594180	0	153983975	G	C
5	rs75062660	0	153984987	C	T
5	rs13362159	0	153985160	A	G
5	rs78742111	0	153985281	T	G
5	rs62382613	0	153985310	G	A
5	rs11167689	0	153985320	C	A
5	rs11167690	0	153985507	A	G
5	rs34075691	0	153985711	C	G
5	rs76770368	0	153985888	G	C
5	rs1824936	0	153986044	C	T
5	rs1824935	0	153986313	G	C
5	rs1824934	0	153986364	T	C
5	rs1968843	0	153986583	T	A
5	rs1968842	0	153987069	A	G
5	rs1968841	0	153987334	T	C
5	rs6580090	0	153988071	T	C
5	rs6884186	0	153988318	G	A
5	rs80298042	0	153988355	A	C
5	rs77995214	0	153988357	T	A
5	rs7724575	0	153988724	G	A
5	rs10463339	0	153988826	G	C
5	rs7724883	0	153988866	G	A
5	rs7724902	0	153988906	G	C
5	rs1842229	0	153989125	C	T
5	rs2351756	0	153989506	G	A
5	rs2351755	0	153989572	G	C
5	rs75664151	0	153989861	G	A
5	rs73289091	0	153990006	G	A
5	rs968420	0	153990220	C	T
5	rs968419	0	153990389	C	T
5	rs56128577	0	153990396	T	A
5	rs11743649	0	153990528	G	A
5	rs6876806	0	153990543	T	C
5	rs72797525	0	153990670	A	G
5	rs6877125	0	153990671	T	C
5	rs77090738	0	153990704	G	T
5	rs1975985	0	153991222	A	G
5	rs1975984	0	153991379	A	G
5	rs62382617	0	153991474	G	T
5	rs1975983	0	153991482	A	G
5	rs73289093	0	153991507	A	G
5	rs79547853	0	153991722	G	C
5	rs60329486	0	153991994	C	T
5	rs59368254	0	153992026	T	C
5	rs2351753	0	153992082	C	T
5	rs62382618	0	153992275	A	G
5	rs6866726	0	153992284	G	A
5	rs62382619	0	153992388	G	A
5	rs6866991	0	153992644	C	A
5	rs62382620	0	153992646	C	T
5	rs6580091	0	153992783	T	A
5	rs7708052	0	153992798	C	T
5	rs10875588	0	153993007	A	G
5	rs56259941	0	153993031	G	C
5	rs13163657	0	153993065	G	A
5	rs9324787	0	153993180	G	A
5	rs13183885	0	153993302	T	C
5	rs57726102	0	153993531	C	T
5	rs57775257	0	153993547	T	C
5	rs62382621	0	153993835	A	T
5	rs67521515	0	153994251	C	T
5	rs67509546	0	153994480	T	C
5	rs12515714	0	153994718	A	C
5	rs12520916	0	153994764	G	A
5	rs62382622	0	153994879	G	A
5	rs4958751	0	153995314	C	T
5	rs6580092	0	153997708	C	T
5	rs35857724	0	153997897	C	T
5	rs13157979	0	153998014	C	A
5	rs11745344	0	153998015	C	A
5	rs62380476	0	153998116	C	T
5	rs11167691	0	153998122	G	A
5	rs6580093	0	153998167	C	T
5	rs10875589	0	153998407	T	C
5	rs10875590	0	153998415	T	G
5	rs12519935	0	153998672	C	T
5	rs12522617	0	153998704	T	G
5	rs12514752	0	153998856	A	G
5	rs150271028	0	153998959	G	T
5	rs73290716	0	153999101	A	G
5	rs62380477	0	153999162	A	G
5	rs60860617	0	153999645	G	A
5	rs13168119	0	153999695	A	G
5	rs62380479	0	153999730	G	A
5	rs76382242	0	153999769	G	A
5	rs62380480	0	153999789	G	A
5	rs62380481	0	153999886	C	T
5	rs62380482	0	154000103	C	A
5	rs62380483	0	154000494	T	C
5	rs35211125	0	154000693	T	C
5	rs12374426	0	154000763	T	C
5	rs12374556	0	154000965	G	A
5	rs12374480	0	154001174	A	G
5	rs12374482	0	154001394	A	G
5	rs73290734	0	154001966	A	G
5	rs11167692	0	154002222	T	C
5	rs10077520	0	154002278	G	A
5	rs10077534	0	154002341	G	C
5	rs60427580	0	154003031	A	C
5	rs7449320	0	154003091	A	C
5	rs11750723	0	154003388	G	T
5	rs62380486	0	154003711	G	A
5	rs28472510	0	154003772	G	C
5	rs62380487	0	154004022	C	T
5	rs6580095	0	154004265	A	G
5	rs11167693	0	154004361	C	T
5	rs67174927	0	154004739	A	G
5	rs2056429	0	154005049	T	G
5	rs113894396	0	154005098	T	C
5	rs111644780	0	154005272	T	C
5	rs66856134	0	154005517	C	T
5	rs7731137	0	154005654	T	G
5	rs13162742	0	154005758	G	A
5	rs13167314	0	154006180	G	A
5	rs6580097	0	154006241	A	C
5	rs66527957	0	154006991	G	T
5	rs6891821	0	154007478	A	G
5	rs66793877	0	154007628	C	A
5	rs6892346	0	154007669	C	A
5	rs76625465	0	154008355	T	C
5	rs11167694	0	154008570	C	A
5	rs57648668	0	154009385	G	A
5	rs13155383	0	154009595	C	T
5	rs66461204	0	154009807	G	A
5	rs4958379	0	154010041	G	A
5	rs79982411	0	154010375	C	T
5	rs67006872	0	154010666	G	A
5	rs11167695	0	154011104	G	A
5	rs11167696	0	154011108	C	T
5	rs72797540	0	154011565	A	G
5	rs4958380	0	154012947	G	T
5	rs34952076	0	154012957	G	A
5	rs4958752	0	154013063	A	T
5	rs35635357	0	154013177	C	A
5	rs6886153	0	154013847	A	G
5	rs34997930	0	154014067	T	C
5	rs34133517	0	154014120	G	C
5	rs13182479	0	154014663	G	A
5	rs60778030	0	154014884	T	C
5	rs72797542	0	154014977	G	T
5	rs59743041	0	154015485	A	T
5	rs72492477	0	154015528	C	T
5	rs7736269	0	154015661	C	T
5	rs144301206	0	154016304	A	G
5	rs11740962	0	154017722	G	A
5	rs138203880	0	154018284	T	A
5	rs2001431	0	154018429	G	C
5	rs4348271	0	154018467	G	A
5	rs142756010	0	154019450	T	C
5	rs80312807	0	154020454	G	T
5	rs11750130	0	154020584	A	G
5	rs117574341	0	154021038	G	A
5	rs75574186	0	154021455	A	G
5	rs66739650	0	154023083	C	T
5	rs11739775	0	154023119	A	G
5	rs11749702	0	154023153	T	C
5	rs59189695	0	154023222	G	A
5	rs58514953	0	154023320	C	T
5	rs139894432	0	154023534	A	G
5	rs117066352	0	154023871	A	G
5	rs12514979	0	154023913	A	G
5	rs11167697	0	154023975	G	C
5	rs4958753	0	154024036	G	C
5	rs35018839	0	154024044	A	G
5	rs6877721	0	154024293	C	G
5	rs68119351	0	154024556	C	T
5	rs79505041	0	154024981	C	T
5	rs3863200	0	154025095	A	C
5	rs13174862	0	154025693	C	T
5	rs112696184	0	154025870	G	C
5	rs34165383	0	154026473	C	G
5	rs116820689	0	154026481	G	C
5	rs71590142	0	154026601	C	T
5	rs17116304	0	154027020	G	A
5	rs74417235	0	154027216	A	G
5	rs4958754	0	154027749	T	C
5	rs1811291	0	154028817	A	G
5	rs76877334	0	154029079	A	C
5	rs66508886	0	154029875	T	C
5	rs4958381	0	154030867	T	C
5	rs34514305	0	154031760	T	C
5	rs112065906	0	154033018	T	C
5	rs35788208	0	154034176	C	T
5	rs12652072	0	154034179	G	C
5	rs17116316	0	154034205	C	A
5	rs11167698	0	154035016	G	A
5	rs35998524	0	154035237	C	T
5	rs1962633	0	154035517	G	C
5	rs111388052	0	154035953	C	T
5	rs77872245	0	154036139	A	T
5	rs13166977	0	154036315	A	G
5	rs191082897	0	154036576	G	A
5	rs148277437	0	154036676	C	T
5	rs142851129	0	154036730	A	G
5	rs7445576	0	154036902	C	T
5	rs12513744	0	154037358	A	G
5	rs13155902	0	154037375	G	C
5	rs1972616	0	154037731	C	T
5	rs150846897	0	154038360	C	T
5	rs11749348	0	154038591	T	C
5	rs13167587	0	154039972	G	A
5	rs66783703	0	154040133	C	T
5	rs73290776	0	154040667	G	A
5	rs71590148	0	154041807	G	A
5	rs186891365	0	154042110	C	T
5	rs13182381	0	154042212	G	A
5	rs28794278	0	154043175	C	T
5	rs73290781	0	154044226	G	A
5	rs10463340	0	154044277	C	A
5	rs34035538	0	154045220	T	C
5	rs78711916	0	154045426	G	A
5	rs59852115	0	154045761	G	C
5	rs4958756	0	154045825	T	C
5	rs112875742	0	154046245	C	T
5	rs149702041	0	154047198	C	T
5	rs113868593	0	154047255	A	T
5	rs35751355	0	154047493	A	G
5	rs71590149	0	154048205	G	A
5	rs6877043	0	154048367	T	C
5	rs72797553	0	154048646	C	T
5	rs13186646	0	154048685	C	A
5	rs34542840	0	154049272	A	T
5	rs7702928	0	154049702	C	A
5	rs6421146	0	154049946	A	G
5	rs11167699	0	154050914	C	T
5	rs73290792	0	154051203	T	C
5	rs190556678	0	154051673	A	T
5	rs6894778	0	154051678	T	A
5	rs12515092	0	154051781	G	A
5	rs6873342	0	154051835	A	G
5	rs6873918	0	154051928	G	C
5	rs6873650	0	154052001	A	T
5	rs6580098	0	154052115	T	C
5	rs12515696	0	154052128	G	A
5	rs2396993	0	154052596	T	C
5	rs13169969	0	154052640	A	T
5	rs13170484	0	154052668	G	A
5	rs2396994	0	154052750	A	T
5	rs2396995	0	154052934	C	T
5	rs2396996	0	154052950	T	C
5	rs7723312	0	154053249	A	G
5	rs7723610	0	154053349	C	A
5	rs7443642	0	154053450	T	C
5	rs56226722	0	154054845	G	A
5	rs13185173	0	154055081	A	G
5	rs6580099	0	154055507	A	G
5	rs13186731	0	154056002	C	T
5	rs4958757	0	154056183	G	A
5	rs4958758	0	154056232	T	A
5	rs12656029	0	154056716	G	A
5	rs75621011	0	154056953	G	A
5	rs56354005	0	154057030	A	G
5	rs12655636	0	154057618	T	C
5	rs35212808	0	154057808	A	G
5	rs35329122	0	154058115	A	T
5	rs12516984	0	154059282	G	T
5	rs13179034	0	154059487	C	A
5	rs10039026	0	154059673	G	T
5	rs13179358	0	154059746	C	A
5	rs13179754	0	154059845	G	A
5	rs918365	0	154060180	T	G
5	rs151025704	0	154060510	G	T
5	rs71590150	0	154060512	A	T
5	rs79089020	0	154060742	C	A
5	rs115218887	0	154060941	C	T
5	rs17116362	0	154061125	C	T
5	rs76816731	0	154061144	C	T
5	rs73292516	0	154061414	C	T
5	rs575983617	0	154061748	C	T
5	rs13190662	0	154061889	G	A
5	rs112350357	0	154061923	G	C
5	rs111818214	0	154061946	G	C
5	rs60628720	0	154062574	C	T
5	rs60551831	0	154062653	C	T
5	rs61630108	0	154062696	G	A
5	rs13178134	0	154063032	T	A
5	rs965235	0	154063295	T	C
5	rs17560103	0	154063414	T	A
5	rs17116366	0	154063416	G	A
5	rs1862130	0	154063778	T	G
5	rs1862131	0	154063834	A	G
5	rs7712305	0	154063866	G	A
5	rs57106376	0	154064007	A	C
5	rs7717196	0	154064714	G	T
5	rs6580100	0	154064761	G	A
5	rs6898624	0	154064886	T	C
5	rs4958382	0	154064940	T	C
5	rs4958759	0	154065496	G	C
5	rs4958760	0	154065758	A	G
5	rs4958761	0	154065895	G	A
5	rs4958762	0	154066205	A	G
5	rs7727181	0	154066477	A	G
5	rs7727616	0	154066486	G	A
5	rs79755887	0	154066691	T	C
5	rs59099330	0	154067087	A	G
5	rs4958763	0	154067205	T	G
5	rs4958383	0	154067233	G	A
5	rs73292538	0	154067824	C	T
5	rs10074675	0	154068030	T	C
5	rs118070303	0	154068091	G	A
5	rs2052448	0	154068310	T	C
5	rs113745888	0	154068492	C	A
5	rs7710331	0	154068885	A	G
5	rs183357656	0	154068889	G	T
5	rs6580101	0	154069037	T	C
5	rs6580102	0	154069269	T	C
5	rs10070709	0	154069411	C	T
5	rs10070715	0	154069426	C	T
5	rs7735337	0	154069617	T	A
5	rs7715775	0	154069785	G	C
5	rs78189925	0	154069840	A	G
5	rs6580103	0	154070168	T	C
5	rs6580104	0	154070227	A	C
5	rs10043507	0	154070836	G	A
5	rs73292548	0	154070913	A	T
5	rs184897644	0	154070947	G	C
5	rs7721183	0	154071033	C	T
5	rs80198546	0	154071186	T	G
5	rs373293684	0	154071496	T	C
5	rs2112146	0	154071632	A	G
5	rs1972618	0	154071644	T	G
5	rs4958384	0	154071775	G	C
5	rs79253380	0	154072259	C	T
5	rs142973618	0	154072616	C	G
5	rs73292554	0	154072876	G	A
5	rs6580107	0	154072930	A	T
5	rs117333777	0	154073109	T	C
5	rs4958385	0	154073802	T	A
5	rs749777	0	154074270	T	C
5	rs9324789	0	154074362	A	G
5	rs7723991	0	154074504	T	C
5	rs7443289	0	154074517	C	T
5	rs10051493	0	154074626	G	A
5	rs2396997	0	154074691	T	G
5	rs2396998	0	154074877	A	G
5	rs112446905	0	154075160	C	T
5	rs145438775	0	154075358	G	A
5	rs6868614	0	154075387	C	T
5	rs117347586	0	154076478	G	T
5	rs13186046	0	154076552	T	C
5	rs6580110	0	154077174	G	A
5	rs56159230	0	154077586	G	T
5	rs138945686	0	154077954	C	A
5	rs76006405	0	154078489	T	G
5	rs9324791	0	154078556	T	C
5	rs9324792	0	154078564	T	C
5	rs79013965	0	154078571	A	C
5	rs79292453	0	154078816	A	G
5	rs75007689	0	154078921	G	A
5	rs78130825	0	154078984	T	C
5	rs117942038	0	154079099	C	T
5	rs12163931	0	154080476	G	A
5	rs6868098	0	154080958	G	A
5	rs185320030	0	154081212	C	T
5	rs144959785	0	154082047	C	T
5	rs76708976	0	154082454	C	T
5	rs6878543	0	154082493	C	T
5	rs186880093	0	154082550	G	A
5	rs140434738	0	154083422	C	A
5	rs13161993	0	154084125	T	C
5	rs142824638	0	154084155	C	T
5	rs77043035	0	154084269	C	T
5	rs4958386	0	154084571	A	G
5	rs4958387	0	154084592	T	C
5	rs62380526	0	154085593	C	T
5	rs113079431	0	154085842	C	T
5	rs59484332	0	154086104	T	G
5	rs140406181	0	154086245	C	T
5	rs78393202	0	154086277	T	C
5	rs13154131	0	154087054	C	T
5	rs73276703	0	154088617	A	G
5	rs184779967	0	154089669	A	G
5	rs181974133	0	154090185	C	T
5	rs10039709	0	154090511	G	A
5	rs4958765	0	154091757	C	G
5	rs12055015	0	154091904	G	A
5	rs7716580	0	154094462	G	A
5	rs13168402	0	154094689	G	A
5	rs6877122	0	154094927	C	T
5	rs141198450	0	154095042	A	T
5	rs17116390	0	154095231	T	C
5	rs10073561	0	154095776	C	T
5	rs10058604	0	154095963	A	G
5	rs9324794	0	154096447	C	T
5	rs139377805	0	154099159	C	T
5	rs3893695	0	154100886	A	G
5	rs4117784	0	154101875	T	C
5	rs6580111	0	154103120	G	C
5	rs6580112	0	154103390	G	T
5	rs12055336	0	154103507	G	C
5	rs6580113	0	154103554	G	C
5	rs4958766	0	154105517	C	T
5	rs4958767	0	154105742	C	G
5	rs76630393	0	154106687	T	C
5	rs6875019	0	154106976	A	G
5	rs10434715	0	154108241	G	A
5	rs79353578	0	154108660	T	C
5	rs76421782	0	154108888	G	A
5	rs1233076	0	154109263	T	A
5	rs144910045	0	154109566	G	A
5	rs1233077	0	154110542	A	G
5	rs142697637	0	154110627	C	T
5	rs76163871	0	154110667	G	A
5	rs12652443	0	154110890	G	T
5	rs1233078	0	154111128	C	T
5	rs2396999	0	154114114	A	T
5	rs140310909	0	154114871	C	T
5	rs2688209	0	154115805	G	A
5	rs117247290	0	154116556	G	A
5	rs112095034	0	154117062	T	C
5	rs6876004	0	154117195	A	G
5	rs4623203	0	154117397	A	G
5	rs1467294	0	154117775	A	G
5	rs4452598	0	154117932	G	A
5	rs4626377	0	154119222	A	G
5	rs13178728	0	154119471	C	T
5	rs7728194	0	154119828	G	C
5	rs182244087	0	154121211	G	A
5	rs17116407	0	154121498	C	G
5	rs17116409	0	154121691	T	C
5	rs190300224	0	154122026	T	A
5	rs201848614	0	154122298	A	G
5	rs150677550	0	154122814	C	T
5	rs190812091	0	154122929	C	T
5	rs56374414	0	154123311	T	C
5	rs59525998	0	154123593	G	A
5	rs74651746	0	154123950	T	A
5	rs188427577	0	154124732	C	T
5	rs146408813	0	154125572	A	G
5	rs142225200	0	154127379	G	A
5	rs75256526	0	154129052	G	A
5	rs145950755	0	154129703	A	C
5	rs116081973	0	154131460	T	A
5	rs59749917	0	154131585	A	G
5	rs116107867	0	154132098	C	T
5	rs62382162	0	154132105	G	A
5	rs138811934	0	154132424	G	A
5	rs189856497	0	154132941	A	G
5	rs78112077	0	154135386	G	A
5	rs115865323	0	154135802	C	T
5	rs960499	0	154136016	T	C
5	rs117363855	0	154136207	C	T
5	rs116728951	0	154136493	C	T
5	rs374282008	0	154136844	G	A
5	rs116794050	0	154136891	G	T
5	rs114517195	0	154136902	C	T
5	rs78878792	0	154138063	A	G
5	rs114408852	0	154138101	C	A
5	rs58415346	0	154138405	A	T
5	rs73276742	0	154138540	T	C
5	rs73276745	0	154138890	T	C
5	rs151246695	0	154139606	T	A
5	rs140631339	0	154139651	C	T
5	rs60476447	0	154140460	A	G
5	rs187916778	0	154141000	C	T
5	rs17116411	0	154142057	G	T
5	rs17116414	0	154142540	C	G
5	rs79199439	0	154142585	T	C
5	rs185991944	0	154142658	G	A
5	rs111903895	0	154142858	G	A
5	rs76882591	0	154143410	A	C
5	rs60906140	0	154143498	T	G
5	rs375998543	0	154143714	C	G
5	rs56226335	0	154143755	A	C
5	rs6882998	0	154144650	T	C
5	rs61554631	0	154145006	A	G
5	rs7723269	0	154145060	T	C
5	rs7727176	0	154145126	T	A
5	rs17116417	0	154145474	G	A
5	rs192810931	0	154145686	A	G
5	rs2103073	0	154148804	A	C
5	rs7716019	0	154148862	T	C
5	rs118124179	0	154149095	A	G
5	rs76940694	0	154149930	C	T
5	rs145813633	0	154150400	C	T
5	rs6886571	0	154150451	T	A
5	rs73276760	0	154150575	G	A
5	rs113402535	0	154150652	G	A
5	rs59919514	0	154152440	T	A
5	rs12188828	0	154153597	A	G
5	rs186291344	0	154153951	G	C
5	rs17116421	0	154154018	A	G
5	rs73276766	0	154154051	G	A
5	rs186082946	0	154154495	C	T
5	rs117775385	0	154154561	C	A
5	rs138658333	0	154155234	A	G
5	rs78817991	0	154156783	G	A
5	rs10463258	0	154156875	A	T
5	rs73276769	0	154159387	G	T
5	rs117203718	0	154159589	C	T
5	rs17116424	0	154160333	G	A
5	rs9942412	0	154160451	A	G
5	rs6873483	0	154160607	T	C
5	rs187355933	0	154160935	C	T
5	rs143927632	0	154161149	G	A
5	rs77175292	0	154161173	A	C
5	rs187321703	0	154161465	T	A
5	rs11167700	0	154162751	A	T
5	rs2434218	0	154163286	C	G
5	rs12188498	0	154164704	C	A
5	rs73276780	0	154164975	G	A
5	rs138031236	0	154164980	C	T
5	rs147234430	0	154165782	G	A
5	rs17116430	0	154166013	A	G
5	rs75146657	0	154168192	T	C
5	rs39615	0	154169590	C	T
5	rs17116433	0	154169739	G	A
5	rs78818793	0	154170349	C	A
5	rs188171264	0	154171094	G	A
5	rs75010663	0	154171266	C	T
5	rs12188906	0	154171530	G	C
5	rs39953	0	154172909	G	T
5	rs117940856	0	154174950	G	A
5	rs111514850	0	154176774	T	C
5	rs816716	0	154177748	C	T
5	rs139641453	0	154178528	G	T
5	rs35838764	0	154178574	C	T
5	rs115019016	0	154178685	G	T
5	rs75326307	0	154179340	A	G
5	rs74562835	0	154179357	T	C
```
