## Supplementary material for "Characterization of shared and ancestry-specific signals driving complex traits using multi-ancestry fine-mapping": s2_snps.txt

```
rs34025038
rs2926836
rs17115256
rs13186102
rs1461225
rs12652434
rs117676991
rs1461224
rs1037892
rs1350803
rs79462959
rs2926835
rs13354399
rs17525192
rs17115277
rs2926833
rs77653604
rs150720945
rs6859533
rs2926832
rs10515700
rs9324759
rs2964013
rs17525311
rs151272979
rs7736176
rs142612324
rs150553299
rs2964012
rs2964011
rs1870739
rs190680987
rs143457307
rs6872994
rs2964010
rs149524907
rs55862633
rs34025664
rs3021428
rs4469245
rs6885486
rs2926860
rs2964009
rs2926861
rs2926862
rs2926863
rs4958679
rs2926864
rs2926865
rs35497256
rs2964008
rs6861594
rs1542485
rs74994356
rs2964006
rs2964005
rs2926866
rs1993739
rs2964004
rs1551766
rs140373646
rs77969370
rs2926867
rs2926868
rs66892027
rs2964003
rs10077658
rs35534977
rs77499466
rs34376257
rs12652230
rs34337799
rs7444626
rs74852142
rs7444727
rs56686279
rs56010204
rs13169013
rs13168957
rs74739622
rs56030949
rs11167642
rs72804659
rs11167643
rs74715489
rs11167644
rs34054798
rs34363146
rs75715052
rs11747898
rs2964019
rs2926841
rs35252736
rs193134385
rs184358478
rs13153567
rs78862758
rs141158813
rs117054480
rs2926842
rs2126161
rs55639731
rs2926844
rs10463255
rs2964022
rs35141793
rs6864290
rs6864300
rs74456175
rs6580043
rs6869879
rs7715099
rs13166441
rs138714795
rs2926859
rs2964017
rs6878816
rs4032977
rs34225978
rs2926858
rs1461237
rs17115298
rs997603
rs1117562
rs7731282
rs2964028
rs1461236
rs2964027
rs1461235
rs2926857
rs17115312
rs1461234
rs117265112
rs2964023
rs57311556
rs7712317
rs2350538
rs1381117
rs79433733
rs12659342
rs114854777
rs12657131
rs76700794
rs139394994
rs1350802
rs2926830
rs11167647
rs76784595
rs117221180
rs10783182
rs10783183
rs2964034
rs78842586
rs11167648
rs2964033
rs78980666
rs77988097
rs2964032
rs144760708
rs4416639
rs6871988
rs59253725
rs1461229
rs10051517
rs77437949
rs9885336
rs6869379
rs77307728
rs116852721
rs149715344
rs147854728
rs1381118
rs2964029
rs2926840
rs1350804
rs148629201
rs11743150
rs75316240
rs75478773
rs2351023
rs6580044
rs2560035
rs2614125
rs2560036
rs139693598
rs10061978
rs2614126
rs919221
rs919222
rs919223
rs118103577
rs1366095
rs1366096
rs79112800
rs78742533
rs79565385
rs4958352
rs114280442
rs2560038
rs34322782
rs6873055
rs10515702
rs79616279
rs77236822
rs76666804
rs117804093
rs78094825
rs78327105
rs78216468
rs78944098
rs77332789
rs2434220
rs2560055
rs34255618
rs58647031
rs2964001
rs1080671
rs183422905
rs76624928
rs1593827
rs75529579
rs10074043
rs2560030
rs1461242
rs79777070
rs1461243
rs74501919
rs77388169
rs74518660
rs75420511
rs80083669
rs75072978
rs79614437
rs76999595
rs77670567
rs898709
rs79661625
rs117730925
rs1870738
rs78703548
rs80269343
rs75528036
rs79851851
rs74537024
rs2614119
rs78898512
rs2085865
rs2964000
rs2035099
rs74538875
rs2926829
rs117515862
rs141023504
rs117687489
rs77616372
rs76747090
rs140360048
rs117859261
rs4958683
rs118075407
rs7726518
rs117298785
rs36004298
rs2126160
rs7732031
rs77397326
rs1841553
rs185413576
rs1599408
rs1599409
rs1599410
rs2560072
rs143385578
rs76755491
rs77821205
rs138398224
rs4590221
rs75927698
rs57694504
rs116266210
rs75174495
rs139807960
rs79953483
rs7712987
rs74776289
rs2614123
rs76751962
rs2434221
rs76267079
rs2882436
rs35775277
rs77479666
rs57114638
rs17617008
rs58346183
rs77659315
rs973319
rs4958684
rs72492473
rs1461238
rs17115392
rs35257267
rs13170510
rs148422139
rs1461240
rs1461241
rs970751
rs80140307
rs6885178
rs2126162
rs2126163
rs2126164
rs408818
rs389567
rs116600898
rs76491225
rs80033932
rs1121074
rs1121075
rs386248
rs1837235
rs1595542
rs9765019
rs2434216
rs2560031
rs441885
rs75165103
rs421178
rs420133
rs407210
rs406708
rs432891
rs394446
rs35297739
rs75244716
rs17115409
rs441396
rs381582
rs454317
rs11167649
rs13189301
rs115385756
rs12109066
rs143814204
rs383348
rs34083638
rs75642127
rs138705247
rs11952162
rs76699662
rs448234
rs1316640
rs80229715
rs1898660
rs1438586
rs4958685
rs508306
rs510091
rs75870812
rs79255042
rs17115420
rs61654269
rs186948341
rs4260725
rs77529172
rs189744
rs78889344
rs77412539
rs79324343
rs182291
rs286967
rs141726797
rs286968
rs75608961
rs286969
rs11167651
rs202231421
rs12658022
rs4644005
rs4349768
rs7725820
rs3863194
rs690091
rs3863195
rs3863196
rs116898420
rs558631
rs689836
rs6892548
rs75016423
rs58352416
rs4032804
rs2350675
rs1370913
rs75696946
rs2350673
rs2350672
rs140330024
rs62385608
rs80142960
rs516052
rs6878632
rs6878921
rs538313
rs75525369
rs6879298
rs77160482
rs117444920
rs11951864
rs2578370
rs79618379
rs74294766
rs74294767
rs77527657
rs117982736
rs2560068
rs35428024
rs35689728
rs35186285
rs7702676
rs58862158
rs7707240
rs486440
rs75273818
rs35795917
rs74362081
rs79774223
rs286956
rs1025260
rs76561382
rs1438592
rs286957
rs114105126
rs7717580
rs59168564
rs286958
rs1898661
rs286959
rs6883500
rs76283779
rs80016261
rs68112120
rs286960
rs117837458
rs2118662
rs2118663
rs117688933
rs60098082
rs72804696
rs145312020
rs2560051
rs7722111
rs4958686
rs58798017
rs72804698
rs66607728
rs2560050
rs112239049
rs61590034
rs57042004
rs286963
rs10074583
rs13156355
rs74919140
rs117839807
rs17617521
rs9324760
rs11952076
rs4958687
rs11952139
rs4958688
rs4958689
rs75479015
rs1989327
rs372912423
rs7732103
rs78769865
rs77836365
rs116993860
rs35827834
rs17115467
rs35911163
rs17115469
rs875761
rs116955320
rs875766
rs893523
rs77586038
rs10053993
rs1898659
rs1011503
rs1019734
rs6891435
rs77910140
rs17115481
rs80306343
rs286965
rs286966
rs75181095
rs117122442
rs390299
rs78706903
rs375232
rs574162431
rs77224887
rs4354102
rs1347798
rs386841
rs425263
rs74428734
rs378267
rs453034
rs4579307
rs6869917
rs2053310
rs707178
rs707179
rs77889217
rs10515704
rs2289265
rs1057772
rs6866471
rs76890735
rs1438591
rs56025158
rs6877776
rs6877914
rs61619577
rs34536648
rs9324761
rs4594908
rs78302324
rs117374374
rs6874824
rs9324762
rs138263333
rs74196375
rs2560060
rs34136150
rs77337363
rs148963866
rs869737
rs751549
rs4412158
rs77669923
rs2438422
rs2560058
rs2438423
rs6580047
rs78498581
rs11167652
rs12651907
rs6862861
rs77133403
rs1978855
rs1978856
rs2560039
rs690053
rs496618
rs497503
rs117167450
rs75402960
rs690027
rs80269912
rs689799
rs75645278
rs76701820
rs2560056
rs6877625
rs2578383
rs144132295
rs59630382
rs2578384
rs34175647
rs4493717
rs34959927
rs552556
rs2118660
rs2118661
rs11960710
rs112431929
rs142084258
rs9791176
rs4574591
rs4299780
rs149846093
rs10052341
rs35221726
rs34492233
rs4451096
rs4431388
rs186378683
rs2578373
rs2560047
rs2560048
rs77241582
rs10038905
rs9324764
rs9324765
rs6889563
rs7704562
rs78882620
rs77428878
rs2578375
rs72806613
rs2578376
rs13171784
rs145587577
rs2560059
rs7731081
rs77396962
rs720985
rs720987
rs2560053
rs2578377
rs59548645
rs2560046
rs10039286
rs10055534
rs3776985
rs79371452
rs2118659
rs920309
rs920310
rs149660011
rs2250995
rs2560062
rs186265796
rs567749
rs143494009
rs816041
rs816040
rs816039
rs816038
rs861631
rs845705
rs544908
rs816037
rs816036
rs411245
rs117348962
rs3756642
rs77117160
rs478020
rs689715
rs690592
rs690542
rs555612
rs1370912
rs4958692
rs2578369
rs2578368
rs2447715
rs2578386
rs2255493
rs17535045
rs1824773
rs1382278
rs141721764
rs11958069
rs61693578
rs1046621
rs72806621
rs78784956
rs146602522
rs816025
rs816024
rs114454330
rs34981201
rs150855149
rs75741761
rs118184311
rs816022
rs816021
rs7710732
rs11167657
rs41443349
rs1438588
rs816034
rs147790774
rs2351022
rs2009795
rs816033
rs13436549
rs34826562
rs78930487
rs816032
rs816031
rs816030
rs1438590
rs816029
rs59665308
rs816028
rs4081999
rs816026
rs58371587
rs13154464
rs13154303
rs2617244
rs34080213
rs13155109
rs77410748
rs13159430
rs7709154
rs1478350
rs4958693
rs1871157
rs816005
rs76345974
rs816006
rs12523627
rs61602422
rs58568924
rs59686509
rs57652130
rs4958354
rs17115626
rs75076927
rs76987577
rs11167658
rs816009
rs12520731
rs816010
rs816012
rs116970387
rs707181
rs11743515
rs11954307
rs77865225
rs17115634
rs12653435
rs816016
rs816017
rs75522723
rs13173354
rs13173253
rs118079585
rs4958355
rs707182
rs707183
rs7705478
rs7705235
rs863639
rs3822710
rs57625105
rs35186556
rs815620
rs140746658
rs75918651
rs77885064
rs890799
rs843811
rs76146744
rs4312933
rs2882468
rs984078
rs58234778
rs6580052
rs2434375
rs815638
rs1093167
rs77277710
rs71590121
rs71590122
rs77774824
rs35391150
rs815636
rs815635
rs864626
rs815633
rs11960256
rs58155133
rs815632
rs4958695
rs815631
rs4958696
rs77910818
rs707184
rs79057881
rs62384104
rs77610269
rs707185
rs1428122
rs11948898
rs77345728
rs815627
rs815626
rs815625
rs815624
rs815623
rs815622
rs80241386
rs75461862
rs143689560
rs815621
rs7448763
rs890798
rs143913604
rs7721733
rs10055843
rs1366221
rs1366220
rs58848914
rs80321531
rs118142608
rs12656175
rs11743245
rs13184067
rs1585685
rs148512722
rs144709572
rs150488763
rs77735758
rs35841826
rs149322458
rs6862346
rs55951683
rs2081866
rs12054772
rs2033195
rs2033196
rs77397408
rs6580053
rs13180814
rs6890277
rs815607
rs815608
rs815609
rs815610
rs815611
rs34893575
rs181703192
rs815612
rs815613
rs1632067
rs1632065
rs815614
rs17536714
rs181588007
rs815615
rs815616
rs815617
rs815618
rs1834944
rs10062124
rs10070216
rs17536762
rs9324766
rs4958359
rs4958701
rs10074414
rs10066722
rs117560697
rs10074750
rs113284527
rs4958360
rs62382095
rs7719786
rs1428118
rs1428119
rs1346482
rs1346483
rs1863986
rs13177936
rs1863987
rs74478382
rs7715256
rs7719067
rs145993749
rs140920394
rs4569924
rs1428120
rs139897493
rs7708584
rs11749958
rs4958702
rs4958361
rs1366219
rs1366218
rs11747752
rs7724430
rs11958466
rs10044136
rs7707628
rs7701886
rs1428121
rs6580054
rs2099044
rs4958703
rs1346484
rs11747315
rs11747325
rs11167662
rs890797
rs890796
rs12658319
rs11167663
rs7728922
rs976700
rs12653405
rs7701541
rs76530294
rs10052189
rs12516879
rs56149392
rs6580055
rs890795
rs2351228
rs10060426
rs890794
rs10079594
rs10064669
rs6896445
rs10055906
rs7715784
rs6580056
rs77075605
rs4958705
rs34021101
rs1078703
rs117699544
rs752580
rs7719182
rs56386882
rs6880462
rs4958706
rs10038661
rs10038664
rs10069551
rs374074774
rs746358
rs6868044
rs890793
rs6580057
rs75576498
rs75582905
rs6860445
rs6580058
rs6580059
rs10515706
rs80336253
rs6876928
rs4958707
rs1106324
rs889025
rs2012144
rs1465416
rs10053692
rs34214428
rs2351229
rs34164492
rs35106158
rs13162301
rs4958709
rs4958362
rs4958710
rs4958363
rs1002020
rs1002021
rs4958364
rs4958711
rs1123430
rs12653979
rs12651766
rs12654449
rs12652187
rs80016487
rs4958712
rs11167664
rs12656471
rs12652277
rs12652301
rs12656524
rs13162739
rs13162836
rs1990947
rs1990948
rs4958365
rs4958713
rs4958366
rs117929778
rs12517532
rs2098669
rs2081014
rs74612726
rs2112689
rs2161393
rs7716370
rs12187228
rs13178743
rs17537995
rs6580060
rs11744052
rs7737824
rs6873324
rs6873488
rs4958715
rs11167665
rs4958716
rs4958367
rs12516730
rs12517383
rs34509057
rs78253877
rs13169185
rs34780525
rs4958717
rs1990949
rs12521554
rs12522093
rs12522133
rs10036770
rs34668934
rs13185869
rs113740076
rs10080191
rs34522725
rs2081015
rs721868
rs721869
rs13177431
rs149926632
rs34141450
rs12519401
rs187544621
rs12520642
rs1470758
rs6883578
rs12654163
rs13179668
rs12659375
rs10875583
rs6880803
rs77671866
rs7706903
rs6580061
rs58599922
rs1422788
rs11746223
rs1422789
rs11739888
rs4623204
rs1422790
rs11952152
rs12514478
rs12522623
rs12522682
rs6893675
rs6580063
rs10059636
rs1541663
rs6865148
rs988024
rs988023
rs10477095
rs2122895
rs2122896
rs73802964
rs7716550
rs7720410
rs4958370
rs10476799
rs73293374
rs12332307
rs6867821
rs987286
rs73293378
rs987285
rs189259307
rs190874172
rs17627296
rs77886121
rs34761788
rs17096215
rs17096217
rs35561123
rs11951742
rs77087106
rs2351232
rs2098668
rs885382
rs6580065
rs74615496
rs116037932
rs971057
rs1422787
rs76969299
rs4958718
rs4958719
rs28705286
rs4958720
rs9324767
rs73802970
rs3863197
rs6872724
rs6873164
rs73802972
rs6873203
rs78693538
rs35186954
rs2034579
rs2034580
rs3863199
rs2034581
rs4385265
rs6580066
rs7701364
rs7723957
rs10052166
rs61382409
rs10074276
rs10074382
rs10074349
rs140771373
rs117954480
rs10074592
rs12521748
rs77486259
rs61189725
rs520843
rs506674
rs531293
rs490905
rs532270
rs514699
rs534987
rs489770
rs577210
rs2443515
rs2443516
rs1007763
rs2434528
rs2434529
rs2034582
rs2434530
rs2443517
rs2434531
rs2443518
rs2434532
rs2443519
rs10039223
rs7733778
rs11167666
rs2443520
rs2443521
rs2434534
rs2434535
rs2443522
rs2443523
rs2443524
rs2443525
rs2431685
rs574750
rs693446
rs575740
rs577471
rs640288
rs580013
rs73281445
rs637505
rs625212
rs622659
rs528184
rs7737215
rs525906
rs475851
rs578082
rs480288
rs473214
rs17628118
rs12523389
rs505485
rs507390
rs685559
rs509130
rs674241
rs502045
rs510885
rs57192789
rs10067036
rs191283651
rs10051799
rs171683
rs253344
rs7725901
rs153431
rs79526679
rs17552495
rs153432
rs183205652
rs753685
rs13167333
rs13166973
rs153433
rs641093
rs567398
rs3959918
rs153434
rs56964148
rs17552639
rs6881721
rs6882166
rs149329
rs13155558
rs95398
rs95397
rs57856465
rs73805839
rs153437
rs153438
rs73281459
rs1422783
rs34902129
rs153439
rs153440
rs11167667
rs153441
rs73281462
rs12523441
rs73281463
rs192256
rs149499
rs73281464
rs153442
rs60552828
rs75223493
rs1833734
rs1833735
rs1422784
rs2443526
rs73279671
rs1422785
rs2443527
rs7708102
rs1422786
rs149162382
rs4958371
rs253549
rs34530015
rs112580449
rs138555674
rs253550
rs166190
rs60601388
rs59769613
rs253551
rs75646599
rs145822209
rs1545473
rs185240
rs576374
rs6580067
rs6885686
rs7729449
rs13180925
rs72808637
rs76694263
rs17553077
rs2431683
rs2443529
rs2443530
rs58007470
rs36126399
rs12514791
rs10069568
rs4958723
rs4958724
rs17629050
rs13169724
rs6883228
rs672748
rs7723386
rs73279685
rs729987
rs73279687
rs6580068
rs118121412
rs9791027
rs9790875
rs13158652
rs7707954
rs73804388
rs7718318
rs7722581
rs17629195
rs17115870
rs80134523
rs80343013
rs7730110
rs7710200
rs7710616
rs112095668
rs7730945
rs11740474
rs61197056
rs13172430
rs35697456
rs6580069
rs35045500
rs6863254
rs6863455
rs6864084
rs55906136
rs13161502
rs34552089
rs117822658
rs35600579
rs35495653
rs34331503
rs34956975
rs34558130
rs35227708
rs13176051
rs73281513
rs9324771
rs9324772
rs6890748
rs6890923
rs6871683
rs6891838
rs9324774
rs9986119
rs11167668
rs4958726
rs4958727
rs11747558
rs10057369
rs11741084
rs7706377
rs11167669
rs7707063
rs28672329
rs13180928
rs11746401
rs17629792
rs13182399
rs6897371
rs6580070
rs6580071
rs6580072
rs7732182
rs7732800
rs889030
rs889031
rs896383
rs114068329
rs11167670
rs35206286
rs1015262
rs1015263
rs735180
rs17115924
rs11953560
rs78886645
rs79516026
rs889032
rs6881819
rs140785895
rs11740570
rs9324775
rs7700258
rs7700250
rs1004210
rs1549215
rs11954986
rs11745172
rs7705767
rs1004977
rs7709843
rs34449026
rs754946
rs75121012
rs77390007
rs79509221
rs73807607
rs7736159
rs9968706
rs11957777
rs6881202
rs1549208
rs6580073
rs12658598
rs6580074
rs10075400
rs13178265
rs7732085
rs151126782
rs57347748
rs79333002
rs12523351
rs12523339
rs76866542
rs12523364
rs17115954
rs11738498
rs11739458
rs11167671
rs10463257
rs11959324
rs4958729
rs72795417
rs12655400
rs60794063
rs8180481
rs35674275
rs11167672
rs149400275
rs80007444
rs11167673
rs12519335
rs6896601
rs149103
rs153422
rs153421
rs153420
rs138484959
rs153419
rs61250361
rs7733050
rs62379906
rs153412
rs73283339
rs27597
rs184583584
rs27150
rs27151
rs7711600
rs27152
rs27827
rs12520708
rs918510
rs75817811
rs11167675
rs27904
rs10053802
rs7730696
rs139096492
rs149474322
rs27153
rs467368
rs78442484
rs3886611
rs27154
rs27155
rs2431607
rs462515
rs79599439
rs153413
rs153414
rs76411897
rs153415
rs10042650
rs153411
rs17116004
rs115719455
rs149128
rs2032850
rs1422665
rs1363559
rs7728507
rs138138738
rs2010010
rs17116042
rs750063
rs6866057
rs13183153
rs918509
rs78039400
rs73283389
rs73283390
rs3734083
rs6870010
rs6889241
rs3734084
rs6871105
rs73283393
rs58029256
rs12520590
rs6877228
rs7720821
rs13154706
rs7720988
rs6882005
rs6882007
rs10073540
rs10072289
rs10064410
rs11750554
rs117199475
rs10064551
rs10079389
rs10064618
rs79328159
rs1422666
rs17116062
rs17116065
rs17637310
rs10069000
rs10069053
rs4499886
rs17637385
rs2351477
rs6875467
rs6875476
rs889028
rs57594613
rs744938
rs744939
rs889027
rs889026
rs2351478
rs2351479
rs2882671
rs4958732
rs6580075
rs7735907
rs12659707
rs61708260
rs75179235
rs55942256
rs12656688
rs13160265
rs2161343
rs3756644
rs3756645
rs3776989
rs4958733
rs6580076
rs2112606
rs3776991
rs4958374
rs17637751
rs7703034
rs13174523
rs3776992
rs2882672
rs3776993
rs3776994
rs3776995
rs12658875
rs13162143
rs2112605
rs6580077
rs4958734
rs4958735
rs4958736
rs1000969
rs1465417
rs2034578
rs7702525
rs7702161
rs12173130
rs11167676
rs11167677
rs62379917
rs59969675
rs12654212
rs7723850
rs113811083
rs11167678
rs11167679
rs6580079
rs3734085
rs888979
rs6895758
rs3776996
rs3776997
rs7710430
rs3822711
rs3776998
rs3172941
rs60732724
rs10796
rs2277937
rs17116139
rs7244
rs11952320
rs1030196
rs1030197
rs78433872
rs7700750
rs10477100
rs6580080
rs6864073
rs62379919
rs62379920
rs12652568
rs7730470
rs6580081
rs7711204
rs7711215
rs73285264
rs3943951
rs146453836
rs193265248
rs4632854
rs117736617
rs9324783
rs7703979
rs7704153
rs12656179
rs74471501
rs7704185
rs7708723
rs9637877
rs9637873
rs12656722
rs56991854
rs11167680
rs35020064
rs73285267
rs35208620
rs10037670
rs10043393
rs7706345
rs146636066
rs12653431
rs13169441
rs2112604
rs11167681
rs13173560
rs962958
rs58989711
rs58537274
rs58067943
rs13185456
rs59459154
rs4958738
rs57280473
rs73285282
rs11167682
rs12655124
rs1813010
rs2351480
rs2882673
rs2351481
rs972596
rs972595
rs3734086
rs2277938
rs75854906
rs73285294
rs7734090
rs77056866
rs4958739
rs6580082
rs7721908
rs3340
rs11747607
rs76319463
rs79905539
rs76930432
rs17116163
rs117246756
rs1007404
rs17116165
rs17116169
rs116979861
rs734200
rs1801600
rs6884266
rs60184281
rs6895919
rs13186443
rs117427028
rs561590293
rs145411267
rs111287651
rs56120979
rs72795453
rs17116175
rs34881711
rs11167683
rs62379936
rs59045854
rs80294979
rs10037652
rs117767976
rs35112596
rs2351483
rs873326
rs72795454
rs4958740
rs4958376
rs10075231
rs10060572
rs72795458
rs35542711
rs4370323
rs1846966
rs3822714
rs2351484
rs75287272
rs1875473
rs880083
rs3101863
rs77489367
rs117632825
rs59597747
rs2351485
rs7720917
rs6580083
rs1846968
rs425226
rs13178677
rs442533
rs10068038
rs6867879
rs4958741
rs905148
rs283434
rs13165478
rs10035725
rs62379942
rs144912864
rs10054375
rs10076436
rs283435
rs12659445
rs13185595
rs35441210
rs11167684
rs7735256
rs283436
rs283437
rs10477101
rs283438
rs283439
rs76020483
rs2055422
rs447761
rs4958742
rs441649
rs34737658
rs61495701
rs150317639
rs11749768
rs10477102
rs2619732
rs12652181
rs60663840
rs1842226
rs11949540
rs283440
rs59146373
rs283441
rs283442
rs283443
rs6580084
rs283444
rs1842227
rs172224
rs77355691
rs283445
rs283446
rs283447
rs80164565
rs13183828
rs283448
rs283449
rs922535
rs283450
rs283451
rs59791282
rs7733449
rs2351748
rs117183297
rs283452
rs34401272
rs374418
rs377925
rs379060
rs11167685
rs392724
rs71590137
rs596206
rs595728
rs4958377
rs7704114
rs7708891
rs7708955
rs12519579
rs35848524
rs1993942
rs10053610
rs189842575
rs12659568
rs6880125
rs6861375
rs10074417
rs115066184
rs7707222
rs7725363
rs35944907
rs55834208
rs420181
rs11167686
rs77627814
rs6871767
rs10477103
rs12659149
rs117005770
rs10067558
rs12520055
rs76083344
rs10056769
rs11167687
rs283433
rs147220738
rs11742588
rs79495337
rs283432
rs10076602
rs283431
rs283430
rs6860232
rs17116239
rs283429
rs283428
rs2351749
rs694621
rs78832218
rs7733550
rs144424758
rs9324786
rs78200067
rs144988896
rs10040397
rs77554227
rs6859745
rs601992
rs72795486
rs78332219
rs146294003
rs442781
rs72795487
rs6580085
rs7717212
rs75843389
rs11167688
rs7703330
rs982050
rs982051
rs140307461
rs11748018
rs1032741
rs142715352
rs529977
rs77261503
rs433917
rs13178723
rs13160967
rs17559013
rs6580086
rs7733066
rs35217388
rs34473037
rs1962271
rs56088648
rs61253122
rs34610515
rs56848499
rs644716
rs13171854
rs13172253
rs6580087
rs11749542
rs76633454
rs11748225
rs34982572
rs17639612
rs11745804
rs6580088
rs11750036
rs10477104
rs77381341
rs10072750
rs17116249
rs188578324
rs60774633
rs35487204
rs7444774
rs151083355
rs141114544
rs4506001
rs180872110
rs76992495
rs4429899
rs138616118
rs4463218
rs6421145
rs115270281
rs7448423
rs4958745
rs35619403
rs77921583
rs2351751
rs11745346
rs185670283
rs283425
rs143081324
rs138703433
rs4958746
rs7720025
rs13152871
rs145017845
rs13162084
rs71590139
rs117586631
rs80102542
rs139447967
rs7718418
rs283463
rs6884855
rs7443454
rs11739434
rs75078892
rs13166462
rs78062911
rs118026397
rs6580089
rs283461
rs283460
rs11742981
rs10875587
rs151048879
rs75449443
rs283458
rs35962719
rs148194548
rs74294770
rs111787127
rs283456
rs283455
rs35752227
rs7711590
rs283454
rs12655409
rs544296853
rs185843
rs2251972
rs140642936
rs34461897
rs283427
rs169520
rs78756262
rs35004167
rs142871610
rs147255046
rs35285686
rs2351752
rs117806572
rs6871359
rs11749737
rs147999295
rs13173061
rs35082761
rs34770857
rs34701221
rs13184629
rs76710271
rs10057687
rs112110627
rs62382609
rs186893695
rs13158009
rs936581
rs11749576
rs75509637
rs12513761
rs12516510
rs115388558
rs59124374
rs60939652
rs61478147
rs62382610
rs4958378
rs35057094
rs899543
rs7447316
rs75290572
rs139594180
rs75062660
rs13362159
rs78742111
rs62382613
rs11167689
rs11167690
rs34075691
rs76770368
rs1824936
rs1824935
rs1824934
rs1968843
rs1968842
rs1968841
rs6580090
rs6884186
rs80298042
rs77995214
rs7724575
rs10463339
rs7724883
rs7724902
rs1842229
rs2351756
rs2351755
rs75664151
rs73289091
rs968420
rs968419
rs56128577
rs11743649
rs6876806
rs72797525
rs6877125
rs77090738
rs1975985
rs1975984
rs62382617
rs1975983
rs73289093
rs79547853
rs60329486
rs59368254
rs2351753
rs62382618
rs6866726
rs62382619
rs6866991
rs62382620
rs6580091
rs7708052
rs10875588
rs56259941
rs13163657
rs9324787
rs13183885
rs57726102
rs57775257
rs62382621
rs67521515
rs67509546
rs12515714
rs12520916
rs62382622
rs4958751
rs6580092
rs35857724
rs13157979
rs11745344
rs62380476
rs11167691
rs6580093
rs10875589
rs10875590
rs12519935
rs12522617
rs12514752
rs150271028
rs73290716
rs62380477
rs60860617
rs13168119
rs62380479
rs76382242
rs62380480
rs62380481
rs62380482
rs62380483
rs35211125
rs12374426
rs12374556
rs12374480
rs12374482
rs73290734
rs11167692
rs10077520
rs10077534
rs60427580
rs7449320
rs11750723
rs62380486
rs28472510
rs62380487
rs6580095
rs11167693
rs67174927
rs2056429
rs113894396
rs111644780
rs66856134
rs7731137
rs13162742
rs13167314
rs6580097
rs66527957
rs6891821
rs66793877
rs6892346
rs76625465
rs11167694
rs57648668
rs13155383
rs66461204
rs4958379
rs79982411
rs67006872
rs11167695
rs11167696
rs72797540
rs4958380
rs34952076
rs4958752
rs35635357
rs6886153
rs34997930
rs34133517
rs13182479
rs60778030
rs72797542
rs59743041
rs72492477
rs7736269
rs144301206
rs11740962
rs138203880
rs2001431
rs4348271
rs142756010
rs80312807
rs11750130
rs117574341
rs75574186
rs66739650
rs11739775
rs11749702
rs59189695
rs58514953
rs139894432
rs117066352
rs12514979
rs11167697
rs4958753
rs35018839
rs6877721
rs68119351
rs79505041
rs3863200
rs13174862
rs112696184
rs34165383
rs116820689
rs71590142
rs17116304
rs74417235
rs4958754
rs1811291
rs76877334
rs66508886
rs4958381
rs34514305
rs112065906
rs35788208
rs12652072
rs17116316
rs11167698
rs35998524
rs1962633
rs111388052
rs77872245
rs13166977
rs191082897
rs148277437
rs142851129
rs7445576
rs12513744
rs13155902
rs1972616
rs150846897
rs11749348
rs13167587
rs66783703
rs73290776
rs71590148
rs186891365
rs13182381
rs28794278
rs73290781
rs10463340
rs34035538
rs78711916
rs59852115
rs4958756
rs112875742
rs149702041
rs113868593
rs35751355
rs71590149
rs6877043
rs72797553
rs13186646
rs34542840
rs7702928
rs6421146
rs11167699
rs73290792
rs190556678
rs6894778
rs12515092
rs6873342
rs6873918
rs6873650
rs6580098
rs12515696
rs2396993
rs13169969
rs13170484
rs2396994
rs2396995
rs2396996
rs7723312
rs7723610
rs7443642
rs56226722
rs13185173
rs6580099
rs13186731
rs4958757
rs4958758
rs12656029
rs75621011
rs56354005
rs12655636
rs35212808
rs35329122
rs12516984
rs13179034
rs10039026
rs13179358
rs13179754
rs918365
rs151025704
rs71590150
rs79089020
rs115218887
rs17116362
rs76816731
rs73292516
rs575983617
rs13190662
rs112350357
rs111818214
rs60628720
rs60551831
rs61630108
rs13178134
rs965235
rs17560103
rs17116366
rs1862130
rs1862131
rs7712305
rs57106376
rs7717196
rs6580100
rs6898624
rs4958382
rs4958759
rs4958760
rs4958761
rs4958762
rs7727181
rs7727616
rs79755887
rs59099330
rs4958763
rs4958383
rs73292538
rs10074675
rs118070303
rs2052448
rs113745888
rs7710331
rs183357656
rs6580101
rs6580102
rs10070709
rs10070715
rs7735337
rs7715775
rs78189925
rs6580103
rs6580104
rs10043507
rs73292548
rs184897644
rs7721183
rs80198546
rs373293684
rs2112146
rs1972618
rs4958384
rs79253380
rs142973618
rs73292554
rs6580107
rs117333777
rs4958385
rs749777
rs9324789
rs7723991
rs7443289
rs10051493
rs2396997
rs2396998
rs112446905
rs145438775
rs6868614
rs117347586
rs13186046
rs6580110
rs56159230
rs138945686
rs76006405
rs9324791
rs9324792
rs79013965
rs79292453
rs75007689
rs78130825
rs117942038
rs12163931
rs6868098
rs185320030
rs144959785
rs76708976
rs6878543
rs186880093
rs140434738
rs13161993
rs142824638
rs77043035
rs4958386
rs4958387
rs62380526
rs113079431
rs59484332
rs140406181
rs78393202
rs13154131
rs73276703
rs184779967
rs181974133
rs10039709
rs4958765
rs12055015
rs7716580
rs13168402
rs6877122
rs141198450
rs17116390
rs10073561
rs10058604
rs9324794
rs139377805
rs3893695
rs4117784
rs6580111
rs6580112
rs12055336
rs6580113
rs4958766
rs4958767
rs76630393
rs6875019
rs10434715
rs79353578
rs76421782
rs1233076
rs144910045
rs1233077
rs142697637
rs76163871
rs12652443
rs1233078
rs2396999
rs140310909
rs2688209
rs117247290
rs112095034
rs6876004
rs4623203
rs1467294
rs4452598
rs4626377
rs13178728
rs7728194
rs182244087
rs17116407
rs17116409
rs190300224
rs201848614
rs150677550
rs190812091
rs56374414
rs59525998
rs74651746
rs188427577
rs146408813
rs142225200
rs75256526
rs145950755
rs116081973
rs59749917
rs116107867
rs62382162
rs138811934
rs189856497
rs78112077
rs115865323
rs960499
rs117363855
rs116728951
rs374282008
rs116794050
rs114517195
rs78878792
rs114408852
rs58415346
rs73276742
rs73276745
rs151246695
rs140631339
rs60476447
rs187916778
rs17116411
rs17116414
rs79199439
rs185991944
rs111903895
rs76882591
rs60906140
rs375998543
rs56226335
rs6882998
rs61554631
rs7723269
rs7727176
rs17116417
rs192810931
rs2103073
rs7716019
rs118124179
rs76940694
rs145813633
rs6886571
rs73276760
rs113402535
rs59919514
rs12188828
rs186291344
rs17116421
rs73276766
rs186082946
rs117775385
rs138658333
rs78817991
rs10463258
rs73276769
rs117203718
rs17116424
rs9942412
rs6873483
rs187355933
rs143927632
rs77175292
rs187321703
rs11167700
rs2434218
rs12188498
rs73276780
rs138031236
rs147234430
rs17116430
rs75146657
rs39615
rs17116433
rs78818793
rs188171264
rs75010663
rs12188906
rs39953
rs117940856
rs111514850
rs816716
rs139641453
rs35838764
rs115019016
rs75326307
rs74562835
```
