## Supplementary material for "Characterization of shared and ancestry-specific signals driving complex traits using multi-ancestry fine-mapping": susiex_nc3.cs80.cs

```
CS_ID	SNP	BP	REF_ALLELE	ALT_ALLELE	REF_FRQ	BETA	SE	-LOG10P	CS_PIP	OVRL_PIP
1	rs74746650	153644596	T,NA	C,NA	0.826044,NA	0.0209495,NA	0.00521577,NA	4.22879,NA	0.0497667	0.0498801
1	rs78919325	153655240	A,NA	G,NA	0.826044,NA	0.0208198,NA	0.00521577,NA	4.18309,NA	0.0436655	0.043777
1	rs17552639	153651459	G,G	A,A	0.790258,0.988095	0.0232567,0.043777	0.00485638,0.0394133	5.77546,0.573993	0.0259068	0.0259352
1	rs6865148	153621015	A,A	G,G	0.790258,0.988095	0.0231802,0.040817	0.00485638,0.0394133	5.74142,0.522327	0.022304	0.0223314
1	rs73802964	153622821	A,A	G,G	0.790258,0.988095	0.0230918,0.0413733	0.00485638,0.0394133	5.70223,0.531886	0.0205153	0.0205427
1	rs73293378	153625168	A,A	C,C	0.790258,0.988095	0.0230783,0.0412242	0.00485638,0.0394133	5.69628,0.529316	0.0201535	0.0201809
1	rs6893675	153618876	T,T	C,C	0.790258,0.988095	0.0230034,0.0430436	0.00485638,0.0394133	5.66317,0.561006	0.0193617	0.0193894
1	rs73281463	153654875	C,C	T,T	0.789264,0.988095	0.0229962,0.0424121	0.00484796,0.0394133	5.67761,0.549923	0.0189347	0.0189623
1	rs1422790	153616978	T,T	C,C	0.790258,0.988095	0.0231802,0.0321811	0.00485638,0.0394133	5.74142,0.382777	0.0189092	0.0189351
1	rs73802972	153634318	T,T	C,C	0.790258,0.988095	0.0229892,0.0405285	0.00485638,0.0394133	5.65691,0.517397	0.0180319	0.0180589
1	rs6882166	153651603	T,T	G,G	0.790258,0.988095	0.022947,0.04252	0.00485638,0.0394133	5.63832,0.551811	0.0180049	0.0180323
1	rs3959918	153651013	T,T	C,C	0.790258,0.988095	0.022947,0.0424709	0.00485638,0.0394133	5.63832,0.550951	0.0179849	0.0180123
1	rs57192789	153648334	T,T	C,C	0.790258,0.988095	0.022947,0.0419734	0.00485638,0.0394133	5.63832,0.542276	0.017785	0.0178123
1	rs17552495	153649114	G,G	A,A	0.790258,0.988095	0.022947,0.0415696	0.00485638,0.0394133	5.63832,0.535276	0.0176262	0.0176534
1	rs6580066	153635593	C,C	T,T	0.790258,0.988095	0.022947,0.040578	0.00485638,0.0394133	5.63832,0.51824	0.0172494	0.0172763
1	rs6881721	153651567	G,G	A,A	0.790258,0.988095	0.0229001,0.0425205	0.00485638,0.0394133	5.61769,0.551819	0.0171204	0.0171477
1	rs56964148	153651352	C,C	T,T	0.790258,0.988095	0.0229001,0.042466	0.00485638,0.0394133	5.61769,0.550865	0.0170993	0.0171266
1	rs73281464	153655137	T,T	C,C	0.789264,0.988095	0.0228182,0.0428696	0.00484796,0.0394133	5.59917,0.557943	0.0158004	0.0158278
1	rs73281462	153654436	A,A	C,C	0.789264,0.988095	0.0228182,0.0428205	0.00484796,0.0394133	5.59917,0.55708	0.0157827	0.0158101
1	rs73805839	153652727	C,C	T,T	0.789264,0.988095	0.0228182,0.0426678	0.00484796,0.0394133	5.59917,0.554399	0.015728	0.0157553
1	rs61189725	153637148	A,A	G,G	0.790258,0.988095	0.0228579,0.0402241	0.00485638,0.0394133	5.59917,0.512214	0.0155577	0.0155844
1	rs17627296	153628345	A,A	G,G	0.790258,0.988095	0.0227384,0.0451123	0.00485638,0.0394133	5.5469,0.597951	0.015301	0.0153288
1	rs1833734	153656318	G,G	A,A	0.789264,0.988095	0.0227714,0.043164	0.00484796,0.0394133	5.57862,0.56313	0.0151298	0.0151572
1	rs73279685	153670976	T,T	C,C	0.790258,0.988095	0.0226797,0.0521249	0.00485638,0.0394133	5.52132,0.7305	0.0149084	0.0149389
1	rs73281445	153643549	A,A	G,G	0.790258,0.988095	0.0227688,0.0413788	0.00485638,0.0394133	5.56017,0.531981	0.0145013	0.0145281
1	rs73279687	153671823	T,T	G,G	0.790258,0.988095	0.0226328,0.0524217	0.00485638,0.0394133	5.50093,0.736361	0.0143073	0.0143379
1	rs7733778	153641078	C,C	G,G	0.790258,0.988095	0.0227688,0.0404219	0.00485638,0.0394133	5.56017,0.51558	0.0142034	0.01423
1	rs112580449	153659054	T,T	G,G	0.790258,0.988095	0.022811,0.0430058	0.00485638,0.0394133	5.57862,0.56034	0.014098	0.0141254
1	rs73802970	153633399	A,A	G,G	0.790258,0.988095	0.0227688,0.0399678	0.00485638,0.0394133	5.56017,0.507868	0.0140668	0.0140933
1	rs76969299	153632338	G,G	A,A	0.790258,0.988095	0.0227688,0.0397145	0.00485638,0.0394133	5.56017,0.503588	0.0139919	0.0140183
1	rs17628118	153647261	G,G	C,C	0.790258,0.988095	0.0226797,0.0430381	0.00485638,0.0394133	5.52132,0.560909	0.0136884	0.0137155
1	rs58599922	153616349	T,T	C,C	0.791252,0.988095	0.022997,0.0307345	0.00486487,0.0394133	5.64268,0.361004	0.0130829	0.0131083
1	rs73281459	153652930	A,A	G,G	0.789264,0.986111	0.0228182,0.0293091	0.00484796,0.0365264	5.59917,0.374362	0.0128803	0.0129059
1	rs73293374	153624046	A,A	T,T	0.790258,0.988095	0.0226501,0.040616	0.00485638,0.0394133	5.50843,0.51889	0.0125686	0.012595
1	rs6883228	153669155	C,C	G,G	0.787276,0.987103	0.0226514,0.0342567	0.00483134,0.0378862	5.56017,0.43665	0.0123874	0.012414
1	rs1422785	153657233	T,T	C,C	0.789264,0.988095	0.0225515,0.0425696	0.00484796,0.0394133	5.48262,0.552678	0.0118082	0.0118351
1	rs7708102	153657869	A,A	T,T	0.789264,0.988095	0.0225515,0.042452	0.00484796,0.0394133	5.48262,0.55062	0.0117768	0.0118036
1	rs60552828	153655584	T,T	C,C	0.789264,0.987103	0.0225515,0.0393796	0.00484796,0.0378862	5.48262,0.524895	0.0115002	0.011527
1	rs73279671	153656738	G,G	A,A	0.789264,0.988095	0.0224626,0.0422153	0.00484796,0.0394133	5.44406,0.546487	0.010662	0.0106886
1	rs149329	153651726	G,G	A,A	0.787276,0.91369	0.0226514,0.00106929	0.00483134,0.0152221	5.56017,0.0250289	0.00964535	0.00967231
1	rs73804388	153674644	T,T	A,A	0.790258,0.988095	0.0222506,0.052356	0.00485638,0.0394133	5.33615,0.735062	0.0095653	0.00959523
1	rs61197056	153681208	A,A	C,C	0.790258,0.988095	0.0221624,0.0520634	0.00485638,0.0394133	5.29849,0.729288	0.00865579	0.00868547
1	rs7730945	153679702	C,C	T,T	0.790258,0.988095	0.0221624,0.0515014	0.00485638,0.0394133	5.29849,0.718253	0.00852038	0.00854979
1	rs6864084	153685526	T,T	C,C	0.790258,0.988095	0.0221206,0.0507367	0.00485638,0.0394133	5.2807,0.703356	0.00798861	0.00801764
1	rs10051799	153648470	G,G	A,A	0.787276,0.916667	0.0226047,0.000708428	0.00483134,0.0154664	5.5397,0.0161635	0.0078125	0.00783929
1	rs153431	153648926	A,A	T,T	0.787276,0.91369	0.0225628,0.000697239	0.00483134,0.0152221	5.52132,0.0161635	0.00748665	0.00751342
1	rs11740474	153680747	T,T	A,A	0.588469,0.952381	0.0245153,-0.00639833	0.00401769,0.0200728	8.97941,0.12499	0.00741832	0.0077471
1	rs73281513	153687444	A,A	T,T	0.790258,0.988095	0.0218515,0.0550242	0.00485638,0.0394133	5.16684,0.78864	0.00684782	0.00687862
1	rs506674	153638299	T,T	C,C	0.787276,0.91369	0.0224742,0.000594096	0.00483134,0.0152221	5.48262,0.0137356	0.00682378	0.00685047
1	rs17629195	153676502	T,T	C,C	0.640159,0.954365	0.0219723,-0.00872614	0.00411946,0.0204832	7.01686,0.173862	0.00682	0.0069783
1	rs520843	153638219	G,G	A,A	0.787276,0.91369	0.0224742,0.000648137	0.00483134,0.0152221	5.48262,0.0150061	0.0068191	0.00684575
1	rs532270	153638793	G,G	T,T	0.787276,0.91369	0.0224275,0.000540061	0.00483134,0.0152221	5.46231,0.0124687	0.00649981	0.00652646
1	rs489770	153639308	G,G	A,A	0.787276,0.91369	0.0224275,0.000540061	0.00483134,0.0152221	5.46231,0.0124687	0.00649981	0.00652646
1	rs490905	153638750	A,A	G,G	0.787276,0.91369	0.0224275,0.000594096	0.00483134,0.0152221	5.46231,0.0137356	0.00649528	0.00652189
1	rs2443519	153640854	G,G	A,A	0.787276,0.91369	0.0224275,0.000594096	0.00483134,0.0152221	5.46231,0.0137356	0.00649528	0.00652189
2	rs4958696	153485075	G,G	A,A	0.676938,0.856151	0.0222436,0.0169932	0.00422788,0.0121808	6.84423,0.787838	0.0749685	0.0749939
2	rs4958695	153484500	A,A	G,G	0.675944,0.856151	0.0221775,0.0169483	0.00422449,0.0121808	6.81731,0.78488	0.0727258	0.0727513
2	rs35391150	153481455	G,G	A,A	0.676938,0.856151	0.0219687,0.017306	0.00422788,0.0121808	6.69154,0.808593	0.0527955	0.0528208
2	rs6580052	153478177	C,C	T,T	0.67495,0.856151	0.021746,0.0175662	0.00422113,0.0121808	6.58815,0.826034	0.0471472	0.0471726
2	rs2882468	153476822	T,T	G,G	0.676938,0.856151	0.0217374,0.0175662	0.00422788,0.0121808	6.56442,0.826034	0.0394338	0.0394588
2	rs4312933	153476659	T,T	G,G	0.676938,0.856151	0.0217374,0.0175662	0.00422788,0.0121808	6.56442,0.826034	0.0394338	0.0394588
2	rs1428122	153490358	A,A	G,G	0.675944,0.856151	0.02172,0.0165439	0.00422449,0.0121808	6.56442,0.758453	0.0379212	0.0379462
2	rs7705478	153472709	A,A	G,G	0.676938,0.856151	0.0216458,0.0177121	0.00422788,0.0121808	6.51446,0.835893	0.0353309	0.0353559
2	rs3822710	153473694	T,T	A,A	0.676938,0.856151	0.0216458,0.0177121	0.00422788,0.0121808	6.51446,0.835893	0.0353309	0.0353559
2	rs7705235	153472754	A,A	C,C	0.676938,0.856151	0.0215977,0.0177121	0.00422788,0.0121808	6.48825,0.835893	0.0330755	0.0331004
2	rs13173253	153469020	T,T	C,C	0.676938,0.856151	0.0215062,0.0177121	0.00422788,0.0121808	6.43861,0.835893	0.02919	0.0292148
2	rs4958355	153469305	G,G	A,A	0.676938,0.856151	0.0215062,0.0177121	0.00422788,0.0121808	6.43861,0.835893	0.02919	0.0292148
2	rs11167658	153461049	A,A	G,G	0.675944,0.856151	0.0213061,0.0178581	0.00422449,0.0121808	6.33995,0.845808	0.0210361	0.0210606
2	rs12520731	153462557	T,T	A,A	0.675944,0.856151	0.0213061,0.0178077	0.00422449,0.0121808	6.33995,0.842383	0.0209202	0.0209447
2	rs4958354	153460043	T,T	C,C	0.675944,0.856151	0.021258,0.0178581	0.00422449,0.0121808	6.31413,0.845808	0.0197144	0.0197389
2	rs12523627	153459405	T,T	C,C	0.675944,0.856151	0.021258,0.0178581	0.00422449,0.0121808	6.31413,0.845808	0.0197144	0.0197389
2	rs13155109	153455004	T,T	C,C	0.675944,0.856151	0.0212147,0.0179538	0.00422449,0.0121808	6.29093,0.852334	0.0187952	0.0188197
2	rs1871157	153456807	A,A	G,G	0.675944,0.856151	0.0211667,0.0179538	0.00422449,0.0121808	6.26522,0.852334	0.0176188	0.0176432
2	rs13154464	153454452	C,C	G,G	0.676938,0.856151	0.0212318,0.0178077	0.00422788,0.0121808	6.29093,0.842383	0.0173946	0.017419
2	rs7709154	153455936	T,T	C,C	0.675944,0.856151	0.0211667,0.0178077	0.00422449,0.0121808	6.26522,0.842383	0.0173381	0.0173625
2	rs13154303	153454468	T,T	C,C	0.676938,0.856151	0.0210922,0.0177624	0.00422788,0.0121808	6.21651,0.839306	0.0143604	0.0143846
2	rs707184	153485826	C,C	T,T	0.61332,0.856151	0.0209849,0.0171699	0.00405994,0.0121808	6.62775,0.799531	0.0121202	0.0121469
2	rs815631	153484661	C,C	G,G	0.61332,0.855159	0.0209372,0.0167488	0.00405994,0.012146	6.60045,0.774929	0.0108995	0.010926
2	rs2434375	153479613	G,G	A,A	0.611332,0.856151	0.0207362,0.0178506	0.00405613,0.0121808	6.49725,0.8453	0.0107032	0.0107298
2	rs815638	153480265	G,G	C,C	0.611332,0.856151	0.0207362,0.0177787	0.00405613,0.0121808	6.49725,0.840406	0.0106191	0.0106457
2	rs707183	153471737	G,G	A,A	0.55666,0.731151	0.0207235,0.00689636	0.00397994,0.00964152	6.71685,0.323821	0.0104209	0.0104665
2	rs11954307	153466240	A,A	G,G	0.67495,0.731151	0.021154,0.00541119	0.00422113,0.00964152	6.26745,0.240608	0.00825259	0.00827776
2	rs4958693	153456324	G,G	A,A	0.673956,0.731151	0.0209481,0.00546093	0.0042178,0.00964152	6.16663,0.24327	0.00584864	0.00587341
2	rs1438590	153450790	T,T	C,C	0.388668,0.143849	-0.0202355,-0.01815	0.00405613,0.0121808	6.21657,0.865791	0.00549787	0.00552346
2	rs816029	153451288	T,T	C,C	0.388668,0.143849	-0.020187,-0.0186916	0.00405613,0.0121808	6.18971,0.903428	0.00547618	0.0055019
2	rs816030	153450637	C,C	G,G	0.388668,0.143849	-0.020187,-0.0180977	0.00405613,0.0121808	6.18971,0.862196	0.00512033	0.00514579
2	rs815626	153493104	T,T	A,A	0.612326,0.856151	0.0203357,0.0166462	0.00405803,0.0121808	6.26694,0.765101	0.00510356	0.00512873
2	rs707185	153490176	G,G	C,C	0.612326,0.856151	0.0202451,0.017023	0.00405803,0.0121808	6.21666,0.789804	0.00469682	0.00472187
2	rs13159430	153455414	T,T	C,C	0.673956,0.731151	0.0207639,0.00541119	0.0042178,0.00964152	6.06926,0.240608	0.00456575	0.00459032
2	rs815625	153493151	T,T	C,C	0.612326,0.856151	0.0201975,0.0164052	0.00405803,0.0121808	6.19029,0.749481	0.00413422	0.00415905
2	rs816034	153446334	A,A	T,T	0.388668,0.142857	-0.020006,-0.0182977	0.00405613,0.0122159	6.09009,0.872344	0.00407676	0.00410192
3	rs6875019	154106976	G,G	A,A	0.699801,0.747024	-0.0164529,0.0117267	0.00431368,0.00983323	3.86435,0.632562	0.117006	0.117009
3	rs115631735	154140442	G,NA	A,NA	0.973161,NA	0.0461694,NA	0.0122339,NA	3.79394,NA	0.0787565	0.0787607
3	rs78924036	154149065	A,NA	G,NA	0.973161,NA	0.0456838,NA	0.0122339,NA	3.72512,NA	0.0681184	0.0681221
3	rs116765820	153595062	A,NA	C,NA	0.95328,NA	-0.0236298,NA	0.0093687,NA	1.93322,NA	0.00853366	0.00853522
3	rs144865060	153595023	A,NA	G,NA	0.95328,NA	-0.0234801,NA	0.0093687,NA	1.91354,NA	0.00813141	0.00813291
3	rs140857507	154034581	A,NA	G,NA	0.988072,NA	0.0500199,NA	0.0182119,NA	2.22023,NA	0.00790419	0.00790718
3	rs146420605	153594887	T,NA	C,NA	0.95328,NA	-0.0233267,NA	0.0093687,NA	1.89349,NA	0.00774107	0.00774249
3	rs76321915	153593183	A,NA	G,NA	0.95328,NA	-0.0232711,NA	0.0093687,NA	1.88624,NA	0.00760465	0.00760606
3	rs114000668	153583572	A,NA	G,NA	0.955268,NA	-0.023344,NA	0.00956466,NA	1.83385,NA	0.00710145	0.00710277
3	rs79786141	153584794	C,NA	T,NA	0.955268,NA	-0.022954,NA	0.00956466,NA	1.78514,NA	0.0062967	0.00629789
3	rs116198951	153590461	C,NA	T,NA	0.955268,NA	-0.0227994,NA	0.00956466,NA	1.76602,NA	0.00600616	0.0060073
3	rs79348866	153588758	T,NA	C,NA	0.956262,NA	-0.0226503,NA	0.00966771,NA	1.71816,NA	0.00576955	0.00577061
3	rs116732037	153590023	C,NA	T,NA	0.955268,NA	-0.0226297,NA	0.00956466,NA	1.74514,NA	0.00570438	0.00570546
3	rs72795420	153739585	G,NA	A,NA	0.864811,NA	-0.0152221,NA	0.0057824,NA	2.0718,NA	0.00533276	0.00533878
3	rs151249979	153595312	C,NA	T,NA	0.95328,NA	-0.022037,NA	0.0093687,NA	1.72901,NA	0.00517103	0.00517202
3	rs62379907	153733750	T,NA	A,NA	0.916501,NA	-0.0218458,NA	0.00714714,NA	2.64999,NA	0.00502963	0.00503629
3	rs114902695	153606018	G,NA	A,NA	0.955268,NA	-0.0243514,NA	0.00956466,NA	1.96268,NA	0.00485161	0.00485625
3	rs62379899	153714296	C,NA	T,NA	0.913519,NA	-0.0215534,NA	0.00703429,NA	2.66082,NA	0.00469172	0.00469693
3	rs10057369	153693475	T,T	C,C	0.477137,0.383929	0.00446331,0.0270222	0.00395844,0.00878946	0.58584,2.67584	0.00464426	0.00465189
3	rs889031	153698362	G,G	A,A	0.478131,0.386905	0.00464884,0.0269833	0.00395809,0.00877682	0.619448,2.67584	0.00457817	0.00458553
3	rs62379900	153717653	G,NA	A,NA	0.913519,NA	-0.0214631,NA	0.00703429,NA	2.64222,NA	0.00452471	0.00452972
3	rs11167669	153694442	G,G	A,A	0.477137,0.383929	0.00437501,0.0270222	0.00395844,0.00878946	0.570155,2.67584	0.00452174	0.00452842
3	rs9986119	153690417	A,A	C,C	0.474155,0.364087	0.0041904,0.0279581	0.00395959,0.00888386	0.537717,2.78273	0.00446645	0.00447363
3	rs17629792	153695948	A,A	C,C	0.478131,0.385913	0.00437462,0.0269432	0.00395809,0.00878099	0.570155,2.66707	0.0044175	0.00442437
3	rs62379897	153712795	A,NA	G,NA	0.913519,NA	-0.0213298,NA	0.00703429,NA	2.61488,NA	0.00429018	0.0042949
3	rs4958723	153667787	G,G	A,A	0.570577,0.37996	-0.0115696,0.0265704	0.00399429,0.00880693	2.42329,2.59296	0.00427014	0.00434167
3	rs72808610	153616949	G,NA	T,NA	0.93837,NA	-0.0204919,NA	0.00822159,NA	1.89665,NA	0.00416276	0.00416722
3	rs62379904	153727297	T,NA	A,NA	0.915507,NA	-0.0215061,NA	0.00710883,NA	2.60482,NA	0.00414194	0.00414781
3	rs184637780	153345795	C,NA	G,NA	0.991054,NA	0.057626,NA	0.0209976,NA	2.21739,NA	0.00405277	0.00405466
3	rs141721764	153434858	NA,A	NA,G	NA,0.979167	NA,-0.0816778	NA,0.0299292	NA,2.19708	0.00402687	0.00402858
3	rs146602522	153438080	NA,T	NA,C	NA,0.978175	NA,0.0766265	NA,0.0292559	NA,2.05482	0.00392046	0.00392203
3	rs11167670	153699504	A,A	G,G	0.477137,0.386905	0.00469575,0.0264808	0.00395844,0.00877682	0.627975,2.59315	0.0038284	0.0038348
3	rs62381153	153667111	A,NA	G,NA	0.914513,NA	-0.0209876,NA	0.00707122,NA	2.5233,NA	0.00382421	0.00382838
3	rs62379871	153684205	T,NA	C,NA	0.914513,NA	-0.0213495,NA	0.00707122,NA	2.59613,NA	0.00376567	0.00377031
3	rs62379869	153681377	G,NA	C,NA	0.914513,NA	-0.0213059,NA	0.00707122,NA	2.58731,NA	0.00370243	0.00370699
3	rs114139851	153995341	A,NA	G,NA	0.94334,NA	0.0203958,NA	0.00855199,NA	1.76743,NA	0.00363916	0.00364008
3	rs116133784	153609970	A,NA	G,NA	0.957256,NA	-0.024691,NA	0.00977441,NA	1.93802,NA	0.00351992	0.0035226
3	rs115756711	153602040	T,NA	A,NA	0.957256,NA	-0.0246881,NA	0.00977441,NA	1.93765,NA	0.00351699	0.00351967
3	rs28459283	153671999	A,NA	G,NA	0.913519,NA	-0.021147,NA	0.00703429,NA	2.57763,NA	0.00330694	0.00331105
3	rs7448763	153495768	C,C	G,G	0.649105,0.092262	-0.0186862,-0.0263998	0.0041428,0.0147711	5.18935,1.13139	0.00327166	0.00336232
3	rs7724119	153669863	A,NA	G,NA	0.913519,NA	-0.0211037,NA	0.00703429,NA	2.56884,NA	0.00325232	0.00325636
3	rs10057248	153669038	A,NA	G,NA	0.913519,NA	-0.021056,NA	0.00703429,NA	2.55919,NA	0.00319342	0.00319737
3	rs62379865	153674765	G,NA	A,NA	0.913519,NA	-0.021056,NA	0.00703429,NA	2.55919,NA	0.00319342	0.00319737
3	rs11954290	153668948	C,NA	T,NA	0.913519,NA	-0.0210127,NA	0.00703429,NA	2.55043,NA	0.00314091	0.00314479
3	rs4958727	153691916	G,G	C,C	0.474155,0.360119	0.00423686,0.0269139	0.00395959,0.00890493	0.545752,2.60065	0.00311291	0.00311809
3	rs186378683	153404194	NA,A	NA,C	NA,0.978175	NA,0.0745494	NA,0.0292559	NA,1.96543	0.00310995	0.00311121
3	rs72808619	153632595	C,NA	T,NA	0.93837,NA	-0.0195937,NA	0.00822159,NA	1.76541,NA	0.00308738	0.00309058
3	rs57160674	153676808	G,NA	A,NA	0.913519,NA	-0.020874,NA	0.00703429,NA	2.5225,NA	0.00297933	0.00298298
3	rs7722579	153676433	G,NA	C,NA	0.913519,NA	-0.020874,NA	0.00703429,NA	2.5225,NA	0.00297933	0.00298298
3	rs57807309	153672810	G,NA	A,NA	0.913519,NA	-0.020874,NA	0.00703429,NA	2.5225,NA	0.00297933	0.00298298
3	rs72808624	153637404	C,NA	A,NA	0.93837,NA	-0.0194676,NA	0.00822159,NA	1.74736,NA	0.00296324	0.0029663
3	rs10067420	153673404	T,NA	C,NA	0.913519,NA	-0.0208307,NA	0.00703429,NA	2.5138,NA	0.00293078	0.00293436
3	rs58724189	153670990	A,NA	G,NA	0.913519,NA	-0.0207873,NA	0.00703429,NA	2.50512,NA	0.00288312	0.00288664
3	rs11167700	154162751	T,T	A,A	0.851889,0.72619	-0.0152709,-0.000389138	0.00556614,0.00958635	2.21622,0.014295	0.00283738	0.00283788
3	rs28534621	153672519	T,NA	C,NA	0.913519,NA	-0.0206963,NA	0.00703429,NA	2.48693,NA	0.00278586	0.00278925
3	rs4958726	153691773	C,C	T,T	0.474155,0.360119	0.00423686,0.0265637	0.00395959,0.00890493	0.545752,2.54454	0.00277676	0.00278142
3	rs60325279	153673241	C,NA	T,NA	0.913519,NA	-0.0206541,NA	0.00703429,NA	2.47853,NA	0.00274205	0.00274538
3	rs11950904	153668985	A,NA	G,NA	0.913519,NA	-0.0206486,NA	0.00703429,NA	2.47743,NA	0.00273641	0.00273973
3	rs35697456	153683292	C,C	T,T	0.661034,0.380952	-0.00532546,0.0265046	0.00417686,0.0088025	0.693978,2.58443	0.00271126	0.00271291
3	rs55826385	153671016	C,NA	T,NA	0.913519,NA	-0.0206052,NA	0.00703429,NA	2.46881,NA	0.00269231	0.00269557
3	rs72808642	153673272	T,NA	C,NA	0.913519,NA	-0.0205653,NA	0.00703429,NA	2.46089,NA	0.00265245	0.00265566
3	rs62379870	153681975	A,NA	G,NA	0.913519,NA	-0.0205142,NA	0.00703429,NA	2.45075,NA	0.00260231	0.00260544
3	rs62379866	153675039	A,NA	G,NA	0.913519,NA	-0.0205142,NA	0.00703429,NA	2.45075,NA	0.00260231	0.00260544
3	rs72808651	153685954	A,NA	G,NA	0.913519,NA	-0.0205142,NA	0.00703429,NA	2.45075,NA	0.00260231	0.00260544
3	rs13172430	153681465	T,T	C,C	0.662028,0.380952	-0.00532928,0.0263106	0.00417985,0.0088025	0.693978,2.55299	0.00256504	0.00256652
3	rs62381158	153671359	C,NA	G,NA	0.913519,NA	-0.0204664,NA	0.00703429,NA	2.44132,NA	0.00255653	0.0025596
3	rs11749702	154023153	C,C	T,T	0.597416,0.224206	-0.0113268,-0.00160236	0.00403156,0.0102496	2.30439,0.0576103	0.00254179	0.00254227
3	rs140360048	153293026	NA,T	NA,A	NA,0.977182	NA,0.0707911	NA,0.0286274	NA,1.87276	0.00250346	0.00250448
3	rs72808628	153650363	C,NA	G,NA	0.93837,NA	-0.018873,NA	0.00822159,NA	1.6635,NA	0.00244959	0.00245207
3	rs11739775	154023119	G,G	A,A	0.597416,0.224206	-0.0112782,-0.00119851	0.00403156,0.0102496	2.28815,0.0424343	0.00244531	0.00244578
3	rs62381157	153671019	G,NA	A,NA	0.913519,NA	-0.0202408,NA	0.00703429,NA	2.39696,NA	0.00235217	0.00235496
3	rs11956303	153674757	T,NA	C,NA	0.913519,NA	-0.0202408,NA	0.00703429,NA	2.39696,NA	0.00235217	0.00235496
3	rs141006250	153290003	A,NA	G,NA	0.979125,NA	0.0494644,NA	0.0138296,NA	3.45849,NA	0.00226067	0.00226373
3	rs11954189	153668639	C,NA	T,NA	0.910537,NA	-0.0202862,NA	0.00692737,NA	2.46764,NA	0.00214238	0.00214535
3	rs2161343	153780104	G,G	A,A	0.576541,0.55754	-0.0120037,-0.00837256	0.00400146,0.00860653	2.56842,0.480638	0.00200721	0.00200813
3	rs75016677	153656537	T,NA	G,NA	0.93837,NA	-0.0181878,NA	0.00822159,NA	1.56939,NA	0.00197955	0.00198149
3	rs55849543	154091684	G,NA	A,NA	0.501988,NA	0.0105767,NA	0.00395433,NA	2.12614,NA	0.0018966	0.00189911
3	rs72808615	153623236	G,NA	A,NA	0.934394,NA	-0.018439,NA	0.00798549,NA	1.67902,NA	0.00189532	0.00189758
3	rs72808634	153658612	C,NA	T,NA	0.93837,NA	-0.0180204,NA	0.00822159,NA	1.54682,NA	0.00188108	0.00188292
3	rs11167677	153794063	G,G	C,C	0.78827,0.563492	0.0112202,0.0190763	0.00483962,0.00861912	1.68979,1.57057	0.00186143	0.00186824
3	rs12654212	153794853	T,T	G,G	0.795229,0.58631	0.0114743,0.0173119	0.00489958,0.00867965	1.71701,1.33637	0.00185969	0.00186536
3	rs6863954	154097770	T,NA	C,NA	0.501988,NA	0.0105435,NA	0.00395433,NA	2.11528,NA	0.00185729	0.00185974
3	rs3867429	154092202	T,NA	C,NA	0.501988,NA	0.0105297,NA	0.00395433,NA	2.11076,NA	0.00184116	0.00184359
3	rs80007444	153724572	A,A	G,G	0.928429,0.964286	0.0163886,-0.0233052	0.00767004,0.0230345	1.48649,0.506323	0.00183997	0.00184032
3	rs79547853	153991722	NA,C	NA,G	NA,0.949405	NA,-0.0483972	NA,0.019504	NA,1.88317	0.00176307	0.00176388
3	rs4446521	154093691	T,NA	C,NA	0.501988,NA	0.0103621,NA	0.00395433,NA	2.05644,NA	0.00165844	0.00166059
3	rs10055843	153497400	T,T	C,C	0.564612,0.039683	-0.0202151,-0.0384896	0.00398773,0.0218975	6.39875,1.1035	0.00163283	0.00179135
3	rs7734591	154085600	C,NA	A,NA	0.501988,NA	0.0103156,NA	0.00395433,NA	2.04149,NA	0.00161153	0.0016136
3	rs115365688	154060796	C,NA	T,NA	0.974155,NA	0.0281274,NA	0.0124606,NA	1.62,NA	0.00160534	0.00160605
3	rs114895936	154007889	A,NA	G,NA	0.949304,NA	0.0204093,NA	0.00901262,NA	1.62816,NA	0.00160471	0.00160536
3	rs1585685	153501177	A,A	C,C	0.564612,0.039683	-0.0202589,-0.0375595	0.00398773,0.0218975	6.42386,1.06399	0.00159561	0.00175138
3	rs58269907	153759461	A,NA	G,NA	0.968191,NA	0.0198768,NA	0.0112664,NA	1.10964,NA	0.00155467	0.00155515
3	rs149718679	153769183	A,NA	G,NA	0.965209,NA	0.0176941,NA	0.0107893,NA	0.995626,NA	0.00154975	0.00155021
3	rs6890277	153512400	G,G	A,A	0.563618,0.039683	-0.0202098,-0.0377859	0.0039867,0.0218975	6.39875,1.07354	0.00154189	0.0016954
3	rs6580077	153789078	G,G	C,C	0.775348,0.616071	0.0127058,0.00451031	0.00473736,0.00878946	2.13564,0.216206	0.00154098	0.00154911
3	rs11958012	154065495	A,NA	G,NA	0.515905,NA	0.0105069,NA	0.0039563,NA	2.10162,NA	0.00153819	0.0015402
3	rs138006820	153781771	A,NA	G,NA	0.976143,NA	0.0190979,NA	0.0129561,NA	0.852413,NA	0.00152621	0.0015264
3	rs12658598	153712123	A,A	G,G	0.475149,0.377976	0.00418997,0.0243159	0.00395919,0.00881592	0.537717,2.23565	0.00152197	0.00152405
3	rs72808611	153617671	A,NA	G,NA	0.952286,NA	-0.0185055,NA	0.00927543,NA	1.33695,NA	0.00151231	0.0015134
3	rs76458420	154077497	T,NA	C,NA	0.957256,NA	0.0260639,NA	0.00977441,NA	2.11557,NA	0.00147621	0.00147744
3	rs1549208	153711739	A,A	G,G	0.475149,0.377976	0.00409707,0.0242171	0.00395919,0.00881592	0.521793,2.22078	0.00146213	0.00146407
3	rs112615668	154067089	G,NA	C,NA	0.511928,NA	0.010593,NA	0.00395543,NA	2.13051,NA	0.00145957	0.00146148
3	rs6863455	153685244	G,G	A,A	0.661034,0.367063	-0.00532546,0.024452	0.00417686,0.00886855	0.693978,2.23428	0.00145776	0.00145868
3	rs77559672	153887050	C,NA	T,NA	0.960239,NA	-0.0166204,NA	0.0101186,NA	0.99795,NA	0.00145753	0.00145797
3	rs754946	153709678	A,A	G,G	0.475149,0.378968	0.00391131,0.0240958	0.00395919,0.0088114	0.49053,2.20445	0.00143811	0.00143989
3	rs76645988	154091050	G,NA	T,NA	0.956262,NA	0.0250188,NA	0.00966771,NA	2.01515,NA	0.00143128	0.00143237
3	rs115179451	153772165	G,NA	C,NA	0.965209,NA	0.0172801,NA	0.0107893,NA	0.961598,NA	0.00141338	0.0014138
3	rs72808626	153640800	G,NA	T,NA	0.952286,NA	-0.0182042,NA	0.00927543,NA	1.30373,NA	0.00139916	0.00140017
3	rs2081866	153508189	A,A	T,T	0.564612,0.039683	-0.020123,-0.0367396	0.00398773,0.0218975	6.34616,1.02972	0.0013986	0.0015272
3	rs3776989	153781749	C,C	G,G	0.4334,0.580357	-0.014097,-0.0059641	0.00398985,0.00866195	3.38666,0.308819	0.00138483	0.0013868
3	rs77735758	153504949	T,T	A,A	0.564612,0.039683	-0.0200747,-0.0370375	0.00398773,0.0218975	6.31869,1.04211	0.00137774	0.0015026
3	rs7710726	154068874	A,NA	G,NA	0.512922,NA	0.010319,NA	0.00395562,NA	2.04149,NA	0.00133005	0.00133159
3	rs7706345	153812108	C,C	T,T	0.22664,0.263889	-0.0119473,-0.0190545	0.00472259,0.00969886	1.94264,1.30575	0.00131959	0.00132256
3	rs2033195	153509596	C,C	T,T	0.564612,0.039683	-0.0200308,-0.0364765	0.00398773,0.0218975	6.29378,1.01884	0.00130056	0.00141577
3	rs890798	153495869	A,A	G,G	0.65507,0.094246	-0.0174424,-0.0256883	0.0041594,0.0146307	4.56116,1.10167	0.00128362	0.00130488
3	rs62379917	153794222	C,C	T,T	0.77336,0.563492	0.0108124,0.0187795	0.00472259,0.00861912	1.65658,1.53246	0.0012836	0.00128715
3	rs12658875	153788339	A,A	G,G	0.626243,0.632937	-0.0111001,-0.0143013	0.00408671,0.00886855	2.18014,0.97129	0.00128148	0.00128337
3	rs12054772	153509357	G,G	A,A	0.564612,0.039683	-0.0198948,-0.0377325	0.00398773,0.0218975	6.21685,1.07128	0.00127664	0.00138574
3	rs13162143	153788496	C,C	T,T	0.624254,0.627976	-0.011043,-0.0135128	0.00408236,0.00884395	2.16561,0.897789	0.00125866	0.00126052
3	rs9324774	153690374	C,C	T,T	0.222664,0.315476	0.00733418,0.0260483	0.00475237,0.00919868	0.910923,2.33447	0.00120304	0.00120426
3	rs72808629	153650745	T,NA	G,NA	0.952286,NA	-0.017548,NA	0.00927543,NA	1.23279,NA	0.00118543	0.00118627
3	rs3776995	153788200	A,A	C,C	0.88668,0.921627	0.0184092,0.0196827	0.00623739,0.0159053	2.49988,0.665738	0.00117202	0.00117847
3	rs4958377	153891017	C,C	T,T	0.757455,0.69246	0.0142642,-0.00834008	0.0046128,0.00926307	2.702,0.434235	0.00112499	0.00112635
3	rs12655400	153719232	G,G	A,A	0.471173,0.385913	0.00386654,0.023204	0.00396089,0.00878099	0.482836,2.08466	0.00111172	0.00111317
3	rs4958729	153718868	A,A	G,G	0.471173,0.385913	0.00368544,0.0232503	0.00396089,0.00878099	0.453291,2.09142	0.00110881	0.00111015
3	rs1993942	153892560	T,T	G,G	0.758449,0.693452	0.0142841,-0.00896786	0.00461925,0.00927141	2.702,0.477016	0.00109804	0.0010994
3	rs7732182	153697347	C,C	T,T	0.305169,0.35119	0.00184581,0.0232134	0.00429368,0.00895516	0.175695,2.02059	0.00109481	0.00109556
3	rs74537501	153751415	A,NA	G,NA	0.874751,NA	-0.0122679,NA	0.00597324,NA	1.398,NA	0.00108704	0.00108809
3	rs95398	153652185	A,A	G,G	0.935388,0.925595	-0.0182536,-0.00914147	0.00804241,0.0162889	1.63399,0.240592	0.00107345	0.00107447
3	rs6897371	153696792	T,T	G,G	0.225646,0.338294	0.00737114,0.0245429	0.00472994,0.0090349	0.923947,2.18055	0.00107002	0.00107098
3	rs10463257	153718007	G,G	A,A	0.470179,0.385913	0.00382518,0.0230549	0.00396135,0.00878099	0.475953,2.06293	0.00105718	0.00105853
3	rs1015263	153700453	G,G	C,C	0.222664,0.315476	0.00669239,0.0257758	0.00475237,0.00919868	0.798424,2.29441	0.00105072	0.00105157
3	rs79495337	153901691	NA,C	NA,T	NA,0.938492	NA,-0.0368749	NA,0.0177919	NA,1.4178	0.0010477	0.00104815
3	rs11953560	153701770	T,T	C,C	0.227634,0.33631	0.00619432,0.0247315	0.0047153,0.00904796	0.723632,2.20281	0.00104547	0.00104619
3	rs145240021	154131226	G,NA	A,NA	0.994036,NA	-0.0583877,NA	0.0256781,NA	1.63873,NA	0.00104438	0.00104537
3	rs153440	153653898	T,T	C,C	0.935388,0.925595	-0.0181679,-0.0091114	0.00804241,0.0162889	1.62192,0.239642	0.00104252	0.0010435
3	rs6580070	153696938	C,C	T,T	0.225646,0.33631	0.00674934,0.0245784	0.00472994,0.00904796	0.813617,2.18055	0.00104165	0.00104245
3	rs13185595	153872170	A,A	G,G	0.622266,0.634921	-0.00924393,-0.00611781	0.00407811,0.00887871	1.63065,0.309099	0.00103574	0.00103622
3	rs10054375	153871832	C,C	T,T	0.622266,0.632937	-0.00933271,-0.00520452	0.00407811,0.00886855	1.65543,0.253908	0.00102672	0.00102719
3	rs13165478	153869040	A,A	G,G	0.622266,0.632937	-0.00933271,-0.0050104	0.00407811,0.00886855	1.65543,0.242529	0.00102443	0.0010249
3	rs11167679	153795653	C,C	G,G	0.842942,0.742063	0.0131558,0.0208452	0.00543389,0.00977071	1.81037,1.48295	0.00101945	0.00102202
3	rs7723386	153669731	T,T	A,A	0.66004,0.30754	-0.0055483,0.0257132	0.00417389,0.00926307	0.735767,2.25923	0.00101497	0.00101573
3	rs143557741	154141938	A,NA	G,NA	0.99503,NA	-0.0627374,NA	0.0281148,NA	1.59091,NA	0.00101344	0.00101435
3	rs10796	153798368	C,C	G,G	0.818091,0.742063	0.0116701,0.018902	0.00512521,0.00977071	1.64233,1.27536	0.00100186	0.00100384
3	rs72795423	153752096	G,NA	A,NA	0.873757,NA	-0.0121777,NA	0.00595306,NA	1.38941,NA	0.000998256	0.000999218
3	rs117574341	154021038	NA,A	NA,G	NA,0.989087	NA,-0.0869404	NA,0.0411453	NA,1.46093	0.000997749	0.000998199
3	rs62379942	153871070	T,T	C,C	0.622266,0.633929	-0.00928832,-0.00515352	0.00407811,0.00887361	1.64302,0.250731	0.000995516	0.000995976
3	rs59791282	153884930	C,C	T,T	0.762425,0.722222	0.0139352,-0.00989766	0.00464559,0.00954375	2.56818,0.523318	0.000994503	0.000995558
3	rs6580072	153697123	G,G	T,T	0.225646,0.337302	0.00674934,0.0244129	0.00472994,0.0090414	0.813617,2.15918	0.000991609	0.000992373
3	rs6580071	153697009	A,A	G,G	0.225646,0.337302	0.00670275,0.0244129	0.00472994,0.0090414	0.805604,2.15918	0.000989336	0.000990089
3	rs10076436	153871841	G,G	C,C	0.62326,0.632937	-0.00924873,-0.00525354	0.00408022,0.00886855	1.63065,0.256806	0.000988313	0.000988756
3	rs117122442	153362776	NA,A	NA,G	NA,0.96627	NA,0.0486174	NA,0.023678	NA,1.39744	0.00097735	0.000977788
3	rs889030	153698183	A,A	C,C	0.225646,0.338294	0.00674934,0.0243426	0.00472994,0.0090349	0.813617,2.15157	0.000970757	0.000971506
3	rs11167671	153717233	A,A	G,G	0.472167,0.375992	0.00359219,0.0229957	0.00396044,0.00882508	0.438424,2.03772	0.00096948	0.000970714
3	rs74656936	153960271	C,NA	G,NA	0.958251,NA	0.0219762,NA	0.00988495,NA	1.58166,NA	0.000964136	0.000964611
3	rs13158652	153673897	T,T	C,C	0.661034,0.310516	-0.00528009,0.0253953	0.00417686,0.00923845	0.685746,2.22329	0.000962342	0.000962955
3	rs7736159	153710692	C,C	T,T	0.228628,0.334325	0.00627839,0.024595	0.00470807,0.00906124	0.739082,2.17773	0.000958856	0.00095953
3	rs896383	153698460	G,G	A,A	0.225646,0.337302	0.00670275,0.02426	0.00472994,0.0090414	0.805604,2.13716	0.000946899	0.000947621
3	rs13178677	153867221	C,C	T,T	0.493042,0.62996	-0.00860097,-0.00573712	0.00395468,0.00885365	1.52814,0.28652	0.000938422	0.000938931
3	rs2351748	153885159	T,T	C,C	0.762425,0.720238	0.013795,-0.0100235	0.00464559,0.00952293	2.52535,0.533812	0.000931051	0.000932029
3	rs9968706	153710769	C,C	G,G	0.228628,0.334325	0.0064141,0.0244433	0.00470807,0.00906124	0.761745,2.15584	0.000921574	0.000922246
3	rs10068038	153867738	A,A	C,C	0.493042,0.62996	-0.00855132,-0.00578686	0.00395468,0.00885365	1.51438,0.289577	0.000911668	0.000912162
3	rs12521748	153636994	A,A	G,G	0.705765,0.74504	-0.00659977,0.026185	0.00433873,0.00980793	0.892021,2.11975	0.000910044	0.000911472
3	rs149524907	153208945	NA,A	NA,G	NA,0.986111	NA,-0.0742339	NA,0.0365264	NA,1.37552	0.000907805	0.000908212
3	rs7732800	153697693	G,G	T,T	0.22664,0.33631	0.00678539,0.0240438	0.00472259,0.00904796	0.821665,2.10373	0.000901982	0.000902717
3	rs2351480	153823052	A,A	G,G	0.297217,0.259921	-0.0100781,-0.0158879	0.00432606,0.00974638	1.70276,0.986856	0.000901006	0.000902111
3	rs540104159	153776472	C,NA	A,NA	0.978131,NA	0.0174191,NA	0.0135185,NA	0.704301,NA	0.000897105	0.000897217
3	rs62382162	154132105	A,A	G,G	0.877734,0.810516	-0.0120707,0.0131368	0.00603539,0.0109078	1.34197,0.641203	0.000894699	0.000894916
3	rs12173130	153793452	C,C	T,T	0.797217,0.724206	0.0106451,0.0198423	0.0049174,0.00956488	1.51707,1.41984	0.000885056	0.000886617
3	rs72795416	153711628	G,NA	C,NA	0.969185,NA	-0.0170788,NA	0.0114407,NA	0.868101,NA	0.000877905	0.000878341
3	rs11167678	153795209	G,G	C,C	0.791252,0.583333	0.0106123,0.0174394	0.00486487,0.00867062	1.53532,1.35368	0.000875989	0.000878761
3	rs143851392	154081091	G,NA	A,NA	0.979125,NA	0.0198303,NA	0.0138296,NA	0.819303,NA	0.000872023	0.000872171
3	rs147058238	153847940	T,NA	C,NA	0.955268,NA	-0.0145748,NA	0.00956466,NA	0.894306,NA	0.000871464	0.000871803
3	rs10035725	153870479	G,G	T,T	0.493042,0.62996	-0.00850618,-0.00567266	0.00395468,0.00885365	1.50192,0.282572	0.000867879	0.000868352
3	rs3756644	153780979	C,C	A,A	0.946322,0.947421	-0.0203369,0.00883016	0.00877248,0.0191524	1.68963,0.190598	0.000855848	0.000856385
3	rs7244	153800513	A,A	G,G	0.819085,0.744048	0.012044,0.0171073	0.00513615,0.00979543	1.72058,1.09295	0.000845216	0.000847009
3	rs889032	153702252	G,G	A,A	0.22664,0.332341	0.00643389,0.023995	0.00472259,0.00907473	0.761745,2.08675	0.000843196	0.000843828
3	rs3776996	153797049	A,A	G,G	0.791252,0.587302	0.0103532,0.0177162	0.00486487,0.00868273	1.47725,1.38393	0.000840721	0.000843275
3	rs149499	153655099	A,A	C,C	0.935388,0.925595	-0.0174906,-0.0091114	0.00804241,0.0162889	1.52804,0.239642	0.000839296	0.000840071
3	rs153442	153655459	T,T	G,G	0.935388,0.925595	-0.0174906,-0.0091114	0.00804241,0.0162889	1.52804,0.239642	0.000839296	0.000840071
3	rs116764959	154105412	C,NA	T,NA	0.956262,NA	0.0227416,NA	0.00966771,NA	1.72917,NA	0.000838089	0.000838695
3	rs2112605	153788991	C,C	G,G	0.638171,0.628968	-0.0106346,-0.0137668	0.00411452,0.00884878	2.01109,0.921694	0.000831901	0.000832892
3	rs11952320	153800600	A,A	G,G	0.819085,0.743056	0.0119554,0.0171833	0.00513615,0.00978302	1.70053,1.1023	0.000830976	0.000832722
3	rs735180	153701191	A,A	G,G	0.224652,0.316468	0.00708209,0.0248106	0.00473736,0.00919092	0.869896,2.15833	0.000822774	0.000823532
3	rs3776994	153788074	T,T	G,G	0.640159,0.62996	-0.010878,-0.0137218	0.00411946,0.00885365	2.08223,0.916575	0.0008224	0.000823393
3	rs144988896	153908497	G,G	A,A	0.989066,0.998016	-0.0396373,-0.000601588	0.0190121,0.0960615	1.43082,0.0021755	0.000819254	0.000819386
3	rs153439	153653623	T,T	G,G	0.935388,0.925595	-0.0174456,-0.00884267	0.00804241,0.0162889	1.52191,0.231197	0.000817749	0.000818503
3	rs6580083	153865729	G,G	A,A	0.493042,0.62996	-0.00841589,-0.00538389	0.00395468,0.00885365	1.47716,0.265102	0.000811292	0.000811731
3	rs73276703	154088617	G,G	A,A	0.501988,0.998016	0.0103156,-0.099011	0.00395433,0.0960615	2.04149,0.519017	0.000810669	0.000811725
3	rs3776998	153797838	G,G	A,A	0.888668,0.72619	-0.0131187,-0.00733995	0.00628579,0.00958635	1.43316,0.35274	0.000810013	0.000810602
3	rs17115924	153701335	T,T	C,C	0.224652,0.316468	0.00699336,0.0247104	0.00473736,0.00919092	0.854225,2.14412	0.000795438	0.000796156
3	rs74428734	153367226	NA,A	NA,G	NA,0.980159	NA,0.0579909	NA,0.0306528	NA,1.23278	0.000788986	0.000789333
3	rs12374556	154000965	A,A	G,G	0.691849,0.952381	0.00912303,-0.00959417	0.00428205,0.0200728	1.4798,0.198821	0.00078095	0.00078112
3	rs80343013	153678475	NA,C	NA,T	NA,0.837302	NA,0.0202476	NA,0.0115817	NA,1.09463	0.000778916	0.000779202
3	rs8180481	153721048	C,C	T,T	0.470179,0.386905	0.00382254,0.0219408	0.00396135,0.00877682	0.475519,1.90572	0.00077659	0.000777613
3	rs7720917	153864932	C,C	G,G	0.493042,0.628968	-0.00832106,-0.0054804	0.00395468,0.00884878	1.45137,0.271084	0.000767569	0.000767983
3	rs35674275	153723529	T,T	C,C	0.538767,0.390873	0.007705,0.0208068	0.00396624,0.00876055	1.28351,1.75582	0.000754842	0.000759539
3	rs1813010	153822789	T,T	C,C	0.298211,0.259921	-0.0101134,-0.0146694	0.0043219,0.00974638	1.71485,0.87846	0.000753709	0.00075461
3	rs147497213	154162978	T,NA	C,NA	0.982107,NA	-0.0313249,NA	0.014915,NA	1.44722,NA	0.000748683	0.000749234
3	rs62379920	153804038	C,C	G,G	0.842942,0.742063	0.0126783,0.019592	0.00543389,0.00977071	1.7069,1.34733	0.000731347	0.000732979
3	rs58514953	154023320	T,T	C,C	0.880716,0.750992	-0.015553,-0.00361701	0.00610001,0.00988505	1.96727,0.146038	0.000727232	0.000727431
3	rs56226335	154143755	C,C	A,A	0.456262,0.990079	0.00839448,0.00136915	0.00396952,0.0431319	1.46278,0.0111394	0.00072416	0.000724431
3	rs2443527	153657712	G,G	A,A	0.935388,0.925595	-0.0170207,-0.00905345	0.00804241,0.0162889	1.46453,0.237813	0.000723158	0.000723815
3	rs76694263	153665766	NA,A	NA,G	NA,0.840278	NA,0.019709	NA,0.0116683	NA,1.04001	0.000714886	0.000715155
3	rs62379919	153803721	A,A	G,G	0.843936,0.742063	0.0128045,0.0196377	0.00544795,0.00977071	1.72685,1.35217	0.000712235	0.00071386
3	rs2882672	153787189	A,A	C,C	0.625249,0.630952	-0.0105077,-0.0127703	0.00408453,0.00885857	1.99591,0.825584	0.000698708	0.000699679
3	rs6886571	154150451	A,A	T,T	0.456262,0.991071	0.00830619,0.00833009	0.00396952,0.0454422	1.43897,0.0682608	0.000693285	0.000693546
3	rs115174426	153286770	C,NA	T,NA	0.994036,NA	0.0417853,NA	0.0256781,NA	0.984314,NA	0.00069103	0.000691226
3	rs2034578	153790664	A,A	G,G	0.619284,0.590278	-0.0122158,-0.00994282	0.00407187,0.00869221	2.56873,0.597439	0.000689701	0.000690895
3	rs78886645	153701869	NA,T	NA,C	NA,0.832341	NA,0.0195015	NA,0.011443	NA,1.05386	0.000688038	0.000688291
3	rs601992	153909190	C,C	T,T	0.746521,0.796627	0.0121047,-0.0146479	0.00454514,0.0106201	2.11128,0.77517	0.00068206	0.000684787
3	rs12520055	153898216	T,T	C,C	0.765408,0.704365	0.0137649,-0.00775126	0.00466591,0.00936756	2.49801,0.389364	0.000681488	0.000682225
3	rs192256	153654930	T,T	G,G	0.935388,0.925595	-0.0167671,-0.00884267	0.00804241,0.0162889	1.43081,0.231197	0.000662981	0.000663578
3	rs143213550	153331259	T,NA	C,NA	0.984095,NA	0.0481816,NA	0.0158037,NA	2.63866,NA	0.000652765	0.000653184
3	rs79516026	153702118	NA,C	NA,G	NA,0.941468	NA,0.0309706	NA,0.0182098	NA,1.05067	0.000646183	0.000646438
3	rs2254844	153877960	T,NA	A,NA	0.019881,NA	-0.0284228,NA	0.0141638,NA	1.34891,NA	0.000632596	0.000632813
3	rs138282002	153377348	C,NA	G,NA	0.992048,NA	0.0298811,NA	0.0222601,NA	0.745988,NA	0.000610136	0.000610288
3	rs72808637	153665526	C,C	T,T	0.935388,0.927579	-0.0164224,-0.0090009	0.00804241,0.0164929	1.38559,0.232665	0.000598161	0.000598692
3	rs253550	153659411	G,G	T,T	0.935388,0.925595	-0.0163369,-0.00905345	0.00804241,0.0162889	1.37448,0.237813	0.000587929	0.000588451
3	rs11167680	153810063	C,C	T,T	0.841948,0.742063	0.012061,0.0194445	0.00541997,0.00977071	1.58399,1.33178	0.000587469	0.000588743
3	rs1015262	153700187	C,C	G,G	0.222664,0.313492	0.006875,0.023664	0.00475237,0.0092144	0.82975,1.99038	0.000586798	0.000587305
3	rs576374	153663103	A,A	G,G	0.935388,0.925595	-0.0163414,-0.00897125	0.00804241,0.0162889	1.37507,0.235227	0.000586585	0.000587106
3	rs114833053	153602142	T,NA	C,NA	0.969185,NA	-0.0196717,NA	0.0114407,NA	1.06786,NA	0.000579347	0.000579654
3	rs185240	153662557	A,A	G,G	0.935388,0.925595	-0.0162964,-0.00894807	0.00804241,0.0162889	1.36923,0.234499	0.000578189	0.000578701
3	rs139641453	154178528	NA,T	NA,G	NA,0.972222	NA,-0.04603	NA,0.0260119	NA,1.11465	0.000578022	0.00057828
3	rs115579176	153877483	T,NA	C,NA	0.981113,NA	-0.0338912,NA	0.0145245,NA	1.70712,NA	0.000560943	0.000561303
3	rs2443530	153666564	T,T	A,A	0.935388,0.904762	-0.0160436,-0.00883556	0.00804241,0.0145623	1.3367,0.264383	0.000560515	0.000560994
3	rs13174523	153785632	C,C	T,T	0.622266,0.684524	-0.0105405,-0.010619	0.00407811,0.00919868	2.01109,0.604962	0.000555974	0.000556671
3	rs12655124	153822535	C,C	T,T	0.446322,0.369048	-0.00749956,-0.00731648	0.00397729,0.00885857	1.22659,0.388437	0.000549228	0.000549896
3	rs57856465	153652550	NA,T	NA,G	NA,0.978175	NA,-0.0531173	NA,0.0292559	NA,1.15845	0.000533714	0.000533939
3	rs13169724	153668942	C,C	A,A	0.852883,0.965278	0.0110683,-0.0375318	0.00558166,0.0233493	1.3245,0.966716	0.000521154	0.000521258
3	rs13362159	153985160	NA,G	NA,A	NA,0.977182	NA,0.0483193	NA,0.0286274	NA,1.03888	0.000520997	0.00052123
3	rs79635841	153775493	T,NA	C,NA	0.974155,NA	-0.0224219,NA	0.0124606,NA	1.14296,NA	0.000520198	0.000520362
3	rs77806858	153476869	C,NA	T,NA	0.937376,NA	-0.028107,NA	0.0081604,NA	3.24223,NA	0.00051792	0.000518673
3	rs13178265	153712867	G,G	A,A	0.298211,0.332341	0.00133529,0.0223884	0.0043219,0.00907473	0.120702,1.8658	0.000516337	0.000516713
3	rs146408813	154125572	NA,G	NA,A	NA,0.986111	NA,-0.0603829	NA,0.0365264	NA,1.00743	0.000511804	0.000512033
3	rs79526679	153648991	NA,G	NA,A	NA,0.830357	NA,-0.0187213	NA,0.0113894	NA,0.999	0.000501595	0.000501804
3	rs17637751	153785461	C,C	G,G	0.639165,0.685516	-0.0107953,-0.0113405	0.00411698,0.00920651	2.0586,0.661487	0.000500772	0.000501381
3	rs60227374	154008727	T,NA	C,NA	0.970179,NA	0.0242607,NA	0.0116239,NA	1.43326,NA	0.0004947	0.000494952
3	rs138259305	153888478	G,NA	A,NA	0.979125,NA	-0.032481,NA	0.0138296,NA	1.7249,NA	0.000494085	0.000494392
3	rs3734086	153825165	NA,T	NA,C	NA,0.952381	NA,0.031525	NA,0.0200728	NA,0.934456	0.000492823	0.000493031
3	rs1632065	153525007	C,C	T,T	0.470179,0.960318	0.0181946,0.0396425	0.00396135,0.0218976	5.35964,1.15341	0.000492779	0.000537334
3	rs114854777	153248963	G,G	A,A	0.976143,0.991071	-0.0256032,-0.10909	0.0129561,0.0454422	1.3175,1.78604	0.000491174	0.000491412
3	rs75290572	153983967	NA,T	NA,C	NA,0.977182	NA,0.0471957	NA,0.0286274	NA,1.00338	0.00049101	0.00049123
3	rs6580080	153803184	A,A	G,G	0.818091,0.743056	0.010573,0.0174393	0.00512521,0.00978302	1.40761,1.12697	0.000482382	0.000483272
3	rs11748836	153381848	T,NA	C,NA	0.94334,NA	0.00599057,NA	0.00855199,NA	0.315494,NA	0.000482184	0.000482301
3	rs78700152	154125834	G,NA	C,NA	0.952286,NA	0.0168944,NA	0.00927543,NA	1.16403,NA	0.000479722	0.000479941
3	rs7700750	153803029	A,A	G,G	0.818091,0.742063	0.010573,0.0174173	0.00512521,0.00977071	1.40761,1.12697	0.000478876	0.000479759
3	rs7711215	153805057	G,G	C,C	0.818091,0.742063	0.0105261,0.0174173	0.00512521,0.00977071	1.39799,1.12697	0.000476571	0.000477444
3	rs7730470	153804587	C,C	T,T	0.818091,0.742063	0.0105261,0.0174173	0.00512521,0.00977071	1.39799,1.12697	0.000476571	0.000477444
3	rs67047765	154008082	A,NA	G,NA	0.970179,NA	0.0239931,NA	0.0116239,NA	1.40886,NA	0.000473598	0.000473838
3	rs140310909	154114871	NA,T	NA,C	NA,0.972222	NA,-0.0425899	NA,0.0260119	NA,0.993269	0.000472584	0.000472794
3	rs7711204	153805041	T,T	C,C	0.818091,0.742063	0.0104793,0.0174685	0.00512521,0.00977071	1.3884,1.13193	0.000472415	0.000473276
3	rs7732085	153713762	G,G	A,A	0.298211,0.337302	0.00142752,0.0219156	0.0043219,0.0090414	0.13008,1.81377	0.000471156	0.00047151
3	rs140560208	153778018	A,NA	G,NA	0.99006,NA	0.0432509,NA	0.01993,NA	1.52293,NA	0.000470353	0.000470554
3	rs75686232	154060699	A,NA	G,NA	0.954274,NA	0.0180157,NA	0.00946506,NA	1.24421,NA	0.000468897	0.000469184
3	rs72797525	153990670	G,G	A,A	0.88668,0.912698	0.0101489,0.0187314	0.00623739,0.0151436	0.984158,0.665311	0.000468331	0.000468457
3	rs12656722	153809798	T,T	C,C	0.818091,0.742063	0.0102032,0.0180169	0.00512521,0.00977071	1.3325,1.18584	0.000467816	0.000468639
3	rs142871610	153966987	NA,C	NA,G	NA,0.975198	NA,0.0443462	NA,0.0274863	NA,0.972001	0.000467631	0.000467832
3	rs144910045	154109566	NA,A	NA,G	NA,0.97619	NA,-0.0436093	NA,0.0280389	NA,0.921284	0.00046544	0.000465639
3	rs77021874	154172497	G,NA	A,NA	0.952286,NA	0.0167358,NA	0.00927543,NA	1.14763,NA	0.000464548	0.000464761
3	rs146862732	153397229	T,NA	C,NA	0.944334,NA	0.00630193,NA	0.00862346,NA	0.332633,NA	0.000464445	0.000464562
3	rs142813844	153395258	C,NA	T,NA	0.944334,NA	0.00630193,NA	0.00862346,NA	0.332633,NA	0.000464445	0.000464562
3	rs12652434	153184615	NA,A	NA,G	NA,0.888889	NA,0.019016	NA,0.0136019	NA,0.790213	0.000462886	0.000463076
3	rs10064618	153772289	A,A	G,G	0.582505,0.337302	0.0114883,-0.00131069	0.00400926,0.0090414	2.38046,0.0531853	0.000459315	0.000461177
3	rs12656179	153808945	T,T	C,C	0.818091,0.742063	0.0102032,0.0178623	0.00512521,0.00977071	1.3325,1.17052	0.000456295	0.000457098
3	rs76126401	153971390	T,NA	C,NA	0.958251,NA	0.0162035,NA	0.00988495,NA	0.994952,NA	0.000450867	0.000451116
3	rs9637877	153809632	A,A	G,G	0.818091,0.742063	0.0103857,0.0173713	0.00512521,0.00977071	1.36932,1.12251	0.000450073	0.000450883
3	rs9324783	153808321	T,T	C,C	0.400596,0.366071	-0.00669548,-0.0094221	0.00403484,0.00887361	1.01308,0.540124	0.000445663	0.000446124
3	rs9637873	153809694	G,G	T,T	0.818091,0.741071	0.0103436,0.0173496	0.00512521,0.0097585	1.36078,1.12251	0.00044506	0.000445857
3	rs10072289	153772081	C,C	T,T	0.455268,0.333333	0.0102037,0.00014707	0.00397022,0.00906796	1.99275,0.00565647	0.000441497	0.000442107
3	rs7704185	153808966	T,T	C,C	0.818091,0.742063	0.0103436,0.0173202	0.00512521,0.00977071	1.36078,1.11757	0.000439921	0.000440709
3	rs7704153	153808818	T,T	G,G	0.818091,0.742063	0.0103436,0.0173202	0.00512521,0.00977071	1.36078,1.11757	0.000439921	0.000440709
3	rs112110627	153974120	NA,T	NA,G	NA,0.978175	NA,0.046239	NA,0.0292559	NA,0.943124	0.000439284	0.000439482
3	rs7708723	153809318	C,C	G,G	0.818091,0.742063	0.0102968,0.0173713	0.00512521,0.00977071	1.35132,1.12251	0.000436205	0.000436982
3	rs11740570	153705243	G,G	A,A	0.304175,0.34623	0.00134206,0.0202536	0.00429762,0.0089848	0.122153,1.61649	0.00043449	0.000434756
3	rs140307461	153912707	NA,C	NA,T	NA,0.949405	NA,0.030532	NA,0.019504	NA,0.930022	0.00043364	0.000433831
3	rs149715272	153650822	C,NA	T,NA	0.971173,NA	0.0103504,NA	0.0118166,NA	0.418992,NA	0.000430159	0.000430272
3	rs79599439	153747811	NA,T	NA,A	NA,0.96131	NA,-0.0327329	NA,0.0221651	NA,0.854692	0.000428493	0.000428659
3	rs117822658	153686894	NA,T	NA,G	NA,0.943452	NA,0.0259945	NA,0.018507	NA,0.795481	0.000426931	0.000427101
3	rs150271028	153998959	NA,T	NA,G	NA,0.97123	NA,0.0404465	NA,0.0255725	NA,0.944116	0.000425913	0.000426099
3	rs75780714	153382602	G,NA	A,NA	0.944334,NA	0.00588915,NA	0.00862346,NA	0.305696,NA	0.000425111	0.00042522
3	rs9324766	153531842	A,A	G,G	0.815109,0.982143	0.0059845,0.0627843	0.005093,0.0322783	0.61983,1.28598	0.000423689	0.000423769
3	rs7702525	153790927	A,A	G,G	0.619284,0.607143	-0.0111186,-0.0107242	0.00407187,0.00875267	2.19914,0.656627	0.000420603	0.000421253
3	rs75509637	153978433	NA,C	NA,T	NA,0.977182	NA,0.0440145	NA,0.0286274	NA,0.905977	0.000418327	0.000418514
3	rs78606050	153233547	A,NA	G,NA	0.927435,NA	0.00469187,NA	0.00762141,NA	0.269099,NA	0.000415627	0.000415717
3	rs153418	153703523	G,NA	A,NA	0.015905,NA	-0.0177897,NA	0.0158035,NA	0.584524,NA	0.000411905	0.000411986
3	rs1004977	153708963	A,A	G,G	0.302187,0.345238	0.000648607,0.0202023	0.00430558,0.00899088	0.0553904,1.60833	0.000409589	0.00040979
3	rs13162742	154005758	A,A	G,G	0.765408,0.803571	-0.00711473,0.0165113	0.00466591,0.0107594	0.895168,0.903493	0.000409435	0.000409544
3	rs113284527	153533202	G,G	A,A	0.815109,0.982143	0.00593445,0.0624184	0.005093,0.0322783	0.612733,1.27456	0.000409171	0.000409249
3	rs815610	153517178	G,G	C,C	0.455268,0.960318	0.0183914,0.0406535	0.00397022,0.0218976	5.44181,1.19806	0.000404928	0.000427862
3	rs148763909	153837106	T,NA	C,NA	0.977137,NA	-0.0272019,NA	0.0132281,NA	1.4007,NA	0.00039891	0.000399112
3	rs35450377	153889567	C,NA	T,NA	0.944334,NA	-0.0170056,NA	0.00862346,NA	1.31329,NA	0.000397292	0.000397409
3	rs4354101	153365367	A,NA	T,NA	0.034791,NA	-0.00195379,NA	0.0107894,NA	0.0673737,NA	0.000395309	0.000395376
3	rs66856134	154005517	T,T	C,C	0.94831,0.929563	-0.0176637,0.0198292	0.00893021,0.0167057	1.31938,0.628492	0.000394969	0.000395093
3	rs117699544	153565971	NA,C	NA,A	NA,0.955357	NA,0.0294155	NA,0.0206987	NA,0.808882	0.000390394	0.000390571
3	rs145256214	153226415	A,NA	G,NA	0.980119,NA	0.0243449,NA	0.0141639,NA	1.06727,NA	0.000389015	0.000389172
3	rs1549215	153707795	A,A	G,G	0.223658,0.308532	0.00677059,0.0221128	0.00474483,0.0092548	0.813617,1.77266	0.000388986	0.000389319
3	rs111644780	154005272	C,C	T,T	0.934394,0.996032	-0.0179338,0.0644816	0.00798549,0.0679934	1.607,0.464768	0.000387226	0.000387373
3	rs144382399	154136692	A,NA	G,NA	0.985089,NA	0.018226,NA	0.0163138,NA	0.578557,NA	0.000380254	0.000380346
3	rs62382168	154169015	A,NA	G,NA	0.960239,NA	-0.0167443,NA	0.0101186,NA	1.00894,NA	0.000380251	0.000380439
3	rs1004210	153707783	C,C	A,A	0.223658,0.308532	0.0068641,0.0219612	0.00474483,0.0092548	0.82975,1.75334	0.000376955	0.000377286
3	rs77277710	153481031	NA,T	NA,G	NA,0.920635	NA,0.0203658	NA,0.0158141	NA,0.703757	0.000375838	0.000375996
3	rs6580068	153673621	C,C	T,T	0.214712,0.259921	0.0119924,0.0238869	0.00481501,0.00974638	1.89444,1.84612	0.000373332	0.000374269
3	rs72797583	154097702	G,NA	A,NA	0.446322,NA	0.00644545,NA	0.00397729,NA	0.978353,NA	0.000372632	0.00037291
3	rs114545465	153927338	T,NA	C,NA	0.976143,NA	0.0171679,NA	0.0129561,NA	0.73249,NA	0.000372285	0.000372398
3	rs143689560	153494940	NA,C	NA,G	NA,0.991071	NA,0.0641629	NA,0.0454422	NA,0.801453	0.000371714	0.000371873
3	rs10069568	153667183	T,T	A,A	0.358847,0.218254	0.00171215,0.0212074	0.00412196,0.0103488	0.168855,1.39323	0.000371093	0.000371178
3	rs117954480	153636969	NA,G	NA,C	NA,0.983135	NA,-0.0519908	NA,0.0331973	NA,0.930625	0.000370657	0.000370822
3	rs1346482	153535857	A,A	G,G	0.471173,0.960318	0.0175939,0.0396608	0.00396089,0.0218976	5.04981,1.15422	0.000368233	0.000394694
3	rs80185685	153458159	C,NA	A,NA	0.961233,NA	-0.0289301,NA	0.0102422,NA	2.32478,NA	0.000367187	0.000367525
3	rs115388558	153980429	NA,A	NA,G	NA,0.977182	NA,0.0411955	NA,0.0286274	NA,0.823495	0.000366364	0.000366527
3	rs11167690	153985507	G,G	A,A	0.94831,0.905754	-0.012567,0.0266843	0.00893021,0.0146307	0.797636,1.16638	0.000364771	0.000364885
3	rs73290716	153999101	G,G	A,A	0.94334,0.924603	-0.0122227,0.0279887	0.00855199,0.0161901	0.815481,1.07648	0.000363566	0.000363693
3	rs77666613	153850082	A,NA	G,NA	0.971173,NA	0.0237336,NA	0.0118166,NA	1.35077,NA	0.000362155	0.00036235
3	rs117246756	153833446	NA,T	NA,G	NA,0.980159	NA,-0.0446308	NA,0.0306528	NA,0.837466	0.000360394	0.000360554
3	rs186893695	153974930	NA,G	NA,A	NA,0.978175	NA,0.0419571	NA,0.0292559	NA,0.819495	0.000360168	0.000360329
3	rs17116424	154160333	NA,A	NA,G	NA,0.919643	NA,-0.0224381	NA,0.0157247	NA,0.813616	0.000359069	0.000359225
3	rs140920394	153539663	NA,A	NA,G	NA,0.99504	NA,-0.0879284	NA,0.0608454	NA,0.828488	0.000355794	0.000355956
3	rs117929778	153587436	NA,T	NA,C	NA,0.974206	NA,-0.0393382	NA,0.0269663	NA,0.839764	0.000355642	0.000355792
3	rs141726797	153321227	NA,A	NA,T	NA,0.960318	NA,0.0280059	NA,0.0218976	NA,0.696989	0.00035442	0.000354569
3	rs138811934	154132424	NA,A	NA,G	NA,0.920635	NA,0.0214868	NA,0.0158141	NA,0.758857	0.0003532	0.000353349
3	rs143141148	153847897	A,NA	G,NA	0.989066,NA	0.023543,NA	0.0190121,NA	0.666356,NA	0.000352713	0.000352826
3	rs58848914	153498135	T,T	C,C	0.670974,0.09623	-0.0218562,-0.0272033	0.00420796,0.014495	6.68654,1.21785	0.000349065	0.000364391
3	rs10463258	154156875	NA,T	NA,A	NA,0.919643	NA,-0.0220449	NA,0.0157247	NA,0.793349	0.000347786	0.000347936
3	rs115662876	153198730	C,NA	A,NA	0.987078,NA	-0.0460639,NA	0.0175062,NA	2.07028,NA	0.000347239	0.000347505
3	rs9324794	154096447	T,T	C,C	0.917495,0.832341	-0.0149014,-0.0064935	0.00718617,0.011443	1.41892,0.243822	0.000345385	0.000345473
3	rs75745597	153891752	A,NA	T,NA	0.965209,NA	0.0207291,NA	0.0107893,NA	1.26203,NA	0.000343971	0.000344196
3	rs144839912	153209524	T,NA	C,NA	0.975149,NA	0.0275976,NA	0.0127009,NA	1.52595,NA	0.000341157	0.000341266
3	rs1366221	153497584	G,G	T,T	0.66998,0.09623	-0.0217921,-0.0274054	0.00420473,0.014495	6.66026,1.2316	0.000340229	0.000354553
3	rs116979861	153838111	NA,C	NA,T	NA,0.979167	NA,-0.0424139	NA,0.0299292	NA,0.805645	0.000339574	0.000339724
3	rs1366220	153497780	A,A	G,G	0.670974,0.09623	-0.0217657,-0.0272503	0.00420796,0.014495	6.63641,1.22104	0.000338048	0.000352382
3	rs4958724	153667976	T,T	G,G	0.657058,0.381944	-0.00351669,0.0179197	0.00416512,0.00879811	0.399581,1.38014	0.000337048	0.000337151
3	rs372912423	153352530	NA,T	NA,C	NA,0.946429	NA,-0.0287501	NA,0.0189842	NA,0.886329	0.000333739	0.000333895
3	rs147739141	153239595	A,NA	G,NA	0.994036,NA	0.032,NA	0.0256781,NA	0.67225,NA	0.00033251	0.000332644
3	rs11740474	153680747	T,T	A,A	0.588469,0.952381	0.0245153,-0.00639833	0.00401769,0.0200728	8.97941,0.12499	0.000331214	0.0077471
3	rs76010639	153641642	C,NA	T,NA	0.983101,NA	-0.0112219,NA	0.0153396,NA	0.333074,NA	0.000331198	0.000331439
3	rs13184067	153500938	A,A	G,G	0.851889,0.983135	0.00346425,0.0597284	0.00556614,0.0331973	0.272708,1.14274	0.000330927	0.000331
3	rs11750020	153604654	C,NA	T,NA	0.94334,NA	0.00654057,NA	0.00855199,NA	0.352236,NA	0.000324858	0.000324944
3	rs116955320	153354503	NA,T	NA,C	NA,0.96627	NA,0.0321246	NA,0.023678	NA,0.75729	0.000324309	0.000324454
3	rs17116407	154121498	NA,G	NA,C	NA,0.917659	NA,-0.0210172	NA,0.0155508	NA,0.753182	0.000323454	0.000323594
3	rs6877122	154094927	T,T	C,C	0.917495,0.830357	-0.0147794,-0.00587947	0.00718617,0.0113894	1.40098,0.217742	0.000321984	0.000322066
3	rs114039557	154010890	G,NA	C,NA	0.973161,NA	-0.0149606,NA	0.0122339,NA	0.654876,NA	0.000320497	0.000320585
3	rs78909905	153220238	T,NA	C,NA	0.927435,NA	0.00353867,NA	0.00762141,NA	0.192175,NA	0.000319441	0.000319514
3	rs17116430	154166013	NA,G	NA,A	NA,0.917659	NA,-0.02072	NA,0.0155508	NA,0.738198	0.000316099	0.000316235
3	rs138714795	153234566	NA,A	NA,G	NA,0.986111	NA,-0.0507615	NA,0.0365264	NA,0.783535	0.000308363	0.000308501
3	rs12652443	154110890	NA,T	NA,G	NA,0.919643	NA,-0.0203535	NA,0.0157247	NA,0.708767	0.000305185	0.000305317
3	rs111514850	154176774	NA,C	NA,T	NA,0.922619	NA,-0.0206727	NA,0.0159983	NA,0.707088	0.000304249	0.000304381
3	rs150855149	153440757	NA,A	NA,C	NA,0.982143	NA,0.0387326	NA,0.0322783	NA,0.637979	0.000303881	0.000304014
3	rs815611	153518766	A,A	G,G	0.457256,0.960318	0.0180668,0.0395675	0.00396883,0.0218976	5.27497,1.15013	0.000303017	0.000318184
3	rs149079130	153333538	A,NA	G,NA	0.993042,NA	0.0237334,NA	0.0237851,NA	0.497077,NA	0.000301658	0.00030176
3	rs7718418	153948198	C,C	T,T	0.983101,0.998016	-0.0302916,0.0498114	0.0153396,0.0960615	1.31606,0.218902	0.000300965	0.000301034
3	rs35841826	153505226	G,G	A,A	0.670974,0.09623	-0.0215371,-0.0269267	0.00420796,0.014495	6.51072,1.19915	0.00029875	0.000310287
3	rs79328159	153773245	G,G	A,A	0.777336,0.802579	0.00419486,0.0196754	0.00475237,0.010739	0.423193,1.17438	0.000298557	0.000298614
3	rs67509546	153994480	C,C	T,T	0.94334,0.921627	-0.0121285,0.0254291	0.00855199,0.0159053	0.806514,0.95912	0.000298411	0.000298515
3	rs67521515	153994251	T,T	C,C	0.94334,0.921627	-0.0122227,0.0251664	0.00855199,0.0159053	0.815481,0.94466	0.000296576	0.000296679
3	rs78039400	153764255	NA,C	NA,T	NA,0.960318	NA,0.0242211	NA,0.0218976	NA,0.570764	0.000294462	0.000294582
3	rs10042650	153750917	NA,T	NA,G	NA,0.960318	NA,-0.0259504	NA,0.0218976	NA,0.627115	0.00029336	0.000293476
3	rs145587577	153410640	NA,T	NA,G	NA,0.967262	NA,0.0302074	NA,0.0240217	NA,0.680745	0.000293214	0.000293344
3	rs72797553	154048646	T,T	C,C	0.865805,0.741071	-0.0154225,0.00072343	0.00580045,0.0097585	2.10564,0.0264546	0.000292849	0.000292988
3	rs79199439	154142585	NA,C	NA,T	NA,0.987103	NA,-0.0495215	NA,0.0378862	NA,0.71857	0.000290021	0.00029015
3	rs1467294	154117775	NA,G	NA,A	NA,0.917659	NA,-0.0195475	NA,0.0155508	NA,0.680369	0.00028961	0.000289735
3	rs10073540	153770059	C,C	A,A	0.532803,0.371032	0.00945629,-0.000576748	0.00396284,0.00884878	1.769,0.023177	0.000287833	0.000288525
3	rs973565	153941906	A,NA	T,NA	0.966203,NA	0.0185008,NA	0.0109412,NA	1.04167,NA	0.000286597	0.000286724
3	rs11167682	153822342	T,T	G,G	0.72664,0.554563	-0.00566451,0.00118094	0.00443621,0.00860072	0.695413,0.0502258	0.000285876	0.00028602
3	rs113894396	154005098	C,C	T,T	0.946322,0.91369	-0.0162501,0.0165917	0.00877248,0.0152221	1.19403,0.559527	0.000285345	0.000285445
3	rs374074774	153570388	NA,A	NA,G	NA,0.93254	NA,-0.0137418	NA,0.017043	NA,0.37668	0.000284135	0.000284255
3	rs13180814	153512328	T,T	C,C	0.670974,0.097222	-0.0216751,-0.0256518	0.00420796,0.0144288	6.58647,1.12243	0.000283741	0.000295088
3	rs10434715	154108241	NA,A	NA,G	NA,0.919643	NA,-0.0193323	NA,0.0157247	NA,0.659729	0.000283436	0.000283558
3	rs117736617	153807869	NA,A	NA,G	NA,0.97619	NA,-0.0336583	NA,0.0280389	NA,0.638314	0.000283376	0.0002835
3	rs72806611	153391181	G,NA	C,NA	0.979125,NA	0.00718513,NA	0.0138296,NA	0.21941,NA	0.000280424	0.000280511
3	rs138555674	153659152	NA,T	NA,C	NA,0.998016	NA,0.127222	NA,0.0960615	NA,0.731944	0.000280156	0.000280277
3	rs190556678	154051673	NA,T	NA,A	NA,0.983135	NA,-0.0413743	NA,0.0331973	NA,0.67234	0.000279226	0.00027935
3	rs13167314	154006180	A,A	G,G	0.761431,0.801587	-0.00593678,0.0178803	0.00463892,0.0107187	0.697617,1.02096	0.000277598	0.000277684
3	rs78112077	154135386	A,A	G,G	0.927435,0.998016	0.00117077,-0.219027	0.00762141,0.0960615	0.056549,1.64583	0.0002761	0.000276249
3	rs35057094	153981998	G,G	A,A	0.950298,0.928571	-0.0143927,0.0229736	0.00909753,0.0165981	0.944467,0.779041	0.000275507	0.000275589
3	rs72795437	153792634	A,NA	G,NA	0.981113,NA	0.00516503,NA	0.0145245,NA	0.141382,NA	0.000274483	0.000274537
3	rs76930432	153832531	NA,A	NA,G	NA,0.982143	NA,0.0375887	NA,0.0322783	NA,0.612232	0.00027259	0.000272707
3	rs76799114	153599075	A,NA	G,NA	0.946322,NA	-0.0242819,NA	0.00877248,NA	2.24865,NA	0.000271599	0.0002723
3	rs73289093	153991507	G,G	A,A	0.940358,0.917659	-0.0101973,0.0264294	0.00834865,0.0155508	0.653801,1.04956	0.000269853	0.000269948
3	rs79799441	153608660	G,NA	A,NA	0.983101,NA	-0.0394645,NA	0.0153396,NA	1.99609,NA	0.000268792	0.000268994
3	rs147999295	153969213	NA,A	NA,G	NA,0.97619	NA,0.034137	NA,0.0280389	NA,0.650881	0.000268435	0.000268555
3	rs11167695	154011104	A,A	G,G	0.627237,0.965278	0.00776679,-0.0115265	0.00408891,0.0233493	1.24032,0.206523	0.000266062	0.000266118
3	rs78130825	154078984	C,C	T,T	0.924453,0.855159	-0.014128,0.00981001	0.00748151,0.012146	1.22934,0.377497	0.00026514	0.000265206
3	rs6876806	153990543	C,C	T,T	0.388668,0.616071	0.0103174,-0.00538471	0.00405613,0.00878946	1.95981,0.26751	0.000265038	0.000265185
3	rs183422905	153280474	NA,T	NA,C	NA,0.987103	NA,-0.0482586	NA,0.0378862	NA,0.693056	0.000263956	0.000264074
3	rs17629050	153668922	A,A	G,G	0.729622,0.915675	-0.00507917,0.0362097	0.00445148,0.0153834	0.595393,1.73091	0.000263081	0.000263482
3	rs139594180	153983975	NA,C	NA,G	NA,0.97619	NA,-0.0319805	NA,0.0280389	NA,0.595087	0.000262139	0.000262257
3	rs150317639	153877192	NA,C	NA,A	NA,0.993056	NA,-0.0519681	NA,0.0514752	NA,0.504874	0.000261526	0.000261635
3	rs962958	153815303	T,T	C,C	0.652087,0.535714	-0.00532414,-0.0149385	0.00415099,0.00857124	0.699785,1.0896	0.000258619	0.000258802
3	rs11167681	153815054	C,C	T,T	0.652087,0.535714	-0.00532414,-0.0149385	0.00415099,0.00857124	0.699785,1.0896	0.000258619	0.000258802
3	rs78111423	153869968	C,NA	T,NA	0.971173,NA	0.0213001,NA	0.0118166,NA	1.14596,NA	0.000258493	0.000258629
3	rs12522568	154123670	G,NA	T,NA	0.973161,NA	-0.0171169,NA	0.0122339,NA	0.791099,NA	0.000257108	0.000257215
3	rs150553299	153200824	NA,T	NA,C	NA,0.962302	NA,-0.0176658	NA,0.0224433	NA,0.365315	0.000256406	0.000256517
3	rs672748	153669632	G,G	A,A	0.177932,0.157738	0.014998,0.0278099	0.00516962,0.0117277	2.42972,1.75141	0.000256227	0.000256845
3	rs34075691	153985711	G,G	C,C	0.950298,0.928571	-0.0139408,0.023035	0.00909753,0.0165981	0.901599,0.782001	0.000253737	0.000253812
3	rs116625825	154148731	A,NA	G,NA	0.974155,NA	-0.0180378,NA	0.0124606,NA	0.830525,NA	0.000252948	0.00025305
3	rs150953495	153768959	C,NA	T,NA	0.978131,NA	-0.0144212,NA	0.0135185,NA	0.543521,NA	0.000252702	0.000252841
3	rs13177936	153537026	G,G	A,A	0.378728,0.848214	0.0207468,0.0241141	0.00407601,0.0119134	6.44598,1.36696	0.00025226	0.000259551
3	rs59743041	154015485	NA,T	NA,A	NA,0.895833	NA,-0.0156749	NA,0.0139934	NA,0.580632	0.000250555	0.000250662
3	rs815609	153516901	G,G	A,A	0.38171,0.953373	0.0214911,0.0454272	0.00406983,0.0202746	6.8902,1.60115	0.000249388	0.00026226
3	rs146314432	153354525	T,NA	C,NA	0.994036,NA	0.022051,NA	0.0256781,NA	0.408401,NA	0.000249153	0.00024921
3	rs10463339	153988826	C,C	G,G	0.950298,0.928571	-0.0138281,0.023035	0.00909753,0.0165981	0.89105,0.782001	0.000248421	0.000248495
3	rs11167689	153985320	A,A	C,C	0.950298,0.923611	-0.0134191,0.0228426	0.00909753,0.0160932	0.853236,0.807475	0.000246507	0.000246581
3	rs149400275	153724539	NA,A	NA,G	NA,0.979167	NA,0.0296567	NA,0.0299292	NA,0.492499	0.000246026	0.00024613
3	rs56991854	153809844	G,G	A,A	0.892644,0.730159	-0.0102541,-0.00659168	0.00638686,0.00963031	0.965038,0.306557	0.000245921	0.000246078
3	rs117374374	153378615	NA,C	NA,G	NA,0.925595	NA,0.0155808	NA,0.0162889	NA,0.470051	0.000245857	0.000245964
3	rs12659149	153896956	NA,T	NA,C	NA,0.928571	NA,0.0189535	NA,0.0165981	NA,0.596032	0.000245773	0.000245883
3	rs114297065	153573765	C,NA	T,NA	0.951292,NA	-0.00713191,NA	0.00918509,NA	0.359048,NA	0.000245193	0.000245255
3	rs184264479	153572192	A,NA	G,NA	0.99006,NA	-0.0321902,NA	0.01993,NA	0.973567,NA	0.000244626	0.000244718
3	rs10067309	153761159	G,NA	A,NA	0.83499,NA	-0.00330795,NA	0.00532652,NA	0.271989,NA	0.000244331	0.000244484
3	rs76708976	154082454	NA,T	NA,C	NA,0.958333	NA,-0.0228333	NA,0.0213919	NA,0.543935	0.000244091	0.000244198
3	rs138658333	154155234	NA,G	NA,A	NA,0.972222	NA,-0.026643	NA,0.0260119	NA,0.514689	0.000243798	0.000243901
3	rs114950823	153577169	A,NA	G,NA	0.951292,NA	-0.00708655,NA	0.00918509,NA	0.356158,NA	0.000243383	0.000243444
3	rs10477103	153896405	NA,C	NA,T	NA,0.924603	NA,0.0182479	NA,0.0161901	NA,0.58553	0.000243241	0.000243349
3	rs283450	153884633	C,C	A,A	0.457256,0.774802	-0.00921704,0.00225263	0.00396883,0.0102335	1.69435,0.083138	0.000242111	0.000242284
3	rs114258193	153223751	G,NA	A,NA	0.989066,NA	-0.0347931,NA	0.0190121,NA	1.17236,NA	0.000241467	0.000241568
3	rs2964020	153227127	T,NA	C,NA	0.036779,NA	-0.00177457,NA	0.0105045,NA	0.0625581,NA	0.00024066	0.000240711
3	rs150488763	153504785	NA,T	NA,C	NA,0.967262	NA,0.0232719	NA,0.0240217	NA,0.478008	0.000240651	0.000240753
3	rs7704114	153891762	NA,T	NA,A	NA,0.924603	NA,0.0180686	NA,0.0161901	NA,0.577725	0.000240641	0.000240748
3	rs10064551	153772207	T,T	G,G	0.459245,0.343254	0.00921313,-0.000628847	0.0039675,0.00900319	1.69411,0.0248829	0.000240538	0.000240827
3	rs79509221	153710058	NA,A	NA,G	NA,0.975198	NA,-0.0215675	NA,0.0274863	NA,0.363863	0.000238726	0.000238823
3	rs142310990	154132018	A,NA	G,NA	0.976143,NA	-0.0244661,NA	0.0129561,NA	1.22933,NA	0.000238451	0.000238575
3	rs115973509	153274473	T,NA	C,NA	0.982107,NA	0.0125413,NA	0.014915,NA	0.397472,NA	0.000238399	0.00023848
3	rs3943951	153805256	A,A	G,G	0.610338,0.530754	-0.0041898,-0.0162514	0.00405425,0.00856557	0.520856,1.23815	0.000237401	0.000237552
3	rs80134523	153677803	NA,T	NA,A	NA,0.848214	NA,0.00974975	NA,0.0119134	NA,0.383907	0.000236762	0.000236856
3	rs2443529	153666404	G,G	A,A	0.290258,0.143849	-0.00227202,0.0244547	0.00435609,0.0121808	0.220427,1.34988	0.000235489	0.000235552
3	rs114181641	153516962	G,NA	A,NA	0.993042,NA	-0.044334,NA	0.0237851,NA	1.2053,NA	0.000235408	0.000235534
3	rs74406358	153568060	T,NA	C,NA	0.951292,NA	-0.0068803,NA	0.00918509,NA	0.343123,NA	0.000235388	0.000235448
3	rs36126399	153666940	A,A	C,C	0.849901,0.967262	0.010646,-0.0288985	0.00553562,0.0240217	1.26395,0.64022	0.000235379	0.000235433
3	rs55834208	153895825	NA,G	NA,A	NA,0.924603	NA,0.0176775	NA,0.0161901	NA,0.560844	0.000235155	0.000235259
3	rs148629201	153264363	NA,G	NA,A	NA,0.947421	NA,-0.0223401	NA,0.0191524	NA,0.613612	0.00023426	0.000234366
3	rs7725363	153895396	NA,A	NA,G	NA,0.924603	NA,0.0175416	NA,0.0161901	NA,0.555023	0.000233306	0.000233409
3	rs12652568	153804079	NA,G	NA,A	NA,0.921627	NA,0.0169178	NA,0.0159053	NA,0.541385	0.00023313	0.000233232
3	rs79772371	153633640	C,NA	A,NA	0.945328,NA	-0.0231345,NA	0.00869693,NA	2.10722,NA	0.000232471	0.000232996
3	rs115474273	153567609	T,NA	C,NA	0.951292,NA	-0.00679365,NA	0.00918509,NA	0.337697,NA	0.000232142	0.000232202
3	rs116464191	153961588	T,NA	G,NA	0.963221,NA	0.00901088,NA	0.0105045,NA	0.407828,NA	0.000230926	0.000230995
3	rs815607	153516321	C,C	T,T	0.38171,0.953373	0.021309,0.045185	0.00406983,0.0202746	6.78456,1.58775	0.000230677	0.000241598
3	rs375998543	154143714	NA,G	NA,C	NA,0.987103	NA,-0.0336881	NA,0.0378862	NA,0.427245	0.000230019	0.000230116
3	rs76319463	153832327	NA,T	NA,C	NA,0.948413	NA,-0.0209356	NA,0.0193256	NA,0.554909	0.000229523	0.000229623
3	rs76382242	153999769	NA,A	NA,G	NA,0.991071	NA,-0.0491471	NA,0.0454422	NA,0.553678	0.00022882	0.000228923
3	rs138484959	153730483	NA,T	NA,G	NA,0.982143	NA,0.0309094	NA,0.0322783	NA,0.470739	0.00022864	0.000228736
3	rs75121012	153709942	NA,C	NA,T	NA,0.975198	NA,-0.0202345	NA,0.0274863	NA,0.335706	0.00022813	0.000228224
3	rs188171264	154171094	NA,A	NA,G	NA,0.968254	NA,-0.0233092	NA,0.0243817	NA,0.469716	0.000227618	0.000227714
3	rs72797568	154068402	T,NA	A,NA	0.969185,NA	0.0204032,NA	0.0114407,NA	1.1277,NA	0.000226725	0.000226856
3	rs151126782	153713872	NA,A	NA,G	NA,0.983135	NA,-0.0351921	NA,0.0331973	NA,0.538946	0.000226317	0.000226418
3	rs114725318	153567174	A,NA	G,NA	0.951292,NA	-0.00662855,NA	0.00918509,NA	0.32744,NA	0.000226135	0.000226193
3	rs75010663	154171266	NA,T	NA,C	NA,0.968254	NA,-0.0230872	NA,0.0243817	NA,0.463837	0.000225745	0.000225839
3	rs138263333	153381873	NA,A	NA,T	NA,0.986111	NA,-0.0407357	NA,0.0365264	NA,0.577169	0.000225313	0.000225413
3	rs147790774	153446726	NA,C	NA,T	NA,0.96627	NA,-0.0110445	NA,0.023678	NA,0.193213	0.00022493	0.000225026
3	rs34449026	153709273	NA,G	NA,A	NA,0.975198	NA,-0.0197959	NA,0.0274863	NA,0.326613	0.000224853	0.000224945
3	rs35208620	153811440	T,T	C,C	0.652087,0.52877	-0.00545789,-0.0137513	0.00415099,0.00856354	0.724543,0.965296	0.000224773	0.000224938
3	rs117203718	154159589	NA,T	NA,C	NA,0.968254	NA,-0.0229448	NA,0.0243817	NA,0.460083	0.00022456	0.000224654
3	rs187321703	154161465	NA,A	NA,T	NA,0.968254	NA,-0.0229448	NA,0.0243817	NA,0.460083	0.00022456	0.000224654
3	rs186291344	154153951	NA,C	NA,G	NA,0.969246	NA,-0.023075	NA,0.0247591	NA,0.454263	0.000224217	0.00022431
3	rs74362607	153926769	T,NA	C,NA	0.961233,NA	-0.00987824,NA	0.0102422,NA	0.475199,NA	0.000223907	0.00022402
3	rs7709843	153709103	NA,G	NA,C	NA,0.975198	NA,-0.0195991	NA,0.0274863	NA,0.322562	0.000223415	0.000223507
3	rs187916778	154141000	NA,T	NA,C	NA,0.968254	NA,-0.0227996	NA,0.0243817	NA,0.456265	0.000223366	0.000223459
3	rs116852721	153261518	NA,C	NA,T	NA,0.949405	NA,0.0160251	NA,0.019504	NA,0.385855	0.000223049	0.000223145
3	rs77390007	153709944	NA,G	NA,A	NA,0.975198	NA,-0.0195342	NA,0.0274863	NA,0.32123	0.000222945	0.000223037
3	rs76940694	154149930	NA,T	NA,C	NA,0.968254	NA,-0.0227232	NA,0.0243817	NA,0.454263	0.000222743	0.000222836
3	rs192810931	154145686	NA,G	NA,A	NA,0.968254	NA,-0.0227232	NA,0.0243817	NA,0.454263	0.000222743	0.000222836
3	rs3822711	153797295	T,T	C,C	0.893638,0.730159	-0.00984569,-0.00701095	0.00641306,0.00963031	0.90406,0.331048	0.000222639	0.000222775
3	rs76411897	153748994	NA,A	NA,G	NA,0.962302	NA,-0.0201778	NA,0.0224433	NA,0.433418	0.000222577	0.000222667
3	rs11743649	153990528	A,A	G,G	0.734592,0.935516	0.00642619,-0.0352629	0.00447775,0.0174041	0.820312,1.36905	0.000222472	0.000222578
3	rs66527957	154006991	T,T	G,G	0.942346,0.948413	-0.0159905,0.0190679	0.00848241,0.0193256	1.22613,0.489716	0.000221923	0.000221998
3	rs186891365	154042110	NA,T	NA,C	NA,0.97123	NA,0.0257052	NA,0.0255725	NA,0.501957	0.000221484	0.000221583
3	rs374282008	154136844	NA,A	NA,G	NA,0.968254	NA,-0.0225443	NA,0.0243817	NA,0.449584	0.000221298	0.000221391
3	rs73807607	153710161	NA,T	NA,C	NA,0.975198	NA,-0.0192732	NA,0.0274863	NA,0.315888	0.000221076	0.000221167
3	rs184583584	153734167	NA,T	NA,C	NA,0.983135	NA,-0.0352653	NA,0.0331973	NA,0.540456	0.000221014	0.000221113
3	rs114068329	153698920	NA,T	NA,C	NA,0.975198	NA,-0.0192381	NA,0.0274863	NA,0.315171	0.000220827	0.000220917
3	rs6880125	153894648	NA,G	NA,A	NA,0.924603	NA,0.0165081	NA,0.0161901	NA,0.511593	0.00022018	0.000220278
3	rs78706903	153363512	NA,G	NA,A	NA,0.957341	NA,-0.00920325	NA,0.0211527	NA,0.178159	0.000220133	0.000220228
3	rs80090739	154178182	T,NA	C,NA	0.986084,NA	0.0128786,NA	0.0168779,NA	0.351216,NA	0.000220064	0.000220126
3	rs139208838	153743814	G,NA	C,NA	0.985089,NA	0.0263991,NA	0.0163138,NA	0.976261,NA	0.000219121	0.000219213
3	rs2034577	153766356	G,NA	A,NA	0.840954,NA	-0.00544969,NA	0.0054062,NA	0.503856,NA	0.000218977	0.000219064
3	rs139377805	154099159	NA,T	NA,C	NA,0.952381	NA,0.0189517	NA,0.0200728	NA,0.462063	0.000218733	0.000218826
3	rs3756642	153428299	A,A	T,T	0.860835,0.936508	-0.00078728,0.00825142	0.00571235,0.0175302	0.0504236,0.195276	0.000217559	0.000217583
3	rs28565988	153887454	T,NA	C,NA	0.760437,NA	-0.0042806,NA	0.00463231,NA	0.449224,NA	0.000217133	0.000217234
3	rs151246695	154139606	NA,A	NA,T	NA,0.934524	NA,-0.0166347	NA,0.0172809	NA,0.47399	0.000217121	0.000217216
3	rs62380525	154077656	T,NA	C,NA	0.970179,NA	-0.0187976,NA	0.0116239,NA	0.975327,NA	0.000216446	0.000216587
3	rs139897493	153542990	NA,T	NA,C	NA,0.962302	NA,-0.0113909	NA,0.0224433	NA,0.213408	0.000216092	0.000216184
3	rs149950152	153743815	G,NA	T,NA	0.985089,NA	0.026201,NA	0.0163138,NA	0.96553,NA	0.000215368	0.000215458
3	rs9324775	153705521	NA,A	NA,C	NA,0.975198	NA,-0.0183495	NA,0.0274863	NA,0.297227	0.000214727	0.000214815
3	rs77043035	154084269	NA,T	NA,C	NA,0.950397	NA,-0.0177764	NA,0.0196877	NA,0.435844	0.000214678	0.000214773
3	rs149322458	153507575	NA,C	NA,G	NA,0.967262	NA,0.0201857	NA,0.0240217	NA,0.397143	0.000214172	0.000214262
3	rs11750130	154020584	G,G	A,A	0.632207,0.360119	-0.00689484,-0.000378782	0.00410023,0.00890493	1.03315,0.0149908	0.000214091	0.000214129
3	rs6580082	153829658	C,C	G,G	0.356859,0.388889	-0.00603234,-0.0188902	0.00412703,0.0087686	0.842141,1.50562	0.000213649	0.000213815
3	rs201848614	154122298	NA,G	NA,A	NA,0.968254	NA,-0.0215385	NA,0.0243817	NA,0.423629	0.000213545	0.000213634
3	rs190300224	154122026	NA,A	NA,T	NA,0.968254	NA,-0.0215385	NA,0.0243817	NA,0.423629	0.000213545	0.000213634
3	rs77885064	153475598	NA,G	NA,A	NA,0.984127	NA,-0.0351149	NA,0.0342017	NA,0.516324	0.00021283	0.000212924
3	rs182244087	154121211	NA,A	NA,G	NA,0.968254	NA,-0.0213966	NA,0.0243817	NA,0.420013	0.000212499	0.000212588
3	rs3756645	153781229	C,C	A,A	0.393638,0.545635	-0.0120083,-0.0014053	0.00404692,0.00858518	2.52221,0.0604927	0.000212321	0.000212693
3	rs17628768	153663571	T,NA	C,NA	0.919483,NA	0.00400011,NA	0.00726648,NA	0.235089,NA	0.000212315	0.000212357
3	rs7700250	153707766	NA,T	NA,C	NA,0.975198	NA,-0.0178426	NA,0.0274863	NA,0.287143	0.000211413	0.0002115
3	rs72797545	154025254	G,NA	C,NA	0.970179,NA	0.018553,NA	0.0116239,NA	0.956779,NA	0.000210564	0.000210679
3	rs185991944	154142658	NA,A	NA,G	NA,0.968254	NA,-0.0211273	NA,0.0243817	NA,0.413184	0.000210547	0.000210635
3	rs114114462	153564356	C,NA	T,NA	0.951292,NA	-0.00616592,NA	0.00918509,NA	0.299269,NA	0.00021047	0.000210525
3	rs12519579	153892286	T,T	C,C	0.991054,0.901786	0.0394346,-0.0148902	0.0209976,0.0143636	1.21915,0.523034	0.000210195	0.00021042
3	rs76882591	154143410	NA,C	NA,A	NA,0.968254	NA,-0.0210548	NA,0.0243817	NA,0.411354	0.000210029	0.000210117
3	rs117775385	154154561	NA,A	NA,C	NA,0.968254	NA,-0.0210519	NA,0.0243817	NA,0.411279	0.000210008	0.000210096
3	rs139096492	153737825	NA,C	NA,G	NA,0.97619	NA,-0.0264212	NA,0.0280389	NA,0.460878	0.000209188	0.000209282
3	rs117940856	154174950	NA,A	NA,G	NA,0.990079	NA,-0.0409933	NA,0.0431319	NA,0.466101	0.000209187	0.000209278
3	rs815608	153516774	A,A	G,G	0.38171,0.953373	0.0214001,0.0435565	0.00406983,0.0202746	6.83726,1.49911	0.000209141	0.000219285
3	rs117363855	154136207	NA,T	NA,C	NA,0.968254	NA,-0.0208818	NA,0.0243817	NA,0.406994	0.000208803	0.000208891
3	rs190874172	153626420	NA,C	NA,T	NA,0.97619	NA,-0.0206282	NA,0.0280389	NA,0.33544	0.000208714	0.000208801
3	rs78120822	153441868	T,NA	C,NA	0.965209,NA	-0.0291751,NA	0.0107893,NA	2.16434,NA	0.000208661	0.000208893
3	rs138945686	154077954	NA,A	NA,C	NA,0.882937	NA,0.0118213	NA,0.0132962	NA,0.42717	0.000208042	0.000208132
3	rs189856497	154132941	NA,G	NA,A	NA,0.968254	NA,-0.0207199	NA,0.0243817	NA,0.402933	0.000207672	0.000207759
3	rs283424	153939449	C,NA	A,NA	0.975149,NA	0.0194891,NA	0.0127009,NA	0.903389,NA	0.000207457	0.000207575
3	rs75646599	153661798	NA,T	NA,C	NA,0.889881	NA,0.0103514	NA,0.0136555	NA,0.348309	0.000207322	0.000207408
3	rs76987577	153461030	NA,T	NA,C	NA,0.984127	NA,-0.0339211	NA,0.0342017	NA,0.493092	0.000206779	0.000206869
3	rs139394994	153249764	NA,C	NA,T	NA,0.97619	NA,-0.0131041	NA,0.0280389	NA,0.193654	0.000206345	0.000206434
3	rs187544621	153609149	NA,T	NA,C	NA,0.944444	NA,-0.0181702	NA,0.0186617	NA,0.48119	0.000205483	0.000205571
3	rs117804093	153274333	NA,T	NA,C	NA,0.984127	NA,-0.0313087	NA,0.0342017	NA,0.443728	0.000205336	0.000205429
3	rs6881819	153702639	NA,G	NA,T	NA,0.975198	NA,-0.0168506	NA,0.0274863	NA,0.267735	0.000205258	0.000205343
3	rs34893575	153520536	A,A	G,G	0.862823,0.985119	0.000393112,0.0675422	0.00574696,0.0353055	0.0243548,1.25385	0.000204533	0.00020459
3	rs190812091	154122929	NA,T	NA,C	NA,0.968254	NA,-0.0201791	NA,0.0243817	NA,0.389468	0.000203995	0.00020408
3	rs12332307	153624233	NA,A	NA,G	NA,0.859127	NA,0.00824029	NA,0.0122874	NA,0.298901	0.000203532	0.000203615
3	rs189259307	153625683	NA,G	NA,A	NA,0.982143	NA,0.0262891	NA,0.0322783	NA,0.381548	0.000202786	0.000202878
3	rs184358478	153227044	NA,A	NA,G	NA,0.987103	NA,0.0288541	NA,0.0378862	NA,0.350374	0.000202343	0.000202429
3	rs7705767	153708924	NA,T	NA,C	NA,0.975198	NA,-0.0163408	NA,0.0274863	NA,0.257924	0.000202258	0.000202342
3	rs143385578	153296749	NA,A	NA,G	NA,0.977182	NA,-0.0263556	NA,0.0286274	NA,0.447044	0.000202062	0.00020215
3	rs10078766	153814632	T,NA	C,NA	0.869781,NA	0.00433987,NA	0.00587486,NA	0.337169,NA	0.000201981	0.000202035
3	rs183205652	153649708	NA,C	NA,T	NA,0.984127	NA,-0.0334561	NA,0.0342017	NA,0.484157	0.000201971	0.000202058
3	rs17556048	153765351	A,NA	G,NA	0.867793,NA	-0.00625739,NA	0.0058372,NA	0.5471,NA	0.000201031	0.000201152
3	rs72806613	153410021	C,C	T,T	0.861829,0.935516	-0.000691014,0.00358299	0.00572955,0.0174041	0.0438298,0.0773306	0.000200349	0.000200371
3	rs2431683	153666199	NA,C	NA,T	NA,0.917659	NA,-0.00933127	NA,0.0155508	NA,0.260844	0.000200025	0.00020011
3	rs76866542	153714465	NA,T	NA,C	NA,0.941468	NA,-0.0189196	NA,0.0182098	NA,0.5246	0.000199272	0.000199357
3	rs34192794	153933606	C,NA	T,NA	0.956262,NA	-0.0109218,NA	0.00966771,NA	0.58738,NA	0.000199147	0.000199205
3	rs116469032	153782192	T,NA	C,NA	0.992048,NA	-0.0381681,NA	0.0222601,NA	1.06343,NA	0.000198991	0.000199117
3	rs11741657	153222903	C,NA	G,NA	0.979125,NA	0.01706,NA	0.0138296,NA	0.662827,NA	0.000198268	0.000198347
3	rs113961042	153893605	T,NA	C,NA	0.972167,NA	0.0270925,NA	0.0120196,NA	1.61629,NA	0.000198076	0.000198826
3	rs71585927	153560523	A,NA	G,NA	0.974155,NA	-0.0177452,NA	0.0124606,NA	0.811309,NA	0.000197821	0.000197937
3	rs116970387	153465399	NA,A	NA,G	NA,0.945437	NA,0.012373	NA,0.0188207	NA,0.291651	0.000197416	0.0001975
3	rs141114544	153928336	NA,T	NA,A	NA,0.97619	NA,-0.022964	NA,0.0280389	NA,0.384279	0.000196623	0.000196711
3	rs73285221	153784745	C,NA	T,NA	0.966203,NA	0.00775919,NA	0.0109412,NA	0.320374,NA	0.000196568	0.000196626
3	rs114401161	153621152	G,NA	T,NA	0.982107,NA	0.0278982,NA	0.014915,NA	1.21171,NA	0.00019625	0.000197045
```
