## Supplementary material for "Characterization of shared and ancestry-specific signals driving complex traits using multi-ancestry fine-mapping": susiex_nc3.cs80.snp

```
BP	SNP	PIP(CS1)	LogBF(CS1,Pop1)	LogBF(CS1,Pop2)	PIP(CS2)	LogBF(CS2,Pop1)	LogBF(CS2,Pop2)	PIP(CS3)	LogBF(CS3,Pop1)	LogBF(CS3,Pop2)
153180873	rs34025038	1.08473e-08	-1.7659	-1.14447	3.61198e-08	2.59101	-1.19429	2.59008e-05	-1.76048	-1.14966
153181153	rs2926836	1.03133e-08	-1.81723	-1.14362	1.0232e-09	-1.00306	-1.16413	2.60956e-05	-1.76518	-1.13747
153181296	rs114662686	5.46651e-08	-1.29306	-1.80974e-10	1.44753e-09	-1.82027	-1.80974e-10	8.90079e-05	-1.67569	-1.80974e-10
153181546	rs6890399	4.80028e-08	-1.42302	-1.80974e-10	1.50036e-09	-1.78442	-1.80974e-10	0.000121915	-1.36109	-1.80974e-10
153182188	rs116702321	5.85485e-08	-1.22443	-1.80974e-10	1.81033e-09	-1.59662	-1.80974e-10	7.69395e-05	-1.82139	-1.80974e-10
153182273	rs17115256	1.32677e-08	-1.51981	-1.18914	7.81497e-10	-1.25104	-1.18563	2.38906e-05	-1.79667	-1.19426
153182333	rs13186102	1.10971e-08	-1.73466	-1.15294	2.83232e-08	2.34802	-1.19447	2.50433e-05	-1.78615	-1.15766
153182451	rs115354992	3.25016e-08	-1.81299	-1.80974e-10	1.53252e-09	-1.76321	-1.80974e-10	9.10514e-05	-1.65299	-1.80974e-10
153182725	rs1461225	1.13573e-08	-1.68065	-1.18378	4.69135e-10	-1.77287	-1.17412	2.33764e-05	-1.82113	-1.19156
153184242	rs62383441	3.39943e-08	-1.76809	-1.80974e-10	8.25751e-09	-0.0790043	-1.80974e-10	0.000120627	-1.37171	-1.80974e-10
153184366	rs187589655	6.49796e-08	-1.12021	-1.80974e-10	1.93312e-09	-1.53099	-1.80974e-10	7.75186e-05	-1.8139	-1.80974e-10
153184615	rs12652434	1.83783e-07	-1.45546e-10	-0.0805296	6.70098e-09	-1.45546e-10	-0.287873	0.000462886	-1.45546e-10	-0.0269324
153184684	rs117676991	6.06059e-08	-1.45546e-10	-1.18989	2.71321e-09	-1.45546e-10	-1.192	0.000145058	-1.45546e-10	-1.18728
153185104	rs114846642	5.80323e-08	-1.23328	-1.80974e-10	1.80054e-09	-1.60204	-1.80974e-10	7.69194e-05	-1.82165	-1.80974e-10
153185215	rs72804633	4.25498e-08	-1.54361	-1.80974e-10	1.49308e-09	-1.78928	-1.80974e-10	0.000150117	-1.153	-1.80974e-10
153185503	rs114484721	5.71397e-08	-1.24879	-1.80974e-10	1.78363e-09	-1.61148	-1.80974e-10	7.68964e-05	-1.82195	-1.80974e-10
153186237	rs1461224	9.99009e-09	-1.79882	-1.19387	5.74175e-10	-1.55371	-1.19124	2.37603e-05	-1.8028	-1.1936
153187473	rs1037892	1.1384e-08	-1.67532	-1.18676	4.60258e-10	-1.77593	-1.19016	2.33894e-05	-1.82151	-1.19062
153187609	rs114016762	6.2237e-08	-1.16333	-1.80974e-10	1.88063e-09	-1.55852	-1.80974e-10	7.72062e-05	-1.81793	-1.80974e-10
153187753	rs1350803	1.11653e-08	-1.72458	-1.1569	2.64807e-08	2.28055	-1.19426	2.48009e-05	-1.79216	-1.16138
153188780	rs79462959	6.07568e-08	-1.45546e-10	-1.18741	2.71031e-09	-1.45546e-10	-1.19306	0.000145041	-1.45546e-10	-1.1874
153188930	rs2926835	9.77319e-09	-1.8202	-1.19444	5.06247e-10	-1.67724	-1.19362	2.9857e-05	-1.5746	-1.19339
153189431	rs13354399	1.30513e-08	-1.5319	-1.1935	7.92384e-10	-1.24083	-1.182	2.44933e-05	-1.78979	-1.17622
153189479	rs146167031	6.02617e-08	-1.19559	-1.80974e-10	1.84293e-09	-1.57877	-1.80974e-10	7.70383e-05	-1.82011	-1.80974e-10
153189998	rs17525192	1.11654e-08	-1.72458	-1.15689	2.64807e-08	2.28055	-1.19426	2.48012e-05	-1.79216	-1.16137
153192037	rs142542791	6.04604e-08	-1.1923	-1.80974e-10	1.84672e-09	-1.57672	-1.80974e-10	7.70528e-05	-1.81992	-1.80974e-10
153192215	rs11951398	3.26272e-08	-1.80914	-1.80974e-10	1.54684e-09	-1.75391	-1.80974e-10	9.24762e-05	-1.63746	-1.80974e-10
153193502	rs17115277	6.19978e-08	-1.45546e-10	-1.16719	2.90366e-09	-1.45546e-10	-1.12416	0.000148329	-1.45546e-10	-1.16498
153193663	rs2926833	9.79346e-09	-1.81818	-1.19439	5.01007e-10	-1.68782	-1.19344	2.90024e-05	-1.60384	-1.19319
153193727	rs72804635	3.65833e-08	-1.69469	-1.80974e-10	1.60298e-09	-1.71826	-1.80974e-10	8.03546e-05	-1.77796	-1.80974e-10
153194204	rs142985615	6.24437e-08	-1.16002	-1.80974e-10	1.88458e-09	-1.55642	-1.80974e-10	7.72267e-05	-1.81767	-1.80974e-10
153194502	rs77653604	6.06234e-08	-1.45546e-10	-1.1896	2.71379e-09	-1.45546e-10	-1.19178	0.000145111	-1.45546e-10	-1.18692
153194528	rs150720945	6.67437e-08	-1.45546e-10	-1.09342	3.13788e-09	-1.45546e-10	-1.04658	0.000159691	-1.45546e-10	-1.09117
153194780	rs149456201	6.07642e-08	-1.18728	-1.80974e-10	1.85251e-09	-1.57359	-1.80974e-10	7.70759e-05	-1.81962	-1.80974e-10
153195368	rs6859533	1.34744e-08	-1.51981	-1.17368	8.15685e-10	-1.25104	-1.14282	2.53715e-05	-1.79667	-1.13411
153195524	rs7720675	4.37945e-08	-1.51478	-1.80974e-10	1.46663e-09	-1.80716	-1.80974e-10	0.00011433	-1.42532	-1.80974e-10
153195672	rs2926832	9.79498e-09	-1.81818	-1.19423	5.01213e-10	-1.68782	-1.19303	2.90156e-05	-1.60384	-1.19274
153195806	rs10515700	1.12742e-08	-1.72458	-1.14719	2.64762e-08	2.28055	-1.19443	2.50286e-05	-1.79216	-1.15224
153195814	rs151007973	5.77184e-08	-1.23871	-1.80974e-10	1.79459e-09	-1.60535	-1.80974e-10	7.69096e-05	-1.82178	-1.80974e-10
153196082	rs13156460	3.39813e-08	-1.76847	-1.80974e-10	1.27845e-07	2.66069	-1.80974e-10	8.17099e-05	-1.76124	-1.80974e-10
153197015	rs9324759	1.34746e-08	-1.50363	-1.18985	7.74797e-10	-1.27279	-1.17249	2.44914e-05	-1.80109	-1.165
153197496	rs72804638	3.50899e-08	-1.73637	-1.80974e-10	1.67752e-09	-1.67281	-1.80974e-10	7.85412e-05	-1.80079	-1.80974e-10
153197589	rs55828003	3.54404e-08	-1.72643	-1.80974e-10	6.84816e-09	-0.266147	-1.80974e-10	0.000113597	-1.43176	-1.80974e-10
153197696	rs2964013	1.01696e-08	-1.82196	-1.15292	9.5625e-10	-1.05863	-1.17624	2.49545e-05	-1.79425	-1.15311
153198054	rs17525311	1.13342e-08	-1.72145	-1.14501	2.59513e-08	2.26042	-1.19433	2.50379e-05	-1.79385	-1.15017
153198376	rs142727948	5.57951e-08	-1.2726	-1.80974e-10	1.75825e-09	-1.62581	-1.80974e-10	7.68921e-05	-1.82201	-1.80974e-10
153198511	rs139169166	5.79975e-08	-1.23388	-1.80974e-10	1.79988e-09	-1.60241	-1.80974e-10	7.69183e-05	-1.82167	-1.80974e-10
153198536	rs74594167	5.26794e-08	-1.33006	-1.80974e-10	1.69998e-09	-1.65951	-1.80974e-10	7.70524e-05	-1.81993	-1.80974e-10
153198730	rs115662876	2.44703e-07	0.205759	-1.80974e-10	2.16487e-08	0.884816	-1.80974e-10	0.000347239	-0.3144	-1.80974e-10
153199390	rs151272979	6.06648e-08	-1.45546e-10	-1.18892	2.71599e-09	-1.45546e-10	-1.19097	0.000145184	-1.45546e-10	-1.18641
153200001	rs140564157	5.5173e-08	-1.28381	-1.80974e-10	1.74655e-09	-1.63249	-1.80974e-10	7.69039e-05	-1.82186	-1.80974e-10
153200091	rs7736176	1.12664e-08	-1.728	-1.14446	2.70805e-08	2.30298	-1.19429	2.51423e-05	-1.79021	-1.14965
153200232	rs142612324	6.21774e-08	-1.45546e-10	-1.16429	2.89402e-09	-1.45546e-10	-1.12748	0.000148514	-1.45546e-10	-1.16374
153200802	rs141752692	3.77333e-08	-1.66374	-1.80974e-10	3.36434e-09	-0.976897	-1.80974e-10	8.29304e-05	-1.74641	-1.80974e-10
153200824	rs150553299	1.07501e-07	-1.45546e-10	-0.616784	3.47803e-09	-1.45546e-10	-0.943661	0.000256406	-1.45546e-10	-0.617653
153200911	rs192905894	9.65582e-08	-0.724139	-1.80974e-10	1.54687e-09	-1.75389	-1.80974e-10	0.000176112	-0.993291	-1.80974e-10
153201240	rs114746008	5.51162e-08	-1.28484	-1.80974e-10	1.74548e-09	-1.6331	-1.80974e-10	7.69054e-05	-1.82184	-1.80974e-10
153201255	rs72804639	4.6189e-08	-1.46154	-1.80974e-10	1.48638e-09	-1.79378	-1.80974e-10	0.000121424	-1.36512	-1.80974e-10
153201369	rs2964012	1.01625e-08	-1.82196	-1.15361	9.55809e-10	-1.05863	-1.1767	2.49372e-05	-1.79425	-1.1538
153201689	rs182041203	3.22292e-08	-1.82141	-1.80974e-10	1.5452e-09	-1.75498	-1.80974e-10	9.06941e-05	-1.65692	-1.80974e-10
153202882	rs2964011	1.02599e-08	-1.82202	-1.14403	9.87376e-10	-1.03263	-1.1702	2.50588e-05	-1.79895	-1.14424
153203420	rs56381566	4.64266e-08	-1.45641	-1.80974e-10	1.48854e-09	-1.79233	-1.80974e-10	0.000122127	-1.35935	-1.80974e-10
153203447	rs1870739	9.84456e-09	-1.81444	-1.19292	4.93574e-10	-1.70553	-1.19068	2.84344e-05	-1.62659	-1.19022
153203852	rs150293152	5.63194e-08	-1.26325	-1.80974e-10	1.76813e-09	-1.62021	-1.80974e-10	7.68892e-05	-1.82205	-1.80974e-10
153204154	rs79058942	5.34305e-08	-1.3159	-1.80974e-10	1.71394e-09	-1.65133	-1.80974e-10	7.6989e-05	-1.82075	-1.80974e-10
153204361	rs72804641	4.64266e-08	-1.45641	-1.80974e-10	1.48854e-09	-1.79233	-1.80974e-10	0.000122127	-1.35935	-1.80974e-10
153204985	rs141741242	5.6445e-08	-1.26102	-1.80974e-10	1.7705e-09	-1.61887	-1.80974e-10	7.68894e-05	-1.82205	-1.80974e-10
153205607	rs62383444	3.43718e-08	-1.75705	-1.80974e-10	8.77135e-09	-0.018637	-1.80974e-10	0.000124417	-1.34077	-1.80974e-10
153205728	rs11748718	4.64266e-08	-1.45641	-1.80974e-10	1.48854e-09	-1.79233	-1.80974e-10	0.000122127	-1.35935	-1.80974e-10
153205798	rs190680987	6.04177e-08	-1.45546e-10	-1.193	2.70703e-09	-1.45546e-10	-1.19427	0.000144362	-1.45546e-10	-1.19209
153207699	rs143457307	6.07321e-08	-1.45546e-10	-1.18781	2.73937e-09	-1.45546e-10	-1.1824	0.000145229	-1.45546e-10	-1.1861
153208447	rs6872994	1.32055e-08	-1.52775	-1.18591	8.06954e-10	-1.24001	-1.16461	2.48819e-05	-1.79431	-1.15597
153208654	rs140358488	5.70954e-08	-1.24956	-1.80974e-10	1.78279e-09	-1.61195	-1.80974e-10	7.68956e-05	-1.82196	-1.80974e-10
153208841	rs2964010	1.01924e-08	-1.82043	-1.15221	9.07049e-10	-1.11191	-1.17577	2.52563e-05	-1.78293	-1.15241
153208945	rs149524907	3.89719e-07	-1.45546e-10	0.671142	1.72001e-08	-1.45546e-10	0.654785	0.000907805	-1.45546e-10	0.646617
153209215	rs77745430	3.2276e-08	-1.81996	-1.80974e-10	1.5176e-09	-1.773	-1.80974e-10	8.89488e-05	-1.67635	-1.80974e-10
153209242	rs72804644	4.38857e-08	-1.5127	-1.80974e-10	1.46731e-09	-1.8067	-1.80974e-10	0.0001146	-1.42296	-1.80974e-10
153209459	rs140801435	5.23178e-08	-1.33695	-1.80974e-10	1.69328e-09	-1.66346	-1.80974e-10	7.70892e-05	-1.81945	-1.80974e-10
153209524	rs144839912	7.93574e-08	-0.920322	-1.80974e-10	2.97456e-08	1.20255	-1.80974e-10	0.000341157	-0.33207	-1.80974e-10
153209553	rs76969726	3.2599e-08	-1.81	-1.80974e-10	3.60064e-09	-0.909016	-1.80974e-10	8.93533e-05	-1.67182	-1.80974e-10
153210003	rs55862633	1.13903e-08	-1.71431	-1.14721	2.48179e-08	2.21587	-1.19443	2.48963e-05	-1.79744	-1.15225
153210740	rs34025664	1.13742e-08	-1.71791	-1.14502	2.53788e-08	2.23811	-1.19433	2.49919e-05	-1.79568	-1.15018
153210741	rs3021428	1.04626e-08	-1.76038	-1.18609	5.69766e-10	-1.57345	-1.1792	2.46812e-05	-1.7732	-1.18517
153210953	rs4469245	1.01966e-08	-1.82144	-1.15079	9.322e-10	-1.08551	-1.17482	2.51434e-05	-1.78883	-1.15099
153211034	rs6885486	1.35233e-08	-1.49537	-1.1945	7.52115e-10	-1.28351	-1.19149	2.37689e-05	-1.80314	-1.19289
153211430	rs2926860	1.33455e-08	-1.51261	-1.1905	5.21657e-10	-1.64735	-1.19352	2.36904e-05	-1.80824	-1.1911
153211441	rs2964009	1.34897e-08	-1.50362	-1.18874	5.18698e-10	-1.65399	-1.19257	2.37755e-05	-1.80629	-1.18946
153212042	rs2926861	1.05499e-08	-1.75207	-1.18609	5.60781e-10	-1.58935	-1.1792	2.45115e-05	-1.7801	-1.18517
153212219	rs2926862	9.90954e-09	-1.80959	-1.1912	4.86932e-10	-1.7216	-1.18816	2.79177e-05	-1.64757	-1.18758
153212832	rs2926863	9.89222e-09	-1.81334	-1.18919	4.93933e-10	-1.70966	-1.18582	2.84442e-05	-1.63195	-1.18452
153212870	rs4958679	1.33589e-08	-1.51981	-1.18229	8.03281e-10	-1.25104	-1.15814	2.5005e-05	-1.79667	-1.14867
153212931	rs150179725	5.97768e-08	-1.20367	-1.80974e-10	1.83369e-09	-1.5838	-1.80974e-10	7.70056e-05	-1.82053	-1.80974e-10
153213196	rs2926864	1.02416e-08	-1.82144	-1.14639	9.34993e-10	-1.08551	-1.17183	2.52541e-05	-1.78883	-1.14659
153213263	rs2926865	9.89012e-09	-1.81444	-1.18831	4.96536e-10	-1.70553	-1.1847	2.86316e-05	-1.62659	-1.18331
153213357	rs35497256	1.14655e-08	-1.71102	-1.14392	2.43317e-08	2.19591	-1.19426	2.49357e-05	-1.79898	-1.14914
153213439	rs2964008	9.89012e-09	-1.81444	-1.18831	4.96536e-10	-1.70553	-1.1847	2.86316e-05	-1.62659	-1.18331
153213577	rs6861594	1.32533e-08	-1.52775	-1.18229	8.12191e-10	-1.24001	-1.15814	2.50642e-05	-1.79431	-1.14867
153213708	rs1542485	1.31707e-08	-1.52783	-1.18846	4.60311e-10	-1.77442	-1.19156	3.0598e-05	-1.55156	-1.19192
153213806	rs74994356	6.03475e-08	-1.45546e-10	-1.19416	2.70645e-09	-1.45546e-10	-1.19449	0.000144177	-1.45546e-10	-1.19337
153213880	rs2964006	1.04183e-08	-1.76348	-1.18723	5.72509e-10	-1.5671	-1.18075	2.47216e-05	-1.77037	-1.18637
153213893	rs62383445	3.44431e-08	-1.75498	-1.80974e-10	8.86695e-09	-0.00779609	-1.80974e-10	0.000125117	-1.33516	-1.80974e-10
153214011	rs2964005	1.33322e-08	-1.51261	-1.1915	5.2142e-10	-1.64735	-1.19398	2.36688e-05	-1.80824	-1.19201
153214296	rs2926866	9.81475e-09	-1.81955	-1.19085	5.08501e-10	-1.67873	-1.18769	2.95193e-05	-1.59229	-1.18708
153215007	rs1993739	9.85848e-09	-1.81547	-1.19048	4.97384e-10	-1.70133	-1.18719	2.8694e-05	-1.62116	-1.18656
153215342	rs2964004	1.30773e-08	-1.53019	-1.19322	5.28327e-10	-1.63368	-1.19448	2.35498e-05	-1.81175	-1.19354
153216133	rs1551766	1.14125e-08	-1.71791	-1.14167	2.53852e-08	2.23811	-1.19408	2.50715e-05	-1.79568	-1.147
153216196	rs140373646	6.10845e-08	-1.45546e-10	-1.18203	2.81755e-09	-1.45546e-10	-1.15426	0.000145829	-1.45546e-10	-1.18198
153216272	rs77969370	1.44293e-08	-1.43219	-1.19283	5.28394e-09	0.654402	-1.17986	2.65106e-05	-1.71322	-1.17365
153216377	rs2926867	1.02704e-08	-1.821	-1.14403	9.24179e-10	-1.09878	-1.1702	2.53869e-05	-1.78594	-1.14424
153216380	rs114326004	5.73067e-08	-1.24587	-1.80974e-10	1.78679e-09	-1.60971	-1.80974e-10	7.68995e-05	-1.82191	-1.80974e-10
153216485	rs2926868	1.02849e-08	-1.76922	-1.19439	8.63547e-09	1.15411	-1.18836	2.66033e-05	-1.68928	-1.1941
153216722	rs66892027	1.14601e-08	-1.71431	-1.1411	2.4828e-08	2.21587	-1.19402	2.50408e-05	-1.79744	-1.14646
153216733	rs2964003	9.84046e-09	-1.81738	-1.1904	5.02125e-10	-1.69226	-1.18677	2.90326e-05	-1.60951	-1.18648
153216876	rs2964002	3.51065e-08	-1.7359	-1.80974e-10	1.4483e-09	-1.81973	-1.80974e-10	0.000129406	-1.30146	-1.80974e-10
153217256	rs10077658	1.3578e-08	-1.51177	-1.17406	8.05303e-10	-1.26197	-1.1447	2.53245e-05	-1.79893	-1.1337
153218147	rs35534977	1.02625e-08	-1.821	-1.14479	9.23688e-10	-1.09878	-1.17073	2.53675e-05	-1.78594	-1.14501
153218206	rs77499466	6.04601e-08	-1.45546e-10	-1.1923	2.70871e-09	-1.45546e-10	-1.19365	0.000144606	-1.45546e-10	-1.1904
153219034	rs139145061	6.14582e-08	-1.17593	-1.80974e-10	1.86575e-09	-1.56646	-1.80974e-10	7.71337e-05	-1.81887	-1.80974e-10
153219257	rs114393431	4.54705e-08	-1.47722	-1.80974e-10	1.48006e-09	-1.79805	-1.80974e-10	0.000119297	-1.3828	-1.80974e-10
153219270	rs34376257	9.90878e-09	-1.80819	-1.19267	4.8404e-10	-1.72542	-1.19029	2.77149e-05	-1.65263	-1.18981
153219469	rs12652230	2.01034e-08	-1.0989	-1.19449	7.14587e-10	-1.34425	-1.18193	3.014e-05	-1.56409	-1.19447
153220238	rs78909905	7.19386e-08	-1.01847	-1.80974e-10	1.84353e-09	-1.57844	-1.80974e-10	0.000319441	-0.397842	-1.80974e-10
153220267	rs34337799	1.14655e-08	-1.71102	-1.14392	2.43317e-08	2.19591	-1.19426	2.49357e-05	-1.79898	-1.14914
153220371	rs115998655	3.89192e-08	-1.6328	-1.80974e-10	2.97074e-09	-1.10132	-1.80974e-10	8.24859e-05	-1.75179	-1.80974e-10
153220527	rs7444626	1.06781e-08	-1.7316	-1.19449	6.5447e-09	0.876159	-1.18763	2.54983e-05	-1.73199	-1.19381
153220649	rs74852142	1.15907e-08	-1.70353	-1.14055	2.32866e-08	2.15172	-1.19397	2.49347e-05	-1.80221	-1.14594
153220766	rs7444727	1.17185e-08	-1.6391	-1.19402	5.83021e-09	0.755771	-1.18284	2.67141e-05	-1.68735	-1.19187
153221082	rs115674490	6.21063e-08	-1.16544	-1.80974e-10	1.87813e-09	-1.55985	-1.80974e-10	7.71935e-05	-1.8181	-1.80974e-10
153221256	rs56686279	1.01217e-08	-1.79383	-1.18578	4.72721e-10	-1.75786	-1.18152	2.71435e-05	-1.6828	-1.18048
153221522	rs56010204	1.06409e-08	-1.73568	-1.1939	6.72969e-09	0.898705	-1.1823	2.5661e-05	-1.72783	-1.19161
153221658	rs148638932	3.96602e-08	-1.61394	-1.80974e-10	1.44652e-09	-1.82097	-1.80974e-10	8.41036e-05	-1.73236	-1.80974e-10
153221780	rs13169013	1.16419e-08	-1.6997	-1.13997	2.27813e-08	2.12973	-1.19391	2.49102e-05	-1.80374	-1.14539
153221945	rs13168957	1.14152e-08	-1.71431	-1.14502	2.48206e-08	2.21587	-1.19433	2.49478e-05	-1.79744	-1.15018
153221968	rs74739622	1.41383e-08	-1.45251	-1.19289	7.22218e-10	-1.33553	-1.18003	2.40166e-05	-1.81182	-1.17385
153221971	rs56030949	1.42645e-08	-1.44371	-1.1928	7.15227e-10	-1.34551	-1.17977	2.39903e-05	-1.81322	-1.17354
153222066	rs72804657	4.69105e-08	-1.44604	-1.80974e-10	1.49302e-09	-1.78932	-1.80974e-10	0.000123559	-1.34769	-1.80974e-10
153222233	rs11167642	9.80328e-09	-1.82154	-1.19003	4.96159e-10	-1.70412	-1.18686	2.61018e-05	-1.71635	-1.18606
153222661	rs72804659	1.14528e-08	-1.71102	-1.14502	2.43299e-08	2.19591	-1.19433	2.49095e-05	-1.79898	-1.15018
153222799	rs11167643	1.06349e-08	-1.73568	-1.19446	6.69092e-09	0.898705	-1.18808	2.5601e-05	-1.72783	-1.19395
153222903	rs11741657	7.48287e-08	-0.979083	-1.80974e-10	3.89907e-09	-0.829389	-1.80974e-10	0.000198268	-0.874793	-1.80974e-10
153222921	rs115538458	6.24613e-08	-1.15974	-1.80974e-10	1.88492e-09	-1.55624	-1.80974e-10	7.72285e-05	-1.81764	-1.80974e-10
153223005	rs74715489	6.04384e-08	-1.45546e-10	-1.19266	2.70812e-09	-1.45546e-10	-1.19387	0.000144534	-1.45546e-10	-1.1909
153223090	rs11167644	1.0061e-08	-1.79777	-1.18784	4.74508e-10	-1.75153	-1.18407	2.73229e-05	-1.67356	-1.18313
153223108	rs145350942	6.26292e-08	-1.15705	-1.80974e-10	1.88813e-09	-1.55454	-1.80974e-10	7.72456e-05	-1.81742	-1.80974e-10
153223751	rs114258193	9.22857e-08	-0.769395	-1.80974e-10	8.29302e-09	-0.0747131	-1.80974e-10	0.000241467	-0.67768	-1.80974e-10
153223949	rs143315361	6.2781e-08	-1.15463	-1.80974e-10	1.89103e-09	-1.55301	-1.80974e-10	7.72613e-05	-1.81722	-1.80974e-10
153224301	rs34054798	1.14655e-08	-1.71102	-1.14392	2.43317e-08	2.19591	-1.19426	2.49357e-05	-1.79898	-1.14914
153224895	rs34363146	1.14848e-08	-1.71102	-1.14224	2.43348e-08	2.19591	-1.19413	2.49754e-05	-1.79898	-1.14754
153224916	rs62383447	3.39277e-08	-1.77005	-1.80974e-10	5.96013e-09	-0.405034	-1.80974e-10	0.000105251	-1.50806	-1.80974e-10
153225123	rs138490923	6.19186e-08	-1.16846	-1.80974e-10	1.87455e-09	-1.56176	-1.80974e-10	7.71756e-05	-1.81833	-1.80974e-10
153225138	rs143013756	6.42123e-08	-1.13209	-1.80974e-10	1.91842e-09	-1.53862	-1.80974e-10	7.74229e-05	-1.81513	-1.80974e-10
153225574	rs150512166	3.46958e-08	-1.74767	-1.80974e-10	1.50927e-09	-1.7785	-1.80974e-10	7.69301e-05	-1.82152	-1.80974e-10
153225830	rs75715052	6.0333e-08	-1.45546e-10	-1.1944	2.70661e-09	-1.45546e-10	-1.19443	0.000144118	-1.45546e-10	-1.19378
153225884	rs11747898	1.0594e-08	-1.74009	-1.1939	6.90118e-09	0.923869	-1.1823	2.57826e-05	-1.7231	-1.19161
153226367	rs2964019	1.06794e-08	-1.7316	-1.19437	6.53619e-09	0.876159	-1.18893	2.5489e-05	-1.73199	-1.19418
153226415	rs145256214	1.4788e-07	-0.297882	-1.80974e-10	9.5142e-09	0.0626577	-1.80974e-10	0.000389015	-0.200796	-1.80974e-10
153226498	rs2926841	1.00121e-08	-1.80314	-1.18735	4.79592e-10	-1.74149	-1.18346	2.77376e-05	-1.65913	-1.18249
153226772	rs35252736	9.98175e-09	-1.80314	-1.19039	4.77736e-10	-1.74149	-1.18733	2.76252e-05	-1.65913	-1.18655
153227007	rs193134385	6.03602e-08	-1.45546e-10	-1.19395	2.70651e-09	-1.45546e-10	-1.19447	0.00014425	-1.45546e-10	-1.19286
153227044	rs184358478	8.23913e-08	-1.45546e-10	-0.882805	3.48821e-09	-1.45546e-10	-0.940738	0.000202343	-1.45546e-10	-0.854449
153227092	rs13153567	1.15974e-08	-1.70353	-1.13997	2.3288e-08	2.15172	-1.19391	2.49483e-05	-1.80221	-1.14539
153227127	rs2964020	4.9573e-08	-1.39084	-1.80974e-10	1.70294e-09	-1.65777	-1.80974e-10	0.00024066	-0.681029	-1.80974e-10
153227746	rs78862758	1.30943e-08	-1.53818	-1.18393	1.07518e-09	-0.979637	-1.138	5.58675e-05	-0.962404	-1.17903
153228092	rs148372323	6.50306e-08	-1.11943	-1.80974e-10	1.9341e-09	-1.53049	-1.80974e-10	7.75251e-05	-1.81381	-1.80974e-10
153228153	rs141158813	6.03419e-08	-1.45546e-10	-1.19426	2.70644e-09	-1.45546e-10	-1.19449	0.000144168	-1.45546e-10	-1.19343
153228163	rs117054480	6.0333e-08	-1.45546e-10	-1.19441	2.70661e-09	-1.45546e-10	-1.19443	0.000144118	-1.45546e-10	-1.19378
153228199	rs2926842	1.0126e-08	-1.78959	-1.18959	4.67642e-10	-1.76388	-1.1863	2.6768e-05	-1.69174	-1.18546
153229051	rs2126161	1.20293e-08	-1.61251	-1.19443	5.28432e-09	0.660257	-1.18564	2.61233e-05	-1.70849	-1.1931
153229206	rs55639731	1.16313e-08	-1.70353	-1.13705	2.32958e-08	2.15172	-1.19358	2.50175e-05	-1.80221	-1.14262
153229595	rs2926844	1.01368e-08	-1.78735	-1.19076	4.65575e-10	-1.76678	-1.18783	2.66087e-05	-1.6961	-1.18707
153230513	rs149714077	6.75655e-08	-1.08119	-1.80974e-10	1.98269e-09	-1.50567	-1.80974e-10	7.7882e-05	-1.80922	-1.80974e-10
153230719	rs10463255	1.11538e-08	-1.80994	-1.07257	5.51562e-10	-1.81179	-0.973337	2.8578e-05	-1.73179	-1.07999
153230748	rs2964022	1.01332e-08	-1.78735	-1.19111	4.65354e-10	-1.76678	-1.1883	2.65953e-05	-1.6961	-1.18757
153230878	rs113258903	6.49233e-08	-1.12108	-1.80974e-10	1.63727e-09	-1.6971	-1.80974e-10	0.00013852	-1.2334	-1.80974e-10
153231206	rs35141793	1.14914e-08	-1.71102	-1.14167	2.4336e-08	2.19591	-1.19408	2.49889e-05	-1.79898	-1.147
153231357	rs74899460	3.23179e-08	-1.81866	-1.80974e-10	1.50735e-09	-1.77978	-1.80974e-10	8.84462e-05	-1.68202	-1.80974e-10
153231786	rs6864290	1.12262e-08	-1.70731	-1.16873	2.38502e-08	2.17378	-1.19212	2.43219e-05	-1.80063	-1.17241
153231796	rs142115089	3.2466e-08	-1.81409	-1.80974e-10	1.51698e-09	-1.77341	-1.80974e-10	9.14199e-05	-1.64895	-1.80974e-10
153231807	rs6864300	1.19471e-08	-1.61932	-1.19447	5.40831e-09	0.683963	-1.18615	2.6252e-05	-1.70337	-1.1933
153232284	rs74456175	6.03366e-08	-1.45546e-10	-1.19434	2.70937e-09	-1.45546e-10	-1.19341	0.000144052	-1.45546e-10	-1.19424
153232434	rs6580043	1.18969e-08	-1.62351	-1.1945	5.43517e-09	0.689898	-1.18713	2.64768e-05	-1.6945	-1.19365
153232763	rs6869879	1.00136e-08	-1.81957	-1.17077	8.48846e-10	-1.16741	-1.18659	2.48355e-05	-1.78142	-1.17072
153233462	rs7715099	9.99547e-09	-1.81629	-1.17586	8.31615e-10	-1.18511	-1.1894	2.49593e-05	-1.77135	-1.17582
153233547	rs78606050	8.79092e-08	-0.81798	-1.80974e-10	2.06904e-09	-1.46304	-1.80974e-10	0.000415627	-0.134625	-1.80974e-10
153233589	rs137945895	7.28878e-08	-1.00536	-1.80974e-10	2.08474e-09	-1.45549	-1.80974e-10	7.87892e-05	-1.79764	-1.80974e-10
153233593	rs13166441	1.17129e-08	-1.6391	-1.19449	5.80181e-09	0.755771	-1.18773	2.6666e-05	-1.68735	-1.19367
153234566	rs138714795	1.31439e-07	-1.45546e-10	-0.415743	6.4118e-09	-1.45546e-10	-0.331988	0.000308363	-1.45546e-10	-0.433136
153235227	rs2926859	1.17133e-08	-1.6391	-1.19447	5.80008e-09	0.755771	-1.18803	2.6659e-05	-1.68735	-1.19393
153235286	rs2964017	1.01869e-08	-1.78505	-1.18814	4.6567e-10	-1.76961	-1.18479	2.65968e-05	-1.70039	-1.18323
153235823	rs76102439	3.23179e-08	-1.81866	-1.80974e-10	1.50735e-09	-1.77978	-1.80974e-10	8.84462e-05	-1.68202	-1.80974e-10
153237064	rs6878816	1.17134e-08	-1.6391	-1.19445	5.80742e-09	0.755771	-1.18676	2.66829e-05	-1.68735	-1.19304
153237143	rs4032977	1.00453e-08	-1.79777	-1.18941	4.73132e-10	-1.75153	-1.18697	2.72762e-05	-1.67356	-1.18484
153237331	rs144193939	7.70933e-08	-0.949268	-1.80974e-10	2.16524e-09	-1.4176	-1.80974e-10	7.96184e-05	-1.78717	-1.80974e-10
153237477	rs34225978	1.14649e-08	-1.71791	-1.13708	2.53978e-08	2.23811	-1.19358	2.51809e-05	-1.79568	-1.14265
153237569	rs72804669	4.6189e-08	-1.46154	-1.80974e-10	1.48638e-09	-1.79378	-1.80974e-10	0.000121424	-1.36512	-1.80974e-10
153237781	rs11951097	3.22358e-08	-1.82121	-1.80974e-10	1.49064e-09	-1.79092	-1.80974e-10	8.66101e-05	-1.703	-1.80974e-10
153238090	rs112472774	7.5131e-08	-0.975051	-1.80974e-10	3.58313e-09	-0.91389	-1.80974e-10	0.000122666	-1.35494	-1.80974e-10
153238093	rs2926858	1.00307e-08	-1.8184	-1.17023	8.55336e-10	-1.16011	-1.18628	2.49317e-05	-1.7781	-1.17017
153238323	rs1461237	1.01869e-08	-1.78505	-1.18814	4.6567e-10	-1.76961	-1.18479	2.65968e-05	-1.70039	-1.18323
153238430	rs112986701	6.53515e-08	-1.1145	-1.80974e-10	1.64183e-09	-1.69431	-1.80974e-10	0.000139357	-1.22737	-1.80974e-10
153238466	rs17115298	1.13544e-08	-1.73136	-1.13332	2.77308e-08	2.32547	-1.19305	2.54605e-05	-1.78821	-1.13907
153239051	rs997603	1.12606e-08	-1.73834	-1.13463	2.9237e-08	2.37855	-1.19325	2.56628e-05	-1.77905	-1.14032
153239109	rs191668099	7.62606e-08	-0.960128	-1.80974e-10	2.14932e-09	-1.42498	-1.80974e-10	7.94478e-05	-1.78931	-1.80974e-10
153239162	rs115973249	7.4988e-08	-0.976956	-1.80974e-10	2.12496e-09	-1.43637	-1.80974e-10	7.9193e-05	-1.79253	-1.80974e-10
153239595	rs147739141	1.30712e-07	-0.421289	-1.80974e-10	3.17667e-09	-1.03429	-1.80974e-10	0.00033251	-0.357742	-1.80974e-10
153239653	rs1117562	1.20299e-08	-1.61251	-1.19438	5.28312e-09	0.660257	-1.18587	2.61316e-05	-1.70849	-1.19278
153239976	rs7731282	1.12391e-08	-1.72145	-1.15344	2.5948e-08	2.26042	-1.19445	2.48395e-05	-1.79385	-1.15813
153240989	rs148044855	7.9798e-08	-0.914786	-1.80974e-10	2.2169e-09	-1.39402	-1.80974e-10	8.01905e-05	-1.78001	-1.80974e-10
153241152	rs2964028	9.77701e-09	-1.81986	-1.19439	1.02409e-09	-0.974331	-1.19199	2.35368e-05	-1.81154	-1.19431
153241171	rs1461236	1.03522e-08	-1.78691	-1.17017	4.67717e-10	-1.78373	-1.16629	2.70667e-05	-1.70435	-1.16176
153241647	rs2964027	1.42915e-08	-1.56659	-1.06803	4.51978e-09	0.442584	-1.12425	2.82738e-05	-1.74166	-1.08082
153241733	rs72804671	4.65812e-08	-1.45309	-1.80974e-10	1.48996e-09	-1.79138	-1.80974e-10	0.000122584	-1.35561	-1.80974e-10
153241839	rs1461235	9.85498e-09	-1.81203	-1.19427	6.03052e-08	3.0628	-1.15351	2.67211e-05	-1.68446	-1.1945
153242447	rs2926857	1.22234e-08	-1.6003	-1.19064	4.22707e-09	0.421819	-1.17044	2.37409e-05	-1.80419	-1.19302
153242730	rs116210748	3.7295e-08	-1.67542	-1.80974e-10	2.69065e-09	-1.20035	-1.80974e-10	7.92398e-05	-1.79193	-1.80974e-10
153242887	rs72804672	3.50451e-08	-1.73765	-1.80974e-10	2.33573e-09	-1.3418	-1.80974e-10	7.70116e-05	-1.82046	-1.80974e-10
153243573	rs17115312	4.11882e-08	-0.425319	-1.15081	4.75223e-10	-1.79651	-1.13759	7.01997e-05	-0.759088	-1.15398
153245475	rs1461234	2.88956e-08	-0.909921	-1.02067	5.23567e-10	-1.81736	-1.01986	3.13385e-05	-1.81038	-0.909188
153245591	rs117265112	6.34207e-08	-1.45546e-10	-1.14449	2.84676e-09	-1.45546e-10	-1.14395	0.00015283	-1.45546e-10	-1.13509
153246412	rs2964023	1.06567e-08	-1.8219	-1.1062	1.94357e-09	-0.384632	-1.14097	2.69232e-05	-1.77907	-1.09235
153246563	rs57311556	1.90558e-08	-1.17166	-1.17525	5.97021e-10	-1.55166	-1.15427	2.38666e-05	-1.81379	-1.17814
153246661	rs7712317	1.15727e-08	-1.6517	-1.19394	4.38365e-10	-1.82111	-1.19372	2.41569e-05	-1.78538	-1.19447
153246879	rs2350538	1.88155e-08	-1.18389	-1.17571	2.11647e-09	-0.286224	-1.15415	2.44768e-05	-1.80202	-1.16466
153247305	rs1381117	2.22937e-08	-1.00393	-1.18605	2.07577e-09	-0.302001	-1.1578	2.36407e-05	-1.81989	-1.18155
153248945	rs79433733	8.9247e-08	0.271824	-1.0747	1.3499e-09	-0.81607	-1.07403	3.45887e-05	-1.64107	-0.979812
153248951	rs12659342	1.21828e-08	-1.60098	-1.19328	2.0156e-09	-0.29557	-1.19364	2.40813e-05	-1.79149	-1.19148
153248963	rs114854777	2.07387e-07	-1.25814	1.29844	3.10393e-08	-0.203083	1.44821	0.000491174	-1.42756	1.45994
153249025	rs12657131	1.07174e-08	-1.75192	-1.17049	7.91158e-10	-1.23012	-1.19426	3.64397e-05	-1.39195	-1.1768
153249433	rs76700794	1.8973e-08	-1.16411	-1.18716	5.88477e-10	-1.54678	-1.17356	2.36283e-05	-1.81292	-1.18905
153249764	rs139394994	8.64489e-08	-1.45546e-10	-0.834731	2.94564e-09	-1.45546e-10	-1.1098	0.000206345	-1.45546e-10	-0.834864
153249835	rs149878927	4.24684e-08	-1.54552	-1.80974e-10	2.41731e-09	-1.30747	-1.80974e-10	8.27115e-05	-1.74905	-1.80974e-10
153250163	rs76431618	6.33468e-08	-1.14566	-1.80974e-10	1.46749e-09	-1.80658	-1.80974e-10	8.53146e-05	-1.71807	-1.80974e-10
153250801	rs1350802	2.37666e-08	-0.949006	-1.177	1.96129e-09	-0.374761	-1.14176	2.39812e-05	-1.81622	-1.17092
153250819	rs2926830	1.18995e-08	-1.62515	-1.19264	1.90935e-09	-0.349567	-1.1938	2.38381e-05	-1.80288	-1.19024
153251073	rs11167647	6.41072e-08	-0.0858435	-1.04788	5.10439e-10	-1.81547	-1.04714	3.50767e-05	-1.6625	-0.944373
153251153	rs35641290	3.68794e-08	-1.68663	-1.80974e-10	2.75534e-09	-1.17659	-1.80974e-10	7.8848e-05	-1.79689	-1.80974e-10
153251788	rs76784595	1.83036e-08	-1.19875	-1.18844	5.74264e-10	-1.56902	-1.17577	2.3516e-05	-1.81659	-1.19014
153251926	rs117221180	7.47717e-08	-1.45546e-10	-0.979844	3.08943e-09	-1.45546e-10	-1.06214	0.000177184	-1.45546e-10	-0.987227
153251932	rs10783182	2.37223e-08	-0.949006	-1.17886	1.95487e-09	-0.374761	-1.14504	2.39291e-05	-1.81622	-1.1731
153251977	rs10783183	2.39815e-08	-0.936405	-1.1806	1.91952e-09	-0.390883	-1.14717	2.39099e-05	-1.81515	-1.17497
153252363	rs2964034	2.04304e-08	-1.10931	-1.16795	1.91626e-09	-0.396668	-1.14308	2.50843e-05	-1.78712	-1.15505
153252395	rs115107908	7.64569e-08	-0.957557	-1.80974e-10	3.87986e-09	-0.834328	-1.80974e-10	0.000188831	-0.92356	-1.80974e-10
153252824	rs78842586	1.21684e-08	-1.60855	-1.1869	4.6145e-10	-1.79122	-1.17229	2.49776e-05	-1.75776	-1.18867
153253264	rs11167648	6.25422e-08	-0.0915622	-1.06688	5.00635e-10	-1.81582	-1.06618	3.4151e-05	-1.66423	-0.969386
153253283	rs2964033	2.09233e-08	-1.08355	-1.16987	1.84374e-09	-0.432553	-1.14578	2.51729e-05	-1.78124	-1.15741
153253384	rs78980666	6.05856e-08	-1.45546e-10	-1.19023	2.75057e-09	-1.45546e-10	-1.17832	0.000144443	-1.45546e-10	-1.19153
153253482	rs77988097	1.15391e-08	-1.65875	-1.18979	4.64454e-10	-1.77954	-1.17748	2.43913e-05	-1.77903	-1.19116
153253908	rs2964032	2.42628e-08	-0.922299	-1.18304	1.87697e-09	-0.408688	-1.15178	2.38711e-05	-1.81386	-1.17789
153254087	rs13157273	4.34757e-08	-1.52208	-1.80974e-10	1.61352e-09	-1.71171	-1.80974e-10	9.23817e-05	-1.63848	-1.80974e-10
153254168	rs144760708	6.03821e-08	-1.45546e-10	-1.19359	2.70652e-09	-1.45546e-10	-1.19446	0.000144453	-1.45546e-10	-1.19146
153255717	rs4416639	2.09285e-08	-1.08355	-1.16963	1.84438e-09	-0.432553	-1.14543	2.51805e-05	-1.78124	-1.15711
153255743	rs6871988	1.22726e-08	-1.59296	-1.19395	4.42119e-10	-1.81274	-1.19356	2.36572e-05	-1.80627	-1.19448
153255970	rs59253725	6.05505e-08	-1.45546e-10	-1.19081	2.74742e-09	-1.45546e-10	-1.17947	0.000144374	-1.45546e-10	-1.192
153257636	rs1461229	2.11755e-08	-1.05733	-1.18411	1.73747e-09	-0.467972	-1.16973	2.48616e-05	-1.7749	-1.17619
153259066	rs10051517	1.01077e-08	-1.82196	-1.15902	1.43052e-08	1.58977	-1.11927	2.3913e-05	-1.82071	-1.16928
153259190	rs77437949	6.03737e-08	-1.45546e-10	-1.19373	2.74735e-09	-1.45546e-10	-1.17949	0.000144091	-1.45546e-10	-1.19397
153259781	rs9885336	1.09265e-08	-1.75948	-1.14361	4.14526e-08	2.63188	-1.09745	2.51039e-05	-1.78532	-1.15607
153260361	rs6869379	1.06509e-08	-1.75581	-1.17283	4.09554e-08	2.6625	-1.14015	2.45636e-05	-1.78249	-1.18066
153260854	rs77307728	2.72092e-07	1.16632	-0.85446	6.17431e-09	0.25873	-0.628461	4.1696e-05	-1.81143	-0.622581
153261518	rs116852721	9.13898e-08	-1.45546e-10	-0.779151	3.77207e-09	-1.45546e-10	-0.862505	0.000223049	-1.45546e-10	-0.75702
153262297	rs149715344	6.04157e-08	-1.45546e-10	-1.19304	2.74397e-09	-1.45546e-10	-1.18072	0.000144154	-1.45546e-10	-1.19353
153262364	rs147854728	6.10765e-08	-1.45546e-10	-1.18216	2.80614e-09	-1.45546e-10	-1.15832	0.000145579	-1.45546e-10	-1.18369
153262719	rs1381118	1.44807e-08	-1.44454	-1.17693	5.74502e-10	-1.55281	-1.19157	2.39109e-05	-1.81713	-1.17294
153263051	rs147887415	7.79654e-08	-0.938019	-1.80974e-10	1.49576e-09	-1.78749	-1.80974e-10	0.000156279	-1.11277	-1.80974e-10
153263053	rs10066398	1.66775e-07	-0.177636	-1.80974e-10	1.91152e-08	0.760358	-1.80974e-10	0.000125516	-1.33198	-1.80974e-10
153263479	rs2964029	1.49012e-08	-1.41496	-1.17788	5.60695e-10	-1.57675	-1.19195	2.38202e-05	-1.81989	-1.17399
153263884	rs2926840	1.21048e-08	-1.65066	-1.15003	6.93459e-10	-1.39619	-1.16	2.63276e-05	-1.74848	-1.14531
153264228	rs1350804	1.08722e-08	-1.75538	-1.15269	8.50902e-10	-1.18961	-1.16198	2.59146e-05	-1.76248	-1.14712
153264363	rs148629201	1.01817e-07	-1.45546e-10	-0.671112	4.96927e-09	-1.45546e-10	-0.586854	0.00023426	-1.45546e-10	-0.707983
153264577	rs11743150	9.84016e-09	-1.81983	-1.18798	4.47517e-10	-1.7997	-1.19447	2.42385e-05	-1.79413	-1.18234
153264852	rs75316240	2.33166e-08	-1.18654	-0.958581	1.34129e-09	-0.807927	-1.08857	3.34624e-05	-1.70597	-0.948022
153264963	rs75478773	6.11415e-08	-1.45546e-10	-1.18109	2.80888e-09	-1.45546e-10	-1.15734	0.000145705	-1.45546e-10	-1.18283
153265309	rs2351023	1.53157e-08	-1.38319	-1.18222	5.46795e-10	-1.60036	-1.19345	2.36652e-05	-1.82156	-1.17885
153265681	rs6580044	1.39351e-08	-1.47278	-1.1871	2.06404e-09	-0.271206	-1.19425	2.52789e-05	-1.75254	-1.18191
153266100	rs2560035	6.53583e-08	-0.00624451	-1.10816	5.50852e-09	0.664268	-1.1481	2.73592e-05	-1.7558	-1.09956
153266148	rs10476798	1.64574e-07	-0.190924	-1.80974e-10	1.87994e-08	0.743699	-1.80974e-10	0.00012461	-1.33922	-1.80974e-10
153267753	rs2614125	1.44304e-08	-1.43548	-1.18947	5.68642e-10	-1.56036	-1.19427	2.35581e-05	-1.81811	-1.18684
153268550	rs114907392	4.84796e-08	-1.41314	-1.80974e-10	2.03394e-09	-1.48015	-1.80974e-10	8.70075e-05	-1.69842	-1.80974e-10
153268620	rs2560036	1.43285e-08	-1.45668	-1.17536	2.28629e-09	-0.173311	-1.18989	2.52886e-05	-1.76663	-1.16743
153269015	rs139693598	9.83558e-09	-1.82141	-1.18686	4.50664e-10	-1.79267	-1.1945	2.41097e-05	-1.80097	-1.18083
153269843	rs10061978	9.85594e-09	-1.81416	-1.19205	6.61785e-08	3.17839	-1.17616	2.34529e-05	-1.81532	-1.1941
153270716	rs2614126	2.17684e-08	-1.1263	-1.08752	4.28642e-09	0.382612	-1.11729	2.63528e-05	-1.82191	-1.07093
153271076	rs919221	2.87569e-08	-0.753305	-1.1821	5.19824e-10	-1.65171	-1.19268	2.41786e-05	-1.8003	-1.17865
153271156	rs919222	1.70205e-08	-1.62696	-0.832906	8.13513e-09	0.442619	-0.536554	3.52178e-05	-1.78602	-0.816839
153271230	rs919223	2.10264e-08	-1.13874	-1.10977	4.11471e-09	0.360431	-1.13599	2.57337e-05	-1.82168	-1.09493
153271739	rs118103577	7.78159e-08	-1.45546e-10	-0.939939	3.56463e-09	-1.45546e-10	-0.919068	0.00018596	-1.45546e-10	-0.938882
153271756	rs1366095	2.87569e-08	-0.753305	-1.1821	5.19824e-10	-1.65171	-1.19268	2.41786e-05	-1.8003	-1.17865
153272041	rs1366096	2.83237e-08	-0.770129	-1.18046	5.23723e-10	-1.6449	-1.19202	2.41669e-05	-1.80264	-1.17679
153272110	rs79112800	9.85612e-09	-1.819	-1.18719	4.46449e-10	-1.80206	-1.1945	2.4332e-05	-1.79135	-1.18127
153272392	rs78742533	6.0773e-08	-1.45546e-10	-1.18714	2.78105e-09	-1.45546e-10	-1.1673	0.000144908	-1.45546e-10	-1.18831
153272444	rs79565385	6.11806e-08	-1.45546e-10	-1.18045	2.81714e-09	-1.45546e-10	-1.1544	0.000145844	-1.45546e-10	-1.18188
153272625	rs12188227	5.60481e-08	-1.26807	-1.80974e-10	2.45766e-09	-1.29092	-1.80974e-10	7.70057e-05	-1.82053	-1.80974e-10
153272732	rs4958352	1.74214e-08	-1.64252	-0.794068	9.04909e-09	0.497048	-0.484511	3.64055e-05	-1.79252	-0.777169
153272963	rs114280442	1.09061e-08	-1.8125	-1.09246	1.44311e-09	-0.68528	-1.13805	3.12744e-05	-1.64355	-1.07806
153272968	rs2560038	6.31637e-08	-0.0103861	-1.13817	2.46296e-08	1.83146	-0.817641	2.51185e-05	-1.8025	-1.13831
153273141	rs34322782	1.65044e-08	-1.67924	-0.81142	9.93881e-09	0.613999	-0.507679	3.51817e-05	-1.809	-0.794887
153273168	rs6873055	1.69017e-08	-1.65695	-0.809919	9.34414e-09	0.550293	-0.505671	3.56184e-05	-1.7982	-0.793355
153273594	rs10515702	2.14483e-08	-1.67066	-0.557975	1.26633e-08	0.476271	-0.127687	4.57204e-05	-1.79887	-0.542995
153273676	rs79616279	6.11983e-08	-1.45546e-10	-1.18016	2.81559e-09	-1.45546e-10	-1.15496	0.000145852	-1.45546e-10	-1.18182
153274149	rs77236822	1.08636e-08	-1.8178	-1.09106	1.34634e-09	-0.753657	-1.13908	3.05035e-05	-1.67	-1.07657
153274308	rs76666804	1.08636e-08	-1.8178	-1.09106	1.34634e-09	-0.753657	-1.13908	3.05035e-05	-1.67	-1.07657
153274333	rs117804093	8.87302e-08	-1.45546e-10	-0.808684	3.9783e-09	-1.45546e-10	-0.809272	0.000205336	-1.45546e-10	-0.839764
153274473	rs115973509	7.79909e-08	-0.937692	-1.80974e-10	2.27376e-09	-1.36869	-1.80974e-10	0.000238399	-0.690465	-1.80974e-10
153275504	rs78094825	6.10533e-08	-1.45546e-10	-1.18254	2.80432e-09	-1.45546e-10	-1.15897	0.000145527	-1.45546e-10	-1.18405
153275936	rs78327105	1.16131e-08	-1.81748	-1.02467	1.30552e-09	-0.748705	-1.17482	3.27621e-05	-1.66813	-1.00701
153275957	rs78216468	6.10883e-08	-1.45546e-10	-1.18196	2.80707e-09	-1.45546e-10	-1.15799	0.000145605	-1.45546e-10	-1.18351
153277153	rs62385566	3.22293e-08	-1.82141	-1.80974e-10	4.98018e-09	-0.584662	-1.80974e-10	8.38095e-05	-1.73587	-1.80974e-10
153277406	rs78944098	6.03407e-08	-1.45546e-10	-1.19428	2.73133e-09	-1.45546e-10	-1.18534	0.000144024	-1.45546e-10	-1.19443
153277545	rs77332789	1.13342e-08	-1.81151	-1.05495	1.42806e-09	-0.67473	-1.15908	3.26897e-05	-1.63935	-1.038
153277759	rs2434220	1.97626e-08	-1.14593	-1.16456	3.44694e-09	0.230216	-1.18286	2.42807e-05	-1.81964	-1.15509
153277932	rs2560055	7.00289e-08	-0.112095	-0.93328	7.3997e-09	0.759032	-0.94772	3.5243e-05	-1.6866	-0.915541
153278085	rs10054136	6.79381e-08	-1.07569	-1.80974e-10	5.33277e-08	1.78633	-1.80974e-10	0.000100989	-1.5494	-1.80974e-10
153278334	rs76330189	1.117e-07	-0.578471	-1.80974e-10	3.94111e-09	-0.818665	-1.80974e-10	0.000141512	-1.21203	-1.80974e-10
153279039	rs34255618	2.26842e-08	-1.69811	-0.474509	1.78909e-08	0.714551	-0.0203888	4.90093e-05	-1.81382	-0.458583
153279598	rs58647031	6.03335e-08	-1.45546e-10	-1.1944	2.73084e-09	-1.45546e-10	-1.18552	0.000144016	-1.45546e-10	-1.19449
153279684	rs2964001	2.19089e-08	-1.04983	-1.15756	3.80303e-09	0.324024	-1.17835	2.44167e-05	-1.82203	-1.14712
153279831	rs1080671	1.15197e-08	-1.81496	-1.03526	1.3608e-09	-0.714031	-1.16802	3.28648e-05	-1.65483	-1.01718
153280474	rs183422905	1.12654e-07	-1.45546e-10	-0.56996	5.62798e-09	-1.45546e-10	-0.462376	0.000263956	-1.45546e-10	-0.588631
153280807	rs76624928	6.03288e-08	-1.45546e-10	-1.19447	2.72824e-09	-1.45546e-10	-1.18647	0.000144015	-1.45546e-10	-1.19449
153280893	rs1593827	5.61739e-08	-0.14346	-1.12237	2.5949e-08	1.9463	-0.880296	2.66443e-05	-1.76177	-1.12006
153280915	rs75529579	6.03288e-08	-1.45546e-10	-1.19447	2.72824e-09	-1.45546e-10	-1.18647	0.000144015	-1.45546e-10	-1.19449
153280977	rs10074043	7.25864e-08	-1.45546e-10	-1.00951	3.34814e-09	-1.45546e-10	-0.981721	0.00017253	-1.45546e-10	-1.01384
153281269	rs55749407	4.72785e-08	-1.43823	-1.80974e-10	2.40578e-09	-1.31225	-1.80974e-10	0.000175925	-0.994357	-1.80974e-10
153281406	rs2560030	5.39206e-08	-0.506489	-0.800283	1.70744e-08	1.37394	-0.726491	3.65276e-05	-1.78413	-0.782209
153282305	rs1461242	2.66909e-08	-0.832831	-1.17713	5.66831e-10	-1.57319	-1.18463	2.39325e-05	-1.81518	-1.174
153282674	rs79777070	1.15855e-08	-1.81455	-1.02998	1.36485e-09	-0.708967	-1.17012	3.31136e-05	-1.65286	-1.01161
153282962	rs1461243	2.32483e-08	-1.69385	-0.454206	1.80132e-08	0.695479	0.00550017	5.0082e-05	-1.81269	-0.438057
153283219	rs74501919	6.03277e-08	-1.45546e-10	-1.19449	2.7248e-09	-1.45546e-10	-1.18773	0.000144028	-1.45546e-10	-1.1944
153283348	rs77388169	6.03277e-08	-1.45546e-10	-1.19449	2.7248e-09	-1.45546e-10	-1.18773	0.000144028	-1.45546e-10	-1.1944
153283349	rs74518660	6.03337e-08	-1.45546e-10	-1.19439	2.72147e-09	-1.45546e-10	-1.18895	0.000144059	-1.45546e-10	-1.19419
153283639	rs75420511	6.03277e-08	-1.45546e-10	-1.19449	2.7248e-09	-1.45546e-10	-1.18773	0.000144028	-1.45546e-10	-1.1944
153283791	rs80083669	6.03277e-08	-1.45546e-10	-1.19449	2.7248e-09	-1.45546e-10	-1.18773	0.000144028	-1.45546e-10	-1.1944
153284297	rs75072978	6.03289e-08	-1.45546e-10	-1.19447	2.72366e-09	-1.45546e-10	-1.18815	0.000144036	-1.45546e-10	-1.19435
153284730	rs79614437	6.03309e-08	-1.45546e-10	-1.19444	2.72255e-09	-1.45546e-10	-1.18856	0.000144046	-1.45546e-10	-1.19428
153285672	rs76858877	3.89902e-08	-1.63097	-1.80974e-10	3.08141e-09	-1.06474	-1.80974e-10	8.24626e-05	-1.75207	-1.80974e-10
153285859	rs1903442	6.35408e-08	-1.1426	-1.80974e-10	1.13949e-08	0.243042	-1.80974e-10	9.29702e-05	-1.63213	-1.80974e-10
153286272	rs76999595	6.03373e-08	-1.45546e-10	-1.19433	2.72044e-09	-1.45546e-10	-1.18933	0.000144073	-1.45546e-10	-1.1941
153286563	rs62385569	3.22582e-08	-1.82051	-1.80974e-10	4.33226e-09	-0.724038	-1.80974e-10	8.10307e-05	-1.76959	-1.80974e-10
153286596	rs77670567	6.03373e-08	-1.45546e-10	-1.19433	2.72044e-09	-1.45546e-10	-1.18933	0.000144073	-1.45546e-10	-1.1941
153286770	rs115174426	1.88939e-07	-0.052861	-1.80974e-10	6.99834e-09	-0.244454	-1.80974e-10	0.00069103	0.37377	-1.80974e-10
153286964	rs898709	6.02442e-08	-0.0836858	-1.11219	2.52343e-08	1.89749	-0.85941	2.71989e-05	-1.75151	-1.10973
153287010	rs79661625	6.03418e-08	-1.45546e-10	-1.19426	2.71944e-09	-1.45546e-10	-1.1897	0.000144089	-1.45546e-10	-1.19398
153287182	rs117730925	1.15926e-08	-1.81496	-1.02896	1.35743e-09	-0.714031	-1.17051	3.3084e-05	-1.65483	-1.01053
153287549	rs1870738	5.80766e-08	-0.116007	-1.11652	2.51391e-08	1.90249	-0.868193	2.70219e-05	-1.75365	-1.11412
153287604	rs78703548	6.03373e-08	-1.45546e-10	-1.19433	2.72044e-09	-1.45546e-10	-1.18933	0.000144073	-1.45546e-10	-1.1941
153287740	rs80269343	6.03418e-08	-1.45546e-10	-1.19426	2.71944e-09	-1.45546e-10	-1.1897	0.000144089	-1.45546e-10	-1.19398
153287873	rs72804679	4.24849e-08	-1.54514	-1.80974e-10	2.12408e-09	-1.43679	-1.80974e-10	0.000149753	-1.15543	-1.80974e-10
153287891	rs75528036	1.44829e-08	-1.43697	-1.18435	4.85698e-10	-1.71859	-1.1937	2.37576e-05	-1.81356	-1.18295
153288556	rs79851851	6.03337e-08	-1.45546e-10	-1.19439	2.72147e-09	-1.45546e-10	-1.18895	0.000144059	-1.45546e-10	-1.19419
153289407	rs74537024	6.03373e-08	-1.45546e-10	-1.19433	2.72044e-09	-1.45546e-10	-1.18933	0.000144073	-1.45546e-10	-1.1941
153289425	rs2614119	3.55115e-08	-0.537192	-1.18724	6.11163e-10	-1.51143	-1.17108	2.60144e-05	-1.71818	-1.18758
153290003	rs141006250	5.56295e-07	1.02701	-1.80974e-10	2.51348e-06	5.6393	-1.80974e-10	0.00226067	1.559	-1.80974e-10
153290022	rs78898512	1.16327e-08	-1.81151	-1.02896	1.41184e-09	-0.67473	-1.17051	3.36e-05	-1.63935	-1.01053
153290253	rs2085865	5.89913e-08	-0.0640603	-1.15283	2.39287e-08	1.86891	-0.883963	2.60516e-05	-1.74751	-1.15682
153290715	rs2964000	4.89649e-08	-0.211286	-1.19189	4.69086e-10	-1.75901	-1.18808	2.64232e-05	-1.69761	-1.19256
153290835	rs2035099	5.78225e-08	-0.0836858	-1.15322	2.45243e-08	1.89749	-0.887949	2.59358e-05	-1.75151	-1.15728
153291842	rs74538875	6.03585e-08	-1.45546e-10	-1.19398	2.71735e-09	-1.45546e-10	-1.19047	0.000144141	-1.45546e-10	-1.19362
153291912	rs2926829	3.50032e-08	-0.548808	-1.19004	4.70709e-10	-1.74978	-1.19386	2.7787e-05	-1.64988	-1.18997
153291989	rs117515862	6.03585e-08	-1.45546e-10	-1.19398	2.71735e-09	-1.45546e-10	-1.19047	0.000144141	-1.45546e-10	-1.19362
153292124	rs141023504	1.17938e-08	-1.805	-1.02171	1.49601e-09	-0.61417	-1.17316	3.47019e-05	-1.61472	-1.0029
153292276	rs117687489	6.03518e-08	-1.45546e-10	-1.19409	2.71827e-09	-1.45546e-10	-1.19013	0.00014412	-1.45546e-10	-1.19377
153292626	rs77616372	6.03518e-08	-1.45546e-10	-1.19409	2.71827e-09	-1.45546e-10	-1.19013	0.00014412	-1.45546e-10	-1.19377
153292725	rs76747090	1.18155e-08	-1.805	-1.01988	1.49505e-09	-0.61417	-1.1738	3.4769e-05	-1.61472	-1.00097
153293026	rs140360048	9.85198e-07	-1.45546e-10	1.59856	3.81187e-08	-1.45546e-10	1.45058	0.00250346	-1.45546e-10	1.66102
153293379	rs117859261	6.03408e-08	-1.45546e-10	-1.19428	2.72021e-09	-1.45546e-10	-1.18942	0.000144083	-1.45546e-10	-1.19402
153293540	rs4958683	1.87603e-08	-1.81635	-0.546192	2.84014e-08	1.26876	-0.112448	4.64886e-05	-1.79413	-0.531075
153293547	rs118075407	6.03304e-08	-1.45546e-10	-1.19445	2.72341e-09	-1.45546e-10	-1.18824	0.000144043	-1.45546e-10	-1.1943
153293565	rs7726518	6.21786e-08	-0.00414356	-1.16013	2.07001e-08	1.7445	-0.904487	2.62469e-05	-1.73312	-1.16374
153293868	rs117298785	1.179e-08	-1.809	-1.01803	1.44172e-09	-0.649868	-1.17442	3.43305e-05	-1.62935	-0.999028
153293926	rs77153702	2.24248e-07	0.118467	-1.80974e-10	4.79941e-09	-0.621634	-1.80974e-10	0.000114777	-1.42142	-1.80974e-10
153294228	rs36004298	1.80914e-08	-1.82005	-0.578801	3.03641e-08	1.37783	-0.154699	4.54874e-05	-1.78291	-0.564067
153294271	rs2126160	5.95151e-08	-0.0439593	-1.16409	2.16432e-08	1.8008	-0.916236	2.5924e-05	-1.74176	-1.16748
153294293	rs144016564	3.23268e-08	-1.81839	-1.80974e-10	1.76646e-09	-1.62115	-1.80974e-10	7.99746e-05	-1.7827	-1.80974e-10
153294900	rs7732031	5.68649e-08	-0.0833264	-1.17028	2.24658e-08	1.85753	-0.93566	2.55635e-05	-1.74995	-1.1733
153295121	rs77397326	6.03408e-08	-1.45546e-10	-1.19428	2.72021e-09	-1.45546e-10	-1.18942	0.000144083	-1.45546e-10	-1.19402
153295452	rs1841553	1.81857e-08	-1.82134	-0.572304	3.26932e-08	1.4433	-0.146261	4.61338e-05	-1.77538	-0.557493
153295469	rs185413576	7.14217e-08	-1.45546e-10	-1.02568	3.2029e-09	-1.45546e-10	-1.02607	0.000167067	-1.45546e-10	-1.04602
153296017	rs1599408	5.4476e-08	-0.125113	-1.17141	2.05876e-08	1.77395	-0.939388	2.54803e-05	-1.75216	-1.17435
153296064	rs1599409	5.97531e-08	-0.0439593	-1.1601	2.19245e-08	1.8008	-0.903323	2.60178e-05	-1.74176	-1.16387
153296073	rs1599410	5.91525e-08	-0.0439593	-1.17021	2.12538e-08	1.8008	-0.934391	2.57722e-05	-1.74176	-1.17336
153296428	rs2560072	5.43526e-08	-0.10623	-1.19256	4.58209e-10	-1.7814	-1.18916	2.72507e-05	-1.6662	-1.19313
153296749	rs143385578	8.48554e-08	-1.45546e-10	-0.853336	3.89257e-09	-1.45546e-10	-0.831058	0.000202062	-1.45546e-10	-0.85584
153297433	rs76755491	6.03304e-08	-1.45546e-10	-1.19445	2.72341e-09	-1.45546e-10	-1.18824	0.000144043	-1.45546e-10	-1.1943
153297584	rs77821205	1.13322e-08	-1.81353	-1.05311	1.5382e-09	-0.59638	-1.16314	3.36188e-05	-1.61351	-1.03582
153297873	rs138398224	6.03286e-08	-1.45546e-10	-1.19448	2.72455e-09	-1.45546e-10	-1.18783	0.000144033	-1.45546e-10	-1.19437
153298214	rs4590221	1.92567e-08	-1.82198	-0.514443	3.43995e-08	1.41946	-0.0715419	4.89549e-05	-1.77455	-0.498962
153298441	rs75927698	6.03286e-08	-1.45546e-10	-1.19448	2.72455e-09	-1.45546e-10	-1.18783	0.000144033	-1.45546e-10	-1.19437
153298645	rs57694504	6.03545e-08	-1.45546e-10	-1.19405	2.72223e-09	-1.45546e-10	-1.18868	0.000144069	-1.45546e-10	-1.19412
153298912	rs72804681	4.07429e-08	-1.587	-1.80974e-10	1.47003e-09	-1.80485	-1.80974e-10	0.000126664	-1.32288	-1.80974e-10
153299187	rs116266210	1.12905e-08	-1.81558	-1.05475	1.49974e-09	-0.622482	-1.16235	3.32036e-05	-1.6242	-1.03756
153299266	rs75174495	6.038e-08	-1.45546e-10	-1.19363	2.74292e-09	-1.45546e-10	-1.1811	0.000144088	-1.45546e-10	-1.19399
153299762	rs139807960	6.03276e-08	-1.45546e-10	-1.19449	2.72572e-09	-1.45546e-10	-1.18739	0.000144026	-1.45546e-10	-1.19442
153299786	rs79953483	6.03274e-08	-1.45546e-10	-1.1945	2.72694e-09	-1.45546e-10	-1.18695	0.00014402	-1.45546e-10	-1.19446
153300006	rs7712987	2.56573e-08	-0.858009	-1.19145	5.77637e-09	0.755339	-1.19169	2.36815e-05	-1.80936	-1.19036
153300111	rs74776289	6.04002e-08	-1.45546e-10	-1.19329	2.74629e-09	-1.45546e-10	-1.17988	0.000144126	-1.45546e-10	-1.19373
153300215	rs2614123	5.76089e-08	-0.0730772	-1.16753	2.06613e-08	1.7627	-0.924567	2.58807e-05	-1.74009	-1.17082
153300240	rs76751962	6.05639e-08	-1.45546e-10	-1.19059	2.77842e-09	-1.45546e-10	-1.16825	0.000144507	-1.45546e-10	-1.19109
153300572	rs2434221	3.14019e-08	-0.757759	-1.08966	7.32782e-09	0.917683	-1.11613	2.69921e-05	-1.79566	-1.07321
153301064	rs76267079	6.03295e-08	-1.45546e-10	-1.19446	2.72947e-09	-1.45546e-10	-1.18602	0.000144015	-1.45546e-10	-1.1945
153301157	rs2882436	3.70197e-08	-0.489344	-1.19349	4.6698e-10	-1.7571	-1.1945	2.82683e-05	-1.62922	-1.19346
153301252	rs35775277	1.98565e-08	-1.82203	-0.483718	3.7344e-08	1.4622	-0.032156	5.07679e-05	-1.76926	-0.467893
153301604	rs77479666	6.03348e-08	-1.45546e-10	-1.19438	2.73216e-09	-1.45546e-10	-1.18503	0.000144017	-1.45546e-10	-1.19448
153302376	rs57114638	6.03434e-08	-1.45546e-10	-1.19423	2.735e-09	-1.45546e-10	-1.184	0.000144027	-1.45546e-10	-1.19441
153302377	rs17617008	1.99504e-08	-1.82203	-0.479001	3.75698e-08	1.4622	-0.026126	5.10106e-05	-1.76926	-0.463123
153302398	rs58346183	6.03387e-08	-1.45546e-10	-1.19431	2.73356e-09	-1.45546e-10	-1.18452	0.000144021	-1.45546e-10	-1.19445
153303487	rs77659315	6.03348e-08	-1.45546e-10	-1.19438	2.73216e-09	-1.45546e-10	-1.18503	0.000144017	-1.45546e-10	-1.19448
153303618	rs973319	1.48884e-08	-1.40485	-1.18885	1.06738e-09	-0.942481	-1.18244	2.34067e-05	-1.82151	-1.18989
153303838	rs4958684	1.95651e-08	-1.82187	-0.498662	3.4452e-08	1.40073	-0.0512891	4.96309e-05	-1.7768	-0.483004
153304022	rs114734188	5.83967e-08	-1.22702	-1.80974e-10	1.58877e-09	-1.72717	-1.80974e-10	0.00016108	-1.08251	-1.80974e-10
153304232	rs72492473	6.03552e-08	-1.45546e-10	-1.19404	2.73799e-09	-1.45546e-10	-1.1829	0.000144045	-1.45546e-10	-1.19429
153304416	rs1461238	1.54896e-08	-1.36141	-1.19271	9.98646e-10	-1.00292	-1.18857	2.33885e-05	-1.8189	-1.19327
153304518	rs17115392	1.95651e-08	-1.82187	-0.498662	3.4452e-08	1.40073	-0.0512891	4.96309e-05	-1.7768	-0.483004
153304538	rs35257267	1.5347e-08	-1.3722	-1.19116	1.01593e-09	-0.988372	-1.18595	2.33999e-05	-1.81974	-1.19194
153304569	rs13170510	9.95166e-09	-1.81461	-1.18194	4.90839e-08	2.3558	-0.652395	2.52725e-05	-1.74923	-1.18547
153304641	rs148422139	1.18097e-08	-1.8144	-1.01096	1.49969e-09	-0.607069	-1.1778	3.4994e-05	-1.61791	-0.99133
153304758	rs182902112	3.22335e-08	-1.82128	-1.80974e-10	1.44909e-09	-1.81919	-1.80974e-10	8.01375e-05	-1.78067	-1.80974e-10
153305352	rs1461240	9.963e-09	-1.81461	-1.1808	4.94457e-08	2.3558	-0.64505	2.5297e-05	-1.74923	-1.1845
153305438	rs1461241	1.38367e-08	-1.51878	-1.14818	7.4471e-07	5.10705	-0.684182	2.48625e-05	-1.79525	-1.1558
153305796	rs970751	1.54928e-08	-1.36141	-1.1925	9.99019e-10	-1.00292	-1.18819	2.33926e-05	-1.8189	-1.19309
153305818	rs114802870	5.95828e-08	-1.20692	-1.80974e-10	1.60174e-09	-1.71904	-1.80974e-10	0.000164728	-1.06011	-1.80974e-10
153305823	rs80140307	6.038e-08	-1.45546e-10	-1.19363	2.74292e-09	-1.45546e-10	-1.1811	0.000144088	-1.45546e-10	-1.19399
153305998	rs6885178	1.18097e-08	-1.8144	-1.01096	1.49969e-09	-0.607069	-1.1778	3.4994e-05	-1.61791	-0.99133
153306209	rs2126162	9.98735e-09	-1.81217	-1.1808	4.68659e-08	2.30221	-0.64505	2.51224e-05	-1.75615	-1.1845
153306266	rs2126163	1.37092e-08	-1.52659	-1.14963	7.36826e-07	5.10124	-0.689012	2.49369e-05	-1.79095	-1.15712
153306311	rs2126164	1.39666e-08	-1.50943	-1.14818	7.12455e-07	5.06277	-0.684182	2.47958e-05	-1.79794	-1.1558
153306598	rs408818	1.38367e-08	-1.51878	-1.14818	7.4471e-07	5.10705	-0.684182	2.48625e-05	-1.79525	-1.1558
153306780	rs389567	1.39666e-08	-1.50943	-1.14818	7.12455e-07	5.06277	-0.684182	2.47958e-05	-1.79794	-1.1558
153306816	rs116600898	1.18596e-08	-1.81397	-1.00717	1.50603e-09	-0.601731	-1.17892	3.52108e-05	-1.61572	-0.987345
153306818	rs76491225	5.23267e-06	4.43908	-1.17069	9.06955e-10	-1.116	-1.17179	2.79366e-05	-1.68896	-1.14551
153307511	rs145762016	2.3482e-07	0.164537	-1.80974e-10	1.58215e-09	-1.73134	-1.80974e-10	8.03122e-05	-1.77849	-1.80974e-10
153307819	rs55693735	7.0165e-08	-1.04343	-1.80974e-10	7.20435e-08	2.08714	-1.80974e-10	0.000105935	-1.50159	-1.80974e-10
153307927	rs80033932	9.92278e-09	-1.82117	-1.17829	4.54977e-10	-1.78485	-1.19278	2.41277e-05	-1.81116	-1.16989
153308014	rs1121074	9.91424e-09	-1.81838	-1.18194	5.45462e-08	2.46132	-0.652395	2.56416e-05	-1.73472	-1.18547
153308081	rs1121075	2.07606e-08	-1.82106	-0.440164	3.47846e-08	1.33569	0.023359	5.22656e-05	-1.78421	-0.423864
153308317	rs386248	1.54896e-08	-1.36141	-1.19271	9.98646e-10	-1.00292	-1.18857	2.33885e-05	-1.8189	-1.19327
153309337	rs1837235	1.37988e-08	-1.51878	-1.15092	7.3789e-07	5.10705	-0.693383	2.48004e-05	-1.79525	-1.1583
153309504	rs1595542	1.39464e-08	-1.50943	-1.14963	7.09023e-07	5.06277	-0.689012	2.47631e-05	-1.79794	-1.15712
153309888	rs9765019	1.4317e-08	-1.48321	-1.14963	6.28809e-07	4.94271	-0.689012	2.46e-05	-1.80455	-1.15712
153310081	rs2434216	1.4317e-08	-1.48321	-1.14963	6.28809e-07	4.94271	-0.689012	2.46e-05	-1.80455	-1.15712
153310122	rs2560031	1.4317e-08	-1.48321	-1.14963	6.28809e-07	4.94271	-0.689012	2.46e-05	-1.80455	-1.15712
153310324	rs441885	1.44405e-08	-1.47333	-1.15092	5.99257e-07	4.89895	-0.693383	2.45179e-05	-1.80671	-1.1583
153310375	rs75165103	6.88862e-07	1.90709	-0.666337	4.63934e-09	-0.249762	-0.405792	5.46842e-05	-1.73523	-0.427607
153310472	rs421178	1.44405e-08	-1.47333	-1.15092	5.99257e-07	4.89895	-0.693383	2.45179e-05	-1.80671	-1.1583
153310598	rs420133	1.44801e-08	-1.47333	-1.14818	6.04796e-07	4.89895	-0.684182	2.45794e-05	-1.80671	-1.1558
153310859	rs407210	1.11943e-08	-1.69397	-1.18491	1.20054e-09	-0.820657	-1.1867	2.48474e-05	-1.76852	-1.18314
153311032	rs406708	1.65925e-08	-1.29393	-1.19141	9.19667e-10	-1.08752	-1.18635	2.35952e-05	-1.81121	-1.19216
153311464	rs432891	1.29631e-08	-1.56073	-1.17144	1.18353e-09	-0.867361	-1.15427	2.39248e-05	-1.81575	-1.17375
153311841	rs394446	1.68006e-08	-1.28223	-1.19064	9.08299e-10	-1.10118	-1.18513	2.36519e-05	-1.80948	-1.19149
153312012	rs35297739	2.04925e-08	-1.82142	-0.452806	3.50035e-08	1.35804	0.00728222	5.17302e-05	-1.78173	-0.436642
153312014	rs75244716	6.03348e-08	-1.45546e-10	-1.19438	2.73216e-09	-1.45546e-10	-1.18503	0.000144017	-1.45546e-10	-1.19448
153312122	rs17115409	1.02683e-08	-1.78455	-1.18068	2.05612e-08	1.80332	-0.970038	2.40958e-05	-1.79874	-1.18364
153312211	rs441396	2.30487e-08	-0.971998	-1.18468	1.12387e-07	3.52999	-0.998167	2.34737e-05	-1.82083	-1.1877
153312282	rs381582	1.67799e-08	-1.28223	-1.19187	9.06498e-10	-1.10118	-1.18711	2.36265e-05	-1.80948	-1.19256
153312771	rs454317	1.72303e-08	-1.25844	-1.18917	8.86125e-10	-1.12811	-1.18291	2.37742e-05	-1.80564	-1.19018
153313093	rs11167649	9.91267e-09	-1.81753	-1.18294	5.2161e-08	2.43413	-0.669924	2.54762e-05	-1.73857	-1.1881
153313254	rs13189301	2.04925e-08	-1.82142	-0.452806	3.50035e-08	1.35804	0.00728222	5.17302e-05	-1.78173	-0.436642
153313264	rs115385756	9.93754e-09	-1.82169	-1.17627	4.53452e-10	-1.7889	-1.19209	2.42447e-05	-1.80879	-1.16742
153313390	rs12109066	9.92352e-09	-1.81753	-1.18184	5.25393e-08	2.43413	-0.662698	2.54971e-05	-1.73857	-1.18728
153313482	rs143814204	6.04236e-08	-1.45546e-10	-1.1929	2.74982e-09	-1.45546e-10	-1.17859	0.000144171	-1.45546e-10	-1.19341
153313826	rs383348	1.71201e-08	-1.28468	-1.16935	2.18414e-07	4.13047	-0.9342	2.37724e-05	-1.82145	-1.17443
153313827	rs34083638	1.96103e-08	-1.82205	-0.496182	3.61616e-08	1.44598	-0.0481102	5.003e-05	-1.77129	-0.480495
153314336	rs75642127	6.04115e-08	-1.45546e-10	-1.19311	2.74804e-09	-1.45546e-10	-1.17924	0.000144148	-1.45546e-10	-1.19357
153314494	rs138705247	9.94162e-09	-1.82179	-1.17576	4.53051e-10	-1.78998	-1.1919	2.42767e-05	-1.8081	-1.1668
153314567	rs11952162	2.05473e-08	-1.82106	-0.450492	3.43308e-08	1.33569	0.0102266	5.17228e-05	-1.78421	-0.434304
153315263	rs76699662	6.04236e-08	-1.45546e-10	-1.1929	2.74982e-09	-1.45546e-10	-1.17859	0.000144171	-1.45546e-10	-1.19341
153315300	rs448234	1.67446e-08	-1.28223	-1.19398	9.02803e-10	-1.10118	-1.1912	2.35865e-05	-1.80948	-1.19426
153315450	rs1316640	1.68912e-08	-1.29588	-1.17161	2.2509e-07	4.16798	-0.941607	2.3717e-05	-1.82177	-1.17645
153315511	rs80229715	1.18956e-08	-1.81312	-1.00499	1.51761e-09	-0.591554	-1.18144	3.5806e-05	-1.61152	-0.974779
153315737	rs1898660	9.92186e-09	-1.81661	-1.18294	5.07666e-08	2.40704	-0.669924	2.53806e-05	-1.74233	-1.1881
153315743	rs1438586	1.73368e-08	-1.24758	-1.19388	8.80995e-10	-1.12589	-1.19094	2.3758e-05	-1.80231	-1.19418
153316458	rs4958685	9.94172e-09	-1.81461	-1.18294	4.8231e-08	2.3558	-0.669924	2.52061e-05	-1.74923	-1.1881
153316866	rs508306	1.71201e-08	-1.28468	-1.16935	2.18414e-07	4.13047	-0.9342	2.37724e-05	-1.82145	-1.17443
153317033	rs510091	1.70814e-08	-1.28468	-1.17161	2.16802e-07	4.13047	-0.941607	2.37245e-05	-1.82145	-1.17645
153317293	rs75870812	1.18956e-08	-1.81312	-1.00499	1.51761e-09	-0.591554	-1.18144	3.5806e-05	-1.61152	-0.974779
153317643	rs79255042	1.18956e-08	-1.81312	-1.00499	1.51761e-09	-0.591554	-1.18144	3.5806e-05	-1.61152	-0.974779
153317740	rs17115420	9.94767e-09	-1.8157	-1.18125	5.00978e-08	2.38273	-0.658875	2.5329e-05	-1.74563	-1.18683
153317765	rs61654269	6.03897e-08	-1.45546e-10	-1.19347	2.74459e-09	-1.45546e-10	-1.1805	0.000144106	-1.45546e-10	-1.19386
153318202	rs186948341	6.08405e-08	-1.45546e-10	-1.18603	2.84241e-09	-1.45546e-10	-1.14547	0.00014445	-1.45546e-10	-1.19148
153318555	rs4260725	9.95373e-09	-1.8157	-1.18064	5.02905e-08	2.38273	-0.655037	2.53408e-05	-1.74563	-1.18636
153318583	rs77529172	6.25127e-08	-1.45546e-10	-1.15891	2.84122e-09	-1.45546e-10	-1.14589	0.000149771	-1.45546e-10	-1.1553
153318776	rs189744	1.66869e-08	-1.30695	-1.1727	2.32866e-07	4.20561	-0.94527	2.36894e-05	-1.82197	-1.17742
153319566	rs78889344	6.04964e-08	-1.45546e-10	-1.1917	2.7593e-09	-1.45546e-10	-1.17515	0.000144319	-1.45546e-10	-1.19239
153319718	rs77412539	6.04802e-08	-1.45546e-10	-1.19197	2.75732e-09	-1.45546e-10	-1.17587	0.000144286	-1.45546e-10	-1.19262
153319902	rs79324343	1.17769e-08	-1.81764	-1.01051	1.42931e-09	-0.652998	-1.17994	3.47167e-05	-1.63647	-0.980719
153320104	rs182291	1.97496e-08	-1.12745	-1.1837	2.09871e-07	4.0009	-0.844528	2.35127e-05	-1.81844	-1.18843
153321202	rs286967	1.72757e-08	-1.27337	-1.17161	2.08844e-07	4.09307	-0.941607	2.37347e-05	-1.82102	-1.17645
153321227	rs141726797	1.43271e-07	-1.45546e-10	-0.329546	5.83871e-09	-1.45546e-10	-0.425618	0.00035442	-1.45546e-10	-0.293932
153321265	rs286968	1.71201e-08	-1.28468	-1.16935	2.18414e-07	4.13047	-0.9342	2.37724e-05	-1.82145	-1.17443
153321501	rs75608961	1.16772e-08	-1.81353	-1.02312	1.51838e-09	-0.59638	-1.1761	3.50429e-05	-1.61351	-0.994329
153321724	rs78642035	7.38444e-08	-0.992324	-1.80974e-10	6.38865e-08	1.96698	-1.80974e-10	0.0001063	-1.49814	-1.80974e-10
153321768	rs286969	1.73069e-08	-1.64371	-0.799469	8.67402e-10	-1.66194	-0.670442	3.58566e-05	-1.80087	-0.784014
153322296	rs11167651	1.64117e-08	-1.30222	-1.19406	9.3347e-10	-1.06467	-1.19431	2.34822e-05	-1.81446	-1.19371
153322341	rs202231421	6.34379e-08	-1.45546e-10	-1.14422	2.75848e-09	-1.45546e-10	-1.17545	0.000151919	-1.45546e-10	-1.14107
153322777	rs12658022	1.60408e-08	-1.35013	-1.16902	2.87853e-07	4.40547	-0.933153	2.37957e-05	-1.82077	-1.17414
153323009	rs4644005	2.00056e-08	-1.82142	-0.476857	3.39463e-08	1.35804	-0.0233868	5.04876e-05	-1.78173	-0.460956
153323126	rs4349768	1.62244e-08	-1.3137	-1.19406	9.46628e-10	-1.05067	-1.19431	2.3451e-05	-1.81579	-1.19371
153323431	rs7725820	1.66451e-08	-1.31687	-1.1653	2.58766e-07	4.2873	-0.921507	2.38482e-05	-1.8219	-1.1708
153323845	rs3863194	1.00897e-08	-1.8157	-1.16707	5.40787e-08	2.38273	-0.582413	2.56192e-05	-1.74563	-1.17544
153323948	rs690091	1.58578e-08	-1.33627	-1.19435	9.74182e-10	-1.02229	-1.19399	2.3388e-05	-1.81806	-1.19412
153323959	rs3863195	1.00973e-08	-1.81661	-1.16541	5.54826e-08	2.40704	-0.581094	2.5749e-05	-1.74233	-1.17369
153323963	rs3863196	1.0091e-08	-1.81461	-1.16803	5.24022e-08	2.3558	-0.586977	2.5507e-05	-1.74923	-1.17623
153324151	rs116898420	6.08149e-08	-1.45546e-10	-1.18645	2.70746e-09	-1.45546e-10	-1.19412	0.000146446	-1.45546e-10	-1.17776
153324358	rs558631	1.68714e-08	-1.3059	-1.16276	2.51058e-07	4.24942	-0.913861	2.38999e-05	-1.82203	-1.16851
153324406	rs689836	1.64774e-08	-1.29832	-1.19397	9.31701e-10	-1.06651	-1.19436	2.35328e-05	-1.81243	-1.19359
153324518	rs6892548	1.01228e-08	-1.81661	-1.16289	5.64838e-08	2.40704	-0.563209	2.57945e-05	-1.74233	-1.17192
153324733	rs75016423	6.04611e-08	-1.45546e-10	-1.19228	2.75492e-09	-1.45546e-10	-1.17674	0.000144247	-1.45546e-10	-1.19289
153324891	rs58352416	6.04762e-08	-1.45546e-10	-1.19203	2.75683e-09	-1.45546e-10	-1.17605	0.000144278	-1.45546e-10	-1.19267
153325351	rs4032804	2.10621e-08	-1.82063	-0.426179	3.46278e-08	1.31342	0.0411111	5.28824e-05	-1.78661	-0.40973
153325881	rs116012013	1.75557e-07	-0.126323	-1.80974e-10	3.86399e-09	-0.838428	-1.80974e-10	0.000105272	-1.50786	-1.80974e-10
153325893	rs2350675	1.66034e-08	-1.32773	-1.15695	2.75438e-07	4.3253	-0.897068	2.40291e-05	-1.82166	-1.16349
153326223	rs1370913	2.25533e-08	-0.999311	-1.17909	1.27911e-07	3.63767	-0.976464	2.35582e-05	-1.822	-1.18294
153326331	rs75696946	6.10338e-08	-1.45546e-10	-1.18286	2.81415e-09	-1.45546e-10	-1.15547	0.000145447	-1.45546e-10	-1.1846
153326480	rs2350673	1.02744e-08	-1.81661	-1.14802	6.00653e-08	2.40704	-0.50173	2.61264e-05	-1.74233	-1.15914
153326505	rs2350672	1.7094e-08	-1.3003	-1.15526	2.40954e-07	4.1881	-0.893622	2.40646e-05	-1.822	-1.16167
153326544	rs62385607	3.4645e-08	-1.74913	-1.80974e-10	5.4469e-09	-0.495081	-1.80974e-10	7.72584e-05	-1.81726	-1.80974e-10
153326824	rs140330024	6.26125e-08	-1.45546e-10	-1.15732	2.82013e-09	-1.45546e-10	-1.15334	0.000148208	-1.45546e-10	-1.1658
153326970	rs62385608	1.09202e-08	-1.7314	-1.17227	3.82827e-08	2.64538	-1.19051	2.42958e-05	-1.81152	-1.16258
153327081	rs80142960	6.04611e-08	-1.45546e-10	-1.19228	2.75492e-09	-1.45546e-10	-1.17674	0.000144247	-1.45546e-10	-1.19289
153327133	rs516052	1.6165e-08	-1.36061	-1.15083	3.14946e-07	4.44383	-0.881554	2.42071e-05	-1.82016	-1.15761
153327171	rs6878632	2.21946e-08	-1.82157	-0.372867	4.59064e-08	1.528	0.10848	5.72785e-05	-1.76063	-0.355859
153327172	rs6878921	1.08552e-08	-1.81312	-1.09652	1.58415e-09	-0.591554	-1.13853	3.24084e-05	-1.61152	-1.07448
153327299	rs538313	4.8558e-08	-0.521752	-0.889775	3.86422e-09	0.225104	-1.06347	3.82856e-05	-1.66508	-0.854258
153327430	rs75525369	6.05089e-08	-1.45546e-10	-1.19149	2.76078e-09	-1.45546e-10	-1.17461	0.000144345	-1.45546e-10	-1.19221
153327438	rs6879298	1.04133e-08	-1.8157	-1.1355	6.13964e-08	2.38273	-0.455501	2.63287e-05	-1.74563	-1.14812
153327608	rs192582910	3.23389e-08	-1.81801	-1.80974e-10	4.88966e-09	-0.603004	-1.80974e-10	8.99701e-05	-1.66494	-1.80974e-10
153328132	rs77160482	6.04468e-08	-1.45546e-10	-1.19252	2.75304e-09	-1.45546e-10	-1.17742	0.000144218	-1.45546e-10	-1.19309
153328328	rs117444920	1.07094e-08	-1.81353	-1.10963	1.59354e-09	-0.59638	-1.12779	3.18762e-05	-1.61351	-1.08904
153328661	rs11951864	1.04629e-08	-1.81838	-1.12807	6.81469e-08	2.46132	-0.429778	2.6794e-05	-1.73472	-1.14151
153329433	rs2578370	1.65833e-08	-1.35013	-1.13576	3.1498e-07	4.40547	-0.843093	2.45319e-05	-1.82077	-1.14367
153329623	rs79618379	6.03341e-08	-1.45546e-10	-1.19439	2.7319e-09	-1.45546e-10	-1.18513	0.000144017	-1.45546e-10	-1.19448
153329938	rs74294766	6.04468e-08	-1.45546e-10	-1.19252	2.75304e-09	-1.45546e-10	-1.17742	0.000144218	-1.45546e-10	-1.19309
153330014	rs74294767	6.04468e-08	-1.45546e-10	-1.19252	2.75304e-09	-1.45546e-10	-1.17742	0.000144218	-1.45546e-10	-1.19309
153330128	rs77527657	6.04468e-08	-1.45546e-10	-1.19252	2.75304e-09	-1.45546e-10	-1.17742	0.000144218	-1.45546e-10	-1.19309
153330335	rs117982736	1.04606e-08	-1.82147	-1.12521	1.39782e-09	-0.742725	-1.11249	2.95704e-05	-1.67114	-1.10649
153330453	rs2560068	1.57246e-08	-1.34737	-1.19169	9.88207e-10	-1.00792	-1.19407	2.34416e-05	-1.81901	-1.19089
153331099	rs35428024	1.06642e-08	-1.81298	-1.11441	6.18301e-08	2.31922	-0.384955	2.66073e-05	-1.75399	-1.12924
153331110	rs35689728	2.08708e-08	-1.82195	-0.433985	4.06967e-08	1.48481	0.0312069	5.35405e-05	-1.76635	-0.417619
153331259	rs143213550	2.32021e-07	0.152542	-1.80974e-10	1.87951e-07	3.04605	-1.80974e-10	0.000652765	0.316804	-1.80974e-10
153331310	rs35186285	2.16563e-08	-1.82005	-0.398938	3.49628e-08	1.28856	0.0755934	5.42173e-05	-1.78921	-0.382201
153331616	rs7702676	1.04382e-08	-1.81477	-1.13404	1.60965e-09	-0.611864	-1.10225	3.08166e-05	-1.61987	-1.11649
153332055	rs58862158	6.04468e-08	-1.45546e-10	-1.19252	2.75304e-09	-1.45546e-10	-1.17742	0.000144218	-1.45546e-10	-1.19309
153332128	rs7707240	1.07194e-08	-1.81661	-1.10563	6.93829e-08	2.40704	-0.357522	2.71343e-05	-1.74233	-1.12129
153332555	rs486440	1.7083e-08	-1.33952	-1.11667	3.17036e-07	4.36723	-0.798347	2.49614e-05	-1.82126	-1.12582
153333538	rs149079130	1.00065e-07	-0.688463	-1.80974e-10	2.71947e-09	-1.18969	-1.80974e-10	0.000301658	-0.45512	-1.80974e-10
153333629	rs75273818	9.89702e-09	-1.821	-1.18105	4.55084e-10	-1.7838	-1.1936	2.40315e-05	-1.81172	-1.17333
153333776	rs35795917	1.08288e-08	-1.8157	-1.09638	6.96329e-08	2.38273	-0.329615	2.72732e-05	-1.74563	-1.11287
153334039	rs74362081	6.03279e-08	-1.45546e-10	-1.19449	2.72796e-09	-1.45546e-10	-1.18657	0.000144017	-1.45546e-10	-1.19448
153334555	rs79774223	9.75547e-09	-1.82205	-1.19441	1.87319e-09	-0.790308	-0.772178	2.66401e-05	-1.6886	-1.1934
153334883	rs286956	1.79337e-08	-1.37097	-1.03663	4.92161e-07	4.48229	-0.473615	2.70712e-05	-1.81943	-1.04651
153335137	rs1025260	1.23776e-08	-1.81661	-0.961792	1.28353e-07	2.40704	0.257625	3.12532e-05	-1.74233	-0.979964
153335469	rs76561382	6.04088e-08	-1.45546e-10	-1.19315	2.74763e-09	-1.45546e-10	-1.17939	0.000144142	-1.45546e-10	-1.19361
153335580	rs1438592	1.8173e-08	-1.36061	-1.03374	4.76517e-07	4.44383	-0.467451	2.71274e-05	-1.82016	-1.04371
153336744	rs286957	1.80734e-08	-1.37097	-1.02887	4.95399e-07	4.48229	-0.467058	2.72779e-05	-1.81943	-1.0389
153336814	rs114105126	9.81506e-09	-1.81592	-1.19444	2.21101e-09	-0.627244	-0.769434	2.83536e-05	-1.62613	-1.19353
153336957	rs77058391	4.26312e-06	3.06347	-1.80974e-10	5.28202e-09	-0.525819	-1.80974e-10	8.26869e-05	-1.74935	-1.80974e-10
153337377	rs72804695	4.55123e-08	-1.4763	-1.80974e-10	1.44516e-09	-1.8219	-1.80974e-10	0.000111682	-1.44875	-1.80974e-10
153337438	rs7717580	1.7894e-08	-1.38224	-1.02758	5.23451e-07	4.52474	-0.454424	2.7335e-05	-1.8185	-1.03774
153337926	rs59168564	6.03917e-08	-1.45546e-10	-1.19343	2.74381e-09	-1.45546e-10	-1.18078	0.000144112	-1.45546e-10	-1.19382
153338048	rs286958	1.54241e-08	-1.36602	-1.19234	9.26596e-10	-1.07195	-1.19442	2.33874e-05	-1.81942	-1.19279
153338310	rs1898661	1.00906e-08	-1.82164	-1.16104	1.3992e-09	-0.780979	-1.07325	2.69117e-05	-1.72433	-1.14752
153338516	rs286959	1.58709e-08	-1.33627	-1.19352	9.73725e-10	-1.02229	-1.19446	2.33952e-05	-1.81806	-1.19382
153338535	rs6883500	1.25434e-08	-1.80866	-0.95643	1.3326e-07	2.4462	0.255976	3.08214e-05	-1.75106	-0.985147
153338771	rs76283779	6.04388e-08	-1.45546e-10	-1.19265	2.75073e-09	-1.45546e-10	-1.17826	0.000144205	-1.45546e-10	-1.19318
153339290	rs114315147	7.40316e-08	-0.989792	-1.80974e-10	3.01456e-09	-1.08667	-1.80974e-10	0.000113554	-1.43213	-1.80974e-10
153339453	rs80016261	6.04388e-08	-1.45546e-10	-1.19265	2.75073e-09	-1.45546e-10	-1.17826	0.000144205	-1.45546e-10	-1.19318
153339577	rs13179753	1.2309e-07	-0.481369	-1.80974e-10	7.37587e-09	-0.191913	-1.80974e-10	0.000134677	-1.26153	-1.80974e-10
153339669	rs68112120	2.48897e-08	-1.81981	-0.260016	4.60038e-08	1.38894	0.249652	6.26165e-05	-1.7855	-0.241884
153339707	rs137900094	4.47138e-08	-1.494	-1.80974e-10	2.00954e-09	-1.49222	-1.80974e-10	8.9211e-05	-1.67341	-1.80974e-10
153339753	rs74953881	7.39927e-08	-0.990318	-1.80974e-10	3.01307e-09	-1.08717	-1.80974e-10	0.000113513	-1.43249	-1.80974e-10
153340031	rs286960	2.50496e-08	-0.97987	-1.09356	1.93343e-07	3.68625	-0.61191	2.55593e-05	-1.82205	-1.10136
153340033	rs117837458	6.69744e-08	-1.45546e-10	-1.08997	3.09593e-09	-1.45546e-10	-1.06004	0.000160158	-1.45546e-10	-1.08825
153340134	rs2118662	1.22153e-08	-1.81514	-0.976456	1.45583e-07	2.58472	0.2059	3.09308e-05	-1.72876	-1.0039
153340145	rs2118663	1.2113e-08	-1.81874	-0.981259	1.60276e-07	2.69308	0.193685	3.12992e-05	-1.71243	-1.00839
153340264	rs79486828	5.87455e-08	-1.22107	-1.80974e-10	4.17183e-08	1.54081	-1.80974e-10	9.19775e-05	-1.64287	-1.80974e-10
153340432	rs117688933	6.11369e-08	-1.45546e-10	-1.18117	2.71256e-09	-1.45546e-10	-1.19223	0.000147458	-1.45546e-10	-1.17087
153340624	rs60098082	6.05716e-08	-1.45546e-10	-1.19046	2.76639e-09	-1.45546e-10	-1.17259	0.000144482	-1.45546e-10	-1.19126
153340835	rs72804696	1.17512e-08	-1.8192	-1.01113	6.9481e-08	2.444	-0.393078	2.87307e-05	-1.78072	-1.02573
153341565	rs145312020	9.76916e-09	-1.8209	-1.19415	1.71241e-09	-0.859803	-0.792423	2.60498e-05	-1.71282	-1.19159
153341832	rs2560051	1.80918e-08	-1.35771	-1.04111	5.1577e-07	4.53563	-0.480096	2.69706e-05	-1.81855	-1.05112
153342013	rs7722111	1.81059e-08	-1.35771	-1.04033	5.159e-07	4.53563	-0.479844	2.69936e-05	-1.81855	-1.05027
153342408	rs4958686	1.20338e-08	-1.81646	-0.9901	1.32379e-07	2.52456	0.170982	3.03215e-05	-1.73591	-1.01664
153342901	rs58798017	1.15261e-08	-1.81768	-1.03199	7.00805e-08	2.49689	-0.437368	2.83133e-05	-1.77537	-1.04571
153342954	rs72804698	1.20462e-08	-1.81543	-0.9901	1.28803e-07	2.49717	0.170982	3.0206e-05	-1.73973	-1.01664
153343118	rs66607728	1.39836e-08	-1.79249	-0.863912	3.14522e-07	3.07596	0.484971	3.489e-05	-1.71409	-0.898121
153345795	rs184637780	1.78742e-06	2.19424	-1.80974e-10	1.06655e-07	2.47947	-1.80974e-10	0.00405277	2.14274	-1.80974e-10
153346190	rs2560050	1.57207e-08	-1.3526	-1.1867	1.01225e-09	-0.999269	-1.17869	2.35511e-05	-1.81947	-1.18577
153346913	rs112239049	6.21777e-08	-1.45546e-10	-1.16429	3.7453e-09	-1.45546e-10	-0.869625	0.000147389	-1.45546e-10	-1.17134
153347169	rs61590034	6.07771e-08	-1.45546e-10	-1.18707	2.7864e-09	-1.45546e-10	-1.16538	0.000144929	-1.45546e-10	-1.18817
153347236	rs57042004	6.07854e-08	-1.45546e-10	-1.18694	2.78715e-09	-1.45546e-10	-1.16511	0.000144947	-1.45546e-10	-1.18804
153347344	rs286963	7.1064e-08	-0.404383	-0.62632	1.15643e-08	-0.0848184	0.342617	6.23103e-05	-1.37253	-0.659756
153347391	rs10074583	1.62771e-08	-1.64204	-0.86249	1.41039e-06	5.25639	-0.194896	3.47821e-05	-1.73884	-0.876469
153347465	rs13156355	2.35434e-08	-1.80425	-0.33119	3.05425e-08	1.11954	0.109449	5.76684e-05	-1.79446	-0.315239
153348071	rs74919140	2.17878e-08	-1.01933	-1.19361	5.484e-10	-1.59791	-1.19297	2.37806e-05	-1.80229	-1.19326
153349032	rs117839807	7.24181e-08	-1.45546e-10	-1.01183	3.50023e-09	-1.45546e-10	-0.937298	0.000172426	-1.45546e-10	-1.01444
153349259	rs17617521	1.00184e-08	-1.81552	-1.17434	7.31353e-10	-1.31142	-1.19157	3.17183e-05	-1.53678	-1.17074
153349275	rs7715318	7.95084e-08	-0.918422	-1.80974e-10	1.53987e-09	-1.75843	-1.80974e-10	9.70832e-05	-1.58884	-1.80974e-10
153349805	rs74767865	7.69013e-08	-0.951761	-1.80974e-10	1.52666e-09	-1.76704	-1.80974e-10	9.54675e-05	-1.60563	-1.80974e-10
153350024	rs115061021	4.26583e-08	-1.54106	-1.80974e-10	2.40276e-09	-1.31351	-1.80974e-10	8.25245e-05	-1.75132	-1.80974e-10
153350105	rs9324760	1.84203e-08	-1.61411	-0.766719	2.85152e-06	5.78526	-0.0197809	3.77441e-05	-1.75047	-0.783111
153351166	rs11952076	1.12102e-08	-1.80294	-1.07453	9.14265e-08	2.31258	0.0128295	2.69937e-05	-1.77404	-1.09477
153351235	rs4958687	1.81792e-08	-1.63484	-0.759167	3.28565e-06	5.91448	-0.0072874	3.85232e-05	-1.73745	-0.775704
153351405	rs11952139	1.07003e-08	-1.81956	-1.10445	5.07519e-08	2.28736	-0.550536	2.58881e-05	-1.79546	-1.11516
153351519	rs4958688	1.85119e-08	-1.57969	-0.796179	2.24291e-09	-0.524489	-0.857865	3.5799e-05	-1.79886	-0.787639
153351720	rs4958689	1.8727e-08	-1.57363	-0.790691	2.26728e-09	-0.518728	-0.852818	3.58612e-05	-1.80266	-0.782092
153351863	rs75479015	2.12765e-08	-1.04309	-1.19359	5.41591e-10	-1.61038	-1.19299	2.36961e-05	-1.80586	-1.19324
153352222	rs1989327	1.12028e-08	-1.80294	-1.07519	9.12347e-08	2.31258	0.0107301	2.69774e-05	-1.77404	-1.09538
153352530	rs372912423	1.47711e-07	-1.45546e-10	-0.299027	7.60792e-09	-1.45546e-10	-0.160937	0.000333739	-1.45546e-10	-0.354053
153352606	rs7732103	1.94091e-08	-1.59918	-0.729358	2.77539e-06	5.6968	0.0416166	3.88277e-05	-1.75882	-0.746458
153353335	rs78769865	6.06326e-08	-1.45546e-10	-1.18945	2.75561e-09	-1.45546e-10	-1.17649	0.000144515	-1.45546e-10	-1.19103
153353451	rs77836365	1.96747e-08	-1.12198	-1.19297	5.20059e-10	-1.65049	-1.19345	2.34858e-05	-1.81543	-1.19258
153353452	rs116993860	6.06311e-08	-1.45546e-10	-1.18948	2.77156e-09	-1.45546e-10	-1.17072	0.000144637	-1.45546e-10	-1.19018
153353464	rs35827834	1.08541e-08	-1.81936	-1.09038	5.52606e-08	2.3533	-0.531371	2.63198e-05	-1.79206	-1.10203
153353951	rs17115467	1.12042e-08	-1.80454	-1.07346	9.39724e-08	2.33667	0.016199	2.7091e-05	-1.77141	-1.0938
153353971	rs35911163	1.12028e-08	-1.80294	-1.07519	9.12347e-08	2.31258	0.0107301	2.69774e-05	-1.77404	-1.09538
153354055	rs17115469	1.13415e-08	-1.80454	-1.06128	9.68408e-08	2.33667	0.0462659	2.73967e-05	-1.77141	-1.08258
153354112	rs875761	2.12616e-08	-1.71563	-0.521752	8.55847e-08	2.73002	-0.470643	4.62119e-05	-1.80156	-0.529612
153354503	rs116955320	1.37681e-07	-1.45546e-10	-0.369347	6.6841e-09	-1.45546e-10	-0.290396	0.000324309	-1.45546e-10	-0.382716
153354525	rs146314432	5.43368e-08	-1.29908	-1.80974e-10	2.69751e-09	-1.1978	-1.80974e-10	0.000249153	-0.646346	-1.80974e-10
153354678	rs875766	1.87316e-08	-1.82157	-0.542507	9.35244e-10	-1.7649	-0.492178	4.46595e-05	-1.8151	-0.550244
153355063	rs893523	1.89967e-08	-1.62066	-0.729358	3.15577e-06	5.82524	0.0416166	3.93072e-05	-1.74655	-0.746458
153355830	rs77586038	9.90002e-09	-1.82198	-1.17976	1.78326e-09	-0.739312	-0.872374	2.66845e-05	-1.71039	-1.16994
153355854	rs10053993	1.33841e-08	-1.70207	-0.998147	1.90037e-09	-0.476802	-1.07128	2.88484e-05	-1.8124	-0.989957
153356418	rs1898659	1.89604e-08	-1.62781	-0.724118	3.32782e-06	5.86979	0.0501511	3.96875e-05	-1.74206	-0.741314
153356566	rs1011503	1.90176e-08	-1.63484	-0.714077	3.53708e-06	5.91448	0.0664499	4.02659e-05	-1.73745	-0.731458
153356897	rs1019734	1.10571e-08	-1.81874	-1.07247	3.72825e-08	1.40905	0.0193472	2.66946e-05	-1.78706	-1.09289
153357272	rs76972929	3.22991e-07	0.483341	-1.80974e-10	1.532e-09	-1.76355	-1.80974e-10	8.50094e-05	-1.72165	-1.80974e-10
153357679	rs76727476	3.27208e-08	-1.80627	-1.80974e-10	6.28792e-09	-0.351497	-1.80974e-10	8.97909e-05	-1.66693	-1.80974e-10
153357680	rs6891435	1.26087e-08	-1.81724	-0.942663	2.84063e-09	-0.41238	-0.73372	3.06456e-05	-1.81283	-0.9291
153357930	rs77910140	6.25956e-08	-1.45546e-10	-1.15759	2.89641e-09	-1.45546e-10	-1.12666	0.000149263	-1.45546e-10	-1.15871
153358226	rs17115481	1.50193e-08	-1.49883	-1.08612	1.53395e-06	5.0981	0.0473771	2.54835e-05	-1.81631	-1.11007
153358290	rs148030448	3.35862e-08	-1.78017	-1.80974e-10	2.79127e-09	-1.16363	-1.80974e-10	8.91157e-05	-1.67448	-1.80974e-10
153359476	rs286964	6.22186e-08	-1.16363	-1.80974e-10	6.29506e-08	1.95222	-1.80974e-10	9.79772e-05	-1.57968	-1.80974e-10
153360029	rs80306343	6.42581e-08	-1.45546e-10	-1.13138	2.99747e-09	-1.45546e-10	-1.09236	0.000153174	-1.45546e-10	-1.13284
153360230	rs286965	1.1782e-08	-1.69219	-1.13553	0.000334416	10.6677	-0.13766	2.42923e-05	-1.82145	-1.1528
153360539	rs115337523	7.81637e-08	-0.935479	-1.80974e-10	1.72111e-09	-1.64716	-1.80974e-10	0.000106956	-1.49199	-1.80974e-10
153360937	rs286966	1.17659e-08	-1.69757	-1.13151	0.000358743	10.7211	-0.120851	2.43852e-05	-1.82103	-1.14941
153361284	rs75181095	6.32528e-08	-1.45546e-10	-1.14715	2.93704e-09	-1.45546e-10	-1.11273	0.000150807	-1.45546e-10	-1.14841
153361905	rs1035853	6.30878e-08	-1.14976	-1.80974e-10	6.507e-08	1.98534	-1.80974e-10	9.88081e-05	-1.57123	-1.80974e-10
153362776	rs117122442	4.17935e-07	-1.45546e-10	0.741041	2.03443e-08	-1.45546e-10	0.822671	0.00097735	-1.45546e-10	0.720432
153362970	rs78177740	4.41099e-08	-1.5076	-1.80974e-10	1.4492e-09	-1.81912	-1.80974e-10	7.83294e-05	-1.80349	-1.80974e-10
153363334	rs390299	1.15599e-08	-1.70274	-1.144	0.000356885	10.7765	-0.181434	2.41647e-05	-1.81975	-1.15977
153363512	rs78706903	9.20338e-08	-1.45546e-10	-0.772129	2.89225e-09	-1.45546e-10	-1.12809	0.000220133	-1.45546e-10	-0.770179
153364140	rs375232	1.07516e-08	-1.8216	-1.09763	0.00262759	12.5747	0.0167071	2.62519e-05	-1.77642	-1.12025
153364600	rs574162431	6.44415e-08	-1.45546e-10	-1.12853	2.97448e-09	-1.45546e-10	-1.10006	0.000159672	-1.45546e-10	-1.09129
153365024	rs116378214	1.70645e-07	-0.154698	-1.80974e-10	1.45175e-08	0.485228	-1.80974e-10	0.000194606	-0.893438	-1.80974e-10
153365046	rs77224887	6.51897e-08	-1.45546e-10	-1.11698	3.05224e-09	-1.45546e-10	-1.07425	0.00015537	-1.45546e-10	-1.1186
153365367	rs4354101	6.60847e-08	-1.10335	-1.80974e-10	1.49224e-09	-1.78985	-1.80974e-10	0.000395309	-0.184746	-1.80974e-10
153365428	rs4354102	1.08637e-08	-1.82186	-1.08699	0.00288838	12.6325	0.0536171	2.65861e-05	-1.77312	-1.1109
153365490	rs148187357	5.59951e-08	-1.26902	-1.80974e-10	2.15749e-09	-1.42118	-1.80974e-10	0.000114003	-1.42819	-1.80974e-10
153366438	rs1347798	9.87447e-09	-1.81785	-1.18648	0.000699595	12.0625	-0.794357	2.4021e-05	-1.7949	-1.19059
153366603	rs386841	1.15822e-08	-1.70284	-1.14198	0.000361914	10.7746	-0.165569	2.41849e-05	-1.82049	-1.15819
153366805	rs425263	1.08807e-08	-1.82204	-1.08525	0.00328109	12.754	0.0595248	2.68224e-05	-1.76581	-1.10937
153367226	rs74428734	3.33109e-07	-1.45546e-10	0.514185	1.48093e-08	-1.45546e-10	0.505131	0.000788986	-1.45546e-10	0.506335
153367296	rs378267	9.89442e-09	-1.81785	-1.18447	0.000709152	12.0625	-0.780788	2.40557e-05	-1.7949	-1.18915
153368165	rs453034	1.08246e-08	-1.82186	-1.0906	0.00285289	12.6325	0.0412547	2.65018e-05	-1.77312	-1.11408
153368223	rs2053311	3.30875e-08	-1.79513	-1.80974e-10	8.02261e-09	-0.107863	-1.80974e-10	7.71313e-05	-1.8189	-1.80974e-10
153369016	rs4579307	1.15606e-08	-1.7085	-1.13818	0.000390333	10.8336	-0.148974	2.42793e-05	-1.81977	-1.15502
153369456	rs6869917	1.15307e-08	-1.7085	-1.14077	0.000385964	10.8336	-0.16023	2.42268e-05	-1.81977	-1.15719
153370299	rs55889064	3.22091e-08	-1.82203	-1.80974e-10	8.88898e-09	-0.00531472	-1.80974e-10	7.97521e-05	-1.78549	-1.80974e-10
153370391	rs6580046	6.44532e-08	-1.12834	-1.80974e-10	6.84558e-08	2.03606	-1.80974e-10	0.000100115	-1.55809	-1.80974e-10
153370566	rs2053310	1.08414e-08	-1.82202	-1.08889	0.00305822	12.6961	0.0471342	2.66419e-05	-1.76935	-1.11258
153371206	rs2053309	3.25928e-08	-1.81019	-1.80974e-10	7.47167e-06	6.72875	-1.80974e-10	7.8664e-05	-1.79923	-1.80974e-10
153371405	rs707178	1.08414e-08	-1.82202	-1.08889	0.00305822	12.6961	0.0471342	2.66419e-05	-1.76935	-1.11258
153371463	rs707179	1.15766e-08	-1.7085	-1.1368	0.00039265	10.8336	-0.143055	2.43074e-05	-1.81977	-1.15387
153371760	rs77889217	1.77878e-08	-1.73511	-0.680661	9.38617e-10	-1.60392	-0.649556	3.98034e-05	-1.79195	-0.688511
153372089	rs10515704	6.5861e-08	-1.45546e-10	-1.10674	3.22484e-09	-1.45546e-10	-1.01924	0.000161743	-1.45546e-10	-1.07841
153372176	rs2289265	6.50063e-08	-1.45546e-10	-1.1198	3.04153e-09	-1.45546e-10	-1.07777	0.000154937	-1.45546e-10	-1.12139
153372525	rs1057772	1.08229e-08	-1.82202	-1.0906	0.00304029	12.6961	0.0412547	2.66018e-05	-1.76935	-1.11408
153372743	rs6866471	1.16424e-08	-1.70284	-1.1368	0.000370155	10.7746	-0.143055	2.42898e-05	-1.82049	-1.15387
153372753	rs76890735	6.63941e-08	-1.45546e-10	-1.09868	3.12189e-09	-1.45546e-10	-1.05169	0.000158212	-1.45546e-10	-1.10048
153373618	rs1438591	1.08412e-08	-1.82204	-1.08889	0.00324068	12.754	0.0471342	2.67365e-05	-1.76581	-1.11258
153374628	rs116722140	3.30656e-08	-1.79579	-1.80974e-10	1.70196e-09	-1.65835	-1.80974e-10	7.75733e-05	-1.81319	-1.80974e-10
153374782	rs56025158	9.87908e-09	-1.81564	-1.18822	0.000616741	11.9494	-0.807277	2.38781e-05	-1.79968	-1.19177
153374892	rs6877776	1.15463e-08	-1.7085	-1.13942	0.000388244	10.8336	-0.154341	2.42541e-05	-1.81977	-1.15606
153374898	rs6877914	1.16424e-08	-1.70284	-1.1368	0.000370155	10.7746	-0.143055	2.42898e-05	-1.82049	-1.15387
153375035	rs61619577	6.61865e-08	-1.45546e-10	-1.10181	3.10996e-09	-1.45546e-10	-1.05552	0.000157722	-1.45546e-10	-1.10358
153375572	rs6882924	3.25504e-08	-1.8115	-1.80974e-10	7.74604e-06	6.76481	-1.80974e-10	7.88135e-05	-1.79733	-1.80974e-10
153376056	rs116560084	3.86729e-08	-1.63914	-1.80974e-10	1.736e-09	-1.63854	-1.80974e-10	8.05126e-05	-1.776	-1.80974e-10
153376196	rs34536648	9.88479e-09	-1.8168	-1.18648	0.000661084	12.0059	-0.794357	2.39622e-05	-1.79735	-1.19059
153377113	rs9324761	1.06875e-08	-1.79858	-1.12663	2.26592e-06	6.52366	-0.988051	2.58825e-05	-1.80937	-1.10148
153377348	rs138282002	1.47097e-07	-0.303193	-1.80974e-10	5.12148e-09	-0.556683	-1.80974e-10	0.000610136	0.249269	-1.80974e-10
153377598	rs4594908	1.17062e-08	-1.70284	-1.13133	0.000361085	10.7746	-0.167863	2.44378e-05	-1.82049	-1.14779
153377676	rs78302324	6.66059e-08	-1.45546e-10	-1.09549	3.13403e-09	-1.45546e-10	-1.04781	0.000158712	-1.45546e-10	-1.09732
153378418	rs77716259	5.39077e-08	-1.30701	-1.80974e-10	1.45313e-09	-1.81641	-1.80974e-10	8.28849e-05	-1.74696	-1.80974e-10
153378615	rs117374374	1.03645e-07	-1.45546e-10	-0.653309	3.95194e-09	-1.45546e-10	-0.815921	0.000245857	-1.45546e-10	-0.659664
153378887	rs72806609	3.29778e-08	-1.79845	-1.80974e-10	1.45804e-09	-1.81303	-1.80974e-10	7.78115e-05	-1.81012	-1.80974e-10
153379093	rs6874824	1.0862e-08	-1.82202	-1.08699	0.00307811	12.6961	0.0536171	2.66865e-05	-1.76935	-1.1109
153380066	rs77662356	4.34381e-08	-1.52295	-1.80974e-10	1.45165e-09	-1.81743	-1.80974e-10	7.80492e-05	-1.80707	-1.80974e-10
153381280	rs9324762	1.15606e-08	-1.7085	-1.13818	0.000390333	10.8336	-0.148974	2.42793e-05	-1.81977	-1.15502
153381848	rs11748836	1.15138e-07	-0.548151	-1.80974e-10	2.02661e-09	-1.48376	-1.80974e-10	0.000482184	0.013912	-1.80974e-10
153381873	rs138263333	9.55782e-08	-1.45546e-10	-0.73434	4.71927e-09	-1.45546e-10	-0.638474	0.000225313	-1.45546e-10	-0.746922
153381998	rs74196375	6.69422e-08	-1.45546e-10	-1.09046	3.15326e-09	-1.45546e-10	-1.04169	0.000159506	-1.45546e-10	-1.09233
153382124	rs2560060	1.0862e-08	-1.82202	-1.08699	0.00307811	12.6961	0.0536171	2.66865e-05	-1.76935	-1.1109
153382218	rs74775091	4.09778e-08	-1.58125	-1.80974e-10	1.46741e-09	-1.80663	-1.80974e-10	7.72266e-05	-1.81767	-1.80974e-10
153382220	rs114020061	3.94905e-08	-1.61823	-1.80974e-10	6.13157e-09	-0.376677	-1.80974e-10	0.000127895	-1.3132	-1.80974e-10
153382518	rs34136150	2.69129e-08	-1.42183	-0.579852	5.72011e-08	1.98301	-0.12656	4.39935e-05	-1.81743	-0.562945
153382602	rs75780714	1.06788e-07	-0.623441	-1.80974e-10	1.95831e-09	-1.51804	-1.80974e-10	0.000425111	-0.112062	-1.80974e-10
153383049	rs77337363	6.42133e-08	-1.45546e-10	-1.13207	3.3598e-09	-1.45546e-10	-0.978247	0.000157047	-1.45546e-10	-1.10787
153385172	rs148963866	6.30247e-08	-1.45546e-10	-1.15076	2.96418e-09	-1.45546e-10	-1.10353	0.000149705	-1.45546e-10	-1.15575
153385233	rs869737	1.17508e-08	-1.69219	-1.13818	0.000330653	10.6677	-0.148974	2.42383e-05	-1.82145	-1.15502
153385747	rs751549	1.16732e-08	-1.69757	-1.13942	0.000346927	10.7211	-0.154341	2.42235e-05	-1.82103	-1.15606
153386103	rs4412158	1.16263e-08	-1.70284	-1.13818	0.00036797	10.7746	-0.148974	2.42617e-05	-1.82049	-1.15502
153386325	rs77669923	6.58726e-08	-1.45546e-10	-1.10656	3.09187e-09	-1.45546e-10	-1.06135	0.000156981	-1.45546e-10	-1.10829
153386591	rs2438422	1.17916e-08	-1.68613	-1.14077	0.000308335	10.609	-0.16023	2.41779e-05	-1.82179	-1.15719
153387399	rs2560058	1.16119e-08	-1.70284	-1.13942	0.000366001	10.7746	-0.154341	2.42366e-05	-1.82049	-1.15606
153387890	rs2438423	1.16119e-08	-1.70284	-1.13942	0.000366001	10.7746	-0.154341	2.42366e-05	-1.82049	-1.15606
153387916	rs6580047	1.08229e-08	-1.82202	-1.0906	0.00304029	12.6961	0.0412547	2.66018e-05	-1.76935	-1.11408
153388441	rs78498581	6.69422e-08	-1.45546e-10	-1.09046	3.15326e-09	-1.45546e-10	-1.04169	0.000159506	-1.45546e-10	-1.09233
153388912	rs11167652	1.16119e-08	-1.70284	-1.13942	0.000366001	10.7746	-0.154341	2.42366e-05	-1.82049	-1.15606
153389604	rs12651907	1.0862e-08	-1.82202	-1.08699	0.00307811	12.6961	0.0536171	2.66865e-05	-1.76935	-1.1109
153389781	rs6862861	1.14155e-08	-1.70284	-1.15647	0.000338071	10.7746	-0.233722	2.38999e-05	-1.82049	-1.17005
153390129	rs77133403	6.69422e-08	-1.45546e-10	-1.09046	3.15326e-09	-1.45546e-10	-1.04169	0.000159506	-1.45546e-10	-1.09233
153390354	rs1978855	1.08584e-08	-1.82202	-1.08732	0.00302346	12.6961	0.0357029	2.66604e-05	-1.76935	-1.11188
153390416	rs1978856	9.85418e-09	-1.81564	-1.19075	0.000603302	11.9494	-0.829309	2.38411e-05	-1.79968	-1.19332
153390449	rs2560039	4.49436e-08	-0.334879	-1.154	4.54718e-09	0.509633	-1.18525	3.0701e-05	-1.6	-1.14012
153391181	rs72806611	8.52157e-08	-0.849098	-1.80974e-10	1.99808e-09	-1.49794	-1.80974e-10	0.000280424	-0.528111	-1.80974e-10
153391618	rs690053	1.08345e-08	-1.82095	-1.0906	0.00262653	12.5498	0.0412547	2.63634e-05	-1.77836	-1.11408
153391629	rs496618	1.08345e-08	-1.82095	-1.0906	0.00262653	12.5498	0.0412547	2.63634e-05	-1.77836	-1.11408
153391709	rs497503	1.16732e-08	-1.69757	-1.13942	0.000346927	10.7211	-0.154341	2.42235e-05	-1.82103	-1.15606
153391778	rs117167450	6.12725e-08	-1.45546e-10	-1.17895	2.71634e-09	-1.45546e-10	-1.19084	0.00014782	-1.45546e-10	-1.16842
153393636	rs75402960	6.57149e-08	-1.45546e-10	-1.10896	3.23509e-09	-1.45546e-10	-1.01607	0.00016133	-1.45546e-10	-1.08096
153393919	rs690027	1.08246e-08	-1.82186	-1.0906	0.00285289	12.6325	0.0412547	2.65018e-05	-1.77312	-1.11408
153393945	rs80269912	6.70528e-08	-1.45546e-10	-1.0888	3.15958e-09	-1.45546e-10	-1.03969	0.000159767	-1.45546e-10	-1.0907
153394164	rs689799	9.8684e-09	-1.81558	-1.18937	0.000640098	11.9959	-0.816685	2.397e-05	-1.7951	-1.19251
153394208	rs75645278	7.39118e-08	-1.45546e-10	-0.991411	3.18184e-09	-1.45546e-10	-1.03267	0.000176744	-1.45546e-10	-0.989709
153394714	rs76701820	6.58726e-08	-1.45546e-10	-1.10656	3.09187e-09	-1.45546e-10	-1.06135	0.000156981	-1.45546e-10	-1.10829
153395258	rs142813844	1.15021e-07	-0.549172	-1.80974e-10	2.03407e-09	-1.48009	-1.80974e-10	0.000464445	-0.0235706	-1.80974e-10
153395397	rs184618260	3.28763e-08	-1.80153	-1.80974e-10	2.09991e-09	-1.44823	-1.80974e-10	7.85224e-05	-1.80103	-1.80974e-10
153395472	rs2560056	1.08073e-08	-1.8216	-1.09246	0.00267557	12.5747	0.0348027	2.63711e-05	-1.77642	-1.11572
153395687	rs6877625	1.16732e-08	-1.69757	-1.13942	0.000346927	10.7211	-0.154341	2.42235e-05	-1.82103	-1.15606
153395920	rs2578383	1.17204e-08	-1.69219	-1.14077	0.000326953	10.6677	-0.16023	2.4186e-05	-1.82145	-1.15719
153396114	rs144132295	6.72771e-08	-1.45546e-10	-1.08546	3.17236e-09	-1.45546e-10	-1.03565	0.000160297	-1.45546e-10	-1.08739
153396715	rs59630382	2.21829e-08	-1.04902	-1.14595	4.92377e-10	-1.71922	-1.17942	0.000190093	0.22526	-1.14216
153396774	rs2578384	1.17204e-08	-1.69219	-1.14077	0.000326953	10.6677	-0.16023	2.4186e-05	-1.82145	-1.15719
153396933	rs34175647	2.69389e-08	-1.43537	-0.565348	6.08185e-08	2.02524	-0.107469	4.45847e-05	-1.81878	-0.548244
153397229	rs146862732	1.15021e-07	-0.549172	-1.80974e-10	2.03407e-09	-1.48009	-1.80974e-10	0.000464445	-0.0235706	-1.80974e-10
153397674	rs4493717	1.1646e-08	-1.69856	-1.14077	0.000321627	10.6512	-0.16023	2.42106e-05	-1.82044	-1.15719
153398631	rs151139150	3.48669e-08	-1.74275	-1.80974e-10	4.21128e-09	-0.752361	-1.80974e-10	7.84505e-05	-1.80194	-1.80974e-10
153398909	rs116581539	3.64347e-08	-1.69876	-1.80974e-10	3.01515e-09	-1.08648	-1.80974e-10	7.92389e-05	-1.79195	-1.80974e-10
153398919	rs34959927	2.6353e-08	-1.43225	-0.590453	5.5301e-08	1.96321	-0.140549	4.35326e-05	-1.81721	-0.573691
153399346	rs138149688	3.45785e-08	-1.75105	-1.80974e-10	2.62632e-09	-1.22455	-1.80974e-10	7.74983e-05	-1.81416	-1.80974e-10
153399722	rs552556	1.06948e-08	-1.82186	-1.10266	0.00273415	12.6325	-0.00125971	2.62232e-05	-1.77312	-1.12465
153400427	rs2118660	9.85295e-09	-1.81423	-1.19228	0.000557506	11.8873	-0.84622	2.37648e-05	-1.80211	-1.19409
153400492	rs2118661	9.88667e-09	-1.81423	-1.18886	0.000576665	11.8873	-0.812431	2.38102e-05	-1.80211	-1.19219
153401127	rs11960710	2.64628e-08	-1.44919	-0.569359	6.3227e-08	2.06935	-0.112744	4.43525e-05	-1.81993	-0.552309
153401196	rs112431929	1.07891e-08	-1.8216	-1.09414	0.00265996	12.5747	0.0289514	2.63322e-05	-1.77642	-1.1172
153401415	rs142084258	6.37741e-08	-1.45546e-10	-1.13894	3.50028e-09	-1.45546e-10	-0.937285	0.000152448	-1.45546e-10	-1.13759
153401689	rs9791176	1.23558e-08	-1.74692	-1.03323	0.000481117	11.3468	-0.453078	6.58753e-05	-0.925675	-1.05097
153401832	rs4574591	1.08259e-08	-1.82202	-1.09032	0.0030205	12.6961	0.0347238	2.66155e-05	-1.76935	-1.11357
153402050	rs4299780	1.17688e-08	-1.68685	-1.14198	0.00032171	10.6568	-0.165569	2.41716e-05	-1.82104	-1.15819
153402535	rs145887322	4.0861e-08	-1.58411	-1.80974e-10	1.46849e-09	-1.8059	-1.80974e-10	7.71975e-05	-1.81805	-1.80974e-10
153402685	rs149846093	6.72771e-08	-1.45546e-10	-1.08546	3.17236e-09	-1.45546e-10	-1.03565	0.000160297	-1.45546e-10	-1.08739
153402703	rs10052341	1.17632e-08	-1.68613	-1.14317	0.000305065	10.609	-0.170895	2.41295e-05	-1.82179	-1.15919
153402783	rs35221726	2.59335e-08	-1.44251	-0.596233	5.97316e-08	2.04792	-0.148188	4.31834e-05	-1.81941	-0.579551
153403230	rs34492233	1.23787e-08	-1.74365	-1.03466	0.000453833	11.2948	-0.459406	6.69028e-05	-0.909206	-1.05197
153403424	rs4451096	1.24341e-08	-1.6244	-1.14944	0.000980729	12.3467	-0.74074	7.24454e-05	-0.723655	-1.15792
153403615	rs4431388	1.17773e-08	-1.68613	-1.14198	0.000306694	10.609	-0.165569	2.41535e-05	-1.82179	-1.15819
153403645	rs74847654	4.10129e-08	-1.5804	-1.80974e-10	1.46709e-09	-1.80684	-1.80974e-10	7.72356e-05	-1.81755	-1.80974e-10
153404027	rs74784343	4.11666e-08	-1.57666	-1.80974e-10	1.46574e-09	-1.80776	-1.80974e-10	7.7276e-05	-1.81703	-1.80974e-10
153404194	rs186378683	1.21072e-06	-1.45546e-10	1.80468	4.44086e-08	-1.45546e-10	1.60331	0.00310995	-1.45546e-10	1.87795
153405085	rs2578373	1.17831e-08	-1.68685	-1.14077	0.000323433	10.6568	-0.16023	2.4196e-05	-1.82104	-1.15719
153405414	rs2560047	1.2286e-08	-1.64351	-1.14231	0.000998345	12.3439	-0.72015	7.1239e-05	-0.746898	-1.15147
153405654	rs2560048	1.17831e-08	-1.68685	-1.14077	0.000323433	10.6568	-0.16023	2.4196e-05	-1.82104	-1.15719
153405920	rs77241582	1.63397e-08	-1.70514	-0.795554	8.73104e-10	-1.55774	-0.768092	3.61813e-05	-1.7734	-0.802468
153406390	rs10038905	1.10502e-08	-1.81923	-1.0726	0.00174259	12.1553	0.0254534	2.73779e-05	-1.75724	-1.09744
153406576	rs9324764	1.08118e-08	-1.82118	-1.09246	0.00251129	12.5114	0.0348027	2.6279e-05	-1.77992	-1.11572
153406644	rs9324765	1.19053e-08	-1.68051	-1.1368	0.00029743	10.5559	-0.143055	2.42537e-05	-1.82198	-1.15387
153406987	rs6889563	1.1515e-08	-1.70866	-1.14198	0.000400727	10.8765	-0.165569	2.42424e-05	-1.81812	-1.15819
153407397	rs7704562	1.21802e-08	-1.64351	-1.15096	0.000973256	12.3439	-0.745602	7.0684e-05	-0.746898	-1.1593
153408387	rs79229422	4.83619e-08	-1.41557	-1.80974e-10	2.15731e-09	-1.42126	-1.80974e-10	8.77626e-05	-1.68978	-1.80974e-10
153409152	rs78882620	6.54329e-08	-1.45546e-10	-1.11326	3.0664e-09	-1.45546e-10	-1.06962	0.000155944	-1.45546e-10	-1.11492
153409195	rs77428878	6.53378e-08	-1.45546e-10	-1.11471	3.06087e-09	-1.45546e-10	-1.07143	0.000155719	-1.45546e-10	-1.11636
153410020	rs2578375	1.07937e-08	-1.82118	-1.09414	0.00249664	12.5114	0.0289514	2.62402e-05	-1.77992	-1.1172
153410021	rs72806613	2.21445e-08	-1.06016	-1.13653	5.01447e-10	-1.7064	-1.17399	0.000200349	0.268047	-1.1324
153410220	rs2578376	1.07863e-08	-1.82186	-1.09414	0.00281801	12.6325	0.0289514	2.64194e-05	-1.77312	-1.1172
153410363	rs13171784	3.1534e-08	-1.41497	-0.428248	6.82193e-08	1.96198	0.0706181	5.13346e-05	-1.81666	-0.409384
153410555	rs77767302	3.23215e-08	-1.81855	-1.80974e-10	7.6778e-09	-0.151794	-1.80974e-10	7.83187e-05	-1.80363	-1.80974e-10
153410596	rs112085351	4.22031e-08	-1.55179	-1.80974e-10	1.45041e-09	-1.81828	-1.80974e-10	0.000105045	-1.51002	-1.80974e-10
153410640	rs145587577	1.24533e-07	-1.45546e-10	-0.469712	5.91699e-09	-1.45546e-10	-0.412299	0.000293214	-1.45546e-10	-0.483511
153410934	rs2560059	9.93608e-09	-1.8143	-1.18382	0.000629638	11.9394	-0.77666	2.40036e-05	-1.79754	-1.18867
153411973	rs4485971	4.22473e-08	-1.55074	-1.80974e-10	1.45779e-09	-1.81321	-1.80974e-10	7.76061e-05	-1.81277	-1.80974e-10
153412185	rs7731081	1.17185e-08	-1.69235	-1.14077	0.000341173	10.7102	-0.16023	2.4209e-05	-1.8205	-1.15719
153412481	rs77396962	6.51178e-08	-1.45546e-10	-1.11809	3.28008e-09	-1.45546e-10	-1.00226	0.000159636	-1.45546e-10	-1.09152
153412529	rs720985	1.33288e-08	-1.53356	-1.17079	0.00189488	12.577	-0.312498	2.37899e-05	-1.81395	-1.1812
153412845	rs720987	1.07933e-08	-1.82121	-1.09414	0.00263465	12.5652	0.0289514	2.64158e-05	-1.77325	-1.1172
153413082	rs2560053	4.63339e-08	-0.282574	-1.17584	4.93281e-09	0.575012	-1.16923	3.05286e-05	-1.57951	-1.16624
153413390	rs2578377	1.17688e-08	-1.68685	-1.14198	0.00032171	10.6568	-0.165569	2.41716e-05	-1.82104	-1.15819
153415319	rs59548645	6.45938e-08	-1.45546e-10	-1.12617	3.01645e-09	-1.45546e-10	-1.08605	0.000153862	-1.45546e-10	-1.12836
153415482	rs2560046	1.18578e-08	-1.68051	-1.14079	0.000289744	10.5559	-0.169239	2.41803e-05	-1.82198	-1.1569
153415697	rs10039286	1.09622e-08	-1.82005	-1.07978	0.00233742	12.3965	0.0779234	2.64156e-05	-1.78593	-1.10453
153415829	rs72806615	3.77293e-08	-1.66385	-1.80974e-10	1.84108e-09	-1.57977	-1.80974e-10	0.000123432	-1.34872	-1.80974e-10
153415843	rs2560043	5.78124e-08	-1.23708	-1.80974e-10	5.26392e-08	1.77333	-1.80974e-10	9.37868e-05	-1.62339	-1.80974e-10
153416132	rs10055534	1.09622e-08	-1.82005	-1.07978	0.00233742	12.3965	0.0779234	2.64156e-05	-1.78593	-1.10453
153416366	rs3776985	1.20853e-08	-1.67494	-1.12735	0.000305981	10.5451	-0.103915	2.44525e-05	-1.8218	-1.14588
153417008	rs79371452	6.81861e-08	-1.45546e-10	-1.07204	3.22272e-09	-1.45546e-10	-1.0199	0.000162487	-1.45546e-10	-1.07381
153417609	rs2118659	6.64112e-08	-1.45546e-10	-1.09842	3.1886e-09	-1.45546e-10	-1.03055	0.000163293	-1.45546e-10	-1.06887
153417721	rs920309	1.17156e-08	-1.68772	-1.14565	0.000307346	10.6276	-0.182036	2.40884e-05	-1.82145	-1.16123
153417959	rs920310	1.07794e-08	-1.82067	-1.09598	0.00234207	12.4539	0.0225303	2.6118e-05	-1.78299	-1.1188
153418774	rs74535736	5.05287e-08	-1.37174	-1.80974e-10	2.05922e-08	0.834786	-1.80974e-10	7.6912e-05	-1.82175	-1.80974e-10
153419016	rs149660011	6.5002e-08	-1.45546e-10	-1.11987	4.01777e-09	-1.45546e-10	-0.7994	0.000151074	-1.45546e-10	-1.14665
153419149	rs2250995	1.31909e-08	-1.54232	-1.17244	0.00192588	12.6035	-0.322695	2.37569e-05	-1.81411	-1.18242
153419342	rs2560062	1.16285e-08	-1.69765	-1.14317	0.000348686	10.7427	-0.170895	2.4158e-05	-1.82061	-1.15919
153419508	rs144030679	5.48959e-08	-1.28885	-1.80974e-10	2.28036e-09	-1.36579	-1.80974e-10	9.35078e-05	-1.62637	-1.80974e-10
153419687	rs186265796	6.74454e-08	-1.45546e-10	-1.08297	3.09003e-09	-1.45546e-10	-1.06195	0.000158519	-1.45546e-10	-1.09854
153419762	rs62384061	3.22159e-08	-1.82182	-1.80974e-10	3.93301e-09	-0.820722	-1.80974e-10	8.10937e-05	-1.76881	-1.80974e-10
153419808	rs567749	1.07667e-08	-1.82185	-1.09598	0.00287104	12.6575	0.0225303	2.64431e-05	-1.77061	-1.1188
153420241	rs143494009	7.34917e-08	-1.45546e-10	-0.997111	3.49415e-09	-1.45546e-10	-0.939037	0.00017477	-1.45546e-10	-1.00094
153420733	rs816041	1.08151e-08	-1.8192	-1.09414	0.00204188	12.3103	0.0289514	2.59165e-05	-1.79234	-1.1172
153421412	rs816040	1.07696e-08	-1.82158	-1.09598	0.00270988	12.5998	0.0225303	2.63537e-05	-1.774	-1.1188
153421935	rs816039	1.16424e-08	-1.69765	-1.14198	0.000350548	10.7427	-0.165569	2.41821e-05	-1.82061	-1.15819
153422883	rs816038	1.17194e-08	-1.69227	-1.14077	0.000334079	10.6892	-0.16023	2.4194e-05	-1.82112	-1.15719
153422972	rs861631	1.09095e-08	-1.82115	-1.0835	0.00265488	12.5363	0.0654457	2.65491e-05	-1.7776	-1.10782
153423016	rs845705	1.16424e-08	-1.69765	-1.14198	0.000350548	10.7427	-0.165569	2.41821e-05	-1.82061	-1.15819
153423039	rs183997163	5.83885e-08	-1.22717	-1.80974e-10	2.41456e-09	-1.30861	-1.80974e-10	9.71325e-05	-1.58834	-1.80974e-10
153423598	rs544908	1.08631e-08	-1.82192	-1.08699	0.00305159	12.6874	0.0536171	2.67971e-05	-1.76522	-1.1109
153424545	rs142666494	7.28776e-08	-1.0055	-1.80974e-10	3.25652e-09	-1.00947	-1.80974e-10	0.000113682	-1.43101	-1.80974e-10
153425081	rs816037	1.08324e-08	-1.82115	-1.0906	0.00259143	12.5363	0.0412547	2.63834e-05	-1.7776	-1.11408
153425201	rs816036	1.08075e-08	-1.82158	-1.09246	0.00274334	12.5998	0.0348027	2.64351e-05	-1.774	-1.11572
153425739	rs114221071	3.51586e-08	-1.73441	-1.80974e-10	4.08835e-09	-0.781986	-1.80974e-10	7.81466e-05	-1.80583	-1.80974e-10
153425953	rs411245	1.08122e-08	-1.82115	-1.09246	0.00257476	12.5363	0.0348027	2.63402e-05	-1.7776	-1.11572
153426196	rs138879963	3.54686e-08	-1.72564	-1.80974e-10	1.53466e-09	-1.76182	-1.80974e-10	7.98141e-05	-1.78471	-1.80974e-10
153427193	rs117348962	6.19064e-08	-1.45546e-10	-1.16866	2.80725e-09	-1.45546e-10	-1.15792	0.000146891	-1.45546e-10	-1.17472
153428299	rs3756642	2.38553e-08	-1.10092	-1.02136	5.42612e-10	-1.70954	-1.09195	0.000217559	0.232146	-1.01409
153428844	rs77117160	7.36996e-08	-1.45546e-10	-0.994287	3.19765e-09	-1.45546e-10	-1.02771	0.000175756	-1.45546e-10	-0.995314
153428904	rs6580051	3.23719e-08	-1.81699	-1.80974e-10	8.77037e-06	6.88901	-1.80974e-10	7.93459e-05	-1.7906	-1.80974e-10
153429058	rs2254996	5.99338e-08	-1.20104	-1.80974e-10	5.31089e-08	1.78222	-1.80974e-10	9.43438e-05	-1.61747	-1.80974e-10
153429169	rs478020	9.90722e-09	-1.81269	-1.18833	0.000560966	11.8554	-0.808152	2.38035e-05	-1.80274	-1.19184
153429187	rs689715	1.08324e-08	-1.82115	-1.0906	0.00259143	12.5363	0.0412547	2.63834e-05	-1.7776	-1.11408
153429459	rs690592	1.16841e-08	-1.69158	-1.14448	0.000313148	10.641	-0.176738	2.41025e-05	-1.82183	-1.16027
153429987	rs690542	1.15719e-08	-1.69765	-1.14806	0.000341022	10.7427	-0.193118	2.40609e-05	-1.82061	-1.16322
153430435	rs555612	1.06837e-08	-1.82115	-1.10442	0.00246786	12.5363	-0.00760403	2.60662e-05	-1.7776	-1.12618
153430783	rs1370912	5.15069e-08	-0.181747	-1.17082	5.55552e-09	0.70043	-1.17577	3.20008e-05	-1.53853	-1.16012
153431265	rs4958692	2.08097e-08	-1.12118	-1.13769	4.95828e-10	-1.71746	-1.1742	0.000186564	0.197855	-1.13349
153431458	rs2578369	1.14087e-08	-1.70292	-1.15699	0.000344567	10.7963	-0.236344	2.39022e-05	-1.81998	-1.17046
153431469	rs2578368	1.14087e-08	-1.70292	-1.15699	0.000344567	10.7963	-0.236344	2.39022e-05	-1.81998	-1.17046
153432130	rs2447715	1.14087e-08	-1.70292	-1.15699	0.000344567	10.7963	-0.236344	2.39022e-05	-1.81998	-1.17046
153432733	rs2578386	1.1506e-08	-1.69765	-1.15376	0.000331875	10.7427	-0.220307	2.39493e-05	-1.82061	-1.16787
153432970	rs2255493	1.14455e-08	-1.70292	-1.15376	0.000350137	10.7963	-0.220307	2.39644e-05	-1.81998	-1.16787
153433556	rs17535045	2.31602e-08	-1.50112	-0.650729	6.99253e-08	2.27798	-0.220676	4.07675e-05	-1.82171	-0.634819
153434018	rs1824773	1.1506e-08	-1.69765	-1.15376	0.000331875	10.7427	-0.220307	2.39493e-05	-1.82061	-1.16787
153434407	rs1382278	1.06157e-08	-1.82115	-1.11081	0.00241053	12.5363	-0.0311079	2.59219e-05	-1.7776	-1.13173
153434737	rs72806620	5.9831e-08	-1.20276	-1.80974e-10	5.59663e-08	1.83462	-1.80974e-10	9.60342e-05	-1.59971	-1.80974e-10
153434858	rs141721764	1.64019e-06	-1.45546e-10	2.10829	7.19247e-08	-1.45546e-10	2.08549	0.00402687	-1.45546e-10	2.13633
153435497	rs11958069	2.23625e-08	-1.48867	-0.698229	6.2774e-08	2.23402	-0.284609	3.88379e-05	-1.82199	-0.683025
153435660	rs61693578	7.29025e-08	-1.45546e-10	-1.00516	3.45883e-09	-1.45546e-10	-0.949197	0.000173539	-1.45546e-10	-1.00801
153435738	rs1046621	1.14087e-08	-1.70292	-1.15699	0.000344567	10.7963	-0.236344	2.39022e-05	-1.81998	-1.17046
153437416	rs72806621	2.04059e-08	-1.15102	-1.12745	4.93339e-10	-1.72878	-1.1679	0.000179198	0.146971	-1.12289
153437499	rs78784956	6.41505e-08	-1.45546e-10	-1.13305	3.36596e-09	-1.45546e-10	-0.976413	0.000156866	-1.45546e-10	-1.10902
153438078	rs112145053	5.21923e-08	-1.33935	-1.80974e-10	2.32699e-09	-1.34555	-1.80974e-10	9.17918e-05	-1.64489	-1.80974e-10
153438080	rs146602522	1.52209e-06	-1.45546e-10	2.03355	5.22352e-08	-1.45546e-10	1.76563	0.00392046	-1.45546e-10	2.10955
153438808	rs816025	1.15736e-08	-1.68607	-1.15949	0.000276168	10.5878	-0.249164	2.38065e-05	-1.822	-1.17246
153438990	rs34902560	3.26766e-08	-1.80763	-1.80974e-10	6.58309e-06	6.60213	-1.80974e-10	7.81661e-05	-1.80558	-1.80974e-10
153439041	rs816024	1.05405e-08	-1.82115	-1.11791	0.00234652	12.5363	-0.0580219	2.57635e-05	-1.7776	-1.13786
153439051	rs114454330	1.91041e-08	-1.67276	-0.671619	1.03484e-09	-1.51005	-0.645829	4.1916e-05	-1.75182	-0.676927
153439327	rs34981201	1.91908e-08	-1.20253	-1.13732	4.93488e-10	-1.72664	-1.16975	0.00015802	0.0240152	-1.12571
153440757	rs150855149	1.2805e-07	-1.45546e-10	-0.441861	5.45054e-09	-1.45546e-10	-0.494412	0.000303881	-1.45546e-10	-0.447777
153441165	rs75741761	7.96215e-08	-1.45546e-10	-0.917	3.81949e-09	-1.45546e-10	-0.85001	0.000189419	-1.45546e-10	-0.920453
153441768	rs118184311	6.71647e-08	-1.45546e-10	-1.08714	3.14422e-09	-1.45546e-10	-1.04456	0.000165406	-1.45546e-10	-1.05601
153441868	rs78120822	2.14022e-07	0.0717965	-1.80974e-10	1.77709e-08	0.687437	-1.80974e-10	0.000208661	-0.823702	-1.80974e-10
153442207	rs35763577	6.00171e-08	-1.19965	-1.80974e-10	1.98899e-09	-1.5025	-1.80974e-10	0.000100727	-1.552	-1.80974e-10
153442589	rs816022	1.04366e-08	-1.81995	-1.12902	0.00189664	12.3675	-0.102043	2.52142e-05	-1.78966	-1.14735
153442684	rs816021	3.32948e-08	-0.618203	-1.17068	1.36956e-08	1.28799	-0.861038	2.59459e-05	-1.72256	-1.18584
153442896	rs34767465	3.25781e-08	-1.81065	-1.80974e-10	7.11321e-06	6.67958	-1.80974e-10	7.84475e-05	-1.80198	-1.80974e-10
153442916	rs75771099	4.58771e-08	-1.46832	-1.80974e-10	2.04578e-08	0.828239	-1.80974e-10	0.000125437	-1.33261	-1.80974e-10
153443533	rs7710732	1.1133e-08	-1.72834	-1.15604	0.000456977	11.033	-0.19073	2.39578e-05	-1.81718	-1.17094
153443553	rs547826825	3.68891e-08	-1.68637	-1.80974e-10	1.58313e-09	-1.73073	-1.80974e-10	0.000115555	-1.41467	-1.80974e-10
153443782	rs11167657	1.08597e-08	-1.72834	-1.18089	0.000395335	11.033	-0.335631	2.35304e-05	-1.81718	-1.18895
153444788	rs41443349	2.82936e-08	-1.76158	-0.19007	1.41568e-09	-1.4906	-0.351916	6.60737e-05	-1.81877	-0.154867
153444950	rs1438588	1.09629e-08	-1.71888	-1.18089	0.000608259	11.4639	-0.335631	2.35665e-05	-1.81564	-1.18895
153446334	rs816034	1.01518e-08	-1.82186	-1.15478	0.00407676	13.1985	-0.167852	2.5253e-05	-1.76564	-1.16983
153446726	rs147790774	9.32795e-08	-1.45546e-10	-0.758685	2.92455e-09	-1.45546e-10	-1.11699	0.00022493	-1.45546e-10	-0.748625
153446825	rs2351022	9.80602e-09	-1.81872	-1.19257	0.0011303	12.6744	-0.926502	2.42618e-05	-1.78652	-1.18899
153447279	rs2009795	6.91826e-08	-1.45546e-10	-1.05753	3.10499e-09	-1.45546e-10	-1.05712	0.000171541	-1.45546e-10	-1.01959
153447540	rs816033	1.51621e-08	-1.72236	-0.853129	0.000981019	11.783	-0.17674	9.51141e-05	-0.740886	-0.86845
153448867	rs13436549	2.64365e-08	-1.77799	-0.241548	1.29739e-09	-1.53077	-0.399009	6.25248e-05	-1.8216	-0.207252
153449519	rs34826562	1.12315e-08	-1.8072	-1.06836	3.2476e-06	6.94137	-1.04583	2.79608e-05	-1.80176	-1.03185
153449560	rs78930487	7.25967e-08	-1.45546e-10	-1.00937	3.45487e-09	-1.45546e-10	-0.950342	0.000172924	-1.45546e-10	-1.01156
153450069	rs816032	1.0101e-08	-1.822	-1.15965	0.00401136	13.202	-0.187494	2.50642e-05	-1.76934	-1.17364
153450124	rs816031	9.84144e-09	-1.8187	-1.18898	0.00104231	12.6205	-0.953681	2.42604e-05	-1.79203	-1.18354
153450637	rs816030	1.01136e-08	-1.82175	-1.15866	0.00512033	13.4408	-0.182209	2.55762e-05	-1.74988	-1.17287
153450790	rs1438590	1.01283e-08	-1.82139	-1.15755	0.00549787	13.5061	-0.17638	2.57151e-05	-1.74532	-1.17201
153451288	rs816029	1.02512e-08	-1.82175	-1.14514	0.00547618	13.4408	-0.115021	2.58525e-05	-1.74988	-1.16213
153451534	rs59665308	7.25967e-08	-1.45546e-10	-1.00937	3.45487e-09	-1.45546e-10	-0.950342	0.000172924	-1.45546e-10	-1.01156
153452002	rs816028	9.93034e-09	-1.82031	-1.17838	0.00119327	12.7961	-0.994065	2.48879e-05	-1.78025	-1.16978
153452773	rs4081999	1.68194e-08	-1.31395	-1.1578	1.27916e-05	7.45039	-0.183973	2.38421e-05	-1.82086	-1.1721
153454180	rs816026	1.00689e-08	-1.8219	-1.16293	0.0012653	12.8986	-1.03793	2.52667e-05	-1.78338	-1.15154
153454433	rs58371587	2.53546e-08	-1.52777	-0.533553	8.19447e-08	2.29675	-0.0808353	4.60769e-05	-1.82195	-0.512147
153454452	rs13154464	1.05479e-08	-1.77389	-1.16447	0.0173946	14.6958	-0.21423	2.48438e-05	-1.77447	-1.17733
153454468	rs13154303	1.06515e-08	-1.76325	-1.16534	0.0143604	14.509	-0.219187	2.45925e-05	-1.78399	-1.17798
153454933	rs2617244	9.90624e-09	-1.82154	-1.17957	0.00127059	12.8643	-0.999479	2.47698e-05	-1.78335	-1.17144
153454941	rs34080213	2.76981e-08	-1.55021	-0.422713	1.02996e-07	2.3828	0.0617609	5.161e-05	-1.8211	-0.399596
153455004	rs13155109	1.0617e-08	-1.77022	-1.16161	0.0187952	14.7572	-0.198169	2.49076e-05	-1.77409	-1.17515
153455412	rs77410748	7.05107e-08	-1.45546e-10	-1.03852	3.37077e-09	-1.45546e-10	-0.974987	0.000167913	-1.45546e-10	-1.04097
153455414	rs13159430	1.0837e-08	-1.74049	-1.17083	0.00456575	14.1704	-1.02646	2.46761e-05	-1.79776	-1.16081
153455743	rs143722709	3.63508e-08	-1.70107	-1.80974e-10	1.64905e-09	-1.68993	-1.80974e-10	7.86927e-05	-1.79886	-1.80974e-10
153455936	rs7709154	1.06256e-08	-1.76654	-1.16447	0.0173381	14.6925	-0.21423	2.47685e-05	-1.77751	-1.17733
153456252	rs1478350	9.89525e-09	-1.82183	-1.1804	0.00135094	12.9226	-0.996436	2.48198e-05	-1.7803	-1.17247
153456324	rs4958693	1.06486e-08	-1.75697	-1.17189	0.00584864	14.4152	-1.02359	2.49034e-05	-1.78733	-1.16208
153456382	rs1478349	4.46723e-08	-1.49493	-1.80974e-10	1.44762e-09	-1.8202	-1.80974e-10	7.85783e-05	-1.80032	-1.80974e-10
153456662	rs114917012	4.19529e-08	-1.55774	-1.80974e-10	4.06122e-09	-0.788645	-1.80974e-10	8.70326e-05	-1.69813	-1.80974e-10
153456807	rs1871157	1.06561e-08	-1.76654	-1.16161	0.0176188	14.6925	-0.198169	2.48226e-05	-1.77751	-1.17515
153457786	rs816005	9.9283e-09	-1.82194	-1.17695	0.00152994	13.0591	-1.00847	2.50906e-05	-1.77372	-1.1682
153458115	rs76589438	4.72257e-08	-1.43935	-1.80974e-10	2.10699e-09	-1.44487	-1.80974e-10	8.65937e-05	-1.70319	-1.80974e-10
153458129	rs76345974	2.15427e-08	-1.78423	-0.440021	1.04721e-09	-1.56542	-0.578586	5.09935e-05	-1.82102	-0.411693
153458159	rs80185685	3.01972e-07	0.416049	-1.80974e-10	3.62991e-08	1.40166	-1.80974e-10	0.000367187	-0.258543	-1.80974e-10
153458676	rs816006	9.91877e-09	-1.82201	-1.17785	0.00142756	12.9868	-1.0055	2.49853e-05	-1.77682	-1.1693
153459405	rs12523627	1.0563e-08	-1.77343	-1.1635	0.0197144	14.8154	-0.208707	2.49509e-05	-1.77091	-1.17659
153459514	rs816007	4.32193e-08	-1.528	-1.80974e-10	1.4526e-09	-1.81677	-1.80974e-10	7.79624e-05	-1.80819	-1.80974e-10
153459673	rs61602422	7.31088e-08	-1.45546e-10	-1.00234	3.51738e-09	-1.45546e-10	-0.932412	0.000174053	-1.45546e-10	-1.00505
153459674	rs58568924	7.31088e-08	-1.45546e-10	-1.00234	3.51738e-09	-1.45546e-10	-0.932412	0.000174053	-1.45546e-10	-1.00505
153459854	rs59686509	7.31088e-08	-1.45546e-10	-1.00234	3.51738e-09	-1.45546e-10	-0.932412	0.000174053	-1.45546e-10	-1.00505
153459888	rs57652130	7.31088e-08	-1.45546e-10	-1.00234	3.51738e-09	-1.45546e-10	-0.932412	0.000174053	-1.45546e-10	-1.00505
153460043	rs4958354	1.0563e-08	-1.77343	-1.1635	0.0197144	14.8154	-0.208707	2.49509e-05	-1.77091	-1.17659
153460434	rs17115626	7.21639e-08	-1.45546e-10	-1.01534	3.00612e-09	-1.45546e-10	-1.08948	0.000179966	-1.45546e-10	-0.971648
153461000	rs75076927	7.23052e-08	-1.45546e-10	-1.01339	3.47217e-09	-1.45546e-10	-0.945347	0.000172154	-1.45546e-10	-1.01602
153461030	rs76987577	8.67603e-08	-1.45546e-10	-0.831135	4.08317e-09	-1.45546e-10	-0.783253	0.000206779	-1.45546e-10	-0.832764
153461049	rs11167658	1.05267e-08	-1.77687	-1.1635	0.0210361	14.8803	-0.208707	2.50423e-05	-1.76725	-1.17659
153461528	rs816009	9.90127e-09	-1.82205	-1.17957	0.00152271	13.0454	-0.999479	2.50142e-05	-1.77353	-1.17144
153462557	rs12520731	1.05165e-08	-1.77687	-1.16447	0.0209202	14.8803	-0.21423	2.50239e-05	-1.76725	-1.17733
153462708	rs816010	9.92124e-09	-1.82176	-1.17785	0.00171204	13.1686	-1.0055	2.52507e-05	-1.76625	-1.1693
153463413	rs816011	4.46065e-08	-1.49641	-1.80974e-10	1.44779e-09	-1.82009	-1.80974e-10	7.85485e-05	-1.8007	-1.80974e-10
153464427	rs816012	9.93717e-09	-1.82197	-1.17603	0.00159546	13.104	-1.01142	2.52091e-05	-1.77013	-1.16708
153465091	rs76415227	4.77593e-08	-1.42811	-1.80974e-10	1.63348e-09	-1.69941	-1.80974e-10	0.000119201	-1.3836	-1.80974e-10
153465399	rs116970387	8.07956e-08	-1.45546e-10	-0.902361	3.35163e-09	-1.45546e-10	-0.98068	0.000197416	-1.45546e-10	-0.879098
153465452	rs707181	9.92981e-09	-1.82179	-1.17695	0.0018501	13.2491	-1.00847	2.54344e-05	-1.76011	-1.1682
153465914	rs11743515	1.6819e-08	-1.36324	-1.10853	4.67296e-10	-1.79394	-1.15697	0.000115975	-0.299822	-1.11121
153465927	rs816014	4.44197e-08	-1.5006	-1.80974e-10	1.44828e-09	-1.81975	-1.80974e-10	7.8465e-05	-1.80176	-1.80974e-10
153466083	rs62384083	4.4039e-08	-1.50921	-1.80974e-10	1.72312e-07	2.95918	-1.80974e-10	7.69411e-05	-1.82137	-1.80974e-10
153466240	rs11954307	1.05216e-08	-1.77003	-1.17083	0.00825259	14.7624	-1.02646	2.53742e-05	-1.76987	-1.16081
153466332	rs77865225	7.24889e-08	-1.45546e-10	-1.01085	3.48251e-09	-1.45546e-10	-0.942373	0.000172588	-1.45546e-10	-1.01351
153467321	rs17115634	6.87158e-08	-1.45546e-10	-1.06431	3.14251e-09	-1.45546e-10	-1.04511	0.000170325	-1.45546e-10	-1.0267
153467446	rs143373756	3.22296e-08	-1.8214	-1.80974e-10	4.45946e-09	-0.6951	-1.80974e-10	8.70159e-05	-1.69832	-1.80974e-10
153467627	rs816015	4.46065e-08	-1.49641	-1.80974e-10	1.44779e-09	-1.82009	-1.80974e-10	7.85485e-05	-1.8007	-1.80974e-10
153468034	rs12653435	6.08857e-08	-1.45546e-10	-1.18529	2.70749e-09	-1.45546e-10	-1.19411	0.000145734	-1.45546e-10	-1.18263
153468195	rs816016	9.92785e-09	-1.82199	-1.17695	0.00173405	13.1843	-1.00847	2.53307e-05	-1.76419	-1.1682
153468552	rs35987822	4.6853e-08	-1.44727	-1.80974e-10	9.74124e-09	0.0862412	-1.80974e-10	8.84254e-05	-1.68225	-1.80974e-10
153468639	rs816017	9.92441e-09	-1.82179	-1.1775	0.00185341	13.2491	-1.00668	2.54175e-05	-1.76011	-1.16887
153468715	rs75522723	6.05727e-08	-1.45546e-10	-1.19044	2.70863e-09	-1.45546e-10	-1.19369	0.000144669	-1.45546e-10	-1.18996
153468889	rs13173354	1.12091e-08	-1.81951	-1.05806	5.44104e-06	7.46325	-1.05165	2.91876e-05	-1.77105	-1.01962
153469020	rs13173253	1.03901e-08	-1.78715	-1.16628	0.02919	15.2239	-0.224679	2.5516e-05	-1.74642	-1.17869
153469081	rs118079585	6.50269e-08	-1.45546e-10	-1.11948	4.01684e-09	-1.45546e-10	-0.799633	0.000154393	-1.45546e-10	-1.12491
153469305	rs4958355	1.03901e-08	-1.78715	-1.16628	0.02919	15.2239	-0.224679	2.5516e-05	-1.74642	-1.17869
153469466	rs816018	4.42349e-08	-1.50477	-1.80974e-10	1.44881e-09	-1.81938	-1.80974e-10	7.83836e-05	-1.8028	-1.80974e-10
153470886	rs707182	9.92716e-09	-1.81979	-1.17922	0.00238337	13.4946	-1.00075	2.57898e-05	-1.74343	-1.171
153471737	rs707183	1.23104e-08	-1.59185	-1.19199	0.0104209	14.8998	-0.930582	4.59895e-05	-1.14786	-1.18814
153471901	rs815619	3.28377e-08	-1.80271	-1.80974e-10	1.45433e-09	-1.81558	-1.80974e-10	7.80755e-05	-1.80674	-1.80974e-10
153472709	rs7705478	1.03064e-08	-1.79524	-1.16628	0.0353309	15.4148	-0.224679	2.58554e-05	-1.73321	-1.17869
153472754	rs7705235	1.0334e-08	-1.79257	-1.16628	0.0330755	15.3489	-0.224679	2.57348e-05	-1.73788	-1.17869
153473463	rs863639	9.93566e-09	-1.81893	-1.17922	0.00254331	13.5596	-1.00075	2.59117e-05	-1.73872	-1.171
153473694	rs3822710	1.03064e-08	-1.79524	-1.16628	0.0353309	15.4148	-0.224679	2.58554e-05	-1.73321	-1.17869
153473891	rs57625105	7.15335e-08	-1.45546e-10	-1.02412	3.42865e-09	-1.45546e-10	-0.957962	0.00017033	-1.45546e-10	-1.02668
153474258	rs35186556	2.81129e-08	-1.56632	-0.391736	1.14286e-07	2.44738	0.101199	5.33226e-05	-1.81989	-0.368163
153474337	rs815620	9.96337e-09	-1.8158	-1.17957	0.00305672	13.7422	-0.999503	2.62642e-05	-1.72478	-1.17143
153474712	rs140746658	6.317e-08	-1.45546e-10	-1.14845	2.91956e-09	-1.45546e-10	-1.11869	0.000150279	-1.45546e-10	-1.15192
153475482	rs75918651	1.6798e-08	-1.41845	-1.05457	5.28885e-07	4.93367	-0.853021	7.18427e-05	-1.0603	-0.829636
153475598	rs77885064	8.93052e-08	-1.45546e-10	-0.802225	4.21056e-09	-1.45546e-10	-0.752532	0.00021283	-1.45546e-10	-0.803918
153475721	rs890799	1.22476e-08	-1.59487	-1.19408	0.00198351	13.2571	-0.946867	7.58982e-05	-0.64062	-1.1944
153476207	rs843811	9.95864e-09	-1.81804	-1.1778	0.00268353	13.6182	-1.00566	2.60707e-05	-1.73435	-1.16924
153476219	rs72806639	6.81355e-08	-1.07279	-1.80974e-10	1.02757e-07	2.44224	-1.80974e-10	0.000107298	-1.4888	-1.80974e-10
153476281	rs815639	3.26974e-08	-1.80699	-1.80974e-10	1.4509e-09	-1.81795	-1.80974e-10	7.84132e-05	-1.80242	-1.80974e-10
153476365	rs76146744	7.15643e-08	-1.45546e-10	-1.02369	3.43039e-09	-1.45546e-10	-0.957455	0.000170403	-1.45546e-10	-1.02625
153476659	rs4312933	1.02308e-08	-1.79996	-1.16893	0.0394338	15.5405	-0.240516	2.60441e-05	-1.72397	-1.18065
153476771	rs145836125	4.33189e-08	-1.52569	-1.80974e-10	1.90697e-09	-1.54461	-1.80974e-10	8.69523e-05	-1.69905	-1.80974e-10
153476822	rs2882468	1.02308e-08	-1.79996	-1.16893	0.0394338	15.5405	-0.240516	2.60441e-05	-1.72397	-1.18065
153476829	rs146626990	3.99996e-08	-1.60542	-1.80974e-10	1.482e-09	-1.79673	-1.80974e-10	8.28631e-05	-1.74722	-1.80974e-10
153476869	rs77806858	6.7617e-07	1.22216	-1.80974e-10	7.75031e-08	2.16019	-1.80974e-10	0.00051792	0.0854071	-1.80974e-10
153477465	rs984078	4.19249e-08	-0.455291	-1.10311	2.36939e-08	1.7026	-0.727511	2.99371e-05	-1.63	-1.13532
153477753	rs58234778	7.26604e-08	-1.45546e-10	-1.00849	3.49217e-09	-1.45546e-10	-0.939605	0.000172993	-1.45546e-10	-1.01116
153478177	rs6580052	1.01735e-08	-1.80557	-1.16893	0.0471472	15.7192	-0.240516	2.66521e-05	-1.70089	-1.18065
153478634	rs861573	4.42343e-08	-1.50478	-1.80974e-10	1.44881e-09	-1.81938	-1.80974e-10	7.83834e-05	-1.8028	-1.80974e-10
153478658	rs864627	4.42343e-08	-1.50478	-1.80974e-10	1.44881e-09	-1.81938	-1.80974e-10	7.83834e-05	-1.8028	-1.80974e-10
153479175	rs146197557	3.2257e-08	-1.82055	-1.80974e-10	1.72663e-09	-1.64395	-1.80974e-10	7.72989e-05	-1.81673	-1.80974e-10
153479613	rs2434375	1.01734e-08	-1.81086	-1.16365	0.0107032	14.2054	-0.209526	2.69644e-05	-1.69319	-1.1767
153480111	rs114469503	3.30879e-08	-1.79512	-1.80974e-10	1.06564e-08	0.176036	-1.80974e-10	0.000172504	-1.01399	-1.80974e-10
153480265	rs815638	1.01593e-08	-1.81086	-1.16503	0.0106191	14.2054	-0.217414	2.69362e-05	-1.69319	-1.17775
153480536	rs1093167	1.60963e-08	-1.40301	-1.11268	4.61774e-10	-1.80311	-1.1597	0.000107352	-0.373005	-1.1153
153481031	rs77277710	1.52618e-07	-1.45546e-10	-0.266348	5.73794e-09	-1.45546e-10	-0.443026	0.000375838	-1.45546e-10	-0.235255
153481152	rs71590121	2.49821e-08	-1.59192	-0.484209	1.13123e-07	2.5554	-0.0170496	4.86954e-05	-1.8168	-0.462026
153481159	rs71590122	2.52325e-08	-1.58194	-0.484209	1.0837e-07	2.51248	-0.0170496	4.86281e-05	-1.81819	-0.462026
153481352	rs815637	4.3866e-08	-1.51314	-1.80974e-10	1.45001e-09	-1.81856	-1.80974e-10	7.82254e-05	-1.80482	-1.80974e-10
153481423	rs77774824	7.20874e-08	-1.45546e-10	-1.0164	3.4599e-09	-1.45546e-10	-0.948887	0.000171639	-1.45546e-10	-1.01902
153481455	rs35391150	1.00856e-08	-1.80985	-1.17332	0.0527955	15.8602	-0.268418	2.66287e-05	-1.69859	-1.18383
153481530	rs79864133	4.26085e-08	-1.54223	-1.80974e-10	1.96944e-07	3.09279	-1.80974e-10	7.68906e-05	-1.82203	-1.80974e-10
153481691	rs815636	1.00068e-08	-1.81894	-1.17208	0.00248896	13.5593	-1.02205	2.61391e-05	-1.73874	-1.16224
153481918	rs815635	1.60944e-08	-1.39515	-1.12067	4.6019e-10	-1.80141	-1.16483	0.000108078	-0.358417	-1.12315
153482415	rs815634	4.36849e-08	-1.51728	-1.80974e-10	1.45067e-09	-1.8181	-1.80974e-10	7.81498e-05	-1.80579	-1.80974e-10
153482523	rs864626	1.0034e-08	-1.81728	-1.17102	0.00240245	13.5268	-1.02494	2.62402e-05	-1.73615	-1.16097
153482783	rs815633	1.00222e-08	-1.81806	-1.17142	0.00263005	13.6172	-1.02486	2.62711e-05	-1.73442	-1.16152
153483653	rs11960256	2.50378e-08	-1.58722	-0.486677	1.10492e-07	2.53504	-0.0202276	4.85404e-05	-1.81748	-0.464532
153484068	rs58155133	6.60051e-08	-1.45546e-10	-1.10455	3.10793e-09	-1.45546e-10	-1.05617	0.000157299	-1.45546e-10	-1.10626
153484440	rs815632	9.85774e-09	-1.81585	-1.19018	0.00321995	13.74	-0.945212	2.58962e-05	-1.72496	-1.18536
153484500	rs4958695	9.95428e-09	-1.81759	-1.17869	0.0727258	16.2182	-0.306116	2.7565e-05	-1.66034	-1.18753
153484507	rs860104	4.40492e-08	-1.50898	-1.80974e-10	1.44939e-09	-1.81898	-1.80974e-10	7.83032e-05	-1.80382	-1.80974e-10
153484661	rs815631	1.00621e-08	-1.80543	-1.18007	0.0108995	14.337	-0.322935	2.68086e-05	-1.68741	-1.18828
153485075	rs4958696	9.95835e-09	-1.81781	-1.17806	0.0749685	16.2439	-0.301429	2.7458e-05	-1.66465	-1.18711
153485155	rs77910818	6.5908e-08	-1.45546e-10	-1.10603	3.10226e-09	-1.45546e-10	-1.058	0.00015707	-1.45546e-10	-1.10772
153485826	rs707184	1.01308e-08	-1.80325	-1.17546	0.0121202	14.4031	-0.282857	2.7052e-05	-1.68132	-1.18533
153486283	rs79057881	6.60051e-08	-1.45546e-10	-1.10455	3.10793e-09	-1.45546e-10	-1.05617	0.000157299	-1.45546e-10	-1.10626
153486471	rs72806649	6.46787e-08	-1.12485	-1.80974e-10	9.0636e-08	2.31672	-1.80974e-10	0.000103669	-1.52321	-1.80974e-10
153486785	rs815630	4.35057e-08	-1.52139	-1.80974e-10	1.45137e-09	-1.81762	-1.80974e-10	7.80765e-05	-1.80672	-1.80974e-10
153487825	rs114919452	4.24485e-08	-1.54599	-1.80974e-10	1.93113e-09	-1.53202	-1.80974e-10	8.39472e-05	-1.73422	-1.80974e-10
153488011	rs815629	4.32749e-08	-1.52671	-1.80974e-10	1.45235e-09	-1.81695	-1.80974e-10	7.79842e-05	-1.80791	-1.80974e-10
153488214	rs62384104	1.41214e-08	-1.56835	-1.07825	0.00220344	13.0347	-0.619304	0.000109306	-0.378534	-1.09173
153488438	rs77610269	1.4947e-08	-1.3953	-1.19447	3.3599e-07	4.77509	-1.14813	4.95367e-05	-1.12243	-1.13927
153490176	rs707185	9.92386e-09	-1.82171	-1.17763	0.00469682	13.4706	-0.298311	2.51544e-05	-1.75256	-1.18682
153490358	rs1428122	1.00543e-08	-1.80247	-1.18382	0.0379212	15.6087	-0.347787	2.60494e-05	-1.71365	-1.19076
153490778	rs11948898	1.12857e-08	-1.67639	-1.19436	0.00095819	12.5607	-0.977997	6.34008e-05	-0.822225	-1.19271
153490813	rs77345728	1.49546e-08	-1.80401	-0.785256	7.27533e-10	-1.62277	-0.885457	3.61091e-05	-1.81354	-0.764323
153491616	rs815628	4.29293e-08	-1.53473	-1.80974e-10	1.45397e-09	-1.81583	-1.80974e-10	7.78509e-05	-1.80962	-1.80974e-10
153492136	rs815627	9.79793e-09	-1.82179	-1.19032	0.00155343	13.01	-0.944118	2.47025e-05	-1.77194	-1.18557
153492938	rs142677471	1.24369e-07	-0.471029	-1.80974e-10	1.44659e-09	-1.82092	-1.80974e-10	0.00010742	-1.48766	-1.80974e-10
153493104	rs815626	9.88265e-09	-1.82089	-1.18261	0.00510356	13.5927	-0.33734	2.52865e-05	-1.7441	-1.19004
153493151	rs815625	9.84535e-09	-1.82194	-1.18534	0.00413422	13.4065	-0.36185	2.49271e-05	-1.75681	-1.19164
153493928	rs815624	1.01997e-08	-1.78804	-1.18388	0.000619547	11.5019	-0.355302	2.36843e-05	-1.80895	-1.19065
153494239	rs815623	9.92823e-09	-1.81898	-1.17992	0.00108607	12.7087	-1.00074	2.46383e-05	-1.78799	-1.17212
153494463	rs815622	1.56157e-08	-1.42731	-1.11869	4.56559e-06	6.33788	-0.101707	3.07378e-05	-1.59845	-1.14047
153494605	rs80241386	7.08023e-08	-1.45546e-10	-1.03439	3.28129e-09	-1.45546e-10	-1.00189	0.000168315	-1.45546e-10	-1.03857
153494848	rs75461862	6.34953e-08	-1.45546e-10	-1.14332	2.86467e-09	-1.45546e-10	-1.13767	0.000150053	-1.45546e-10	-1.15343
153494940	rs143689560	1.51936e-07	-1.45546e-10	-0.270826	6.68488e-09	-1.45546e-10	-0.290279	0.000371714	-1.45546e-10	-0.246288
153495193	rs815621	9.82041e-09	-1.82196	-1.18786	4.86473e-10	-1.76393	-1.14677	3.87172e-05	-1.32492	-1.1832
153495768	rs7448763	9.07057e-05	5.84776	0.273329	2.51278e-07	3.28793	0.0484987	0.00327166	1.97265	-0.0440102
153495869	rs890798	2.11892e-05	4.47186	0.195103	9.95624e-08	2.4059	0.00476109	0.00128362	1.10427	-0.111242
153496611	rs143913604	7.09669e-08	-1.45546e-10	-1.03207	3.03741e-09	-1.45546e-10	-1.07912	0.000171417	-1.45546e-10	-1.02031
153497048	rs7721733	3.21725e-08	-1.08383	-0.739346	7.24683e-10	-1.81965	-0.692499	8.35607e-05	-0.984061	-0.754778
153497172	rs115125087	1.87495e-07	-0.0605321	-1.80974e-10	1.55963e-08	0.556908	-1.80974e-10	0.000178755	-0.978397	-1.80974e-10
153497389	rs60148114	4.1837e-08	-1.5605	-1.80974e-10	2.08175e-09	-1.45692	-1.80974e-10	0.000143384	-1.19889	-1.80974e-10
153497400	rs10055843	0.000158314	6.65699	0.0210637	4.62827e-07	4.15389	-0.20666	0.00163283	1.59319	-0.359532
153497584	rs1366221	1.34797e-05	3.89093	0.323733	8.48997e-07	4.34118	0.212747	0.000340229	-0.346169	0.0113751
153497596	rs62384105	3.80949e-08	-1.6542	-1.80974e-10	8.97713e-09	0.00455327	-1.80974e-10	0.000114801	-1.42121	-1.80974e-10
153497780	rs1366220	1.35014e-05	3.91025	0.306013	8.37013e-07	4.34402	0.195689	0.000338048	-0.336814	-0.00441105
153498135	rs58848914	1.44341e-05	3.98239	0.300666	8.97403e-07	4.41883	0.190542	0.000349065	-0.299982	-0.00917255
153498187	rs80321531	6.39626e-08	-1.45546e-10	-1.13599	2.70685e-09	-1.45546e-10	-1.19434	0.000152338	-1.45546e-10	-1.13831
153498438	rs118142608	6.03859e-08	-1.45546e-10	-1.19353	2.73724e-09	-1.45546e-10	-1.18318	0.000144018	-1.45546e-10	-1.19447
153498669	rs140422057	3.35364e-08	-1.78165	-1.80974e-10	2.19338e-09	-1.40468	-1.80974e-10	8.24089e-05	-1.75272	-1.80974e-10
153498729	rs115930589	3.84431e-08	-1.64511	-1.80974e-10	1.51784e-09	-1.77284	-1.80974e-10	0.00011438	-1.42489	-1.80974e-10
153498912	rs12656175	2.98385e-08	-1.03019	-0.868294	6.31472e-10	-1.82137	-0.828459	7.92695e-05	-0.910221	-0.881339
153500797	rs11743245	1.62393e-08	-1.45642	-1.05043	8.69483e-10	-1.26286	-1.06712	2.9924e-05	-1.7016	-1.06415
153500938	rs13184067	6.88395e-08	-1.37493	0.312424	3.36126e-09	-1.15344	0.175626	0.000330927	-0.577877	0.215363
153501177	rs1585685	0.000155563	6.70175	-0.0412307	4.54348e-07	4.19147	-0.262737	0.00159561	1.62162	-0.411021
153503267	rs148512722	6.52779e-08	-1.45546e-10	-1.11563	3.2406e-09	-1.45546e-10	-1.01437	0.000155578	-1.45546e-10	-1.11727
153504314	rs144709572	1.82275e-08	-1.32115	-1.0702	1.01958e-09	-1.08506	-1.08567	3.14693e-05	-1.63248	-1.08292
153504769	rs1093163	3.25425e-08	-1.81174	-1.80974e-10	1.90039e-08	0.754516	-1.80974e-10	7.84649e-05	-1.80176	-1.80974e-10
153504785	rs150488763	9.72425e-08	-1.45546e-10	-0.717076	4.18029e-09	-1.45546e-10	-0.759747	0.000240651	-1.45546e-10	-0.681064
153504949	rs77735758	0.000124658	6.51452	-0.0754746	3.76535e-07	4.03437	-0.293491	0.00137774	1.50299	-0.439201
153505099	rs116118350	4.69008e-08	-1.44625	-1.80974e-10	8.29954e-09	-0.0739276	-1.80974e-10	0.000183758	-0.950794	-1.80974e-10
153505226	rs35841826	1.08703e-05	3.73013	0.26938	6.70294e-07	4.15715	0.160437	0.00029875	-0.427795	-0.0370107
153506264	rs138524288	1.81341e-07	-0.093904	-1.80974e-10	1.47366e-08	0.500207	-1.80974e-10	0.000177087	-0.987769	-1.80974e-10
153506983	rs58453062	4.22078e-08	-1.55168	-1.80974e-10	2.06049e-09	-1.46718	-1.80974e-10	0.000145345	-1.1853	-1.80974e-10
153507122	rs60328658	4.22078e-08	-1.55168	-1.80974e-10	2.06049e-09	-1.46718	-1.80974e-10	0.000145345	-1.1853	-1.80974e-10
153507324	rs141718973	3.35163e-08	-1.78225	-1.80974e-10	1.45352e-09	-1.81614	-1.80974e-10	9.88529e-05	-1.57078	-1.80974e-10
153507451	rs150558941	4.10663e-08	-1.5791	-1.80974e-10	1.48924e-09	-1.79186	-1.80974e-10	0.000179688	-0.97319	-1.80974e-10
153507575	rs149322458	8.69269e-08	-1.45546e-10	-0.829217	3.75734e-09	-1.45546e-10	-0.866417	0.000214172	-1.45546e-10	-0.797635
153507705	rs6862346	6.10812e-06	4.03868	-0.61559	1.99293e-08	1.55335	-0.751286	8.7679e-05	-0.792806	-0.897924
153507836	rs55951683	2.95061e-08	-1.08553	-0.824152	6.5863e-10	-1.82189	-0.785832	7.9512e-05	-0.953591	-0.834914
153508189	rs2081866	0.000128395	6.56336	-0.0947804	3.8554e-07	4.07532	-0.310805	0.0013986	1.53386	-0.455047
153508729	rs72806658	4.22078e-08	-1.55168	-1.80974e-10	2.06049e-09	-1.46718	-1.80974e-10	0.000145345	-1.1853	-1.80974e-10
153508973	rs66596848	4.26404e-08	-1.54148	-1.80974e-10	2.08262e-09	-1.4565	-1.80974e-10	0.000141511	-1.21203	-1.80974e-10
153509357	rs12054772	0.0001089	6.33367	-0.0297695	3.37193e-07	3.88296	-0.252432	0.00127664	1.38914	-0.401569
153509596	rs2033195	0.000115015	6.47023	-0.111697	3.51226e-07	3.99727	-0.325963	0.00130056	1.47504	-0.468906
153510583	rs72806661	4.07198e-08	-1.58757	-1.80974e-10	1.49385e-09	-1.78877	-1.80974e-10	0.000176853	-0.989096	-1.80974e-10
153511355	rs2033196	2.95745e-08	-1.10241	-0.80496	6.71933e-10	-1.82204	-0.765683	7.9558e-05	-0.971928	-0.815999
153511373	rs77397408	2.32878e-08	-1.41784	-0.728514	1.35125e-09	-1.20345	-0.685644	4.18396e-05	-1.68997	-0.740595
153512202	rs6580053	3.36577e-08	-0.987435	-0.790608	6.82799e-10	-1.82105	-0.750631	8.82278e-05	-0.882641	-0.80185
153512328	rs13180814	1.06882e-05	3.83855	0.144064	6.61889e-07	4.26965	0.0353238	0.000283741	-0.373202	-0.143149
153512400	rs6890277	0.000153332	6.67229	-0.0262145	4.19592e-07	4.09839	-0.249234	0.00154189	1.57498	-0.398636
153513403	rs17625484	4.09938e-08	-1.58086	-1.80974e-10	2.07015e-09	-1.46251	-1.80974e-10	0.000139185	-1.22861	-1.80974e-10
153513975	rs192398932	3.41135e-08	-1.76459	-1.80974e-10	8.50529e-09	-0.0494394	-1.80974e-10	0.000101768	-1.54172	-1.80974e-10
153515166	rs815606	3.3899e-08	-1.7709	-1.80974e-10	2.21396e-08	0.907239	-1.80974e-10	0.000127909	-1.31309	-1.80974e-10
153516321	rs815607	1.01342e-05	3.25576	0.673623	7.89303e-07	3.91622	0.564805	0.000230677	-0.971018	0.247622
153516774	rs815608	9.40743e-06	3.32637	0.528605	7.39184e-07	3.99126	0.42416	0.000209141	-0.941969	0.120563
153516901	rs815609	1.19377e-05	3.39747	0.695697	9.37446e-07	4.0668	0.586228	0.000249388	-0.912427	0.267025
153516962	rs114181641	1.20553e-07	-0.502196	-1.80974e-10	6.11022e-09	-0.380165	-1.80974e-10	0.000235408	-0.703094	-1.80974e-10
153517178	rs815610	2.28468e-05	4.56997	0.172316	9.67608e-08	2.45199	-0.0698734	0.000404928	0.0727119	-0.233417
153518442	rs143728358	4.45633e-08	-1.49737	-1.80974e-10	1.7288e-09	-1.6427	-1.80974e-10	0.000128703	-1.30691	-1.80974e-10
153518766	rs815611	1.51065e-05	4.2324	0.096196	6.50916e-08	2.12594	-0.140271	0.000303017	-0.151709	-0.298917
153520536	rs34893575	5.50033e-08	-1.77576	0.488864	2.87319e-09	-1.56626	0.431552	0.000204533	-1.28341	0.439724
153522156	rs181703192	6.66427e-08	-1.45546e-10	-1.09494	3.02456e-09	-1.45546e-10	-1.08336	0.000161522	-1.45546e-10	-1.07977
153524267	rs815612	8.98467e-06	3.67251	0.136481	2.00023e-07	3.21214	-0.103834	0.000150095	-0.887838	-0.265308
153524650	rs815613	9.78316e-06	3.74666	0.147469	2.16886e-07	3.28313	-0.0938846	0.000156206	-0.857115	-0.256123
153525006	rs1632067	1.56201e-08	-1.3955	-1.15022	4.90919e-10	-1.74425	-1.15735	2.55597e-05	-1.76594	-1.15746
153525007	rs1632065	4.45156e-05	5.30786	0.101446	6.09568e-08	2.05556	-0.135526	0.000492779	0.330191	-0.294543
153525611	rs815614	7.42005e-06	3.74313	-0.125478	1.59272e-07	3.22009	-0.339608	0.000124168	-0.860951	-0.481827
153525840	rs67791094	4.13428e-08	-1.57239	-1.80974e-10	2.04916e-09	-1.4727	-1.80974e-10	0.000141043	-1.21535	-1.80974e-10
153526051	rs17536714	4.78358e-05	6.48334	-1.0021	1.3196e-09	-0.815218	-1.09758	7.87753e-05	-0.649137	-1.14868
153526122	rs181588007	7.50373e-08	-1.45546e-10	-0.976299	3.46507e-09	-1.45546e-10	-0.947393	0.000174556	-1.45546e-10	-1.00217
153526878	rs815615	8.45128e-06	3.63756	0.110226	1.88902e-07	3.17869	-0.127588	0.000144745	-0.902215	-0.287223
153527820	rs815616	8.88332e-06	3.67251	0.125137	1.9798e-07	3.21214	-0.1141	0.00014868	-0.887838	-0.274782
153527918	rs815617	7.4468e-06	3.74313	-0.121878	1.59785e-07	3.22009	-0.336389	0.000124534	-0.860951	-0.478887
153528556	rs68173189	4.18648e-08	-1.55984	-1.80974e-10	2.01965e-09	-1.4872	-1.80974e-10	0.000143816	-1.19588	-1.80974e-10
153528847	rs113767727	4.16827e-08	-1.5642	-1.80974e-10	2.02971e-09	-1.48224	-1.80974e-10	0.000142849	-1.20263	-1.80974e-10
153528876	rs815618	7.13569e-06	3.70406	-0.125478	1.53457e-07	3.1829	-0.339608	0.000122173	-0.87715	-0.481827
153529408	rs116344430	5.95969e-08	-1.20668	-1.80974e-10	3.44288e-09	-0.95382	-1.80974e-10	8.95054e-05	-1.67011	-1.80974e-10
153529504	rs56661234	4.16827e-08	-1.5642	-1.80974e-10	2.02971e-09	-1.48224	-1.80974e-10	0.000142849	-1.20263	-1.80974e-10
153529697	rs1834944	8.98195e-06	3.77842	0.0302636	1.89433e-07	3.25369	-0.199776	0.000143232	-0.846253	-0.353694
153530216	rs10062124	8.9507e-06	3.77842	0.0267784	1.88839e-07	3.25369	-0.202916	0.000142819	-0.846253	-0.356581
153530298	rs10070216	8.9507e-06	3.77842	0.0267784	1.88839e-07	3.25369	-0.202916	0.000142819	-0.846253	-0.356581
153530810	rs17536762	0.000825791	8.78644	-0.45663	1.06737e-09	-1.26971	-0.855225	5.08252e-05	-1.33766	-0.898362
153531842	rs9324766	6.05236e-08	-1.66755	0.476294	1.9993e-08	0.388758	0.416495	0.000423689	-0.498632	0.383218
153531915	rs4958359	8.54744e-06	3.74313	0.0159693	1.80832e-07	3.22009	-0.212654	0.000139481	-0.860951	-0.36553
153531950	rs150257216	3.32227e-08	-1.79105	-1.80974e-10	7.60665e-09	-0.161104	-1.80974e-10	9.66261e-05	-1.59356	-1.80974e-10
153531977	rs4958701	8.51462e-06	3.74313	0.0121213	1.80206e-07	3.22009	-0.216119	0.000139038	-0.860951	-0.368714
153532490	rs10074414	8.51462e-06	3.74313	0.0121213	1.80206e-07	3.22009	-0.216119	0.000139038	-0.860951	-0.368714
153532649	rs10066722	8.45599e-06	3.74313	0.00521144	1.79089e-07	3.22009	-0.22234	0.000138246	-0.860951	-0.374428
153532729	rs117560697	6.04729e-08	-1.45546e-10	-1.19209	2.71151e-09	-1.45546e-10	-1.19262	0.000144806	-1.45546e-10	-1.18902
153533024	rs10074750	8.58194e-06	3.63756	0.125568	1.91542e-07	3.17869	-0.11371	0.00014661	-0.902215	-0.274422
153533079	rs116252777	1.01073e-07	-0.678446	-1.80974e-10	6.35032e-09	-0.341623	-1.80974e-10	0.000121222	-1.36679	-1.80974e-10
153533188	rs28606468	4.24286e-08	-1.54646	-1.80974e-10	1.99006e-09	-1.50196	-1.80974e-10	0.000146806	-1.1753	-1.80974e-10
153533202	rs113284527	5.90271e-08	-1.67289	0.456603	1.92151e-08	0.36841	0.397159	0.000409171	-0.514365	0.364084
153533679	rs4958360	7.61329e-06	3.66901	-0.0256449	1.62322e-07	3.14955	-0.250096	0.000130699	-0.891609	-0.399905
153534563	rs62382095	2.28843e-05	5.77773	-1.03381	9.74302e-10	-1.09649	-1.11967	5.84408e-05	-0.932979	-1.16342
153534704	rs116050238	3.55386e-08	-1.72367	-1.80974e-10	1.71599e-09	-1.65013	-1.80974e-10	7.79646e-05	-1.80816	-1.80974e-10
153535126	rs7719786	6.02925e-06	3.42515	-0.0150591	1.16237e-07	2.80608	-0.240579	0.000117916	-1.00327	-0.391173
153535447	rs1428118	5.78991e-06	3.37782	-0.008227	1.18411e-07	2.81847	-0.234433	0.000117406	-1.01324	-0.385532
153535678	rs1428119	5.77804e-06	3.38725	-0.0197174	1.13518e-07	2.7705	-0.228658	0.000116084	-1.0182	-0.391902
153535857	rs1346482	2.64309e-05	4.78528	0.102729	3.99454e-08	1.63175	-0.134366	0.000368233	0.0377763	-0.293473
153535913	rs56103872	3.92845e-08	-1.62345	-1.80974e-10	1.49768e-09	-1.78621	-1.80974e-10	0.000164005	-1.06452	-1.80974e-10
153536146	rs1346483	3.68604e-06	2.75465	0.163369	1.02572e-07	2.51992	-0.0794809	0.000109441	-1.2262	-0.24282
153536835	rs1863986	3.09108e-06	2.80153	-0.0595364	1.66146e-07	3.16105	-0.238309	0.000137985	-0.888943	-0.348322
153537026	rs13177936	6.87615e-06	2.8402	0.701329	4.16737e-07	3.43407	0.408261	0.00025226	-1.11944	0.485485
153537040	rs1863987	1.06609e-08	-1.81463	-1.11307	5.04406e-10	-1.76548	-1.10902	2.69677e-05	-1.74609	-1.12368
153537888	rs74478382	6.27083e-08	-1.45546e-10	-1.15579	2.75395e-09	-1.45546e-10	-1.17709	0.000151107	-1.45546e-10	-1.14642
153537893	rs7715256	1.34521e-06	2.44844	-0.538422	8.46289e-09	0.664035	-0.718472	9.0768e-05	-0.843627	-0.812479
153538241	rs7719067	1.1429e-06	2.38359	-0.636554	7.41325e-09	0.614614	-0.801472	8.17328e-05	-0.874539	-0.886419
153539241	rs145993749	6.05122e-08	-1.45546e-10	-1.19144	2.70894e-09	-1.45546e-10	-1.19357	0.00014482	-1.45546e-10	-1.18892
153539663	rs140920394	1.54973e-07	-1.45546e-10	-0.25103	7.10287e-09	-1.45546e-10	-0.229629	0.000355794	-1.45546e-10	-0.290062
153539912	rs55776503	3.79971e-08	-1.65678	-1.80974e-10	2.30756e-09	-1.35394	-1.80974e-10	0.000123059	-1.35175	-1.80974e-10
153540025	rs4569924	1.15138e-06	2.38359	-0.629162	7.45941e-09	0.614614	-0.795265	8.21834e-05	-0.874539	-0.880921
153541665	rs72806674	3.86597e-08	-1.63949	-1.80974e-10	1.50864e-09	-1.77892	-1.80974e-10	0.000158898	-1.09615	-1.80974e-10
153541904	rs1428120	1.21362e-06	2.44844	-0.641368	7.75743e-09	0.664035	-0.805511	8.39979e-05	-0.843627	-0.889994
153542990	rs139897493	8.94864e-08	-1.45546e-10	-0.800198	2.97059e-09	-1.45546e-10	-1.10137	0.000216092	-1.45546e-10	-0.788711
153543466	rs7708584	1.40869e-06	2.44844	-0.492312	8.80292e-09	0.664035	-0.67908	9.4036e-05	-0.843627	-0.777109
153544255	rs11749958	1.79089e-08	-1.68434	-0.724644	1.88053e-09	-0.802474	-0.7561	4.54069e-05	-1.57537	-0.773376
153544512	rs4958702	1.42835e-06	2.44844	-0.478456	8.90813e-09	0.664035	-0.667198	9.50474e-05	-0.843627	-0.76641
153544901	rs76284048	4.60698e-08	-1.46413	-1.80974e-10	4.26698e-08	1.56336	-1.80974e-10	0.000160994	-1.08305	-1.80974e-10
153545587	rs4958361	2.44564e-06	3.26523	-0.757458	7.25874e-09	0.693841	-0.901762	0.000158968	-0.121344	-0.974367
153545698	rs1366219	1.45616e-06	2.44844	-0.45917	9.05695e-09	0.664035	-0.650631	9.64782e-05	-0.843627	-0.751469
153545869	rs71590128	4.64648e-08	-1.45559	-1.80974e-10	2.32606e-09	-1.34595	-1.80974e-10	8.37006e-05	-1.73717	-1.80974e-10
153545872	rs1366218	1.10672e-08	-1.80857	-1.08173	5.16218e-10	-1.75967	-1.09168	2.75809e-05	-1.75394	-1.09335
153546023	rs11747752	1.8383e-08	-1.68595	-0.696911	2.06048e-09	-0.737893	-0.729298	4.76101e-05	-1.55427	-0.747099
153546042	rs72806679	3.99377e-08	-1.60696	-1.80974e-10	1.52846e-09	-1.76587	-1.80974e-10	0.000161951	-1.07712	-1.80974e-10
153546427	rs7724430	1.42125e-06	2.41766	-0.452652	8.89658e-09	0.640562	-0.645023	9.55524e-05	-0.858332	-0.746406
153546492	rs11958466	1.09895e-06	2.31925	-0.611423	7.21015e-09	0.565698	-0.780336	8.07849e-05	-0.904948	-0.867675
153546808	rs10044136	1.0961e-06	2.31925	-0.614025	7.19436e-09	0.565698	-0.782528	8.06278e-05	-0.904948	-0.869622
153546900	rs7707628	5.8161e-07	1.47024	-0.398725	3.11739e-08	1.84793	-0.59848	5.19212e-05	-1.5104	-0.704285
153547306	rs11957885	3.27104e-08	-1.80659	-1.80974e-10	5.42718e-09	-0.498708	-1.80974e-10	7.95927e-05	-1.78749	-1.80974e-10
153547409	rs7701886	2.21971e-06	3.01039	-0.599545	7.2586e-09	0.576213	-0.784154	0.000105635	-0.640083	-0.864345
153547495	rs1428121	1.05536e-06	2.28559	-0.618242	6.98807e-09	0.540156	-0.78608	7.91137e-05	-0.920752	-0.872775
153548134	rs6580054	5.59291e-07	1.41195	-0.379565	2.98033e-08	1.78637	-0.581882	5.17816e-05	-1.52816	-0.689221
153548206	rs2099044	1.2858e-06	2.31925	-0.454402	8.24244e-09	0.565698	-0.646529	9.10764e-05	-0.904948	-0.747766
153548856	rs113042334	3.73539e-08	-1.67385	-1.80974e-10	2.37778e-09	-1.32396	-1.80974e-10	0.000119528	-1.38087	-1.80974e-10
153549019	rs116047436	4.90595e-08	-1.40125	-1.80974e-10	1.52883e-09	-1.76562	-1.80974e-10	0.000183505	-0.952172	-1.80974e-10
153549279	rs4958703	1.10521e-08	-1.81166	-1.08001	5.13524e-10	-1.76655	-1.09004	2.78367e-05	-1.74634	-1.09172
153549678	rs79675756	4.54128e-08	-1.47849	-1.80974e-10	4.58348e-08	1.63492	-1.80974e-10	0.000149959	-1.15405	-1.80974e-10
153549689	rs72806687	3.24606e-08	-1.81426	-1.80974e-10	1.92816e-09	-1.53356	-1.80974e-10	0.000100449	-1.55476	-1.80974e-10
153549887	rs1346484	1.10079e-08	-1.81669	-1.07898	5.07542e-10	-1.77925	-1.08906	2.83307e-05	-1.72972	-1.09075
153550200	rs11747315	1.39257e-08	-1.7156	-0.944953	1.91218e-09	-0.599572	-0.942309	4.12775e-05	-1.486	-0.958092
153550364	rs11747325	1.69994e-08	-1.6465	-0.814609	3.39624e-09	-0.15611	-0.811348	4.31644e-05	-1.56853	-0.830861
153550722	rs11167662	3.56098e-07	1.26203	-0.681111	1.68884e-08	1.45378	-0.817286	4.98489e-05	-1.42889	-0.826531
153550752	rs56968070	3.58299e-08	-1.7155	-1.80974e-10	2.14184e-09	-1.42846	-1.80974e-10	7.8217e-05	-1.80493	-1.80974e-10
153550877	rs890797	1.04437e-08	-1.82099	-1.12729	4.78197e-10	-1.79445	-1.13341	2.77663e-05	-1.7033	-1.13729
153551022	rs890796	4.04134e-07	1.42886	-0.721398	1.90258e-08	1.61253	-0.856859	5.13237e-05	-1.36568	-0.860582
153551814	rs115933686	3.22219e-08	-1.82164	-1.80974e-10	2.65746e-09	-1.21276	-1.80974e-10	7.82813e-05	-1.8041	-1.80974e-10
153551892	rs12658319	4.86032e-07	1.50917	-0.617177	2.28837e-08	1.69506	-0.754761	5.78997e-05	-1.33528	-0.770416
153552433	rs11167663	4.75612e-07	1.50917	-0.638849	2.24044e-08	1.69506	-0.775929	5.69257e-05	-1.33528	-0.787381
153552799	rs7728922	1.1944e-08	-1.77612	-1.03793	5.44122e-10	-1.75136	-1.04735	2.81773e-05	-1.77249	-1.05341
153553631	rs72806693	3.84433e-08	-1.6451	-1.80974e-10	1.51286e-09	-1.77612	-1.80974e-10	0.000157122	-1.10739	-1.80974e-10
153553737	rs976700	1.04925e-08	-1.82205	-1.12157	4.76162e-10	-1.80417	-1.12795	2.85745e-05	-1.67989	-1.13201
153553999	rs12653405	4.58924e-07	1.53789	-0.703293	2.18496e-08	1.72457	-0.830516	5.41284e-05	-1.32427	-0.848789
153554443	rs7701541	1.04494e-08	-1.82204	-1.12571	4.73877e-10	-1.80504	-1.1319	2.85363e-05	-1.67741	-1.13583
153554512	rs34420374	6.41212e-08	-1.13351	-1.80974e-10	7.7013e-09	-0.148739	-1.80974e-10	9.71688e-05	-1.58796	-1.80974e-10
153555135	rs76530294	0.00109747	9.61163	-0.997403	6.54796e-10	-1.43913	-1.17443	4.51674e-05	-1.1725	-1.18154
153555164	rs10052189	3.80996e-07	1.57841	-0.929904	7.56551e-09	0.862482	-1.02901	3.57966e-05	-1.5478	-1.03876
153555649	rs12516879	1.04256e-08	-1.82194	-1.12808	4.71933e-10	-1.80688	-1.13416	2.86335e-05	-1.67182	-1.13802
153555698	rs56149392	1.01466e-08	-1.82185	-1.1553	3.57513e-09	0.235785	-1.15191	3.00056e-05	-1.61287	-1.15016
153555871	rs7707654	3.57435e-08	-1.71792	-1.80974e-10	2.15189e-09	-1.42378	-1.80974e-10	7.8142e-05	-1.80589	-1.80974e-10
153556541	rs13183432	6.41212e-08	-1.13351	-1.80974e-10	7.7013e-09	-0.148739	-1.80974e-10	9.71688e-05	-1.58796	-1.80974e-10
153556895	rs6580055	1.07386e-08	-1.79912	-1.12132	4.67986e-10	-1.82173	-1.12771	3.27828e-05	-1.54274	-1.13177
153557371	rs890795	3.52125e-07	1.52166	-0.951956	7.07002e-09	0.812085	-1.04635	3.46432e-05	-1.56374	-1.05557
153557590	rs2351228	3.5143e-07	1.52166	-0.953932	7.05912e-09	0.812085	-1.04789	3.45915e-05	-1.56374	-1.05707
153557619	rs2351227	6.53098e-08	-1.11514	-1.80974e-10	7.48623e-09	-0.177061	-1.80974e-10	9.822e-05	-1.5772	-1.80974e-10
153557650	rs10060426	1.01403e-08	-1.82192	-1.15585	3.37198e-09	0.177852	-1.15248	2.9793e-05	-1.6194	-1.15074
153557795	rs74760965	3.81723e-08	-1.65217	-1.80974e-10	1.51224e-09	-1.77654	-1.80974e-10	0.000113171	-1.43551	-1.80974e-10
153557907	rs890794	3.04193e-07	1.29735	-0.873969	1.71744e-08	1.63751	-0.984213	3.65823e-05	-1.56962	-0.995228
153558346	rs3888110	6.46796e-08	-1.12484	-1.80974e-10	7.59843e-09	-0.162185	-1.80974e-10	9.76624e-05	-1.5829	-1.80974e-10
153559509	rs10079594	1.07758e-08	-1.81622	-1.10077	2.69931e-09	-0.109419	-1.08771	3.05035e-05	-1.65527	-1.09131
153559626	rs10064669	2.65626e-07	1.0033	-0.715497	1.33053e-08	1.23374	-0.835705	3.99101e-05	-1.61769	-0.860096
153560279	rs10515705	6.72641e-08	-1.08566	-1.80974e-10	7.16243e-09	-0.221279	-1.80974e-10	9.99516e-05	-1.55973	-1.80974e-10
153560421	rs58253496	3.59869e-08	-1.71113	-1.80974e-10	2.12419e-09	-1.43674	-1.80974e-10	7.83563e-05	-1.80315	-1.80974e-10
153560523	rs71585927	1.12271e-07	-0.573369	-1.80974e-10	3.17167e-09	-1.03587	-1.80974e-10	0.000197821	-0.877049	-1.80974e-10
153561414	rs142841238	4.7074e-07	0.860022	-1.80974e-10	1.49422e-09	-1.78853	-1.80974e-10	0.000141325	-1.21335	-1.80974e-10
153561839	rs78063430	3.64135e-08	-1.69935	-1.80974e-10	1.47849e-09	-1.79911	-1.80974e-10	0.000105193	-1.50862	-1.80974e-10
153561905	rs72806697	3.5899e-08	-1.71358	-1.80974e-10	1.46044e-09	-1.81139	-1.80974e-10	8.30631e-05	-1.74481	-1.80974e-10
153562110	rs6896445	5.91643e-07	1.78869	-0.700075	9.64832e-10	-1.39511	-0.830817	3.69838e-05	-1.70394	-0.84999
153562346	rs10055906	6.34255e-07	1.85229	-0.694122	9.91394e-10	-1.37306	-0.825708	3.76066e-05	-1.69222	-0.845017
153562540	rs7715784	6.34255e-07	1.85229	-0.694122	9.91394e-10	-1.37306	-0.825708	3.76066e-05	-1.69222	-0.845017
153563024	rs6580056	2.05081e-06	3.13968	-0.807973	1.09859e-09	-1.17369	-0.922411	5.80839e-05	-1.16356	-0.93896
153563408	rs77075605	0.00108012	9.59453	-0.996232	6.66354e-10	-1.43121	-1.16485	4.45288e-05	-1.19035	-1.17793
153563644	rs59090548	3.58035e-08	-1.71624	-1.80974e-10	2.14489e-09	-1.42704	-1.80974e-10	7.8194e-05	-1.80522	-1.80974e-10
153564109	rs4958705	3.17088e-07	1.08758	-0.622688	1.36355e-08	1.16611	-0.743563	5.19697e-05	-1.43965	-0.774099
153564356	rs114114462	5.40321e-08	-1.30471	-1.80974e-10	1.56658e-09	-1.74124	-1.80974e-10	0.00021047	-0.815071	-1.80974e-10
153564678	rs34021101	1.84761e-07	1.01793	-1.09315	1.01896e-08	1.12812	-0.996886	3.52116e-05	-1.45757	-1.14546
153564975	rs115387875	3.53692e-08	-1.72844	-1.80974e-10	2.47846e-09	-1.28249	-1.80974e-10	7.85833e-05	-1.80025	-1.80974e-10
153565440	rs1078703	5.45668e-07	1.72881	-0.72108	9.28474e-10	-1.41554	-0.848799	3.59582e-05	-1.71457	-0.867486
153565971	rs117699544	1.69697e-07	-1.45546e-10	-0.160273	7.46829e-09	-1.45546e-10	-0.179461	0.000390394	-1.45546e-10	-0.197256
153566047	rs752580	5.48853e-07	1.72881	-0.715259	9.33107e-10	-1.41554	-0.843822	3.61327e-05	-1.71457	-0.862644
153566379	rs7719182	1.09541e-08	-1.80097	-1.0996	2.49546e-09	-0.189189	-1.08646	2.94102e-05	-1.69299	-1.09008
153566743	rs56386882	5.30466e-07	1.69749	-0.718021	9.21136e-10	-1.42609	-0.846184	3.5856e-05	-1.71996	-0.864942
153567174	rs114725318	5.6905e-08	-1.2529	-1.80974e-10	1.60018e-09	-1.72001	-1.80974e-10	0.000226135	-0.743282	-1.80974e-10
153567609	rs115474273	5.80016e-08	-1.23381	-1.80974e-10	1.61331e-09	-1.71184	-1.80974e-10	0.000232142	-0.717064	-1.80974e-10
153568060	rs74406358	5.85929e-08	-1.22367	-1.80974e-10	1.62045e-09	-1.70743	-1.80974e-10	0.000235388	-0.703178	-1.80974e-10
153568091	rs11744400	3.35775e-08	-1.78043	-1.80974e-10	1.50175e-09	-1.7835	-1.80974e-10	9.18494e-05	-1.64426	-1.80974e-10
153569041	rs6880462	1.01567e-08	-1.82102	-1.15512	4.58233e-10	-1.81171	-1.15879	2.84355e-05	-1.65471	-1.16207
153569204	rs150512724	5.54329e-08	-1.27911	-1.80974e-10	2.95642e-09	-1.10615	-1.80974e-10	0.000112158	-1.44451	-1.80974e-10
153569646	rs4958706	1.03902e-08	-1.81462	-1.1388	4.61698e-10	-1.81979	-1.14318	3.02606e-05	-1.60745	-1.14712
153569649	rs192294003	3.7528e-08	-1.6692	-1.80974e-10	7.01944e-09	-0.241444	-1.80974e-10	0.000111263	-1.45252	-1.80974e-10
153569873	rs10038661	1.22627e-08	-1.66714	-1.12059	5.64968e-10	-1.63546	-1.12565	2.52813e-05	-1.80412	-1.13023
153569929	rs10038664	1.0859e-08	-1.80025	-1.10904	2.40061e-09	-0.217846	-1.09656	2.91241e-05	-1.69285	-1.1
153570088	rs10069551	1.22007e-08	-1.66714	-1.12565	5.62215e-10	-1.63546	-1.13053	2.51623e-05	-1.80412	-1.13494
153570388	rs374074774	1.16461e-07	-1.45546e-10	-0.536731	3.50477e-09	-1.45546e-10	-0.936004	0.000284135	-1.45546e-10	-0.514963
153572192	rs184264479	8.65866e-08	-0.83314	-1.80974e-10	6.07584e-09	-0.385807	-1.80974e-10	0.000244626	-0.664684	-1.80974e-10
153572862	rs17115711	3.44891e-08	-1.75364	-1.80974e-10	2.33325e-09	-1.34286	-1.80974e-10	7.72247e-05	-1.81769	-1.80974e-10
153573091	rs746358	1.16505e-08	-1.71862	-1.12032	5.77492e-10	-1.6138	-1.12539	2.58219e-05	-1.78322	-1.12997
153573579	rs6868044	1.10155e-08	-1.80712	-1.08786	2.69474e-09	-0.129854	-1.06897	3.0281e-05	-1.67593	-1.07796
153573765	rs114297065	6.03739e-08	-1.19373	-1.80974e-10	1.64216e-09	-1.69411	-1.80974e-10	0.000245193	-0.662366	-1.80974e-10
153573938	rs890793	3.71109e-07	1.11751	-0.495298	1.73172e-09	-1.02061	-0.620402	4.66214e-05	-1.65618	-0.666176
153574772	rs17115719	3.48246e-08	-1.74396	-1.80974e-10	2.27689e-09	-1.36732	-1.80974e-10	7.7432e-05	-1.81501	-1.80974e-10
153575345	rs6580057	1.11018e-08	-1.80314	-1.08404	2.60067e-09	-0.169531	-1.06483	3.00548e-05	-1.68742	-1.07397
153575903	rs75576498	6.16106e-08	-1.45546e-10	-1.17345	2.75971e-09	-1.45546e-10	-1.175	0.000146534	-1.45546e-10	-1.17715
153576311	rs75582905	0.00091745	9.37337	-0.938306	6.99629e-10	-1.39439	-1.15294	4.25398e-05	-1.25047	-1.1635
153577099	rs55946756	3.50105e-08	-1.73864	-1.80974e-10	2.2485e-09	-1.37986	-1.80974e-10	7.75606e-05	-1.81335	-1.80974e-10
153577169	rs114950823	6.00456e-08	-1.19918	-1.80974e-10	1.63814e-09	-1.69657	-1.80974e-10	0.000243383	-0.669778	-1.80974e-10
153577521	rs6860445	5.87e-07	1.60223	-0.521488	1.1028e-09	-1.42696	-0.665313	4.17063e-05	-1.73562	-0.698137
153577919	rs6580058	1.04672e-08	-1.81263	-1.13341	4.63668e-10	-1.82071	-1.138	3.07239e-05	-1.59723	-1.14214
153578148	rs6580059	1.59989e-08	-1.80418	-0.717589	7.38247e-10	-1.81159	-0.68202	5.7857e-05	-1.37369	-0.732751
153578190	rs6865687	3.5063e-08	-1.73714	-1.80974e-10	2.24081e-09	-1.38329	-1.80974e-10	7.75985e-05	-1.81286	-1.80974e-10
153578518	rs10515706	1.02854e-06	2.15672	-0.515101	2.00917e-09	-0.845136	-0.647272	7.67313e-05	-1.14047	-0.683629
153579805	rs80336253	0.0009459	9.14272	-0.677113	8.36639e-10	-1.34788	-1.02061	4.5592e-05	-1.30166	-1.04302
153580181	rs6876928	1.7207e-08	-1.81234	-0.636632	8.09574e-10	-1.80316	-0.598214	5.9851e-05	-1.41952	-0.65304
153580404	rs4958707	0.000912188	9.10183	-0.672517	8.4218e-10	-1.34394	-1.01795	4.44974e-05	-1.32845	-1.04053
153580493	rs4958708	3.36048e-08	-1.77962	-1.80974e-10	1.57747e-09	-1.73431	-1.80974e-10	7.70029e-05	-1.82057	-1.80974e-10
153580836	rs1106324	3.21928e-08	-1.14436	-0.678179	6.10902e-09	0.282856	-0.663217	3.95495e-05	-1.80852	-0.678336
153580904	rs889025	1.05416e-08	-1.80338	-1.13558	4.60107e-10	-1.82204	-1.14439	3.18803e-05	-1.55814	-1.14429
153581215	rs67548219	3.72974e-08	-1.67536	-1.80974e-10	2.05705e-09	-1.46886	-1.80974e-10	7.92574e-05	-1.79171	-1.80974e-10
153581345	rs2012144	1.13546e-08	-1.75812	-1.10655	1.14903e-08	1.34763	-1.09625	2.60798e-05	-1.81264	-1.09061
153581999	rs1465416	1.7178e-06	2.71424	-0.559721	1.19718e-09	-1.30817	-0.70199	6.11397e-05	-1.32157	-0.72968
153582240	rs10053692	8.90921e-07	2.00063	-0.502657	1.02456e-09	-1.48881	-0.677058	3.90581e-05	-1.81686	-0.682499
153582392	rs34214428	5.93961e-08	-0.202661	-1.0074	8.0319e-10	-1.49882	-0.910468	2.63247e-05	-1.82155	-1.07236
153582430	rs2351229	8.82022e-07	2.67994	-1.19201	1.27925e-09	-0.751042	-1.19281	2.38651e-05	-1.82195	-1.17005
153582454	rs34164492	4.71959e-07	1.75489	-0.892285	1.18709e-09	-1.04235	-0.976274	4.45243e-05	-1.37407	-0.99431
153582530	rs77134751	3.8716e-08	-1.63803	-1.80974e-10	2.62448e-09	-1.22524	-1.80974e-10	7.73118e-05	-1.81657	-1.80974e-10
153582612	rs71590131	3.80569e-08	-1.6552	-1.80974e-10	2.7101e-09	-1.19314	-1.80974e-10	7.71098e-05	-1.81918	-1.80974e-10
153582737	rs17626419	3.30217e-08	-1.79712	-1.80974e-10	1.44506e-09	-1.82198	-1.80974e-10	0.000100971	-1.54958	-1.80974e-10
153582795	rs34223367	3.62788e-08	-1.70305	-1.80974e-10	3.00941e-09	-1.08838	-1.80974e-10	7.68968e-05	-1.82195	-1.80974e-10
153582813	rs35106158	2.65611e-07	1.48224	-1.19449	7.43141e-10	-1.30697	-1.18002	2.67165e-05	-1.71004	-1.16909
153582852	rs13162301	7.86717e-07	2.52389	-1.15031	7.23206e-10	-1.34158	-1.17261	5.07171e-05	-1.12888	-1.10927
153583303	rs4958709	2.68257e-06	3.79296	-1.19271	8.80387e-10	-1.13114	-1.18638	6.4675e-05	-0.824253	-1.17078
153583420	rs4958362	2.49115e-06	3.71568	-1.18946	8.5327e-10	-1.15808	-1.19073	6.32196e-05	-0.856677	-1.16112
153583443	rs4958710	2.3116e-06	3.64255	-1.19115	8.33548e-10	-1.18324	-1.18895	6.10457e-05	-0.887065	-1.16572
153583572	rs114000668	1.31895e-06	1.89031	-1.80974e-10	1.0593e-08	0.170063	-1.80974e-10	0.00710145	2.70364	-1.80974e-10
153583583	rs4958363	2.39756e-06	3.67906	-1.19113	8.43821e-10	-1.17072	-1.18922	6.19995e-05	-0.871931	-1.16536
153583890	rs1002020	2.48792e-06	3.71568	-1.19076	8.5417e-10	-1.15808	-1.18967	6.30213e-05	-0.856677	-1.16426
153584019	rs1002021	2.39659e-06	3.67906	-1.19154	8.44276e-10	-1.17072	-1.18868	6.19237e-05	-0.871931	-1.16658
153584169	rs4958364	2.78419e-06	3.82994	-1.19252	8.91291e-10	-1.11813	-1.18708	6.57597e-05	-0.808627	-1.16978
153584363	rs4958711	1.80688e-07	1.09698	-1.19449	4.50652e-10	-1.8106	-1.17658	2.42562e-05	-1.79324	-1.18251
153584502	rs1123430	1.15529e-08	-1.7769	-1.07045	1.08063e-08	1.29795	-1.10795	2.63408e-05	-1.82203	-1.07126
153584794	rs79786141	1.18291e-06	1.78145	-1.80974e-10	9.78319e-09	0.0905386	-1.80974e-10	0.0062967	2.58337	-1.80974e-10
153584845	rs12653979	2.48597e-06	3.71568	-1.19154	8.55016e-10	-1.15808	-1.18868	6.28756e-05	-0.856677	-1.16658
153584971	rs12651766	2.59041e-06	3.75609	-1.19081	8.66301e-10	-1.14404	-1.18961	6.40872e-05	-0.839759	-1.16441
153585114	rs12654449	2.58987e-06	3.75609	-1.19101	8.6599e-10	-1.14404	-1.18997	6.40612e-05	-0.839759	-1.16481
153585151	rs12652187	8.23495e-08	0.311064	-1.19438	6.05233e-10	-1.51786	-1.17441	2.36495e-05	-1.8169	-1.18417
153585267	rs80016487	0.00063127	9.21506	-1.15385	7.68257e-10	-1.25996	-1.1938	3.711e-05	-1.46866	-1.08186
153585406	rs4958712	2.5913e-06	3.75609	-1.19046	8.65972e-10	-1.14404	-1.18999	6.41494e-05	-0.839759	-1.16344
153585660	rs11167664	2.49078e-06	3.71568	-1.18961	8.53197e-10	-1.15808	-1.19081	6.32183e-05	-0.856677	-1.16114
153585758	rs12656471	3.33161e-06	3.98656	-1.16964	9.3639e-10	-1.06217	-1.19368	7.38008e-05	-0.74169	-1.12135
153585817	rs12652277	2.49078e-06	3.71568	-1.18961	8.53197e-10	-1.15808	-1.19081	6.32183e-05	-0.856677	-1.16114
153585868	rs12652301	2.48969e-06	3.71568	-1.19004	8.53538e-10	-1.15808	-1.19041	6.31451e-05	-0.856677	-1.1623
153585888	rs13158398	3.94602e-08	-1.61899	-1.80974e-10	2.45376e-09	-1.2925	-1.80974e-10	7.73575e-05	-1.81598	-1.80974e-10
153586042	rs12656524	3.26574e-06	3.98656	-1.18961	9.39084e-10	-1.06217	-1.19081	7.0922e-05	-0.74169	-1.16114
153586108	rs13162739	2.59351e-06	3.75609	-1.18961	8.65263e-10	-1.14404	-1.19081	6.42969e-05	-0.839759	-1.16114
153586443	rs13162836	2.69091e-06	3.79296	-1.18961	8.76491e-10	-1.13114	-1.19081	6.53017e-05	-0.824253	-1.16114
153586474	rs1990947	1.13488e-08	-1.78195	-1.08322	1.11667e-08	1.34137	-1.11856	2.60143e-05	-1.82178	-1.08399
153586605	rs1990948	1.11422e-08	-1.72826	-1.15529	4.6453e-10	-1.81502	-1.14183	3.98574e-05	-1.33679	-1.14231
153587143	rs4958365	8.42074e-08	0.333494	-1.1945	6.08797e-10	-1.50935	-1.17705	2.37255e-05	-1.81574	-1.18212
153587305	rs4958713	2.95213e-06	3.87076	-1.17477	8.9767e-10	-1.10368	-1.1944	6.95964e-05	-0.791301	-1.1304
153587319	rs4958366	1.70839e-07	1.04032	-1.19388	4.92727e-10	-1.71463	-1.1833	2.46465e-05	-1.7842	-1.17558
153587436	rs117929778	1.42803e-07	-1.45546e-10	-0.332817	6.54106e-09	-1.45546e-10	-0.312029	0.000355642	-1.45546e-10	-0.290487
153588466	rs12517532	3.31758e-06	3.98656	-1.17386	9.35787e-10	-1.06217	-1.19433	7.32553e-05	-0.74169	-1.12877
153588574	rs2098669	2.83405e-06	3.82994	-1.17477	8.84789e-10	-1.11813	-1.1944	6.84009e-05	-0.808627	-1.1304
153588661	rs2081013	3.24596e-08	-1.81429	-1.80974e-10	1.44829e-09	-1.81975	-1.80974e-10	9.43249e-05	-1.61767	-1.80974e-10
153588667	rs2081014	2.83405e-06	3.82994	-1.17477	8.84789e-10	-1.11813	-1.1944	6.84009e-05	-0.808627	-1.1304
153588758	rs79348866	1.05927e-06	1.67105	-1.80974e-10	9.39799e-09	0.0503689	-1.80974e-10	0.00576955	2.49594	-1.80974e-10
153589147	rs34738939	4.05338e-08	-1.59215	-1.80974e-10	2.3548e-09	-1.33367	-1.80974e-10	7.7771e-05	-1.81064	-1.80974e-10
153589968	rs74612726	7.57652e-08	-1.45546e-10	-0.966645	3.64515e-09	-1.45546e-10	-0.896731	0.00018115	-1.45546e-10	-0.965087
153590023	rs116732037	1.08186e-06	1.69216	-1.80974e-10	9.16841e-09	0.025636	-1.80974e-10	0.00570438	2.48458	-1.80974e-10
153590229	rs56947982	3.96695e-08	-1.6137	-1.80974e-10	2.43311e-09	-1.30096	-1.80974e-10	7.74305e-05	-1.81503	-1.80974e-10
153590461	rs116198951	1.13345e-06	1.73874	-1.80974e-10	9.48378e-09	0.0594556	-1.80974e-10	0.00600616	2.53613	-1.80974e-10
153590720	rs2112689	1.66474e-07	1.01382	-1.19327	4.89075e-10	-1.71971	-1.18566	2.46472e-05	-1.78719	-1.17256
153591020	rs2161393	1.09979e-08	-1.73692	-1.15967	4.61586e-10	-1.81724	-1.14597	3.88804e-05	-1.35676	-1.14716
153592852	rs7716370	1.81497e-06	3.4005	-1.19096	9.05286e-10	-1.10914	-1.18049	3.98945e-05	-1.31239	-1.16579
153593183	rs76321915	1.40549e-06	1.95386	-1.80974e-10	1.20727e-08	0.300823	-1.80974e-10	0.00760465	2.7721	-1.80974e-10
153593934	rs12187228	1.64424e-07	1.00116	-1.193	4.90353e-10	-1.71642	-1.18634	2.46228e-05	-1.7893	-1.17145
153594041	rs78821619	1.71313e-06	2.15179	-1.80974e-10	1.45566e-09	-1.81467	-1.80974e-10	0.000101558	-1.54378	-1.80974e-10
153594249	rs11742095	6.05277e-08	-1.19118	-1.80974e-10	2.80978e-09	-1.15702	-1.80974e-10	0.000163727	-1.06621	-1.80974e-10
153594887	rs146420605	1.42833e-06	1.96998	-1.80974e-10	1.22196e-08	0.312914	-1.80974e-10	0.00774107	2.78988	-1.80974e-10
153594996	rs13178743	4.1774e-06	4.21773	-1.17457	1.01884e-09	-0.977115	-1.19435	8.09499e-05	-0.640712	-1.12987
153595023	rs144865060	1.4935e-06	2.0146	-1.80974e-10	1.26361e-08	0.346428	-1.80974e-10	0.00813141	2.83908	-1.80974e-10
153595062	rs116765820	1.5604e-06	2.05841	-1.80974e-10	1.30597e-08	0.3794	-1.80974e-10	0.00853366	2.88736	-1.80974e-10
153595292	rs17537995	4.15033e-06	4.21773	-1.18107	1.01886e-09	-0.977115	-1.19432	7.99667e-05	-0.640712	-1.14209
153595312	rs151249979	9.91551e-07	1.60499	-1.80974e-10	9.31364e-09	0.0413523	-1.80974e-10	0.00517103	2.38641	-1.80974e-10
153596453	rs6580060	8.82052e-07	2.31695	-0.828987	7.30969e-10	-1.58066	-0.922856	3.78595e-05	-1.8021	-0.728429
153596500	rs139763249	3.64881e-08	-1.6973	-1.80974e-10	1.59593e-09	-1.72267	-1.80974e-10	9.24843e-05	-1.63737	-1.80974e-10
153596539	rs114139414	3.85052e-08	-1.64349	-1.80974e-10	1.65255e-09	-1.68781	-1.80974e-10	7.99173e-05	-1.78342	-1.80974e-10
153596545	rs11744052	1.12955e-08	-1.81199	-1.05789	5.49819e-10	-1.81863	-0.969661	6.68543e-05	-0.837152	-1.12474
153596813	rs7737824	1.38335e-08	-1.5574	-1.10979	4.72587e-10	-1.8121	-1.12756	2.49096e-05	-1.81975	-1.12941
153597133	rs142052924	3.26624e-08	-1.80806	-1.80974e-10	2.72694e-09	-1.18695	-1.80974e-10	8.4155e-05	-1.73175	-1.80974e-10
153597288	rs6873324	9.02389e-08	0.228397	-1.02022	6.89777e-10	-1.62936	-0.932151	3.17886e-05	-1.80884	-0.896467
153597371	rs6873488	2.37404e-08	-1.3653	-0.761804	1.63503e-09	-0.929912	-0.768555	3.87889e-05	-1.77291	-0.733368
153597397	rs116453242	3.88254e-08	-1.63521	-1.80974e-10	2.89188e-09	-1.12822	-1.80974e-10	0.000159479	-1.0925	-1.80974e-10
153597924	rs4958715	8.25479e-08	0.133216	-1.01412	7.15609e-10	-1.60537	-0.919381	3.19209e-05	-1.80746	-0.893688
153598007	rs11167665	8.97296e-08	0.235601	-1.03308	7.25687e-10	-1.56784	-0.942926	3.09649e-05	-1.81323	-0.918331
153598292	rs4958716	9.24017e-08	0.25787	-1.02601	7.37894e-10	-1.55997	-0.934111	3.12085e-05	-1.81462	-0.909099
153598373	rs4958367	9.24017e-08	0.25787	-1.02601	7.37894e-10	-1.55997	-0.934111	3.12085e-05	-1.81462	-0.909099
153598658	rs13170893	3.50324e-08	-1.73801	-1.80974e-10	2.40789e-09	-1.31138	-1.80974e-10	7.737e-05	-1.81581	-1.80974e-10
153598731	rs146367593	1.5208e-07	-0.26988	-1.80974e-10	1.58614e-09	-1.72883	-1.80974e-10	7.7041e-05	-1.82007	-1.80974e-10
153599075	rs76799114	6.92323e-07	1.24577	-1.80974e-10	8.87593e-09	-0.00678467	-1.80974e-10	0.000271599	-0.560085	-1.80974e-10
153599984	rs78437988	8.88266e-08	-0.807599	-1.80974e-10	7.22558e-09	-0.212499	-1.80974e-10	0.000134788	-1.26071	-1.80974e-10
153600000	rs12516730	9.56683e-08	0.18922	-0.922618	8.12915e-10	-1.58397	-0.813288	3.57308e-05	-1.80991	-0.778492
153600232	rs75044695	4.92835e-08	-1.39669	-1.80974e-10	1.93765e-09	-1.52865	-1.80974e-10	0.000171089	-1.02223	-1.80974e-10
153600554	rs140391446	4.25987e-08	-1.54246	-1.80974e-10	3.12574e-09	-1.05045	-1.80974e-10	7.80913e-05	-1.80653	-1.80974e-10
153600891	rs12517383	1.53493e-08	-1.78032	-0.782896	2.8332e-09	-0.363717	-0.785003	6.44833e-05	-1.23812	-0.759882
153600900	rs114189979	4.28547e-08	-1.53647	-1.80974e-10	1.60804e-09	-1.71511	-1.80974e-10	8.42115e-05	-1.73108	-1.80974e-10
153601262	rs34509057	3.85922e-05	6.14303	-0.876513	5.02025e-10	-1.75475	-1.12448	2.46895e-05	-1.81624	-1.14179
153601563	rs78253877	6.93308e-08	-1.45546e-10	-1.0554	3.33126e-09	-1.45546e-10	-0.986776	0.000168036	-1.45546e-10	-1.04024
153601658	rs13169185	1.19118e-07	0.409223	-0.923389	7.54397e-10	-1.65772	-0.814246	3.56423e-05	-1.81243	-0.778449
153602040	rs115756711	2.68379e-06	2.6007	-1.80974e-10	5.6207e-09	-0.463671	-1.80974e-10	0.00351699	2.00095	-1.80974e-10
153602069	rs34780525	4.14099e-05	6.29891	-0.961914	4.77522e-10	-1.76825	-1.16102	2.38582e-05	-1.81968	-1.17261
153602142	rs114833053	3.04634e-07	0.424826	-1.80974e-10	2.46325e-09	-1.28865	-1.80974e-10	0.000579347	0.197489	-1.80974e-10
153602706	rs116639701	4.05496e-08	-1.59176	-1.80974e-10	2.87541e-09	-1.13393	-1.80974e-10	7.73308e-05	-1.81632	-1.80974e-10
153602801	rs4958717	1.54441e-07	0.422509	-0.676978	7.89218e-10	-1.63962	-0.787222	4.69587e-05	-1.81097	-0.504176
153602857	rs1990949	1.0833e-08	-1.71886	-1.19283	8.17598e-10	-1.19855	-1.19297	2.46415e-05	-1.76603	-1.19395
153603003	rs12521554	1.24032e-07	0.458075	-0.931823	7.56097e-10	-1.64427	-0.825444	3.51475e-05	-1.81536	-0.789503
153603147	rs12522093	9.74409e-08	0.216332	-0.931371	7.13695e-10	-1.70252	-0.824908	3.5961e-05	-1.79304	-0.788941
153603269	rs12522133	1.26974e-07	0.481521	-0.931823	7.61097e-10	-1.63768	-0.825444	3.51051e-05	-1.81656	-0.789503
153604066	rs10036770	1.61991e-08	-1.78348	-0.725853	2.43346e-09	-0.575207	-0.725605	6.5198e-05	-1.28656	-0.700426
153604433	rs34668934	4.7473e-05	6.257	-0.783372	5.33781e-10	-1.7781	-1.0398	2.64379e-05	-1.81942	-1.0702
153604654	rs11750020	8.3805e-08	-0.865791	-1.80974e-10	2.22638e-09	-1.38975	-1.80974e-10	0.000324858	-0.381025	-1.80974e-10
153604991	rs11746750	5.60889e-08	-1.26735	-1.80974e-10	1.75395e-09	-1.62826	-1.80974e-10	0.000195997	-0.886313	-1.80974e-10
153605035	rs13185869	1.28551e-07	0.481521	-0.919479	7.73896e-10	-1.63768	-0.808766	3.56518e-05	-1.81656	-0.77405
153605490	rs35508509	3.28029e-08	-1.80377	-1.80974e-10	3.07643e-09	-1.06636	-1.80974e-10	7.73315e-05	-1.81631	-1.80974e-10
153605497	rs113740076	0.000372128	8.47297	-0.94026	5.04256e-10	-1.71799	-1.1568	2.38529e-05	-1.81926	-1.17325
153605640	rs34522583	3.35622e-08	-1.78088	-1.80974e-10	2.74744e-09	-1.17946	-1.80974e-10	7.68941e-05	-1.82198	-1.80974e-10
153605658	rs10080191	1.67655e-08	-1.78674	-0.688225	2.1178e-09	-0.740412	-0.699336	8.87716e-05	-1.01624	-0.662103
153606018	rs114902695	4.65082e-06	3.15051	-1.80974e-10	5.66214e-09	-0.456326	-1.80974e-10	0.00485161	2.32265	-1.80974e-10
153606366	rs34522725	1.25556e-07	0.440191	-0.901727	7.80504e-10	-1.64721	-0.790731	3.65798e-05	-1.81297	-0.751944
153606932	rs2081015	1.14552e-07	0.361055	-0.914313	7.53938e-10	-1.66367	-0.808908	3.62727e-05	-1.80564	-0.767702
153607577	rs116126494	4.19669e-08	-1.5574	-1.80974e-10	1.55092e-09	-1.75128	-1.80974e-10	8.26523e-05	-1.74977	-1.80974e-10
153607726	rs721868	0.000297388	8.40874	-1.10023	5.00588e-10	-1.68761	-1.19449	2.34875e-05	-1.81609	-1.19186
153608050	rs721869	1.35642e-07	0.489365	-0.87363	8.17855e-10	-1.63335	-0.757847	3.77528e-05	-1.81581	-0.717547
153608085	rs34875605	3.4503e-08	-1.75324	-1.80974e-10	2.3977e-09	-1.31562	-1.80974e-10	7.75095e-05	-1.81401	-1.80974e-10
153608112	rs13177431	1.35642e-07	0.489365	-0.87363	8.17855e-10	-1.63335	-0.757847	3.77528e-05	-1.81581	-0.717547
153608645	rs149926632	7.87638e-08	-1.45546e-10	-0.927831	2.88708e-09	-1.45546e-10	-1.12988	0.000188651	-1.45546e-10	-0.924515
153608660	rs79799441	1.90588e-07	-0.0441683	-1.80974e-10	1.12317e-08	0.228612	-1.80974e-10	0.000268792	-0.570474	-1.80974e-10
153608872	rs34141450	1.35195e-07	0.489365	-0.876929	8.14712e-10	-1.63335	-0.761697	3.76012e-05	-1.81581	-0.721572
153609014	rs12519401	1.64234e-07	0.406918	-0.599909	8.40209e-10	-1.64195	-0.722281	5.1485e-05	-1.80812	-0.414999
153609149	rs187544621	8.38466e-08	-1.45546e-10	-0.865296	4.01528e-09	-1.45546e-10	-0.800021	0.000205483	-1.45546e-10	-0.839047
153609327	rs13163017	3.38954e-08	-1.771	-1.80974e-10	2.64921e-09	-1.21587	-1.80974e-10	7.69065e-05	-1.82182	-1.80974e-10
153609970	rs116133784	2.68619e-06	2.6016	-1.80974e-10	5.62349e-09	-0.463175	-1.80974e-10	0.00351992	2.00178	-1.80974e-10
153610073	rs12520642	1.72861e-08	-1.76968	-0.674708	2.18885e-09	-0.733042	-0.673711	8.64136e-05	-1.05964	-0.64563
153610498	rs1470758	1.6107e-08	-1.76009	-0.754935	1.98816e-09	-0.744024	-0.758893	7.6863e-05	-1.09257	-0.729817
153610555	rs115393204	1.44644e-07	-0.320007	-1.80974e-10	1.55874e-09	-1.74625	-1.80974e-10	7.68967e-05	-1.82195	-1.80974e-10
153611585	rs6883578	1.24413e-08	-1.58176	-1.1915	6.3604e-10	-1.45094	-1.19168	2.52619e-05	-1.74201	-1.19311
153611920	rs12654163	1.79666e-08	-1.67048	-0.735286	2.86522e-09	-0.384979	-0.752504	6.27826e-05	-1.31683	-0.707904
153612484	rs13179668	2.58916e-08	-1.82086	-0.219506	2.70586e-09	-0.959257	-0.235451	9.11032e-05	-1.44873	-0.203686
153613188	rs12659375	1.78133e-08	-1.66245	-0.751889	2.14699e-09	-0.661798	-0.764264	5.57374e-05	-1.41913	-0.724628
153613658	rs76906355	3.7257e-08	-1.67645	-1.80974e-10	1.85356e-09	-1.57302	-1.80974e-10	0.000110158	-1.4625	-1.80974e-10
153613716	rs10875583	1.5837e-07	0.587369	-0.81672	8.41767e-10	-1.64924	-0.71314	4.05468e-05	-1.81465	-0.647302
153614122	rs150559818	5.08429e-08	-1.36554	-1.80974e-10	1.17742e-08	0.275783	-1.80974e-10	0.00013529	-1.25699	-1.80974e-10
153614213	rs6880803	2.27763e-08	-1.6185	-0.550065	2.87249e-09	-0.562745	-0.572201	6.91207e-05	-1.41383	-0.514725
153615320	rs115659337	3.7834e-08	-1.66108	-1.80974e-10	1.77951e-09	-1.61379	-1.80974e-10	8.12019e-05	-1.76747	-1.80974e-10
153615623	rs77671866	7.84652e-08	-1.45546e-10	-0.93163	3.24588e-09	-1.45546e-10	-1.01274	0.000192445	-1.45546e-10	-0.904605
153615886	rs7706903	2.46485e-08	-1.60444	-0.485133	2.96803e-09	-0.5969	-0.505328	7.24263e-05	-1.43318	-0.448666
153616013	rs6580061	2.54032e-08	-1.55572	-0.503692	2.72237e-09	-0.665004	-0.523619	6.64155e-05	-1.50078	-0.467699
153616349	rs58599922	0.0130829	12.0749	-0.982344	4.73943e-10	-1.76496	-1.17184	2.57477e-05	-1.73201	-1.18406
153616645	rs1422788	2.39203e-08	-1.62535	-0.494206	3.09678e-09	-0.545494	-0.514271	7.38811e-05	-1.40399	-0.45797
153616670	rs11746223	3.93041e-08	-1.77453	0.151571	1.7019e-09	-1.7972	0.138816	0.000148227	-1.33469	0.169025
153616738	rs1422789	2.22041e-08	-1.62016	-0.573843	2.90821e-09	-0.524037	-0.598551	6.74922e-05	-1.41077	-0.541627
153616916	rs11739888	3.33277e-08	-1.77921	-0.00869134	1.44617e-09	-1.80055	-0.0206609	0.000124234	-1.34994	0.00769462
153616949	rs72808610	4.47158e-06	3.11121	-1.80974e-10	3.77804e-09	-0.860923	-1.80974e-10	0.00416276	2.16952	-1.80974e-10
153616972	rs4623204	2.50608e-08	-1.61153	-0.461455	3.09027e-09	-0.579881	-0.481987	7.49227e-05	-1.42356	-0.424392
153616978	rs1422790	0.0189092	12.4198	-0.958949	4.73322e-10	-1.77433	-1.16378	2.64585e-05	-1.71044	-1.1784
153617372	rs11952152	1.22439e-08	-1.6006	-1.18866	6.38761e-10	-1.4476	-1.19075	2.55779e-05	-1.73729	-1.1854
153617671	rs72808611	1.09439e-06	1.70367	-1.80974e-10	2.63265e-09	-1.22213	-1.80974e-10	0.00151231	1.15698	-1.80974e-10
153617993	rs12514478	7.05981e-08	-0.283971	-0.753309	7.15927e-10	-1.79249	-0.731816	3.84879e-05	-1.81782	-0.69625
153618256	rs12522623	2.34436e-07	0.726086	-0.563189	1.20041e-09	-1.61076	-0.396704	5.49486e-05	-1.82175	-0.33626
153618529	rs12522682	2.70033e-08	-1.70059	-0.297734	5.11675e-09	-0.270679	-0.286929	0.000109672	-1.21661	-0.250312
153618876	rs6893675	0.0193617	12.2287	-0.74419	5.29065e-10	-1.76258	-1.06419	2.82437e-05	-1.72677	-1.09677
153619094	rs6580063	2.63686e-08	-1.69916	-0.322946	4.97167e-09	-0.26717	-0.319202	0.000107052	-1.22129	-0.269808
153620581	rs10059636	3.27153e-08	-1.61338	-0.19306	4.34532e-09	-0.535664	-0.185363	0.000101109	-1.41513	-0.133079
153620638	rs1541663	3.35059e-08	-1.57885	-0.203708	4.23137e-09	-0.55155	-0.196051	9.63293e-05	-1.4526	-0.144042
153621015	rs6865148	0.022304	12.4198	-0.793832	5.0945e-10	-1.77433	-1.09023	2.80741e-05	-1.71044	-1.11913
153621152	rs114401161	7.93134e-07	1.38171	-1.80974e-10	1.73648e-09	-1.63827	-1.80974e-10	0.00019625	-0.885021	-1.80974e-10
153621706	rs988024	1.9678e-07	0.529457	-0.541655	1.22278e-09	-1.63595	-0.35305	5.73356e-05	-1.81408	-0.301416
153621824	rs988023	3.09412e-08	-1.61743	-0.244766	4.50752e-09	-0.466969	-0.217411	9.75788e-05	-1.4	-0.18375
153622094	rs10477095	1.88713e-06	3.38803	-1.13951	6.74382e-10	-1.39379	-1.1903	3.76107e-05	-1.35259	-1.18453
153622768	rs2122895	2.73286e-08	-1.62176	-0.364596	3.91839e-09	-0.478739	-0.345708	8.58328e-05	-1.40243	-0.309582
153622812	rs2122896	2.65965e-08	-1.64386	-0.369649	4.10117e-09	-0.428035	-0.350818	8.84315e-05	-1.36739	-0.3148
153622821	rs73802964	0.0205153	12.3241	-0.7817	5.15572e-10	-1.76861	-1.08399	2.79896e-05	-1.71877	-1.11381
153623045	rs7716550	2.77592e-08	-1.63523	-0.335491	4.18221e-09	-0.443011	-0.316277	9.02442e-05	-1.38236	-0.279535
153623094	rs7720410	2.70067e-08	-1.62855	-0.369649	3.96845e-09	-0.460933	-0.350818	8.62424e-05	-1.39245	-0.3148
153623236	rs72808615	2.25379e-06	2.42608	-1.80974e-10	2.95634e-09	-1.10618	-1.80974e-10	0.00189532	1.38273	-1.80974e-10
153623514	rs4958370	2.70542e-08	-1.62176	-0.374686	3.87861e-09	-0.478739	-0.355912	8.49431e-05	-1.40243	-0.320001
153623855	rs10476799	2.69322e-08	-1.62176	-0.379205	3.86092e-09	-0.478739	-0.360483	8.45475e-05	-1.40243	-0.324669
153624046	rs73293374	0.0125686	11.8506	-0.79817	5.28591e-10	-1.73523	-1.09243	2.67858e-05	-1.75554	-1.121
153624233	rs12332307	7.9757e-08	-1.45546e-10	-0.915299	3.25196e-09	-1.45546e-10	-1.01087	0.000203532	-1.45546e-10	-0.84859
153624558	rs6867821	2.67499e-08	-1.62855	-0.379205	3.93028e-09	-0.460933	-0.360483	8.53953e-05	-1.39245	-0.324669
153624845	rs114847921	8.90784e-07	1.49782	-1.80974e-10	1.48634e-09	-1.79381	-1.80974e-10	8.24338e-05	-1.75242	-1.80974e-10
153625061	rs987286	7.71068e-08	-1.45546e-10	-0.949093	2.89518e-09	-1.45546e-10	-1.12708	0.000185234	-1.45546e-10	-0.942793
153625168	rs73293378	0.0201535	12.3096	-0.784971	5.15163e-10	-1.76772	-1.08568	2.79147e-05	-1.72	-1.11526
153625208	rs987285	7.63602e-08	-1.45546e-10	-0.958823	2.88059e-09	-1.45546e-10	-1.13213	0.000183417	-1.45546e-10	-0.952649
153625683	rs189259307	8.89451e-08	-1.45546e-10	-0.806265	3.68038e-09	-1.45546e-10	-0.887111	0.000202786	-1.45546e-10	-0.852263
153626420	rs190874172	8.32997e-08	-1.45546e-10	-0.87184	3.40014e-09	-1.45546e-10	-0.96631	0.000208714	-1.45546e-10	-0.823448
153628280	rs140284116	3.27092e-08	-1.80663	-1.80974e-10	3.62506e-09	-0.902255	-1.80974e-10	9.95307e-05	-1.56395	-1.80974e-10
153628345	rs17627296	0.015301	11.9446	-0.695471	5.54421e-10	-1.74255	-1.03741	2.82804e-05	-1.74883	-1.07341
153628389	rs77886121	2.04242e-08	-1.08313	-1.19443	5.19619e-10	-1.66643	-1.17835	3.14306e-05	-1.5225	-1.19413
153628709	rs34761788	2.63207e-08	-1.63523	-0.388704	3.96309e-09	-0.443011	-0.370091	8.54194e-05	-1.38236	-0.334481
153628907	rs17096215	8.03786e-08	-1.45546e-10	-0.907536	2.96122e-09	-1.45546e-10	-1.10452	0.000193192	-1.45546e-10	-0.900727
153628958	rs17096217	2.60188e-08	-1.64179	-0.39368	4.01497e-09	-0.424974	-0.375124	8.58535e-05	-1.37215	-0.339623
153629038	rs35561123	2.62663e-08	-1.64179	-0.384212	4.0536e-09	-0.424974	-0.365547	8.66975e-05	-1.37215	-0.329841
153629068	rs11951742	2.63655e-08	-1.62855	-0.39368	3.87316e-09	-0.460933	-0.375124	8.41279e-05	-1.39245	-0.339623
153630187	rs77087106	7.3815e-08	-1.45546e-10	-0.992722	2.8326e-09	-1.45546e-10	-1.14893	0.000177223	-1.45546e-10	-0.987006
153630291	rs1104792	3.71993e-08	-1.67799	-1.80974e-10	1.96886e-09	-1.51267	-1.80974e-10	9.45088e-05	-1.61572	-1.80974e-10
153630449	rs2351232	2.83209e-08	-1.61484	-0.33584	3.94928e-09	-0.49643	-0.320163	8.75213e-05	-1.41229	-0.28024
153630547	rs2098668	1.16563e-05	4.55199	-0.482675	1.65233e-09	-1.10821	-0.579736	0.000112567	-1.17718	-0.263682
153630869	rs885382	2.8326e-08	-1.63523	-0.315278	4.26856e-09	-0.443011	-0.29584	9.21463e-05	-1.38236	-0.258678
153631160	rs6580065	2.85611e-08	-1.62176	-0.320484	4.09712e-09	-0.478739	-0.301103	8.98313e-05	-1.40243	-0.264049
153631321	rs74615496	6.35954e-08	-1.45546e-10	-1.14174	2.7463e-09	-1.45546e-10	-1.17987	0.000152607	-1.45546e-10	-1.13655
153631569	rs116037932	7.30925e-08	-1.45546e-10	-1.00256	2.81957e-09	-1.45546e-10	-1.15354	0.000175464	-1.45546e-10	-0.996982
153631681	rs971057	3.05787e-08	-1.62855	-0.24543	4.4528e-09	-0.460933	-0.235661	9.81805e-05	-1.39245	-0.185153
153631993	rs1422787	3.07872e-08	-1.62176	-0.24543	4.37421e-09	-0.478739	-0.235661	9.72058e-05	-1.40243	-0.185153
153632338	rs76969299	0.0139919	11.977	-0.817339	5.1845e-10	-1.745	-1.10204	2.68118e-05	-1.74645	-1.12912
153632345	rs4958718	1.06597e-05	4.44037	-0.460433	1.56293e-09	-1.17808	-0.565481	0.00011053	-1.22118	-0.237945
153632486	rs4958719	2.74865e-07	0.535672	-0.213676	1.23295e-09	-1.6575	-0.323215	8.11979e-05	-1.81081	0.043285
153632496	rs28705286	2.98093e-08	-1.81998	-0.0794837	3.61749e-09	-0.864455	-0.0398922	0.00011697	-1.36476	-0.0377315
153632595	rs72808619	3.20544e-06	2.77832	-1.80974e-10	3.27238e-09	-1.00461	-1.80974e-10	0.00308738	1.87067	-1.80974e-10
153632651	rs4958720	3.10135e-08	-1.63023	-0.229634	4.18295e-09	-0.539327	-0.219784	9.755e-05	-1.41518	-0.168865
153632671	rs10463338	1.58632e-07	-0.227697	-1.80974e-10	1.52932e-09	-1.7653	-1.80974e-10	7.7059e-05	-1.81984	-1.80974e-10
153632841	rs9324767	3.11839e-08	-1.63023	-0.224156	4.20605e-09	-0.539327	-0.214278	9.81026e-05	-1.41518	-0.163217
153633399	rs73802970	0.0140668	11.977	-0.812002	5.19826e-10	-1.745	-1.09939	2.68718e-05	-1.74645	-1.12689
153633482	rs3863197	9.85243e-06	4.37909	-0.477904	1.47111e-09	-1.22246	-0.581647	0.000103731	-1.26471	-0.257904
153633640	rs79772371	5.16656e-07	0.953093	-1.80974e-10	8.12129e-09	-0.0956384	-1.80974e-10	0.000232471	-0.715647	-1.80974e-10
153634217	rs6872724	7.39432e-08	-1.45546e-10	-0.990987	2.83494e-09	-1.45546e-10	-1.14811	0.000177535	-1.45546e-10	-0.985247
153634266	rs6873164	3.08446e-08	-1.63023	-0.235096	4.16005e-09	-0.539327	-0.225274	9.70022e-05	-1.41518	-0.174497
153634318	rs73802972	0.0180319	12.2134	-0.800052	5.14356e-10	-1.76158	-1.09339	2.75108e-05	-1.72802	-1.12181
153634350	rs6873203	3.05852e-08	-1.62346	-0.250305	4.02673e-09	-0.556611	-0.240561	9.45701e-05	-1.42489	-0.19018
153634574	rs78693538	7.25989e-08	-1.45546e-10	-1.00933	2.81085e-09	-1.45546e-10	-1.15664	0.000174261	-1.45546e-10	-1.00386
153634821	rs35186954	1.0246e-05	4.41826	-0.477904	1.4892e-09	-1.21024	-0.581647	0.000104961	-1.25292	-0.257904
153634825	rs2034579	3.07347e-08	-1.62346	-0.24543	4.04651e-09	-0.556611	-0.235661	9.50467e-05	-1.42489	-0.185153
153634932	rs2034580	3.07347e-08	-1.62346	-0.24543	4.04651e-09	-0.556611	-0.235661	9.50467e-05	-1.42489	-0.185153
153635262	rs3863199	3.07347e-08	-1.62346	-0.24543	4.04651e-09	-0.556611	-0.235661	9.50467e-05	-1.42489	-0.185153
153635312	rs2034581	3.11839e-08	-1.63023	-0.224156	4.20605e-09	-0.539327	-0.214278	9.81026e-05	-1.41518	-0.163217
153635320	rs4385265	3.07347e-08	-1.62346	-0.24543	4.04651e-09	-0.556611	-0.235661	9.50467e-05	-1.42489	-0.185153
153635593	rs6580066	0.0172494	12.168	-0.798989	5.1619e-10	-1.75856	-1.09285	2.74222e-05	-1.73171	-1.12135
153635636	rs7701364	2.66518e-07	0.51169	-0.220532	1.21733e-09	-1.66379	-0.329677	8.07137e-05	-1.80909	0.0355814
153636188	rs7723957	3.09021e-08	-1.62346	-0.239999	4.06866e-09	-0.556611	-0.230202	9.55806e-05	-1.42489	-0.179552
153636310	rs10052166	3.0292e-08	-1.6434	-0.239999	4.28669e-09	-0.504412	-0.230202	9.84398e-05	-1.39542	-0.179552
153636311	rs61382409	2.69472e-07	0.535672	-0.233491	1.21015e-09	-1.6575	-0.341885	7.94095e-05	-1.81081	0.021013
153636327	rs10074276	3.00152e-08	-1.63687	-0.255706	4.14627e-09	-0.521927	-0.24599	9.58998e-05	-1.40536	-0.195751
153636464	rs10074382	3.07347e-08	-1.62346	-0.24543	4.04651e-09	-0.556611	-0.235661	9.50467e-05	-1.42489	-0.185153
153636589	rs10074349	3.13385e-08	-1.63023	-0.219211	4.227e-09	-0.539327	-0.209308	9.86039e-05	-1.41518	-0.15812
153636642	rs140771373	6.25564e-08	-1.45546e-10	-1.15822	2.81065e-09	-1.45546e-10	-1.15671	0.00015043	-1.45546e-10	-1.15092
153636969	rs117954480	1.56827e-07	-1.45546e-10	-0.239138	7.97303e-09	-1.45546e-10	-0.114063	0.000370657	-1.45546e-10	-0.249135
153636983	rs10074592	3.04904e-08	-1.63687	-0.239999	4.21226e-09	-0.521927	-0.230202	9.7466e-05	-1.40536	-0.179552
153636994	rs12521748	1.4186e-06	-0.233183	2.19632	9.90331e-09	-1.81513	1.91787	0.000910044	-1.82117	2.47025
153637088	rs77486259	7.32924e-08	-1.45546e-10	-0.999828	2.82315e-09	-1.45546e-10	-1.15228	0.00017595	-1.45546e-10	-0.994212
153637148	rs61189725	0.0155577	12.0723	-0.806563	5.17636e-10	-1.75194	-1.09667	2.71284e-05	-1.73924	-1.12459
153637404	rs72808624	3.06188e-06	2.7325	-1.80974e-10	3.20999e-09	-1.02386	-1.80974e-10	0.00296324	1.82963	-1.80974e-10
153638219	rs520843	0.0068191	11.6152	-1.17428	4.74711e-10	-1.74232	-1.19285	2.68342e-05	-1.76161	-1.11313
153638299	rs506674	0.00682378	11.6152	-1.1736	4.74806e-10	-1.74232	-1.19265	2.6871e-05	-1.76161	-1.11176
153638680	rs531293	0.00534621	11.3712	-1.1736	4.73501e-10	-1.74508	-1.19265	2.65837e-05	-1.77236	-1.11176
153638750	rs490905	0.00649528	11.5659	-1.1736	4.76637e-10	-1.73847	-1.19265	2.67834e-05	-1.76488	-1.11176
153638793	rs532270	0.00649981	11.5659	-1.1729	4.76738e-10	-1.73847	-1.19244	2.68204e-05	-1.76488	-1.11037
153639043	rs514699	0.00468119	11.2377	-1.1729	4.72406e-10	-1.7476	-1.19244	2.66059e-05	-1.77291	-1.11037
153639097	rs534987	0.00468119	11.2377	-1.1729	4.72406e-10	-1.7476	-1.19244	2.66059e-05	-1.77291	-1.11037
153639308	rs489770	0.00649981	11.5659	-1.1729	4.76738e-10	-1.73847	-1.19244	2.68204e-05	-1.76488	-1.11037
153639495	rs577210	7.51578e-08	-1.45546e-10	-0.974695	2.85755e-09	-1.45546e-10	-1.14016	0.000180491	-1.45546e-10	-0.96873
153639656	rs2443515	3.07544e-08	-1.63023	-0.238025	4.14782e-09	-0.539327	-0.228218	9.67097e-05	-1.41518	-0.177516
153639798	rs2443516	0.00621368	11.5216	-1.1736	4.78328e-10	-1.73493	-1.19265	2.67068e-05	-1.76774	-1.11176
153639893	rs1007763	2.75809e-07	0.535672	-0.210249	1.23694e-09	-1.6575	-0.319985	8.15111e-05	-1.81081	0.0471347
153639894	rs2434528	0.0062408	11.5216	-1.16924	4.79017e-10	-1.73493	-1.19121	2.69337e-05	-1.76774	-1.1033
153640046	rs2434529	0.00621368	11.5216	-1.1736	4.78328e-10	-1.73493	-1.19265	2.67068e-05	-1.76774	-1.11176
153640192	rs2034582	3.09219e-08	-1.63023	-0.232592	4.17053e-09	-0.539327	-0.222757	9.7253e-05	-1.41518	-0.171914
153640293	rs2434530	7.41708e-08	-1.45546e-10	-0.987914	2.83912e-09	-1.45546e-10	-1.14663	0.000178089	-1.45546e-10	-0.982131
153640308	rs2443517	0.00615456	11.5216	-1.18316	4.77472e-10	-1.73493	-1.19445	2.61342e-05	-1.76774	-1.13343
153640348	rs2434531	0.00620818	11.5216	-1.17448	4.78314e-10	-1.73493	-1.19268	2.66448e-05	-1.76774	-1.11408
153640377	rs2443518	0.00621368	11.5216	-1.1736	4.78328e-10	-1.73493	-1.19265	2.67068e-05	-1.76774	-1.11176
153640472	rs2434532	0.00621368	11.5216	-1.1736	4.78328e-10	-1.73493	-1.19265	2.67068e-05	-1.76774	-1.11176
153640800	rs72808626	1.00557e-06	1.61903	-1.80974e-10	2.54309e-09	-1.25675	-1.80974e-10	0.00139916	1.07922	-1.80974e-10
153640854	rs2443519	0.00649528	11.5659	-1.1736	4.76637e-10	-1.73847	-1.19265	2.67834e-05	-1.76488	-1.11176
153640877	rs10039223	3.12849e-08	-1.62346	-0.227688	4.11932e-09	-0.556611	-0.217829	9.68015e-05	-1.42489	-0.166859
153641078	rs7733778	0.0142034	11.977	-0.802338	5.22353e-10	-1.745	-1.09454	2.69821e-05	-1.74645	-1.12279
153641317	rs11167666	2.79626e-07	0.535672	-0.196504	1.25308e-09	-1.6575	-0.307027	8.27787e-05	-1.81081	0.0625661
153641505	rs2443520	0.00621368	11.5216	-1.1736	4.78328e-10	-1.73493	-1.19265	2.67068e-05	-1.76774	-1.11176
153641573	rs2443521	0.00591563	11.4724	-1.1736	4.80255e-10	-1.73091	-1.19265	2.66243e-05	-1.77083	-1.11176
153641642	rs76010639	2.38812e-07	0.181394	-1.80974e-10	1.68782e-09	-1.66669	-1.80974e-10	0.000331198	-0.361696	-1.80974e-10
153641790	rs2434534	0.00621385	11.5216	-1.17357	4.78332e-10	-1.73493	-1.19265	2.67082e-05	-1.76774	-1.1117
153641935	rs2434535	0.00621385	11.5216	-1.17357	4.78332e-10	-1.73493	-1.19265	2.67082e-05	-1.76774	-1.1117
153642045	rs2443522	0.00621385	11.5216	-1.17357	4.78332e-10	-1.73493	-1.19265	2.67082e-05	-1.76774	-1.1117
153642125	rs2443523	0.00620793	11.5216	-1.17453	4.78306e-10	-1.73493	-1.1927	2.66448e-05	-1.76774	-1.11408
153642196	rs2443524	0.00621385	11.5216	-1.17357	4.78332e-10	-1.73493	-1.19265	2.67082e-05	-1.76774	-1.1117
153642436	rs2443525	0.00621385	11.5216	-1.17357	4.78332e-10	-1.73493	-1.19265	2.67082e-05	-1.76774	-1.1117
153642439	rs2431685	0.00621385	11.5216	-1.17357	4.78332e-10	-1.73493	-1.19265	2.67082e-05	-1.76774	-1.1117
153642543	rs574750	3.14563e-08	-1.62346	-0.222225	4.142e-09	-0.556611	-0.212338	9.73483e-05	-1.42489	-0.161227
153642566	rs693446	0.00621385	11.5216	-1.17357	4.78332e-10	-1.73493	-1.19265	2.67082e-05	-1.76774	-1.1117
153642574	rs114768273	9.39689e-07	1.55126	-1.80974e-10	1.4838e-09	-1.79552	-1.80974e-10	8.33531e-05	-1.74133	-1.80974e-10
153642670	rs575740	3.16117e-08	-1.62346	-0.217295	4.16258e-09	-0.556611	-0.207382	9.78443e-05	-1.42489	-0.156144
153642853	rs577471	3.13469e-08	-1.61658	-0.232592	4.02929e-09	-0.57378	-0.222757	9.53939e-05	-1.43448	-0.171914
153643121	rs640288	0.0062096	11.5216	-1.17426	4.78237e-10	-1.73493	-1.19284	2.66718e-05	-1.76774	-1.11307
153643141	rs580013	0.0062096	11.5216	-1.17426	4.78237e-10	-1.73493	-1.19284	2.66718e-05	-1.76774	-1.11307
153643191	rs78185913	4.07852e-08	-1.58597	-1.80974e-10	2.11619e-09	-1.44051	-1.80974e-10	7.69978e-05	-1.82064	-1.80974e-10
153643549	rs73281445	0.0145013	11.977	-0.78158	5.27926e-10	-1.745	-1.08393	2.72269e-05	-1.74645	-1.11376
153643729	rs637505	0.0062096	11.5216	-1.17426	4.78237e-10	-1.73493	-1.19284	2.66718e-05	-1.76774	-1.11307
153644212	rs625212	0.0062096	11.5216	-1.17426	4.78237e-10	-1.73493	-1.19284	2.66718e-05	-1.76774	-1.11307
153644596	rs74746650	0.0497667	12.4286	-1.80974e-10	1.75627e-09	-1.62693	-1.80974e-10	0.000119357	-1.38229	-1.80974e-10
153644742	rs622659	7.40243e-08	-1.45546e-10	-0.989891	2.83643e-09	-1.45546e-10	-1.14758	0.000177732	-1.45546e-10	-0.984135
153644928	rs528184	0.00620542	11.5216	-1.17493	4.78147e-10	-1.73493	-1.19303	2.66357e-05	-1.76774	-1.11442
153645178	rs7737215	9.66931e-06	4.25843	-0.376007	1.56726e-09	-1.25957	-0.481227	0.000112511	-1.30046	-0.140896
153645495	rs525906	7.34339e-08	-1.45546e-10	-0.997898	2.82569e-09	-1.45546e-10	-1.15137	0.000176295	-1.45546e-10	-0.992255
153646663	rs475851	0.00620542	11.5216	-1.17493	4.78147e-10	-1.73493	-1.19303	2.66357e-05	-1.76774	-1.11442
153646885	rs578082	7.34339e-08	-1.45546e-10	-0.997898	2.82569e-09	-1.45546e-10	-1.15137	0.000176295	-1.45546e-10	-0.992255
153647119	rs480288	7.44667e-08	-1.45546e-10	-0.983933	2.8446e-09	-1.45546e-10	-1.14471	0.000178809	-1.45546e-10	-0.978094
153647229	rs473214	3.2522e-08	-1.60246	-0.209911	3.98444e-09	-0.60777	-0.199961	9.58285e-05	-1.45332	-0.148533
153647261	rs17628118	0.0136884	11.8821	-0.744316	5.42343e-10	-1.73772	-1.06426	2.75019e-05	-1.75333	-1.09683
153647324	rs12523389	2.78543e-07	0.51169	-0.1764	1.26906e-09	-1.66379	-0.288063	8.48125e-05	-1.80909	0.0851165
153647587	rs505485	7.37343e-08	-1.45546e-10	-0.993817	2.83113e-09	-1.45546e-10	-1.14945	0.000177026	-1.45546e-10	-0.988116
153647797	rs507390	7.37343e-08	-1.45546e-10	-0.993817	2.83113e-09	-1.45546e-10	-1.14945	0.000177026	-1.45546e-10	-0.988116
153647877	rs685559	7.38788e-08	-1.45546e-10	-0.991858	2.83377e-09	-1.45546e-10	-1.14852	0.000177378	-1.45546e-10	-0.98613
153647973	rs509130	7.37343e-08	-1.45546e-10	-0.993817	2.83113e-09	-1.45546e-10	-1.14945	0.000177026	-1.45546e-10	-0.988116
153648050	rs674241	7.41708e-08	-1.45546e-10	-0.987914	2.83912e-09	-1.45546e-10	-1.14663	0.000178089	-1.45546e-10	-0.982131
153648051	rs502045	7.43182e-08	-1.45546e-10	-0.985928	2.84185e-09	-1.45546e-10	-1.14567	0.000178448	-1.45546e-10	-0.980117
153648145	rs510885	7.35907e-08	-1.45546e-10	-0.995765	2.82852e-09	-1.45546e-10	-1.15037	0.000176677	-1.45546e-10	-0.990092
153648334	rs57192789	0.017785	12.168	-0.768412	5.24401e-10	-1.75856	-1.07707	2.77942e-05	-1.73171	-1.10788
153648465	rs10067036	7.3642e-08	-1.45546e-10	-0.995069	2.84013e-09	-1.45546e-10	-1.14628	0.000177087	-1.45546e-10	-0.987774
153648468	rs191283651	7.71749e-08	-1.45546e-10	-0.948211	2.90998e-09	-1.45546e-10	-1.12198	0.000185732	-1.45546e-10	-0.940111
153648470	rs10051799	0.0078125	11.7539	-1.17694	4.69872e-10	-1.75262	-1.1928	2.69976e-05	-1.75198	-1.11669
153648632	rs171683	6.48576e-08	-1.45546e-10	-1.12209	2.70944e-09	-1.45546e-10	-1.19339	0.000155363	-1.45546e-10	-1.11865
153648670	rs253344	7.40243e-08	-1.45546e-10	-0.989891	2.83643e-09	-1.45546e-10	-1.14758	0.000177732	-1.45546e-10	-0.984135
153648781	rs7725901	1.03014e-05	4.37909	-0.433343	1.53308e-09	-1.22246	-0.540386	0.000109142	-1.26471	-0.207056
153648926	rs153431	0.00748665	11.7092	-1.1749	4.71289e-10	-1.74939	-1.19302	2.69747e-05	-1.75515	-1.11436
153648991	rs79526679	2.01197e-07	-1.45546e-10	0.0100009	8.26225e-09	-1.45546e-10	-0.0784309	0.000501595	-1.45546e-10	0.05338
153649114	rs17552495	0.0176262	12.168	-0.777376	5.21951e-10	-1.75856	-1.08175	2.76828e-05	-1.73171	-1.1119
153649374	rs153432	7.32323e-08	-1.45546e-10	-1.00065	2.82207e-09	-1.45546e-10	-1.15266	0.000175804	-1.45546e-10	-0.995045
153649708	rs183205652	8.28718e-08	-1.45546e-10	-0.87699	3.99853e-09	-1.45546e-10	-0.8042	0.000201971	-1.45546e-10	-0.856287
153650262	rs753685	2.76869e-08	-1.8209	-0.152427	3.33584e-09	-0.871262	-0.114141	0.000107056	-1.37901	-0.112051
153650318	rs13167333	1.02405e-05	4.37909	-0.439272	1.52468e-09	-1.22246	-0.545882	0.000108407	-1.26471	-0.213811
153650323	rs13166973	1.02405e-05	4.37909	-0.439272	1.52468e-09	-1.22246	-0.545882	0.000108407	-1.26471	-0.213811
153650327	rs153433	7.30925e-08	-1.45546e-10	-1.00256	2.81957e-09	-1.45546e-10	-1.15354	0.000175464	-1.45546e-10	-0.996982
153650363	rs72808628	2.47474e-06	2.51961	-1.80974e-10	2.94064e-09	-1.1115	-1.80974e-10	0.00244959	1.63926	-1.80974e-10
153650745	rs72808629	8.39297e-07	1.43828	-1.80974e-10	2.36687e-09	-1.32856	-1.80974e-10	0.00118543	0.91345	-1.80974e-10
153650822	rs149715272	1.10681e-07	-0.58763	-1.80974e-10	2.59604e-09	-1.23614	-1.80974e-10	0.000430159	-0.100259	-1.80974e-10
153650892	rs641093	7.29538e-08	-1.45546e-10	-1.00446	2.81711e-09	-1.45546e-10	-1.15442	0.000175126	-1.45546e-10	-0.99891
153650894	rs567398	7.29538e-08	-1.45546e-10	-1.00446	2.81711e-09	-1.45546e-10	-1.15442	0.000175126	-1.45546e-10	-0.99891
153651013	rs3959918	0.0179849	12.168	-0.757235	5.27505e-10	-1.75856	-1.07116	2.79357e-05	-1.73171	-1.1028
153651237	rs153434	7.28159e-08	-1.45546e-10	-1.00635	2.81467e-09	-1.45546e-10	-1.15528	0.00017479	-1.45546e-10	-1.00083
153651352	rs56964148	0.0170993	12.1176	-0.757346	5.29293e-10	-1.75512	-1.07122	2.78226e-05	-1.73571	-1.10285
153651459	rs17552639	0.0259068	12.5029	-0.727204	5.2526e-10	-1.77901	-1.05498	2.91561e-05	-1.70297	-1.08878
153651567	rs6881721	0.0171204	12.1176	-0.756112	5.2964e-10	-1.75512	-1.07057	2.78383e-05	-1.73571	-1.10229
153651603	rs6882166	0.0180049	12.168	-0.756123	5.27817e-10	-1.75856	-1.07057	2.79499e-05	-1.73171	-1.10229
153651726	rs149329	0.00964535	11.9669	-1.17924	4.68862e-10	-1.75356	-1.19402	2.72241e-05	-1.73689	-1.12342
153651861	rs114234364	4.01479e-08	-1.60171	-1.80974e-10	3.13469e-09	-1.0476	-1.80974e-10	0.000186439	-0.936309	-1.80974e-10
153651962	rs13155558	2.3232e-07	0.501747	-0.347914	1.06074e-09	-1.67014	-0.461026	7.03361e-05	-1.80106	-0.110069
153652185	rs95398	1.01958e-06	2.54171	-0.908854	9.85564e-10	-1.09941	-1.10526	0.00107345	1.71628	-0.90206
153652315	rs95397	1.62073e-06	3.23889	-1.14254	7.12634e-10	-1.35038	-1.17854	4.67493e-05	-1.26278	-1.05684
153652550	rs57856465	2.13987e-07	-1.45546e-10	0.071633	1.10337e-08	-1.45546e-10	0.210828	0.000533714	-1.45546e-10	0.115447
153652727	rs73805839	0.015728	12.0294	-0.752773	5.30581e-10	-1.75512	-1.06879	2.77542e-05	-1.74027	-1.10075
153652736	rs153437	1.69779e-06	3.28958	-1.14678	6.77051e-10	-1.39929	-1.18085	4.57361e-05	-1.27773	-1.0638
153652850	rs153438	3.13454e-08	-1.62346	-0.225754	4.12733e-09	-0.556611	-0.215885	9.69947e-05	-1.42489	-0.164865
153652930	rs73281459	0.0128803	12.0294	-0.952514	4.85461e-10	-1.75512	-1.15766	2.59324e-05	-1.74027	-1.16865
153652994	rs1422783	2.33499e-07	0.454249	-0.295354	1.10762e-09	-1.6821	-0.405811	7.50754e-05	-1.79628	-0.0496444
153653323	rs34902129	1.63912e-07	0.0257653	-0.220718	1.20479e-09	-1.82054	-0.183275	6.69636e-05	-1.79145	-0.168818
153653623	rs153439	7.54508e-07	2.2537	-0.921914	8.72786e-10	-1.2137	-1.11249	0.000817749	1.45742	-0.915276
153653898	rs153440	9.87157e-07	2.51073	-0.910182	9.72524e-10	-1.11198	-1.106	0.00104252	1.68838	-0.903404
153653945	rs11167667	2.24023e-07	0.477938	-0.360475	1.04209e-09	-1.67618	-0.472715	6.95045e-05	-1.79873	-0.124292
153654079	rs153441	1.41425e-06	3.10261	-1.14254	7.17714e-10	-1.34327	-1.17854	4.90663e-05	-1.2144	-1.05684
153654436	rs73281462	0.0157827	12.0294	-0.749295	5.31568e-10	-1.75512	-1.06693	2.77988e-05	-1.74027	-1.09915
153654667	rs12523441	2.24023e-07	0.477938	-0.360475	1.04209e-09	-1.67618	-0.472715	6.95045e-05	-1.79873	-0.124292
153654875	rs73281463	0.0189347	12.2208	-0.758563	5.22327e-10	-1.76772	-1.07187	2.81076e-05	-1.72497	-1.10341
153654879	rs80107723	0.000273556	7.22498	-1.80974e-10	2.19439e-09	-1.40422	-1.80974e-10	9.02172e-05	-1.66219	-1.80974e-10
153654930	rs192256	5.96913e-07	2.0194	-0.921914	7.98951e-10	-1.30209	-1.11249	0.000662981	1.24761	-0.915276
153655099	rs149499	7.75537e-07	2.26945	-0.910182	8.83842e-10	-1.2076	-1.106	0.000839296	1.47155	-0.903404
153655137	rs73281464	0.0158004	12.0294	-0.748174	5.31887e-10	-1.75512	-1.06633	2.78133e-05	-1.74027	-1.09863
153655240	rs78919325	0.0436655	12.2978	-1.80974e-10	1.78396e-09	-1.61129	-1.80974e-10	0.000116675	-1.40502	-1.80974e-10
153655459	rs153442	7.75537e-07	2.26945	-0.910182	8.83842e-10	-1.2076	-1.106	0.000839296	1.47155	-0.903404
153655584	rs60552828	0.0115002	11.745	-0.781432	5.35886e-10	-1.73377	-1.08019	2.70853e-05	-1.76076	-1.10466
153655908	rs75223493	3.34121e-08	-1.72411	-0.0612614	1.50766e-09	-1.75822	-0.0213504	0.000136729	-1.22724	-0.0191725
153656318	rs1833734	0.0151298	11.9793	-0.741423	5.3571e-10	-1.75159	-1.0627	2.77947e-05	-1.74408	-1.09548
153656333	rs1833735	3.31024e-08	-1.59522	-0.199458	3.95935e-09	-0.624592	-0.189456	9.59751e-05	-1.46256	-0.13776
153656482	rs1422784	3.37517e-08	-1.60246	-0.172797	4.13586e-09	-0.60777	-0.162662	9.95642e-05	-1.45332	-0.11029
153656530	rs2443526	6.03377e-06	4.09286	-0.682017	1.46298e-09	-1.27632	-0.533327	7.84443e-05	-1.33432	-0.467706
153656537	rs75016677	1.94861e-06	2.28059	-1.80974e-10	2.67499e-09	-1.20618	-1.80974e-10	0.00197955	1.42621	-1.80974e-10
153656738	rs73279671	0.010662	11.6509	-0.762995	5.43301e-10	-1.72601	-1.07421	2.68979e-05	-1.76694	-1.10543
153657233	rs1422785	0.0118082	11.745	-0.755001	5.41386e-10	-1.73377	-1.06998	2.71635e-05	-1.76076	-1.10178
153657712	rs2443527	6.57005e-07	2.10614	-0.912733	8.29305e-10	-1.26987	-1.10742	0.000723158	1.3252	-0.905985
153657869	rs7708102	0.0117768	11.745	-0.757663	5.40621e-10	-1.73377	-1.07139	2.71303e-05	-1.76076	-1.103
153658017	rs1422786	2.80617e-07	0.610782	-0.268075	1.18785e-09	-1.63722	-0.380762	7.59491e-05	-1.81536	-0.0189849
153658127	rs149162382	6.48421e-08	-1.45546e-10	-1.12233	2.93684e-09	-1.45546e-10	-1.11279	0.000153151	-1.45546e-10	-1.13299
153658194	rs77738512	4.57328e-08	-1.47147	-1.80974e-10	2.45856e-09	-1.29055	-1.80974e-10	8.83044e-05	-1.68362	-1.80974e-10
153658366	rs4958371	2.73845e-07	0.185576	0.132702	2.06449e-09	-1.28638	-0.178865	0.000101706	-1.74478	0.202457
153658612	rs72808634	1.83998e-06	2.22322	-1.80974e-10	2.61652e-09	-1.22828	-1.80974e-10	0.00188108	1.37519	-1.80974e-10
153658714	rs253549	3.25824e-08	-1.61658	-0.193934	4.18892e-09	-0.57378	-0.183904	9.92718e-05	-1.43448	-0.132068
153658913	rs34530015	2.51194e-07	0.501747	-0.269804	1.14811e-09	-1.67014	-0.38187	7.69009e-05	-1.80106	-0.020837
153659054	rs112580449	0.014098	11.9123	-0.745057	5.30947e-10	-1.75856	-1.06466	2.77611e-05	-1.7436	-1.09718
153659152	rs138555674	1.15287e-07	-1.45546e-10	-0.546863	5.99377e-09	-1.45546e-10	-0.399407	0.000280156	-1.45546e-10	-0.529066
153659411	rs253550	5.21128e-07	1.87444	-0.912733	7.6198e-10	-1.35454	-1.10742	0.000587929	1.11818	-0.905985
153660338	rs74729619	3.22379e-08	-1.82114	-1.80974e-10	3.05356e-09	-1.07382	-1.80974e-10	9.1263e-05	-1.65067	-1.80974e-10
153660761	rs166190	3.38392e-08	-1.6434	-0.129262	4.7913e-09	-0.504412	-0.118914	0.000110337	-1.39542	-0.0654571
153661425	rs60601388	2.7004e-07	0.11822	0.186066	2.24184e-09	-1.25071	-0.132117	0.000106067	-1.75753	0.257192
153661579	rs59769613	2.75984e-07	0.185576	0.140481	2.07859e-09	-1.28638	-0.172058	0.000102521	-1.74478	0.210438
153661602	rs253551	3.35122e-08	-1.60958	-0.172797	4.20651e-09	-0.590833	-0.162662	0.000100501	-1.44396	-0.11029
153661798	rs75646599	8.28998e-08	-1.45546e-10	-0.876652	3.46809e-09	-1.45546e-10	-0.946523	0.000207322	-1.45546e-10	-0.830142
153661846	rs145822209	6.07644e-08	-1.45546e-10	-1.18728	2.71442e-09	-1.45546e-10	-1.19155	0.000145662	-1.45546e-10	-1.18312
153662029	rs1545473	2.6773e-07	0.162994	0.132702	2.08892e-09	-1.27462	-0.178865	0.000101262	-1.74916	0.202457
153662557	rs185240	5.11774e-07	1.86094	-0.917342	7.56402e-10	-1.35933	-1.10998	0.000578189	1.10614	-0.910649
153663103	rs576374	5.20045e-07	1.87596	-0.916331	7.60872e-10	-1.354	-1.10942	0.000586585	1.11953	-0.909627
153663431	rs6580067	2.44841e-07	-0.0108383	0.217164	2.4795e-09	-1.17725	-0.104816	0.000107151	-1.77925	0.289077
153663571	rs17628768	3.76624e-08	-1.66562	-1.80974e-10	4.39246e-09	-0.710239	-1.80974e-10	0.000212315	-0.806341	-1.80974e-10
153663902	rs763939	3.22104e-08	-1.822	-1.80974e-10	2.93632e-09	-1.11297	-1.80974e-10	8.95935e-05	-1.66913	-1.80974e-10
153664718	rs79432988	4.57328e-08	-1.47147	-1.80974e-10	2.45856e-09	-1.29055	-1.80974e-10	8.83044e-05	-1.68362	-1.80974e-10
153664869	rs6885686	1.63781e-06	3.25709	-1.15026	6.82801e-10	-1.38988	-1.1818	4.60648e-05	-1.26705	-1.06731
153665071	rs7729449	2.22888e-07	-0.0747294	0.187113	2.52299e-09	-1.13822	-0.126465	0.000103321	-1.78859	0.262019
153665250	rs13180925	4.01289e-07	0.817348	-0.11695	1.47189e-09	-1.57724	-0.22634	8.99371e-05	-1.82176	0.156461
153665526	rs72808637	5.30649e-07	1.90304	-0.92322	7.66549e-10	-1.34433	-1.11165	0.000598161	1.14368	-0.914237
153665766	rs76694263	2.59561e-07	-1.45546e-10	0.264709	9.57791e-09	-1.45546e-10	0.0693318	0.000714886	-1.45546e-10	0.40771
153665854	rs17553077	1.00518e-05	4.46369	-0.54247	1.89063e-09	-1.18205	-0.371167	0.000102696	-1.22952	-0.303119
153666199	rs2431683	8.27493e-08	-1.45546e-10	-0.878468	3.00002e-09	-1.45546e-10	-1.09151	0.000200025	-1.45546e-10	-0.865973
153666404	rs2443529	4.91141e-08	-1.76159	0.361449	1.3531e-08	0.0232216	0.391635	0.000235489	-1.13412	0.431369
153666564	rs2443530	4.78456e-07	1.77721	-0.900926	7.42683e-10	-1.3887	-1.09891	0.000560515	1.03153	-0.867083
153666790	rs58007470	0.00309769	10.6285	-0.976579	4.89369e-10	-1.78494	-1.11983	3.30305e-05	-1.51543	-1.15155
153666940	rs36126399	3.04731e-08	-1.28369	-0.593748	2.30122e-08	1.56282	-0.616919	0.000235379	-0.120329	-0.582885
153667111	rs62381153	4.1836e-06	3.04464	-1.80974e-10	7.43349e-09	-0.184132	-1.80974e-10	0.00382421	2.08469	-1.80974e-10
153667124	rs12514791	1.18731e-07	-0.529223	0.0117988	1.39486e-09	-1.76044	-0.0968911	0.00011322	-1.76519	0.330117
153667183	rs10069568	8.07359e-08	-1.58816	0.685055	4.44649e-09	-1.03724	0.339231	0.000371093	-1.05455	0.806589
153667787	rs4958723	7.18143e-05	3.05625	2.8313	1.94782e-08	-1.74224	2.52141	0.00427014	-1.27716	3.47215
153667976	rs4958724	9.98466e-08	-1.30116	0.610512	3.68969e-09	-1.29671	0.412126	0.000337048	-1.3899	1.04571
153668639	rs11954189	2.97033e-06	2.70214	-1.80974e-10	6.17606e-09	-0.369446	-1.80974e-10	0.00214238	1.50526	-1.80974e-10
153668922	rs17629050	3.96068e-07	-0.452087	1.13939	5.35713e-09	-1.74283	1.23114	0.000263081	-1.82203	1.23008
153668942	rs13169724	5.74546e-08	-1.15753	-0.0857585	4.68863e-08	1.78704	-0.129445	0.000521154	0.162142	-0.0705092
153668948	rs11954290	3.88287e-06	2.97005	-1.80974e-10	6.93762e-09	-0.253168	-1.80974e-10	0.00314091	1.88785	-1.80974e-10
153668985	rs11950904	3.31915e-06	2.81318	-1.80974e-10	6.3456e-09	-0.342366	-1.80974e-10	0.00273641	1.74999	-1.80974e-10
153669038	rs10057248	3.95672e-06	2.98889	-1.80974e-10	7.01287e-09	-0.24238	-1.80974e-10	0.00319342	1.90443	-1.80974e-10
153669155	rs6883228	0.0123874	11.9252	-0.887293	4.93002e-10	-1.76535	-1.13202	2.69634e-05	-1.71914	-1.15079
153669632	rs672748	5.9935e-07	0.265479	0.836083	1.9018e-08	-0.311453	1.06671	0.000256227	-1.54294	0.924586
153669731	rs7723386	7.46959e-07	-0.67412	1.99585	1.2597e-08	-1.68751	2.03085	0.00101497	-1.74614	2.50435
153669863	rs7724119	4.03974e-06	3.00965	-1.80974e-10	7.09688e-09	-0.230472	-1.80974e-10	0.00325232	1.92271	-1.80974e-10
153669945	rs114879277	3.46127e-08	-1.75006	-1.80974e-10	1.66904e-09	-1.67788	-1.80974e-10	0.000101737	-1.54202	-1.80974e-10
153670976	rs73279685	0.0149084	11.7349	-0.511704	6.1622e-10	-1.74629	-0.92799	3.09507e-05	-1.75642	-0.975595
153670990	rs58724189	3.52251e-06	2.87265	-1.80974e-10	6.56296e-09	-0.308685	-1.80974e-10	0.00288312	1.80221	-1.80974e-10
153671016	rs55826385	3.25828e-06	2.79467	-1.80974e-10	6.27964e-09	-0.352815	-1.80974e-10	0.00269231	1.73374	-1.80974e-10
153671019	rs62381157	2.793e-06	2.64059	-1.80974e-10	5.76012e-09	-0.439168	-1.80974e-10	0.00235217	1.59868	-1.80974e-10
153671061	rs729987	0.00311506	10.7997	-1.14221	1.71169e-09	-0.604922	-1.04772	0.000110672	-0.442805	-1.01504
153671359	rs62381158	3.07163e-06	2.73568	-1.80974e-10	6.0746e-09	-0.386012	-1.80974e-10	0.00255653	1.68199	-1.80974e-10
153671823	rs73279687	0.0143073	11.6853	-0.503292	6.21803e-10	-1.74253	-0.922725	3.0993e-05	-1.75983	-0.97082
153671999	rs28459283	4.11687e-06	3.02856	-1.80974e-10	7.17439e-09	-0.219609	-1.80974e-10	0.00330694	1.93936	-1.80974e-10
153672519	rs28534621	3.38756e-06	2.83358	-1.80974e-10	6.41923e-09	-0.33083	-1.80974e-10	0.00278586	1.7679	-1.80974e-10
153672810	rs57807309	3.65656e-06	2.90999	-1.80974e-10	6.70383e-09	-0.287448	-1.80974e-10	0.00297933	1.83504	-1.80974e-10
153673241	rs60325279	3.32695e-06	2.81553	-1.80974e-10	6.35402e-09	-0.34104	-1.80974e-10	0.00274205	1.75205	-1.80974e-10
153673272	rs72808642	3.20337e-06	2.77767	-1.80974e-10	6.21975e-09	-0.362397	-1.80974e-10	0.00265245	1.71883	-1.80974e-10
153673334	rs114612424	1.66777e-07	-0.177624	-1.80974e-10	1.45221e-09	-1.81704	-1.80974e-10	8.16995e-05	-1.76137	-1.80974e-10
153673404	rs10067420	3.58885e-06	2.8913	-1.80974e-10	6.63291e-09	-0.298084	-1.80974e-10	0.00293078	1.81861	-1.80974e-10
153673621	rs6580068	9.28848e-07	0.292643	1.24702	8.51272e-09	-1.1144	1.06583	0.000373332	-1.6496	1.40765
153673651	rs118121412	6.42675e-08	-1.45546e-10	-1.13123	2.9387e-09	-1.45546e-10	-1.11216	0.000151472	-1.45546e-10	-1.14401
153673830	rs9791027	4.55905e-08	-1.21478	-0.259803	1.82724e-09	-1.28744	-0.299878	6.09461e-05	-1.80863	-0.245797
153673848	rs9790875	4.50962e-08	-1.22568	-0.259803	1.8462e-09	-1.27712	-0.299878	6.08499e-05	-1.81021	-0.245797
153673897	rs13158652	6.00723e-07	-0.8142	1.91805	1.21458e-08	-1.66064	1.96749	0.000962342	-1.7099	2.41485
153674032	rs7707954	4.60948e-08	-1.20378	-0.259803	1.80865e-09	-1.29767	-0.299878	6.10484e-05	-1.80695	-0.245797
153674061	rs78264945	4.51667e-08	-1.48392	-1.80974e-10	2.46267e-09	-1.28888	-1.80974e-10	8.01159e-05	-1.78094	-1.80974e-10
153674644	rs73804388	0.0095653	11.2845	-0.505158	6.42554e-10	-1.70854	-0.923895	3.02143e-05	-1.78422	-0.971882
153674757	rs11956303	2.793e-06	2.64059	-1.80974e-10	5.76012e-09	-0.439168	-1.80974e-10	0.00235217	1.59868	-1.80974e-10
153674765	rs62379865	3.95672e-06	2.98889	-1.80974e-10	7.01287e-09	-0.24238	-1.80974e-10	0.00319342	1.90443	-1.80974e-10
153675039	rs62379866	3.13442e-06	2.75592	-1.80974e-10	6.14406e-09	-0.374642	-1.80974e-10	0.00260231	1.69974	-1.80974e-10
153675891	rs7718318	2.01496e-06	3.23746	-0.923385	8.32214e-10	-1.62401	-0.749779	3.97052e-05	-1.7973	-0.685629
153676433	rs7722579	3.65656e-06	2.90999	-1.80974e-10	6.70383e-09	-0.287448	-1.80974e-10	0.00297933	1.83504	-1.80974e-10
153676440	rs7722581	2.07619e-06	3.27135	-0.927342	8.33613e-10	-1.61726	-0.754851	3.95861e-05	-1.79488	-0.691055
153676502	rs17629195	0.00682	11.5533	-1.11224	2.27347e-09	-0.369109	-0.999713	0.000159391	-0.131661	-0.961391
153676808	rs57160674	3.65656e-06	2.90999	-1.80974e-10	6.70383e-09	-0.287448	-1.80974e-10	0.00297933	1.83504	-1.80974e-10
153676948	rs17115870	2.40085e-06	3.40103	-0.911733	8.67821e-10	-1.59701	-0.73489	4.09047e-05	-1.78346	-0.66971
153677803	rs80134523	8.9775e-08	-1.45546e-10	-0.796978	3.60761e-09	-1.45546e-10	-0.907082	0.000236762	-1.45546e-10	-0.697356
153678475	rs80343013	2.75867e-07	-1.45546e-10	0.325634	1.03187e-08	-1.45546e-10	0.14383	0.000778916	-1.45546e-10	0.493491
153679191	rs7730110	0.00463366	11.1371	-1.08249	2.04623e-09	-0.51889	-0.955239	0.000146083	-0.266629	-0.913608
153679242	rs7710200	0.00464468	11.1371	-1.08011	2.05333e-09	-0.51889	-0.951772	0.000146633	-0.266629	-0.909853
153679305	rs7710616	2.29642e-06	3.3249	-0.880082	8.89293e-10	-1.61259	-0.694868	4.23833e-05	-1.78975	-0.627914
153679623	rs112095668	1.16316e-08	-1.71905	-1.1215	5.50525e-10	-1.62012	-1.16689	3.10655e-05	-1.60213	-1.12618
153679702	rs7730945	0.00852038	11.1929	-0.529208	6.38528e-10	-1.69983	-0.938883	2.9665e-05	-1.78899	-0.985457
153680747	rs11740474	0.00741832	11.6704	-1.1452	2.41637e-08	2.05376	-1.05904	0.000331214	0.664041	-1.02569
153681026	rs80290863	6.52912e-08	-1.11543	-1.80974e-10	1.45191e-09	-1.81725	-1.80974e-10	0.000123022	-1.35205	-1.80974e-10
153681208	rs61197056	0.00865579	11.1929	-0.51344	6.44822e-10	-1.69983	-0.929074	2.99296e-05	-1.78899	-0.976577
153681377	rs62379869	4.56297e-06	3.13144	-1.80974e-10	7.2769e-09	-0.205422	-1.80974e-10	0.00370243	2.05233	-1.80974e-10
153681465	rs13172430	1.47043e-06	-0.771473	2.7705	1.94605e-08	-1.66975	2.44801	0.00256504	-1.72465	3.40997
153681873	rs116234419	3.42921e-08	-1.75937	-1.80974e-10	1.51724e-09	-1.77323	-1.80974e-10	7.75865e-05	-1.81302	-1.80974e-10
153681975	rs62379870	3.13442e-06	2.75592	-1.80974e-10	6.14406e-09	-0.374642	-1.80974e-10	0.00260231	1.69974	-1.80974e-10
153683292	rs35697456	1.63354e-06	-0.725654	2.82987	2.07728e-08	-1.66141	2.50493	0.00271126	-1.73318	3.47394
153684038	rs6580069	1.83092e-06	3.06195	-0.843658	8.85176e-10	-1.66288	-0.649213	4.37132e-05	-1.8074	-0.579361
153684205	rs62379871	4.65117e-06	3.15059	-1.80974e-10	7.35699e-09	-0.194476	-1.80974e-10	0.00376567	2.06927	-1.80974e-10
153684383	rs79681204	3.30264e-08	-1.79698	-1.80974e-10	4.07236e-09	-0.785905	-1.80974e-10	0.000106585	-1.49547	-1.80974e-10
153685076	rs35045500	0.00347931	10.8889	-1.12087	1.77787e-09	-0.591275	-1.02344	0.000119706	-0.402712	-0.976662
153685149	rs6863254	0.00446619	11.0786	-1.06084	2.07239e-09	-0.537382	-0.924042	0.00014807	-0.286839	-0.879886
153685244	rs6863455	9.08654e-07	-0.725654	2.24333	1.11248e-08	-1.66141	1.88046	0.00145776	-1.73318	2.85343
153685473	rs113184832	3.23744e-08	-1.81692	-1.80974e-10	1.55574e-09	-1.74817	-1.80974e-10	8.58684e-05	-1.7116	-1.80974e-10
153685526	rs6864084	0.00798861	11.1496	-0.550366	6.32924e-10	-1.6956	-0.951933	2.92546e-05	-1.79113	-0.997241
153685954	rs72808651	3.13442e-06	2.75592	-1.80974e-10	6.14406e-09	-0.374642	-1.80974e-10	0.00260231	1.69974	-1.80974e-10
153686302	rs55906136	1.14315e-06	2.89761	-1.15036	5.65547e-10	-1.69812	-1.06197	2.75726e-05	-1.81925	-1.02834
153686366	rs13161502	1.36311e-06	3.02552	-1.10228	6.29601e-10	-1.6694	-0.983394	3.02696e-05	-1.80933	-0.944935
153686702	rs34552089	1.19264e-06	2.73612	-0.946477	7.32688e-10	-1.71908	-0.782086	3.75837e-05	-1.82161	-0.71623
153686894	rs117822658	1.63121e-07	-1.45546e-10	-0.199791	6.50519e-09	-1.45546e-10	-0.317527	0.000426931	-1.45546e-10	-0.10779
153686952	rs112361510	3.24976e-08	-1.81312	-1.80974e-10	8.17167e-09	-0.0894544	-1.80974e-10	9.43074e-05	-1.61785	-1.80974e-10
153686995	rs35600579	1.23308e-06	2.77142	-0.948437	7.34768e-10	-1.71371	-0.784615	3.7497e-05	-1.8212	-0.718954
153687040	rs35495653	0.00210289	10.3957	-1.13116	1.51844e-09	-0.741393	-1.03105	0.000100177	-0.564281	-0.993193
153687239	rs34331503	1.02953e-06	2.78801	-1.14544	5.64901e-10	-1.70668	-1.05455	2.7768e-05	-1.82115	-1.01938
153687257	rs34956975	1.34138e-06	2.85561	-0.948437	7.48066e-10	-1.69578	-0.784615	3.75432e-05	-1.81997	-0.718954
153687316	rs34558130	1.21007e-06	2.75264	-0.948491	7.37193e-10	-1.71222	-0.782817	3.73111e-05	-1.82158	-0.723545
153687329	rs35227708	1.20771e-06	2.75264	-0.950444	7.35333e-10	-1.71222	-0.785344	3.72104e-05	-1.82158	-0.726248
153687422	rs13176051	9.72917e-07	2.68582	-1.09981	5.97604e-10	-1.72236	-0.982593	3.00433e-05	-1.82201	-0.939761
153687444	rs73281513	0.00684782	10.8725	-0.427328	7.0411e-10	-1.66659	-0.874354	3.10134e-05	-1.80324	-0.926754
153687745	rs9324771	1.21251e-06	2.75264	-0.946477	7.37733e-10	-1.71222	-0.782086	3.7585e-05	-1.82158	-0.71623
153687803	rs9324772	1.25617e-06	2.78801	-0.946477	7.4183e-10	-1.70668	-0.782086	3.7601e-05	-1.82115	-0.71623
153688077	rs139021674	3.43989e-08	-1.75626	-1.80974e-10	1.64136e-09	-1.6946	-1.80974e-10	7.94841e-05	-1.78886	-1.80974e-10
153688100	rs6890748	2.95049e-06	3.85614	-1.16069	6.9385e-10	-1.47434	-1.08129	2.87341e-05	-1.75688	-1.04945
153688205	rs6890923	1.15987e-06	2.68582	-0.92404	7.51617e-10	-1.72236	-0.753295	3.87503e-05	-1.82201	-0.685263
153688215	rs6871683	0.00264936	10.6124	-1.11683	1.65759e-09	-0.676282	-1.00848	0.000110175	-0.494112	-0.968227
153688682	rs6891838	1.00577e-06	2.76288	-1.14366	5.69775e-10	-1.70236	-1.05028	2.77879e-05	-1.82191	-1.0179
153688889	rs143978202	3.2384e-08	-1.81662	-1.80974e-10	1.44749e-09	-1.8203	-1.80974e-10	8.64589e-05	-1.70474	-1.80974e-10
153689451	rs17629424	5.29492e-08	-1.32495	-1.80974e-10	1.73487e-09	-1.63919	-1.80974e-10	7.79188e-05	-1.80875	-1.80974e-10
153689562	rs56243355	3.30597e-08	-1.79597	-1.80974e-10	1.47038e-09	-1.8046	-1.80974e-10	7.95336e-05	-1.78823	-1.80974e-10
153690374	rs9324774	1.20803e-06	-0.546843	2.34931	1.04008e-08	-1.66326	1.81501	0.00120304	-1.73001	2.6582
153690417	rs9986119	7.18123e-06	0.353641	3.2313	2.95117e-08	-1.6078	2.80246	0.00446645	-1.64041	3.88034
153691348	rs11167668	2.54584e-08	-1.65681	-0.400431	1.00434e-09	-1.72772	-0.458073	5.22686e-05	-1.82191	-0.386105
153691773	rs4958726	4.65548e-06	0.37787	2.77365	1.89903e-08	-1.61532	2.36912	0.00277676	-1.63336	3.39798
153691916	rs4958727	5.17747e-06	0.37787	2.87992	2.10032e-08	-1.61532	2.46986	0.00311291	-1.63336	3.51226
153693334	rs11747558	1.56506e-08	-1.46268	-1.0811	1.16328e-09	-1.03257	-1.00631	3.11024e-05	-1.78095	-0.946181
153693475	rs10057369	7.63846e-06	0.451685	3.19498	2.40359e-08	-1.6442	2.63362	0.00464426	-1.62904	3.90801
153693807	rs11741084	1.98412e-08	-1.50463	-0.801897	1.71956e-09	-0.967164	-0.680894	4.43843e-05	-1.79427	-0.577254
153694181	rs7706377	1.95802e-08	-1.50463	-0.815137	1.69369e-09	-0.967164	-0.696054	4.36523e-05	-1.79427	-0.593884
153694442	rs11167669	6.68454e-06	0.318287	3.19498	2.40738e-08	-1.64263	2.63362	0.00452174	-1.65578	3.90801
153694618	rs7707063	1.57522e-08	-1.45398	-1.08332	1.14523e-09	-1.04534	-1.00918	3.10923e-05	-1.77797	-0.949482
153694905	rs28672329	1.98293e-08	-1.49645	-0.810677	1.67989e-09	-0.980457	-0.690943	4.40058e-05	-1.79182	-0.588275
153695382	rs13180928	2.00638e-08	-1.50463	-0.790737	1.74163e-09	-0.967164	-0.668141	4.50088e-05	-1.79427	-0.563281
153695851	rs11746401	2.20269e-08	-1.42726	-0.77476	1.57965e-09	-1.08301	-0.649921	4.71178e-05	-1.76842	-0.543343
153695948	rs17629792	6.86874e-06	0.373736	3.16672	2.3848e-08	-1.63734	2.61892	0.0044175	-1.64365	3.87257
153696006	rs13182399	2.29849e-08	-1.42726	-0.732187	1.6579e-09	-1.08301	-0.601571	4.96712e-05	-1.76842	-0.490569
153696160	rs33999232	3.66057e-08	-1.69408	-1.80974e-10	4.27611e-09	-0.737085	-1.80974e-10	8.45328e-05	-1.72727	-1.80974e-10
153696792	rs6897371	9.49365e-07	-0.636601	2.19811	8.28577e-09	-1.64469	1.5691	0.00107002	-1.75338	2.5644
153696938	rs6580070	7.931e-07	-0.827978	2.20964	7.7384e-09	-1.71355	1.56962	0.00104165	-1.79305	2.5772
153696998	rs67635985	3.63883e-08	-1.70004	-1.80974e-10	4.5547e-09	-0.673968	-1.80974e-10	8.25902e-05	-1.75052	-1.80974e-10
153697009	rs6580071	7.46555e-07	-0.841642	2.16283	7.42734e-09	-1.71803	1.53308	0.000989336	-1.79534	2.52796
153697123	rs6580072	7.56827e-07	-0.827978	2.16283	7.46071e-09	-1.71355	1.53308	0.000991609	-1.79305	2.52796
153697347	rs7732182	7.45082e-07	-0.634507	1.95372	7.42194e-09	-1.70767	1.52199	0.00109481	-1.72792	2.56184
153697693	rs7732800	7.28881e-07	-0.765626	2.06285	6.76281e-09	-1.71569	1.437	0.000901982	-1.78455	2.42473
153698183	rs889030	7.422e-07	-0.827978	2.14331	7.36134e-09	-1.71355	1.51967	0.000970757	-1.79305	2.50671
153698362	rs889031	7.36911e-06	0.433895	3.17687	2.30883e-08	-1.68395	2.63315	0.00457817	-1.61988	3.88452
153698460	rs896383	7.16115e-07	-0.841642	2.1212	7.1539e-09	-1.71803	1.49557	0.000946899	-1.79534	2.48412
153698920	rs114068329	8.7335e-08	-1.45546e-10	-0.824533	3.43345e-09	-1.45546e-10	-0.956563	0.000220827	-1.45546e-10	-0.767036
153699504	rs11167670	6.39608e-06	0.452133	3.01702	1.99064e-08	-1.68275	2.48366	0.0038284	-1.62631	3.7121
153699515	rs35206286	2.75705e-08	-1.69442	-0.283116	2.20098e-09	-0.708901	-0.692326	3.87374e-05	-1.73965	-0.767959
153700187	rs1015262	5.01325e-07	-0.774408	1.69738	5.56865e-09	-1.69741	1.22444	0.000586798	-1.77428	1.98454
153700453	rs1015263	8.37787e-07	-0.828589	2.26507	9.15029e-09	-1.71563	1.73929	0.00105072	-1.78528	2.5781
153701191	rs735180	7.51168e-07	-0.679579	2.00692	7.46825e-09	-1.68672	1.50726	0.000822774	-1.76023	2.30849
153701335	rs17115924	7.11664e-07	-0.707355	1.98068	7.22181e-09	-1.69617	1.48315	0.000795438	-1.76656	2.28104
153701396	rs35166265	4.48823e-08	-1.49024	-1.80974e-10	1.86766e-09	-1.56544	-1.80974e-10	8.43601e-05	-1.72932	-1.80974e-10
153701550	rs114421184	3.60942e-08	-1.70815	-1.80974e-10	1.47973e-09	-1.79826	-1.80974e-10	7.88701e-05	-1.79661	-1.80974e-10
153701770	rs11953560	7.13436e-07	-0.958169	2.23398	7.62447e-09	-1.7684	1.60963	0.00104547	-1.81437	2.60219
153701869	rs78886645	2.43792e-07	-1.45546e-10	0.202033	9.64068e-09	-1.45546e-10	0.075864	0.000688038	-1.45546e-10	0.369431
153702118	rs79516026	2.44691e-07	-1.45546e-10	0.205711	9.92772e-09	-1.45546e-10	0.105203	0.000646183	-1.45546e-10	0.30667
153702252	rs889032	6.26462e-07	-0.877055	2.02286	6.36282e-09	-1.75638	1.41673	0.000843196	-1.80781	2.3806
153702639	rs6881819	8.1612e-08	-1.45546e-10	-0.892308	3.25402e-09	-1.45546e-10	-1.01024	0.000205258	-1.45546e-10	-0.840143
153703269	rs79856737	3.53474e-08	-1.72906	-1.80974e-10	1.5246e-09	-1.76839	-1.80974e-10	8.37499e-05	-1.73658	-1.80974e-10
153703523	rs153418	7.58881e-08	-0.965025	-1.80974e-10	4.76587e-09	-0.628648	-1.80974e-10	0.000411905	-0.14362	-1.80974e-10
153704077	rs35648067	3.63449e-08	-1.70123	-1.80974e-10	3.97146e-09	-0.810993	-1.80974e-10	8.41192e-05	-1.73218	-1.80974e-10
153704403	rs140785895	8.31551e-08	-1.45546e-10	-0.873577	3.6173e-09	-1.45546e-10	-0.9044	0.000194478	-1.45546e-10	-0.894094
153705243	rs11740570	2.61713e-07	-0.908878	1.18184	4.05105e-09	-1.62449	0.833336	0.00043449	-1.80398	1.71374
153705521	rs9324775	8.50914e-08	-1.45546e-10	-0.850558	3.36285e-09	-1.45546e-10	-0.97734	0.000214727	-1.45546e-10	-0.795045
153705892	rs7700258	7.76174e-08	-1.45546e-10	-0.942492	3.13053e-09	-1.45546e-10	-1.04893	0.000194365	-1.45546e-10	-0.894676
153707617	rs79684065	4.03635e-08	-1.59636	-1.80974e-10	6.76835e-09	-0.27787	-1.80974e-10	0.000134483	-1.26297	-1.80974e-10
153707625	rs62379875	4.36629e-08	-1.51779	-1.80974e-10	1.4984e-09	-1.78573	-1.80974e-10	8.27058e-05	-1.74912	-1.80974e-10
153707766	rs7700250	8.3873e-08	-1.45546e-10	-0.864981	3.32463e-09	-1.45546e-10	-0.988768	0.000211413	-1.45546e-10	-0.810601
153707783	rs1004210	3.27596e-07	-0.765574	1.26307	3.81957e-09	-1.71165	0.861661	0.000376955	-1.7825	1.55021
153707795	rs1549215	3.29781e-07	-0.79366	1.2978	3.90777e-09	-1.7206	0.893441	0.000388986	-1.78778	1.58691
153708235	rs79312220	3.45515e-08	-1.75183	-1.80974e-10	4.19655e-09	-0.755866	-1.80974e-10	0.000102658	-1.53301	-1.80974e-10
153708325	rs11954986	2.65505e-08	-1.49776	-0.517472	8.24936e-10	-1.81196	-0.570614	4.78661e-05	-1.79177	-0.504239
153708855	rs11745172	3.01595e-08	-1.39006	-0.497719	8.36474e-10	-1.81704	-0.551646	5.0499e-05	-1.75816	-0.484295
153708924	rs7705767	8.05107e-08	-1.45546e-10	-0.905894	3.21979e-09	-1.45546e-10	-1.02081	0.000202258	-1.45546e-10	-0.854869
153708963	rs1004977	1.97167e-07	-1.15734	1.14711	4.41296e-09	-1.53078	0.825196	0.000409589	-1.82198	1.67272
153709103	rs7709843	8.82874e-08	-1.45546e-10	-0.813687	3.4635e-09	-1.45546e-10	-0.947849	0.000223415	-1.45546e-10	-0.755382
153709273	rs34449026	8.88167e-08	-1.45546e-10	-0.80771	3.48021e-09	-1.45546e-10	-0.943035	0.000224853	-1.45546e-10	-0.748967
153709678	rs754946	1.771e-06	-0.0558382	2.24085	1.15454e-08	-1.55536	1.81152	0.00143811	-1.75823	2.8649
153709942	rs75121012	9.00229e-08	-1.45546e-10	-0.79422	3.51835e-09	-1.45546e-10	-0.932135	0.00022813	-1.45546e-10	-0.734497
153709944	rs77390007	8.81145e-08	-1.45546e-10	-0.815647	3.45804e-09	-1.45546e-10	-0.949426	0.000222945	-1.45546e-10	-0.757488
153710058	rs79509221	9.3924e-08	-1.45546e-10	-0.751798	3.64203e-09	-1.45546e-10	-0.897587	0.000238726	-1.45546e-10	-0.689097
153710161	rs73807607	8.74267e-08	-1.45546e-10	-0.823484	3.43634e-09	-1.45546e-10	-0.955721	0.000221076	-1.45546e-10	-0.765908
153710692	rs7736159	6.66948e-07	-0.925879	2.13431	7.56022e-09	-1.7714	1.60418	0.000958856	-1.81545	2.51678
153710769	rs9968706	6.65259e-07	-0.887383	2.09328	7.35035e-09	-1.76194	1.56657	0.000921574	-1.81178	2.47345
153711013	rs13168156	3.26774e-08	-1.8076	-1.80974e-10	5.86238e-09	-0.421571	-1.80974e-10	7.77898e-05	-1.8104	-1.80974e-10
153711363	rs11957777	1.5741e-08	-1.63586	-0.90216	6.74784e-10	-1.77419	-0.809298	3.74096e-05	-1.82131	-0.721181
153711411	rs6881202	1.79161e-08	-1.53829	-0.870294	6.87976e-10	-1.79129	-0.772842	3.94794e-05	-1.80777	-0.680859
153711628	rs72795416	4.33633e-07	0.777913	-1.80974e-10	1.8692e-09	-1.56462	-1.80974e-10	0.000877905	0.613126	-1.80974e-10
153711739	rs1549208	1.93233e-06	0.0322731	2.23993	1.15344e-08	-1.58811	1.84332	0.00146213	-1.74061	2.86385
153711892	rs6580073	1.70436e-08	-1.57108	-0.887427	6.82879e-10	-1.77915	-0.792413	3.83817e-05	-1.81435	-0.702484
153712123	rs12658598	2.07852e-06	0.0771467	2.26798	1.16599e-08	-1.60368	1.86971	0.00152197	-1.73099	2.89434
153712167	rs6580074	1.7012e-08	-1.55821	-0.90216	6.68032e-10	-1.78425	-0.809298	3.77608e-05	-1.81196	-0.721181
153712738	rs10075400	1.54439e-08	-1.54622	-1.01085	1.18715e-09	-1.08514	-0.933428	3.32635e-05	-1.79593	-0.864021
153712795	rs62379897	4.72673e-06	3.1667	-1.80974e-10	8.30233e-09	-0.0735916	-1.80974e-10	0.00429018	2.19967	-1.80974e-10
153712867	rs13178265	3.70408e-07	-0.911823	1.53214	5.01691e-09	-1.65476	1.07745	0.000516337	-1.7967	1.87904
153713762	rs7732085	3.49454e-07	-0.883181	1.44527	4.5445e-09	-1.66672	0.990515	0.000471156	-1.79173	1.78251
153713872	rs151126782	9.63489e-08	-1.45546e-10	-0.726308	4.45741e-09	-1.45546e-10	-0.69556	0.000226317	-1.45546e-10	-0.742477
153713999	rs57347748	1.65327e-08	-1.55821	-0.930741	6.464e-10	-1.78425	-0.842215	3.64049e-05	-1.81196	-0.757749
153714023	rs79333002	5.22756e-08	-0.191598	-1.14616	1.37883e-09	-0.679618	-1.18928	4.11301e-05	-1.30225	-1.14542
153714296	rs62379899	5.22171e-06	3.2663	-1.80974e-10	8.80832e-09	-0.0144304	-1.80974e-10	0.00469172	2.28914	-1.80974e-10
153714331	rs12523351	1.64467e-08	-1.55821	-0.935952	6.42517e-10	-1.78425	-0.848241	3.61614e-05	-1.81196	-0.764462
153714420	rs12523339	1.64467e-08	-1.55821	-0.935952	6.42517e-10	-1.78425	-0.848241	3.61614e-05	-1.81196	-0.764462
153714465	rs76866542	8.13459e-08	-1.45546e-10	-0.895574	4.06511e-09	-1.45546e-10	-0.787686	0.000199272	-1.45546e-10	-0.869742
153714545	rs12523364	1.63081e-08	-1.55821	-0.944415	6.36248e-10	-1.78425	-0.858046	3.57681e-05	-1.81196	-0.775396
153714624	rs17115951	3.24038e-08	-1.81601	-1.80974e-10	6.49435e-09	-0.319195	-1.80974e-10	7.7219e-05	-1.81777	-1.80974e-10
153714957	rs17115953	3.24038e-08	-1.81601	-1.80974e-10	6.49435e-09	-0.319195	-1.80974e-10	7.7219e-05	-1.81777	-1.80974e-10
153715001	rs17115954	2.50524e-08	-1.33444	-0.738876	1.12357e-09	-1.29134	-0.782276	4.1412e-05	-1.71283	-0.728009
153715486	rs11738498	2.91573e-08	-1.33009	-0.591485	7.61253e-10	-1.82134	-0.641577	4.70644e-05	-1.7339	-0.578993
153716047	rs7705813	3.71826e-08	-1.67844	-1.80974e-10	1.08961e-08	0.198281	-1.80974e-10	9.38463e-05	-1.62275	-1.80974e-10
153716363	rs17115956	3.27378e-08	-1.80575	-1.80974e-10	6.00499e-09	-0.397537	-1.80974e-10	7.76916e-05	-1.81167	-1.80974e-10
153716667	rs11739458	2.84456e-08	-1.33877	-0.607515	7.49938e-10	-1.82097	-0.656922	4.61395e-05	-1.73756	-0.595189
153716668	rs17115960	3.2345e-08	-1.81782	-1.80974e-10	6.70103e-09	-0.287866	-1.80974e-10	7.71031e-05	-1.81927	-1.80974e-10
153716785	rs17119626	3.24731e-08	-1.81387	-1.80974e-10	6.29613e-09	-0.350192	-1.80974e-10	7.736e-05	-1.81594	-1.80974e-10
153717233	rs11167671	1.22515e-06	-0.0802237	1.89676	9.3647e-09	-1.48624	1.53306	0.00096948	-1.76415	2.4765
153717653	rs62379900	5.0153e-06	3.22596	-1.80974e-10	8.59938e-09	-0.0384374	-1.80974e-10	0.00452471	2.2529	-1.80974e-10
153717709	rs113684016	3.22392e-08	-1.8211	-1.80974e-10	7.30221e-09	-0.201951	-1.80974e-10	7.69155e-05	-1.82171	-1.80974e-10
153718007	rs10463257	1.34516e-06	-0.0297225	1.9397	9.39243e-09	-1.53927	1.58905	0.00105718	-1.75283	2.55178
153718344	rs11959324	1.2931e-08	-1.54648	-1.18818	4.71915e-10	-1.77583	-1.16525	2.49006e-05	-1.81252	-1.137
153718868	rs4958729	1.33957e-06	-0.0872091	1.99303	1.01516e-08	-1.51181	1.63931	0.00110881	-1.76343	2.61005
153719188	rs72795417	2.48701e-08	-1.29934	-0.781282	6.42438e-10	-1.82062	-0.811996	3.9908e-05	-1.72951	-0.748326
153719232	rs12655400	1.44016e-06	-0.00212667	1.98035	9.69054e-09	-1.54634	1.62736	0.00111172	-1.74695	2.59621
153719680	rs60794063	1.06359e-08	-1.81465	-1.1154	2.11716e-09	-0.339541	-1.10051	2.53159e-05	-1.81661	-1.11637
153720316	rs35500229	3.23272e-08	-1.81837	-1.80974e-10	6.77434e-09	-0.276986	-1.80974e-10	7.70689e-05	-1.81971	-1.80974e-10
153720755	rs62379901	3.74661e-08	-1.67085	-1.80974e-10	1.59276e-09	-1.72466	-1.80974e-10	7.96223e-05	-1.78712	-1.80974e-10
153720977	rs28482937	3.26436e-08	-1.80863	-1.80974e-10	5.92357e-09	-0.411189	-1.80974e-10	7.77178e-05	-1.81133	-1.80974e-10
153721048	rs8180481	1.01656e-06	-0.0309698	1.66087	7.13793e-09	-1.53877	1.31407	0.00077659	-1.75307	2.24357
153723529	rs35674275	4.69606e-06	1.74815	1.41204	4.20611e-09	-1.81811	1.06452	0.000754842	-1.49621	1.9583
153723626	rs115214418	7.65427e-08	-0.956436	-1.80974e-10	5.89414e-09	-0.416169	-1.80974e-10	0.000158241	-1.10029	-1.80974e-10
153724021	rs35796613	3.66245e-08	-1.69357	-1.80974e-10	1.68919e-09	-1.66588	-1.80974e-10	8.06301e-05	-1.77454	-1.80974e-10
153724503	rs11167672	6.43521e-08	-0.921532	-0.208383	1.22338e-09	-1.64033	-0.34818	8.29877e-05	-1.82154	0.0758243
153724539	rs149400275	9.91505e-08	-1.45546e-10	-0.697645	4.18834e-09	-1.45546e-10	-0.757822	0.000246026	-1.45546e-10	-0.658975
153724572	rs80007444	3.36277e-07	1.26112	-0.737472	8.36668e-09	0.704334	-0.770204	0.00183997	2.05897	-0.705874
153724633	rs11167673	4.261e-08	-1.60819	0.0659996	1.21781e-09	-1.81891	-0.174167	9.98206e-05	-1.78503	0.223992
153724796	rs12519335	3.35204e-07	0.177031	0.343424	1.78357e-09	-1.76459	0.153082	0.000169369	-1.74402	0.711687
153726505	rs77260975	3.24752e-08	-1.81381	-1.80974e-10	2.29154e-09	-1.3609	-1.80974e-10	8.00993e-05	-1.78115	-1.80974e-10
153726602	rs6896601	1.99897e-08	-1.11035	-1.18872	5.44049e-10	-1.61024	-1.1886	2.50895e-05	-1.78747	-1.15449
153726769	rs13186787	3.86152e-08	-1.64064	-1.80974e-10	2.11746e-09	-1.43991	-1.80974e-10	7.92698e-05	-1.79156	-1.80974e-10
153726882	rs10515707	3.22233e-08	-1.82159	-1.80974e-10	8.19767e-09	-0.0862778	-1.80974e-10	7.69059e-05	-1.82183	-1.80974e-10
153727199	rs62379903	3.53674e-08	-1.7285	-1.80974e-10	1.65778e-09	-1.68465	-1.80974e-10	9.71384e-05	-1.58828	-1.80974e-10
153727297	rs62379904	5.88991e-06	3.38671	-1.80974e-10	7.54285e-09	-0.169527	-1.80974e-10	0.00414194	2.16451	-1.80974e-10
153728430	rs138270133	3.24741e-08	-1.81384	-1.80974e-10	1.47879e-09	-1.7989	-1.80974e-10	9.47425e-05	-1.61325	-1.80974e-10
153728465	rs149103	1.51515e-08	-1.66438	-0.911801	7.61657e-10	-1.48746	-0.974922	3.34895e-05	-1.78999	-0.863189
153728652	rs74661537	0.000127801	6.46394	-1.80974e-10	1.70975e-09	-1.65378	-1.80974e-10	9.38383e-05	-1.62284	-1.80974e-10
153729217	rs153422	1.54403e-08	-1.61408	-0.943215	5.48846e-10	-1.78983	-1.00023	3.20633e-05	-1.7992	-0.897497
153729297	rs55928698	3.32619e-08	-1.78987	-1.80974e-10	1.92791e-09	-1.53369	-1.80974e-10	9.26724e-05	-1.63534	-1.80974e-10
153729631	rs153421	1.533e-08	-1.64583	-0.918645	7.37822e-10	-1.51323	-0.980949	3.29899e-05	-1.79761	-0.870602
153730257	rs62379905	3.96324e-08	-1.61464	-1.80974e-10	1.457e-09	-1.81375	-1.80974e-10	7.94729e-05	-1.789	-1.80974e-10
153730478	rs153420	1.07715e-08	-1.7263	-1.19108	4.76798e-10	-1.74603	-1.18476	2.44514e-05	-1.77659	-1.19114
153730483	rs138484959	9.26071e-08	-1.45546e-10	-0.765919	4.08979e-09	-1.45546e-10	-0.781633	0.00022864	-1.45546e-10	-0.732265
153730495	rs153419	7.64072e-08	-1.45546e-10	-0.958207	3.28087e-09	-1.45546e-10	-1.00202	0.000178897	-1.45546e-10	-0.977605
153730586	rs61250361	6.10098e-08	-1.45546e-10	-1.18325	2.76405e-09	-1.45546e-10	-1.17343	0.000145148	-1.45546e-10	-1.18666
153731210	rs7733050	1.68455e-08	-1.27742	-1.19278	4.46915e-10	-1.80114	-1.19437	2.85706e-05	-1.61951	-1.19252
153731813	rs62379906	1.95135e-08	-1.23541	-1.08777	5.16374e-10	-1.79228	-1.05877	3.25603e-05	-1.59358	-1.08773
153732506	rs10065331	3.2711e-08	-1.80657	-1.80974e-10	1.82287e-09	-1.58972	-1.80974e-10	8.86397e-05	-1.67983	-1.80974e-10
153732858	rs153412	1.52441e-07	0.686239	-0.953746	5.35152e-10	-1.82191	-0.993425	3.78497e-05	-1.60727	-0.923518
153733657	rs73283339	2.87548e-08	-1.18087	-0.754613	7.38686e-10	-1.64788	-0.84513	3.96674e-05	-1.80158	-0.682303
153733750	rs62379907	6.68506e-06	3.51335	-1.80974e-10	8.30505e-09	-0.0732632	-1.80974e-10	0.00502963	2.35869	-1.80974e-10
153733929	rs27597	3.68974e-08	-0.629356	-1.05679	5.12045e-10	-1.75238	-1.10709	3.06964e-05	-1.7162	-1.02407
153734167	rs184583584	9.43424e-08	-1.45546e-10	-0.747354	4.48146e-09	-1.45546e-10	-0.690179	0.000221014	-1.45546e-10	-0.766186
153734239	rs27150	1.74731e-07	0.77549	-0.906529	5.35257e-10	-1.81805	-0.997089	4.32434e-05	-1.54774	-0.849832
153734278	rs27151	1.09028e-08	-1.82058	-1.08469	5.0524e-10	-1.74897	-1.12388	3.91687e-05	-1.44192	-1.05461
153734373	rs7711600	2.08811e-08	-1.81153	-0.44391	8.31096e-10	-1.82204	-0.553098	6.18978e-05	-1.63798	-0.400949
153734582	rs27152	1.07782e-08	-1.77979	-1.13697	2.62696e-09	-0.0588453	-1.16546	8.96031e-05	-0.555504	-1.11352
153734979	rs13164128	7.03621e-08	-1.04063	-1.80974e-10	1.6678e-09	-1.67862	-1.80974e-10	0.000109459	-1.46886	-1.80974e-10
153735045	rs27827	1.09883e-08	-1.79506	-1.10239	2.60562e-09	-0.124712	-1.10775	5.00468e-05	-1.17145	-1.08
153735387	rs12520708	1.01883e-08	-1.81609	-1.15695	5.13999e-10	-1.67059	-1.18507	2.62679e-05	-1.75667	-1.13939
153735484	rs918510	4.9841e-08	-0.873901	-0.511546	9.7006e-10	-1.54145	-0.679072	5.19682e-05	-1.82205	-0.391733
153735709	rs75817811	6.42792e-08	-1.45546e-10	-1.13105	2.85543e-09	-1.45546e-10	-1.14091	0.000150856	-1.45546e-10	-1.14809
153735817	rs11167675	2.79332e-08	-0.841978	-1.12249	9.39309e-10	-1.08353	-1.1692	9.80944e-05	-0.476631	-1.10185
153736081	rs35083359	4.10192e-08	-1.58024	-1.80974e-10	1.95946e-09	-1.51746	-1.80974e-10	8.28048e-05	-1.74793	-1.80974e-10
153736823	rs27904	6.038e-08	-1.45546e-10	-1.19363	2.70987e-09	-1.45546e-10	-1.19323	0.000144865	-1.45546e-10	-1.18861
153737140	rs10053802	8.89058e-08	-0.598339	-0.208368	1.29628e-09	-1.75091	-0.179719	8.51572e-05	-1.69024	-0.0296766
153737165	rs71590133	4.24346e-08	-1.54632	-1.80974e-10	1.70569e-09	-1.65616	-1.80974e-10	9.98785e-05	-1.56046	-1.80974e-10
153737288	rs7730696	1.67003e-08	-1.79912	-0.67974	1.07868e-09	-1.34532	-0.769061	4.23638e-05	-1.79093	-0.627185
153737825	rs139096492	9.02797e-08	-1.45546e-10	-0.791372	4.05077e-09	-1.45546e-10	-0.791221	0.000209188	-1.45546e-10	-0.821179
153737872	rs149474322	6.10516e-08	-1.45546e-10	-1.18256	2.72497e-09	-1.45546e-10	-1.18767	0.000146682	-1.45546e-10	-1.17615
153738585	rs27153	1.20628e-08	-1.64329	-1.16087	5.30811e-10	-1.67348	-1.14999	6.49787e-05	-0.820414	-1.16994
153738766	rs35399609	4.10452e-08	-1.57961	-1.80974e-10	1.75364e-09	-1.62843	-1.80974e-10	9.66944e-05	-1.59286	-1.80974e-10
153739525	rs78007884	3.72804e-08	-1.67582	-1.80974e-10	1.95536e-09	-1.51955	-1.80974e-10	8.80893e-05	-1.68606	-1.80974e-10
153739585	rs72795420	6.0439e-06	3.41252	-1.80974e-10	7.32756e-09	-0.198485	-1.80974e-10	0.00533276	2.41721	-1.80974e-10
153740273	rs467368	1.01215e-08	-1.78614	-1.19349	4.77464e-10	-1.73576	-1.19363	2.47214e-05	-1.76235	-1.19439
153740659	rs115997259	4.38641e-07	0.789397	-1.80974e-10	1.44768e-09	-1.82016	-1.80974e-10	9.20414e-05	-1.64217	-1.80974e-10
153741084	rs78442484	7.08945e-08	-1.45546e-10	-1.03309	3.17077e-09	-1.45546e-10	-1.03615	0.000165734	-1.45546e-10	-1.05403
153741139	rs3886611	3.39076e-08	-1.70539	-0.0652575	1.21309e-09	-1.82103	-0.175922	9.39889e-05	-1.77028	0.149039
153741843	rs27154	1.02534e-08	-1.77837	-1.1883	5.61347e-10	-1.57905	-1.18849	3.28264e-05	-1.48872	-1.18446
153743021	rs79780131	3.25173e-08	-1.81251	-1.80974e-10	1.55184e-09	-1.75069	-1.80974e-10	7.88663e-05	-1.79666	-1.80974e-10
153743043	rs27155	2.09407e-08	-1.8119	-0.440693	1.08712e-09	-1.63367	-0.472917	6.66871e-05	-1.6142	-0.350203
153743746	rs34801579	3.65474e-08	-1.69568	-1.80974e-10	1.86841e-09	-1.56504	-1.80974e-10	8.75414e-05	-1.6923	-1.80974e-10
153743814	rs139208838	8.72841e-08	-0.825117	-1.80974e-10	3.95862e-09	-0.814231	-1.80974e-10	0.000219121	-0.774787	-1.80974e-10
153743815	rs149950152	8.58253e-08	-0.841971	-1.80974e-10	3.8921e-09	-0.831178	-1.80974e-10	0.000215368	-0.792064	-1.80974e-10
153744248	rs2431607	1.00246e-08	-1.80754	-1.18171	5.24571e-10	-1.64396	-1.19134	3.08777e-05	-1.55684	-1.17754
153744999	rs462515	1.02959e-08	-1.77796	-1.18458	4.9593e-10	-1.7038	-1.18764	3.53784e-05	-1.41935	-1.17896
153747811	rs79599439	1.58331e-07	-1.45546e-10	-0.229596	7.99436e-09	-1.45546e-10	-0.111391	0.000428493	-1.45546e-10	-0.104139
153748359	rs153413	1.86978e-08	-1.81407	-0.551806	8.66229e-10	-1.74793	-0.585805	5.57886e-05	-1.67196	-0.470888
153748732	rs153414	8.44763e-08	0.335084	-1.1929	5.31514e-10	-1.63088	-1.19127	0.000106885	-0.298381	-1.19427
153748994	rs76411897	8.61893e-08	-1.45546e-10	-0.837738	4.1467e-09	-1.45546e-10	-0.767815	0.000222577	-1.45546e-10	-0.759141
153749697	rs153415	9.22868e-07	2.71467	-1.18147	6.40795e-10	-1.45015	-1.18503	0.000144693	-0.0146739	-1.17513
153750215	rs79658604	3.5871e-08	-1.71436	-1.80974e-10	1.92233e-09	-1.53659	-1.80974e-10	8.58992e-05	-1.71124	-1.80974e-10
153750464	rs75465078	1.7562e-07	-0.125959	-1.80974e-10	4.56011e-09	-0.67278	-1.80974e-10	0.000144521	-1.19099	-1.80974e-10
153750917	rs10042650	1.11091e-07	-1.45546e-10	-0.583931	5.50055e-09	-1.45546e-10	-0.48528	0.00029336	-1.45546e-10	-0.483013
153751133	rs547982250	3.80554e-08	-1.65524	-1.80974e-10	1.47375e-09	-1.80232	-1.80974e-10	7.69805e-05	-1.82086	-1.80974e-10
153751415	rs74537501	1.03953e-06	1.65224	-1.80974e-10	3.04958e-09	-1.07512	-1.80974e-10	0.00108704	0.826804	-1.80974e-10
153752024	rs35308999	3.75839e-08	-1.66771	-1.80974e-10	1.99453e-09	-1.49972	-1.80974e-10	8.54729e-05	-1.71621	-1.80974e-10
153752096	rs72795423	9.60382e-07	1.57305	-1.80974e-10	3.00776e-09	-1.08893	-1.80974e-10	0.000998256	0.741596	-1.80974e-10
153753105	rs114852903	3.50591e-08	-1.73725	-1.80974e-10	1.93896e-09	-1.52798	-1.80974e-10	0.000102511	-1.53444	-1.80974e-10
153753137	rs77873385	1.02878e-05	3.94443	-1.80974e-10	1.61921e-09	-1.70819	-1.80974e-10	0.000148014	-1.16711	-1.80974e-10
153753481	rs153411	2.48217e-08	-1.74813	-0.334438	9.55184e-10	-1.76999	-0.465984	5.56094e-05	-1.81935	-0.326706
153753543	rs17116004	6.05575e-08	-1.45546e-10	-1.19069	2.70979e-09	-1.45546e-10	-1.19326	0.000144618	-1.45546e-10	-1.19032
153753867	rs17636743	6.05791e-08	-1.19033	-1.80974e-10	1.84481e-09	-1.57775	-1.80974e-10	0.000139567	-1.22587	-1.80974e-10
153755034	rs115719455	1.1537e-08	-1.74373	-1.105	5.15729e-10	-1.7842	-1.06811	2.6478e-05	-1.78128	-1.10682
153756128	rs149128	1.69818e-08	-1.66147	-0.800675	5.88439e-10	-1.82004	-0.900369	3.62274e-05	-1.80637	-0.768227
153756297	rs2032850	2.84956e-08	-1.25138	-0.693152	8.95897e-10	-1.5805	-0.719559	0.000102784	-0.888067	-0.643717
153756589	rs147267126	6.30787e-08	-1.1499	-1.80974e-10	1.46611e-09	-1.80751	-1.80974e-10	0.000115603	-1.41425	-1.80974e-10
153757005	rs11949250	3.72395e-08	-1.67691	-1.80974e-10	2.21609e-09	-1.39438	-1.80974e-10	8.73157e-05	-1.69488	-1.80974e-10
153757052	rs1422665	5.75822e-08	-0.049057	-1.19201	4.48426e-10	-1.80689	-1.18524	4.29943e-05	-1.21353	-1.18982
153757160	rs1363559	2.21574e-08	-1.31272	-0.88339	7.42319e-10	-1.58393	-0.904177	6.27169e-05	-1.18259	-0.843191
153758259	rs114452287	3.2707e-08	-1.80669	-1.80974e-10	1.72523e-09	-1.64477	-1.80974e-10	8.07694e-05	-1.77281	-1.80974e-10
153758351	rs7728507	7.08558e-08	0.158451	-1.19209	4.61937e-10	-1.77681	-1.18564	4.9179e-05	-1.07897	-1.18998
153759133	rs116348454	3.87113e-08	-1.63815	-1.80974e-10	1.66669e-09	-1.67929	-1.80974e-10	0.000109295	-1.47036	-1.80974e-10
153759134	rs115512252	3.77713e-08	-1.66273	-1.80974e-10	1.73673e-09	-1.63813	-1.80974e-10	0.000111331	-1.4519	-1.80974e-10
153759461	rs58269907	4.71468e-07	0.861567	-1.80974e-10	5.6424e-09	-0.459817	-1.80974e-10	0.00155467	1.18461	-1.80974e-10
153759531	rs71590135	3.60226e-08	-1.71014	-1.80974e-10	2.08632e-09	-1.45472	-1.80974e-10	7.88229e-05	-1.79721	-1.80974e-10
153759548	rs138138738	7.34038e-08	-1.45546e-10	-0.998308	3.14153e-09	-1.45546e-10	-1.04542	0.000177243	-1.45546e-10	-0.986893
153760270	rs2010010	2.50911e-08	-1.27213	-0.799644	8.07827e-10	-1.57737	-0.826161	6.71029e-05	-1.20293	-0.75526
153760329	rs17116042	7.29614e-08	0.189279	-1.19363	4.59841e-10	-1.77804	-1.18896	4.94712e-05	-1.07079	-1.19224
153760704	rs750063	2.57206e-08	-1.23796	-0.809036	8.37698e-10	-1.53199	-0.835231	7.37087e-05	-1.09912	-0.765169
153761159	rs10067309	1.51153e-07	-0.27599	-1.80974e-10	1.44708e-09	-1.82058	-1.80974e-10	0.000244331	-0.665888	-1.80974e-10
153761399	rs6866057	1.6212e-06	3.26487	-1.16824	6.17538e-10	-1.52052	-1.15162	0.000126998	-0.158219	-1.16202
153761773	rs4626376	1.01331e-07	-0.675896	-1.80974e-10	1.52604e-09	-1.76745	-1.80974e-10	0.000175226	-0.998338	-1.80974e-10
153762141	rs13183153	6.33503e-08	-0.637328	-0.508277	1.30552e-09	-1.36469	-0.558842	0.000109957	-1.00504	-0.45929
153762536	rs112708733	4.38608e-08	-1.51326	-1.80974e-10	4.75978e-09	-0.629925	-1.80974e-10	0.000128763	-1.30644	-1.80974e-10
153762653	rs918509	2.13313e-08	-1.80069	-0.433422	8.31762e-10	-1.82049	-0.553844	5.6933e-05	-1.72528	-0.397255
153762782	rs6872823	3.68122e-08	-1.68845	-1.80974e-10	2.2619e-09	-1.37392	-1.80974e-10	8.63789e-05	-1.70567	-1.80974e-10
153763289	rs114353188	3.33266e-08	-1.78793	-1.80974e-10	1.65679e-09	-1.68525	-1.80974e-10	8.94333e-05	-1.67092	-1.80974e-10
153764255	rs78039400	1.15846e-07	-1.45546e-10	-0.542022	4.67394e-09	-1.45546e-10	-0.648125	0.000294462	-1.45546e-10	-0.479264
153764277	rs73283389	2.46803e-08	-0.913271	-1.17501	4.61098e-10	-1.80691	-1.15737	3.28409e-05	-1.49389	-1.17885
153764373	rs73283390	2.40383e-08	-0.926609	-1.18803	4.53089e-10	-1.80513	-1.17667	3.22132e-05	-1.50189	-1.19015
153764779	rs77872501	4.05633e-08	-1.59142	-1.80974e-10	1.49704e-09	-1.78664	-1.80974e-10	7.85591e-05	-1.80056	-1.80974e-10
153765239	rs3734083	2.42805e-08	-1.6027	-0.501916	8.76014e-10	-1.69523	-0.627274	0.000117163	-0.920983	-0.479862
153765351	rs17556048	1.19044e-07	-0.514788	-1.80974e-10	1.58722e-09	-1.72815	-1.80974e-10	0.000201031	-0.860953	-1.80974e-10
153765431	rs6870010	1.21484e-07	0.616394	-1.11089	5.31794e-10	-1.70393	-1.11769	6.84858e-05	-0.833112	-1.10467
153765462	rs6889241	2.54151e-08	-1.51901	-0.539929	9.03463e-10	-1.63778	-0.653866	0.000142071	-0.701983	-0.506105
153766171	rs3734084	6.22375e-08	-1.45546e-10	-1.16333	2.72877e-09	-1.45546e-10	-1.18628	0.000149851	-1.45546e-10	-1.15477
153766356	rs2034577	8.57252e-08	-0.843138	-1.80974e-10	1.75373e-09	-1.62838	-1.80974e-10	0.000218977	-0.775447	-1.80974e-10
153767263	rs148785240	3.47532e-08	-1.74601	-1.80974e-10	1.59613e-09	-1.72255	-1.80974e-10	8.70958e-05	-1.6974	-1.80974e-10
153767439	rs112316529	3.36373e-08	-1.77865	-1.80974e-10	3.8972e-09	-0.829869	-1.80974e-10	0.000116987	-1.40235	-1.80974e-10
153767845	rs6871105	2.07505e-07	1.00791	-0.96704	1.38982e-09	-0.880813	-0.980141	0.000153957	-0.188533	-0.939207
153767896	rs78143711	4.03817e-08	-1.59591	-1.80974e-10	1.71103e-09	-1.65303	-1.80974e-10	0.000113272	-1.43462	-1.80974e-10
153768231	rs73283393	4.617e-08	-0.272556	-1.1894	4.72895e-10	-1.74457	-1.19444	6.04877e-05	-0.87545	-1.18652
153768265	rs58029256	2.84641e-07	1.54244	-1.18549	5.31158e-10	-1.62841	-1.19442	8.6505e-05	-0.517122	-1.18709
153768664	rs12520590	4.82835e-08	-0.238994	-1.1782	4.62339e-10	-1.79009	-1.17149	4.05229e-05	-1.29044	-1.1721
153768959	rs150953495	1.37929e-07	-0.367547	-1.80974e-10	1.62703e-09	-1.70337	-1.80974e-10	0.000252702	-0.632203	-1.80974e-10
153769003	rs6877228	4.56627e-08	-0.289572	-1.18343	4.71403e-10	-1.74834	-1.19383	6.01192e-05	-0.888739	-1.17935
153769120	rs7720821	5.67403e-08	-0.0698712	-1.18593	4.70735e-10	-1.76238	-1.1812	4.43675e-05	-1.19063	-1.18127
153769183	rs149718679	4.53724e-07	0.823205	-1.80974e-10	4.8e-09	-0.621511	-1.80974e-10	0.00154975	1.18144	-1.80974e-10
153769293	rs13154706	5.90091e-08	-0.0306636	-1.18593	4.74237e-10	-1.75497	-1.1812	4.54281e-05	-1.16701	-1.18127
153769308	rs7720988	2.02085e-08	-1.21615	-1.07203	5.88958e-10	-1.60051	-1.11902	2.84336e-05	-1.75708	-1.05976
153769638	rs6882005	5.92819e-08	-0.0306636	-1.18132	4.7691e-10	-1.75497	-1.17558	4.56836e-05	-1.16701	-1.17566
153769646	rs6882007	5.81717e-08	-0.0503226	-1.18056	4.75549e-10	-1.75873	-1.17468	4.51853e-05	-1.17888	-1.17476
153769996	rs113796111	3.40201e-08	-1.76733	-1.80974e-10	1.47365e-09	-1.80238	-1.80974e-10	9.46149e-05	-1.6146	-1.80974e-10
153770059	rs10073540	6.90995e-07	2.43658	-1.19273	1.23054e-09	-0.790343	-1.19233	0.000287833	0.691332	-1.19337
153770271	rs77265670	3.77485e-08	-1.66334	-1.80974e-10	1.8342e-09	-1.58352	-1.80974e-10	7.88236e-05	-1.7972	-1.80974e-10
153772081	rs10072289	6.08746e-07	2.30834	-1.19122	1.93061e-09	-0.337795	-1.1945	0.000441497	1.11857	-1.19281
153772161	rs10064410	7.6345e-08	0.223487	-1.18251	8.95221e-10	-1.10824	-1.19257	7.43938e-05	-0.669516	-1.18552
153772165	rs115179451	4.16169e-07	0.736808	-1.80974e-10	4.52966e-09	-0.679481	-1.80974e-10	0.00141338	1.08933	-1.80974e-10
153772175	rs11750554	4.37216e-08	-0.324171	-1.19227	4.68288e-10	-1.75578	-1.19302	5.78818e-05	-0.915697	-1.19031
153772189	rs117199475	6.08837e-08	-1.45546e-10	-1.18532	2.70658e-09	-1.45546e-10	-1.19444	0.000145689	-1.45546e-10	-1.18294
153772207	rs10064551	2.8843e-07	1.56466	-1.19449	1.33349e-09	-0.711701	-1.19063	0.000240538	0.512634	-1.19417
153772268	rs10079389	3.14815e-07	1.6518	-1.1941	9.80646e-10	-1.0207	-1.18897	0.000161839	0.116535	-1.19434
153772289	rs10064618	1.86055e-06	3.42597	-1.19162	1.99332e-09	-0.318338	-1.18199	0.000459315	1.155	-1.18968
153773245	rs79328159	5.08933e-08	-1.59184	0.227282	6.02989e-09	-0.739257	0.345859	0.000298557	-0.773429	0.307978
153774012	rs1422666	5.16278e-08	-0.945701	-0.404522	4.05019e-09	-0.463547	-0.327815	0.000123814	-0.935759	-0.409876
153774120	rs17116062	1.88406e-08	-1.16886	-1.18941	4.8957e-10	-1.71593	-1.18843	2.67694e-05	-1.69111	-1.18604
153774171	rs17116065	1.89702e-08	-1.16704	-1.18437	4.91873e-10	-1.71666	-1.18301	2.6959e-05	-1.6903	-1.1798
153774496	rs17637310	7.55517e-08	-0.498628	-0.470839	4.55442e-09	-0.271004	-0.403025	0.000119793	-0.903364	-0.475284
153774521	rs10069000	5.39362e-08	-0.114161	-1.19232	4.42417e-10	-1.81373	-1.1919	3.00505e-05	-1.56822	-1.19331
153774578	rs10069053	1.76909e-08	-1.25277	-1.16847	5.2463e-10	-1.66889	-1.1663	2.66485e-05	-1.72028	-1.16139
153774758	rs4499886	5.20409e-08	-0.153345	-1.18891	4.48846e-10	-1.80394	-1.18726	3.04391e-05	-1.55811	-1.19058
153774793	rs17637385	6.96421e-08	-0.635209	-0.415707	4.1824e-09	-0.413827	-0.345414	0.000116589	-0.985442	-0.420318
153774970	rs2351477	4.9176e-08	-0.206718	-1.19216	4.46985e-10	-1.8047	-1.19065	3.01144e-05	-1.56602	-1.19339
153775295	rs17637407	4.11556e-08	-1.57692	-1.80974e-10	1.46765e-09	-1.80646	-1.80974e-10	0.000112768	-1.43908	-1.80974e-10
153775403	rs6875467	4.72556e-08	-0.244623	-1.19409	4.47432e-10	-1.80053	-1.19383	2.96359e-05	-1.58098	-1.19445
153775430	rs6875476	4.46778e-08	-0.300624	-1.19418	4.50542e-10	-1.79342	-1.19401	2.90024e-05	-1.60256	-1.19447
153775493	rs79635841	1.55718e-07	-0.246235	-1.80974e-10	8.60161e-09	-0.0381781	-1.80974e-10	0.000520198	0.0897966	-1.80974e-10
153775540	rs889028	9.91767e-09	-1.80646	-1.19351	1.68417e-09	-0.475695	-1.19316	3.23189e-05	-1.49682	-1.19194
153775657	rs57594613	1.52508e-08	-1.37549	-1.19416	5.78519e-10	-1.54354	-1.19387	2.33014e-05	-1.82145	-1.19444
153775672	rs744938	9.91953e-09	-1.80529	-1.19449	1.69995e-09	-0.465032	-1.19449	3.24142e-05	-1.49157	-1.19425
153775699	rs744939	1.02412e-07	0.521748	-1.18703	7.07839e-10	-1.35109	-1.18458	6.13545e-05	-0.860674	-1.18707
153775853	rs889027	4.38619e-08	-0.319062	-1.19418	4.51716e-10	-1.79083	-1.194	2.8801e-05	-1.60953	-1.19447
153775941	rs889026	4.31443e-08	-0.335559	-1.19418	4.52815e-10	-1.7884	-1.194	2.86237e-05	-1.61571	-1.19447
153776114	rs35278321	7.04987e-08	-1.03869	-1.80974e-10	1.44953e-09	-1.81889	-1.80974e-10	0.000125492	-1.33217	-1.80974e-10
153776172	rs2351478	4.31424e-08	-0.335559	-1.19422	4.52815e-10	-1.7884	-1.194	2.86233e-05	-1.61571	-1.19449
153776209	rs2351479	4.31309e-08	-0.335559	-1.19449	4.52595e-10	-1.7884	-1.19449	2.86311e-05	-1.61571	-1.19421
153776470	rs2882671	4.15921e-08	-0.371887	-1.19449	4.55194e-10	-1.78267	-1.19449	2.82502e-05	-1.6291	-1.19421
153776472	rs540104159	1.02119e-07	-0.668147	-1.80974e-10	9.95584e-09	0.108032	-1.80974e-10	0.000897105	0.63476	-1.80974e-10
153776718	rs4958732	4.59676e-08	-1.00515	-0.461194	3.93022e-09	-0.431186	-0.390245	0.000121467	-0.89812	-0.466647
153777218	rs6580075	4.01704e-08	-0.406717	-1.19444	4.53668e-10	-1.78624	-1.19428	2.82262e-05	-1.62969	-1.19447
153777453	rs7735907	3.94603e-08	-0.424492	-1.1945	4.54906e-10	-1.78335	-1.19444	2.80468e-05	-1.63621	-1.19433
153777728	rs12659707	3.9309e-08	-1.08593	-0.536902	3.68499e-09	-0.414308	-0.471553	0.000108283	-0.935508	-0.544161
153778018	rs140560208	1.9233e-07	-0.035072	-1.80974e-10	9.36678e-09	0.0470416	-1.80974e-10	0.000470353	-0.0109305	-1.80974e-10
153778325	rs61708260	5.24844e-08	-0.983176	-0.350592	3.44793e-09	-0.676753	-0.2756	0.00012486	-0.979165	-0.358054
153778747	rs151029544	3.22672e-08	-1.82023	-1.80974e-10	2.4369e-09	-1.2994	-1.80974e-10	8.31857e-05	-1.74334	-1.80974e-10
153778870	rs75179235	2.09781e-08	-1.11411	-1.1367	5.12698e-10	-1.72079	-1.1374	3.34139e-05	-1.526	-1.12944
153778981	rs55942256	4.22129e-08	-1.02924	-0.522317	3.07422e-09	-0.598995	-0.468081	0.000106437	-0.968299	-0.528563
153779357	rs10068322	3.66241e-08	-1.69358	-1.80974e-10	1.49199e-09	-1.79002	-1.80974e-10	8.0709e-05	-1.77356	-1.80974e-10
153779481	rs12656688	2.7971e-08	-1.26349	-0.699625	7.67601e-10	-1.81512	-0.63949	4.58164e-05	-1.67642	-0.66335
153779645	rs13160265	1.5301e-07	0.710577	-0.974356	1.38548e-09	-0.888677	-0.975403	0.000186596	0.0528856	-0.988352
153780104	rs2161343	8.9205e-07	2.34651	-0.847275	3.06395e-08	2.03894	-0.806779	0.00200721	2.26059	-0.820496
153780979	rs3756644	5.3244e-07	2.0564	-1.07322	4.28182e-09	0.339526	-1.07528	0.000855848	1.67254	-1.08486
153781229	rs3756645	3.65356e-07	1.79913	-1.19254	6.17285e-09	0.818443	-1.18841	0.000212321	0.384147	-1.19046
153781749	rs3776989	1.92493e-06	3.30846	-1.0401	4.99535e-08	2.72904	-1.00807	0.00138483	2.08531	-1.01639
153781771	rs138006820	1.79766e-07	-0.102631	-1.80974e-10	1.07287e-08	0.182795	-1.80974e-10	0.00152621	1.16613	-1.80974e-10
153782192	rs116469032	1.20443e-07	-0.50311	-1.80974e-10	4.84861e-09	-0.611436	-1.80974e-10	0.000198991	-0.871152	-1.80974e-10
153783587	rs4958733	1.09109e-07	-0.662517	0.0605842	3.31371e-09	-1.06398	0.0719222	0.000163004	-1.15967	0.0890327
153783753	rs6580076	1.90561e-08	-1.4523	-0.894593	1.37795e-09	-0.929557	-0.939973	4.45428e-05	-1.44527	-0.92269
153784078	rs2112606	4.52756e-08	-0.328234	-1.15328	2.80352e-09	-0.0261252	-1.13313	6.92065e-05	-0.784401	-1.14292
153784286	rs75808885	5.97892e-08	-1.20346	-1.80974e-10	2.15023e-09	-1.42455	-1.80974e-10	0.000113668	-1.43113	-1.80974e-10
153784745	rs73285221	5.50268e-08	-1.28646	-1.80974e-10	2.60359e-09	-1.23324	-1.80974e-10	0.000196568	-0.883403	-1.80974e-10
153784902	rs3776991	1.92241e-08	-1.17319	-1.16494	2.4953e-09	-0.10823	-1.16749	8.17973e-05	-0.595424	-1.16474
153785096	rs4958374	1.6386e-08	-1.54943	-0.948428	9.3828e-10	-1.26196	-0.991874	3.98101e-05	-1.51338	-0.966913
153785461	rs17637751	6.03231e-07	1.70918	-0.601166	6.27621e-09	0.230889	-0.58425	0.000500772	0.658654	-0.606915
153785497	rs7703034	5.4933e-07	2.04553	-1.03111	6.09738e-10	-1.65495	-1.0299	8.41871e-05	-0.690446	-1.04093
153785632	rs13174523	6.92177e-07	1.92515	-0.679592	5.45398e-09	0.167977	-0.661759	0.000555974	0.842888	-0.68658
153786803	rs11745714	1.04249e-07	-0.647506	-1.80974e-10	1.79086e-09	-1.60743	-1.80974e-10	0.000146164	-1.17969	-1.80974e-10
153787043	rs3776992	1.09468e-06	2.42073	-0.716804	9.03564e-10	-1.54142	-0.750113	0.000147671	-0.434926	-0.734501
153787189	rs2882672	9.65219e-07	1.9024	-0.324331	6.57902e-09	0.0425402	-0.348781	0.000698708	0.71547	-0.33065
153787885	rs3776993	4.75507e-08	-0.297522	-1.13497	1.58339e-09	-0.599529	-1.13103	8.15106e-05	-0.634014	-1.12967
153788074	rs3776994	9.83317e-07	1.77777	-0.181122	9.70444e-09	0.287048	-0.204591	0.0008224	0.740679	-0.192864
153788200	rs3776995	6.45065e-06	4.03276	-0.555105	5.07461e-09	-0.0348925	-0.530985	0.00117202	1.47039	-0.568318
153788339	rs12658875	1.8747e-06	2.35126	-0.109338	1.12108e-08	0.347896	-0.121149	0.00128148	1.10891	-0.117549
153788496	rs13162143	1.86076e-06	2.4392	-0.204749	9.9773e-09	0.342507	-0.232322	0.00125866	1.19154	-0.218149
153788991	rs2112605	9.83786e-07	1.74124	-0.14412	8.91313e-09	0.191954	-0.194555	0.000831901	0.718018	-0.158718
153789078	rs6580077	8.14103e-06	4.80738	-1.09699	1.93294e-09	-0.420244	-1.11084	0.00154098	2.27856	-1.1028
153789505	rs4958734	1.02573e-08	-1.81998	-1.14632	9.97486e-10	-1.02811	-1.16453	3.16374e-05	-1.55292	-1.15716
153789590	rs4958735	1.88315e-08	-1.31421	-1.04455	4.91529e-09	0.441462	-1.03924	6.75408e-05	-0.906995	-1.04469
153789982	rs4958736	2.62428e-08	-1.81892	-0.207973	3.71214e-09	-0.683845	-0.194673	6.90014e-05	-1.72898	-0.201304
153790373	rs1000969	3.37234e-08	-1.79761	0.0215217	8.93063e-09	-0.0851912	0.0845502	0.00011227	-1.49316	0.0496582
153790531	rs1465417	2.11747e-08	-1.79977	-0.441709	2.72531e-09	-0.757459	-0.430086	5.1828e-05	-1.7806	-0.435883
153790664	rs2034578	1.18243e-06	2.43708	-0.656037	1.2104e-08	0.966599	-0.663193	0.000689701	1.04482	-0.672978
153790927	rs7702525	6.43552e-07	1.74352	-0.570805	7.11741e-09	0.365012	-0.592595	0.000420603	0.470178	-0.592902
153790949	rs7702161	1.00076e-08	-1.81936	-1.17158	1.06425e-09	-0.980741	-1.14712	3.10063e-05	-1.56573	-1.1645
153792490	rs35448914	3.37338e-08	-1.77578	-1.80974e-10	1.5054e-09	-1.78107	-1.80974e-10	8.48909e-05	-1.72305	-1.80974e-10
153792634	rs72795437	5.16227e-08	-1.35032	-1.80974e-10	2.34454e-09	-1.33804	-1.80974e-10	0.000274483	-0.549522	-1.80974e-10
153793452	rs12173130	1.55688e-06	1.45101	0.605147	5.42828e-09	-1.06034	0.561834	0.000885056	0.00801996	0.613218
153793569	rs11167676	5.34856e-08	-1.09988	-0.214988	1.23427e-09	-1.8084	-0.171249	7.45016e-05	-1.65508	-0.198507
153794063	rs11167677	6.82104e-06	2.61977	0.913718	6.73282e-09	-1.15146	0.868323	0.00186143	0.434806	0.929881
153794222	rs62379917	3.5493e-06	2.03336	0.84686	6.56481e-09	-1.1106	0.802194	0.0012836	0.130247	0.862765
153794779	rs59969675	1.20494e-07	0.450081	-0.952765	1.20727e-09	-1.01235	-0.989422	0.000195982	0.071685	-0.958077
153794853	rs12654212	5.67563e-06	2.85593	0.493722	5.688e-09	-0.916419	0.464651	0.00185969	0.869537	0.494215
153794962	rs7723850	1.91019e-08	-1.40215	-0.942347	1.29845e-09	-1.02535	-0.903609	8.20963e-05	-0.816827	-0.939693
153794979	rs113811083	1.5308e-08	-1.82073	-0.745185	1.52329e-09	-1.10605	-0.663205	4.20188e-05	-1.69841	-0.727883
153795209	rs11167678	2.77004e-06	2.12358	0.508753	4.05462e-09	-1.28505	0.49478	0.000875989	0.100667	0.510273
153795653	rs11167679	2.56574e-06	1.86729	0.688425	8.04113e-09	-0.773875	0.668317	0.00101945	0.0821478	0.680453
153795735	rs13179879	3.22729e-08	-1.82006	-1.80974e-10	1.99574e-09	-1.49911	-1.80974e-10	7.75368e-05	-1.81366	-1.80974e-10
153796010	rs6580079	1.93156e-08	-1.60436	-0.729012	9.31901e-10	-1.51892	-0.741739	3.73207e-05	-1.8142	-0.730667
153796484	rs3734085	3.80264e-08	-0.543022	-1.11298	5.66262e-10	-1.64238	-1.11645	4.4538e-05	-1.25672	-1.11135
153796875	rs888979	3.45515e-08	-1.82178	0.0699441	1.54132e-09	-1.81496	0.0574703	8.33247e-05	-1.81046	0.0687972
153796887	rs6895758	3.89824e-08	-0.515513	-1.11566	5.70685e-10	-1.63198	-1.11907	4.52397e-05	-1.23839	-1.11405
153797049	rs3776996	2.55124e-06	1.9773	0.572753	4.04905e-09	-1.33814	0.5465	0.000840721	-0.00103109	0.570878
153797107	rs3776997	1.57439e-08	-1.82153	-0.716303	1.55295e-09	-1.12873	-0.62124	4.28589e-05	-1.70773	-0.698767
153797277	rs7710430	3.17973e-08	-1.82075	-0.0141489	1.41414e-09	-1.81741	-0.0261998	7.62133e-05	-1.81562	-0.015257
153797295	rs3822711	1.34805e-07	0.533572	-0.92403	1.29545e-09	-0.961672	-0.969595	0.000222639	0.170602	-0.929461
153797838	rs3776998	5.86377e-07	1.98328	-0.903602	2.86759e-09	-0.191386	-0.94527	0.000810013	1.44288	-0.910242
153797880	rs3172941	2.87338e-08	-1.46122	-0.474987	9.61463e-10	-1.8105	-0.418923	4.92406e-05	-1.79943	-0.468264
153798056	rs60732724	1.5679e-08	-1.82103	-0.72093	1.39672e-09	-1.21683	-0.639177	4.12137e-05	-1.74173	-0.703917
153798368	rs10796	1.97829e-06	1.9578	0.337905	4.8853e-09	-0.922557	0.31866	0.00100186	0.41471	0.330491
153799165	rs2277937	1.69555e-08	-1.63416	-0.829534	6.57292e-10	-1.81614	-0.793614	3.39327e-05	-1.81248	-0.827549
153800082	rs6886795	3.78044e-07	0.640727	-1.80974e-10	1.79369e-09	-1.60585	-1.80974e-10	0.000127472	-1.31652	-1.80974e-10
153800201	rs7243	4.12206e-08	-1.57535	-1.80974e-10	1.48492e-09	-1.79477	-1.80974e-10	9.21989e-05	-1.64047	-1.80974e-10
153800309	rs17116139	1.71694e-08	-1.82012	-0.631041	1.67682e-09	-1.13107	-0.542161	4.53689e-05	-1.73709	-0.612496
153800513	rs7244	1.79039e-06	2.161	0.0349025	3.89225e-09	-0.855432	0.0242928	0.000845216	0.549078	0.0261019
153800600	rs11952320	1.74322e-06	2.11305	0.0561526	3.87063e-09	-0.87898	0.042271	0.000830976	0.512114	0.0460734
153801982	rs1030196	2.567e-08	-0.883115	-1.16585	1.26418e-09	-0.798458	-1.15725	0.000127385	-0.153876	-1.16332
153802364	rs1030197	3.05126e-08	-1.82202	-0.0541244	1.37137e-09	-1.80796	-0.0663591	7.41639e-05	-1.80546	-0.0526788
153802496	rs78433872	6.47343e-08	-1.45546e-10	-1.12399	2.87191e-09	-1.45546e-10	-1.13515	0.000155639	-1.45546e-10	-1.11688
153803029	rs7700750	8.80852e-07	1.39882	0.0877829	2.87119e-09	-1.2192	0.0838014	0.000478876	-0.0698856	0.0769134
153803086	rs10477100	1.12751e-07	-0.359212	-0.209894	1.25087e-09	-1.73401	-0.232277	0.000172814	-0.805602	-0.206595
153803184	rs6580080	8.87255e-07	1.39882	0.0950247	2.86351e-09	-1.2192	0.081123	0.000482382	-0.0698856	0.0842099
153803553	rs6864073	2.20235e-08	-1.02079	-1.18139	1.17092e-09	-0.856953	-1.17538	0.000108533	-0.297701	-1.17966
153803721	rs62379919	1.62071e-06	1.62546	0.470876	6.01187e-09	-0.848367	0.451975	0.000712235	-0.0553524	0.459347
153804038	rs62379920	1.62743e-06	1.63773	0.462739	5.96176e-09	-0.848645	0.443884	0.000731347	-0.0207631	0.451238
153804079	rs12652568	9.74802e-08	-1.45546e-10	-0.714635	4.49027e-09	-1.45546e-10	-0.688215	0.00023313	-1.45546e-10	-0.712816
153804587	rs7730470	8.70744e-07	1.37597	0.0990898	2.83914e-09	-1.22906	0.082438	0.000476571	-0.0867274	0.088931
153804705	rs6580081	1.89627e-08	-1.32777	-1.02404	1.27041e-09	-0.946918	-1.00387	8.67767e-05	-0.683121	-1.01795
153805041	rs7711204	8.5801e-07	1.35321	0.107122	2.83404e-09	-1.23884	0.0904186	0.000472415	-0.103486	0.096932
153805057	rs7711215	8.70744e-07	1.37597	0.0990898	2.83914e-09	-1.22906	0.082438	0.000476571	-0.0867274	0.088931
153805207	rs73285264	4.02985e-08	-0.513004	-1.08497	5.89286e-10	-1.63102	-1.08795	4.67523e-05	-1.23671	-1.08284
153805256	rs3943951	1.48413e-07	-0.737951	0.443666	2.68878e-09	-1.5368	0.335758	0.000237401	-1.12693	0.432266
153805344	rs146453836	4.13144e-08	-0.379602	-1.19347	1.63406e-09	-0.508625	-1.19043	0.000103487	-0.331005	-1.19397
153805916	rs193265248	4.31434e-08	-0.466838	-1.06292	6.03146e-10	-1.61314	-1.08259	4.90162e-05	-1.20571	-1.06656
153806982	rs13356174	3.2224e-08	-1.82157	-1.80974e-10	1.49737e-09	-1.78642	-1.80974e-10	7.95249e-05	-1.78834	-1.80974e-10
153807246	rs4632854	1.09799e-07	-0.721711	0.126076	1.97768e-09	-1.52844	0.0202322	0.000174578	-1.11391	0.111875
153807869	rs117736617	1.18282e-07	-1.45546e-10	-0.521216	5.37213e-09	-1.45546e-10	-0.508902	0.000283376	-1.45546e-10	-0.517639
153808321	rs9324783	4.59023e-07	1.54316	-0.708347	1.284e-09	-1.18482	-0.755325	0.000445663	0.658993	-0.723842
153808720	rs7703979	6.81017e-08	-1.65305	0.579772	2.84797e-09	-1.69907	0.55555	0.000141888	-1.77801	0.568632
153808818	rs7704153	7.85128e-07	1.28766	0.0838989	2.69321e-09	-1.26674	0.0673454	0.000439921	-0.151617	0.0738001
153808945	rs12656179	8.00082e-07	1.2206	0.169834	2.85191e-09	-1.29487	0.152731	0.000456295	-0.200674	0.1594
153808959	rs74471501	1.71783e-08	-1.82204	-0.628594	1.6311e-09	-1.16981	-0.531062	4.60532e-05	-1.72404	-0.610578
153808966	rs7704185	7.85128e-07	1.28766	0.0838989	2.69321e-09	-1.26674	0.0673454	0.000439921	-0.151617	0.0738001
153809318	rs7708723	7.7386e-07	1.26522	0.0918826	2.6891e-09	-1.2762	0.0752773	0.000436205	-0.168052	0.0817522
153809632	rs9637877	8.07624e-07	1.30793	0.0918826	2.73806e-09	-1.25816	0.0752773	0.000450073	-0.136755	0.0817522
153809694	rs9637873	7.94996e-07	1.28766	0.0963896	2.71863e-09	-1.26674	0.0767378	0.00044506	-0.151617	0.0854132
153809798	rs12656722	8.20363e-07	1.2206	0.194865	2.92374e-09	-1.29487	0.177606	0.000467816	-0.200674	0.184337
153809844	rs56991854	1.55179e-07	0.70506	-0.954766	1.35179e-09	-0.891535	-0.99716	0.000245921	0.299634	-0.959035
153810063	rs11167680	1.26972e-06	1.41561	0.43666	4.92427e-09	-1.01391	0.417955	0.000587469	-0.21384	0.42525
153810573	rs35020064	1.19163e-07	-0.200851	-0.312938	1.10998e-09	-1.75167	-0.334111	0.00015631	-0.802755	-0.309817
153810748	rs73285267	1.76008e-08	-1.82075	-0.605591	1.58767e-09	-1.22331	-0.504554	4.62435e-05	-1.74408	-0.586415
153811062	rs79297720	4.19808e-08	-1.55707	-1.80974e-10	1.62342e-09	-1.70559	-1.80974e-10	7.97865e-05	-1.78506	-1.80974e-10
153811440	rs35208620	1.62321e-07	-0.21727	0.0125609	2.30672e-09	-1.27934	-0.074957	0.000224773	-0.772425	0.023105
153811490	rs10037670	1.79573e-08	-1.61016	-0.796122	7.28986e-10	-1.79674	-0.709489	4.72832e-05	-1.5264	-0.781861
153812047	rs10043393	1.66621e-08	-1.67213	-0.809016	7.02421e-10	-1.81962	-0.723727	4.29227e-05	-1.61003	-0.794986
153812108	rs7706345	2.97425e-06	2.2916	0.411859	9.36128e-09	-0.379255	0.425709	0.00131959	0.586927	0.433733
153812328	rs146636066	6.05803e-08	-1.45546e-10	-1.19032	2.7315e-09	-1.45546e-10	-1.18528	0.000144568	-1.45546e-10	-1.19066
153814068	rs12653431	6.36297e-08	-0.102857	-1.03835	7.32499e-10	-1.45709	-1.04433	6.517e-05	-0.953201	-1.03421
153814632	rs10078766	5.12646e-08	-1.35728	-1.80974e-10	3.18055e-09	-1.03307	-1.80974e-10	0.000201981	-0.856242	-1.80974e-10
153814675	rs114521297	9.82175e-08	-0.7071	-1.80974e-10	5.16628e-09	-0.547975	-1.80974e-10	0.000188534	-0.925135	-1.80974e-10
153814835	rs13169441	4.18069e-08	-0.774198	-0.787026	7.38525e-10	-1.69394	-0.79929	8.56735e-05	-0.933817	-0.780052
153814989	rs2112604	5.76997e-07	1.39163	-0.328075	2.02791e-09	-1.13525	-0.347874	0.000183641	-0.632163	-0.319265
153815054	rs11167681	1.80279e-07	-0.319932	0.220152	2.72437e-09	-1.31509	0.127198	0.000258619	-0.847287	0.238229
153815105	rs13173560	3.76066e-08	-0.774198	-0.892907	6.69345e-10	-1.69394	-0.897645	7.70147e-05	-0.933817	-0.8866
153815303	rs962958	1.80279e-07	-0.319932	0.220152	2.72437e-09	-1.31509	0.127198	0.000258619	-0.847287	0.238229
153815419	rs115774278	3.4402e-08	-1.75617	-1.80974e-10	1.48283e-09	-1.79617	-1.80974e-10	8.72923e-05	-1.69515	-1.80974e-10
153816207	rs72795446	4.65148e-08	-1.45451	-1.80974e-10	1.58085e-09	-1.73217	-1.80974e-10	9.51746e-05	-1.6087	-1.80974e-10
153816255	rs58989711	6.35772e-08	-0.0990072	-1.04302	7.30444e-10	-1.45532	-1.04891	6.50398e-05	-0.950464	-1.03895
153817028	rs13160622	7.91598e-08	-0.922816	-1.80974e-10	1.47402e-09	-1.80213	-1.80974e-10	0.000158838	-1.09653	-1.80974e-10
153817559	rs187998973	5.53488e-08	-1.28063	-1.80974e-10	1.52993e-09	-1.76491	-1.80974e-10	0.000126718	-1.32245	-1.80974e-10
153818874	rs58537274	1.80288e-08	-1.8217	-0.580616	1.77525e-09	-1.13566	-0.480522	4.90897e-05	-1.71054	-0.560228
153819496	rs58067943	1.75895e-08	-1.67884	-0.748143	7.62726e-10	-1.80173	-0.659255	4.25064e-05	-1.68239	-0.732369
153819534	rs13185456	2.66688e-08	-1.47994	-0.530849	8.39182e-10	-1.80381	-0.561646	7.17654e-05	-1.37444	-0.516566
153819672	rs59459154	1.70115e-08	-1.71557	-0.744826	7.79076e-10	-1.78415	-0.655623	4.11321e-05	-1.71863	-0.728994
153819721	rs4958738	2.75071e-08	-1.32862	-0.651221	9.20421e-10	-1.63867	-0.634378	4.91831e-05	-1.64631	-0.622555
153819849	rs57280473	1.77037e-08	-1.82105	-0.599462	1.77749e-09	-1.11407	-0.500858	4.8584e-05	-1.70173	-0.579387
153821966	rs73285282	1.66559e-08	-1.69007	-0.791445	7.29073e-10	-1.79933	-0.706778	3.99061e-05	-1.70143	-0.776449
153822342	rs11167682	1.43361e-07	0.859035	-1.18796	8.15423e-10	-1.21381	-1.18037	0.000285876	0.676888	-1.18574
153822535	rs12655124	6.66516e-07	2.10216	-0.894377	1.43769e-09	-0.901858	-0.925232	0.000549228	1.03589	-0.89179
153822789	rs1813010	8.97431e-07	1.79573	-0.290482	4.51949e-09	-0.412333	-0.269396	0.000753709	0.737125	-0.276532
153823052	rs2351480	1.10075e-06	1.83265	-0.123188	5.10068e-09	-0.460508	-0.100245	0.000901006	0.747106	-0.108007
153823066	rs2882673	1.45483e-08	-1.42543	-1.19138	4.52304e-10	-1.80086	-1.18267	2.87471e-05	-1.6146	-1.19128
153823460	rs2351481	1.43377e-08	-1.44043	-1.19097	4.54316e-10	-1.79721	-1.18188	2.84501e-05	-1.6254	-1.19086
153824197	rs972596	1.47786e-08	-1.41014	-1.19097	4.51146e-10	-1.80421	-1.18188	2.90801e-05	-1.6035	-1.19086
153824214	rs972595	1.46594e-08	-1.41782	-1.19138	4.51529e-10	-1.80257	-1.18267	2.8906e-05	-1.60908	-1.19128
153824369	rs116384394	4.12868e-08	-1.57374	-1.80974e-10	1.45669e-09	-1.81396	-1.80974e-10	0.000116101	-1.40995	-1.80974e-10
153825088	rs147394949	4.43876e-08	-1.50133	-1.80974e-10	1.74433e-09	-1.63376	-1.80974e-10	0.000115037	-1.41916	-1.80974e-10
153825165	rs3734086	1.99297e-07	-1.45546e-10	0.000510798	8.6723e-09	-1.45546e-10	-0.029993	0.000492823	-1.45546e-10	0.0357372
153825186	rs971922	4.04618e-07	0.70866	-1.80974e-10	2.07943e-09	-1.45803	-1.80974e-10	0.000165173	-1.05742	-1.80974e-10
153825288	rs28508440	3.58132e-08	-1.71597	-1.80974e-10	2.45415e-09	-1.29235	-1.80974e-10	0.000102088	-1.53858	-1.80974e-10
153825973	rs2277938	7.1873e-08	-0.0273876	-0.991997	7.8064e-10	-1.42189	-1.01588	7.24946e-05	-0.899315	-0.981585
153826635	rs75854906	1.26107e-07	0.0977531	-0.55491	1.947e-09	-0.906396	-0.61744	0.000139209	-0.663241	-0.565197
153826706	rs73285294	1.49272e-08	-1.7018	-0.889296	8.06799e-10	-1.57003	-0.834778	3.22727e-05	-1.81739	-0.872798
153826914	rs7734090	5.68813e-07	1.35605	-0.306779	1.52026e-09	-1.46871	-0.302537	0.000167104	-0.77048	-0.275318
153828052	rs79034785	4.18436e-08	-1.56035	-1.80974e-10	3.85149e-09	-0.841667	-1.80974e-10	0.000141007	-1.2156	-1.80974e-10
153828263	rs77056866	2.32096e-08	-1.03874	-1.11098	5.03276e-10	-1.76535	-1.1114	3.48406e-05	-1.51129	-1.10234
153828955	rs4958739	3.66197e-07	0.598617	0.0102695	1.69659e-09	-1.68563	0.0241295	0.000154537	-1.17193	0.0479498
153829436	rs10058057	3.22271e-08	-1.82148	-1.80974e-10	1.77236e-09	-1.61781	-1.80974e-10	7.97246e-05	-1.78583	-1.80974e-10
153829658	rs6580082	1.62515e-07	-1.0359	0.83239	4.40786e-09	-1.54583	0.839094	0.000213649	-1.68532	0.885237
153829851	rs7721908	5.10212e-08	-1.57443	0.212388	1.81086e-09	-1.73106	0.134736	0.000107985	-1.6918	0.20938
153830998	rs78135771	3.22705e-08	-1.82013	-1.80974e-10	1.84576e-09	-1.57723	-1.80974e-10	8.2207e-05	-1.75517	-1.80974e-10
153831422	rs76267957	3.23721e-08	-1.81699	-1.80974e-10	1.7773e-09	-1.61503	-1.80974e-10	7.90245e-05	-1.79465	-1.80974e-10
153831867	rs3340	9.94363e-09	-1.81782	-1.17953	4.70344e-10	-1.76234	-1.18208	2.69405e-05	-1.69323	-1.17755
153832289	rs11747607	1.49378e-08	-1.41066	-1.17973	4.61923e-10	-1.78477	-1.17771	2.70913e-05	-1.68862	-1.17658
153832327	rs76319463	9.57627e-08	-1.45546e-10	-0.732411	4.55505e-09	-1.45546e-10	-0.673891	0.000229523	-1.45546e-10	-0.72841
153832332	rs79905539	1.19748e-08	-1.6958	-1.11568	6.06758e-10	-1.61184	-1.07791	3.8035e-05	-1.42908	-1.09683
153832350	rs74328927	3.38339e-08	-1.77282	-1.80974e-10	1.46067e-09	-1.81123	-1.80974e-10	0.000108213	-1.48031	-1.80974e-10
153832531	rs76930432	1.11449e-07	-1.45546e-10	-0.580718	5.06741e-09	-1.45546e-10	-0.567297	0.00027259	-1.45546e-10	-0.556444
153832920	rs17116163	1.97404e-08	-1.82204	-0.489581	1.5e-09	-1.3392	-0.445459	4.98057e-05	-1.76762	-0.488663
153833446	rs117246756	1.52707e-07	-1.45546e-10	-0.265762	6.87553e-09	-1.45546e-10	-0.262159	0.000360394	-1.45546e-10	-0.277215
153834325	rs78321784	3.63626e-08	-1.70074	-1.80974e-10	1.48215e-09	-1.79664	-1.80974e-10	8.67213e-05	-1.70171	-1.80974e-10
153835378	rs1007404	1.09937e-08	-1.73687	-1.16009	4.91509e-10	-1.72771	-1.1727	3.2942e-05	-1.50941	-1.16026
153837106	rs148763909	1.9414e-07	-0.0257066	-1.80974e-10	8.34815e-09	-0.0680876	-1.80974e-10	0.00039891	-0.175677	-1.80974e-10
153837403	rs17116165	5.58479e-08	-0.637338	-0.634314	9.64447e-10	-1.499	-0.727327	8.57209e-05	-1.05322	-0.660095
153837482	rs17116169	1.15789e-08	-1.76335	-1.08175	5.65812e-10	-1.73063	-1.02899	3.27772e-05	-1.61192	-1.06276
153838111	rs116979861	1.43887e-07	-1.45546e-10	-0.325253	6.53113e-09	-1.45546e-10	-0.313547	0.000339574	-1.45546e-10	-0.336723
153838284	rs734200	1.08569e-07	0.491808	-1.09871	7.13036e-10	-1.40653	-1.12182	0.000147556	-0.0646385	-1.10557
153839432	rs114027642	5.7546e-08	-1.2417	-1.80974e-10	1.67454e-09	-1.67459	-1.80974e-10	9.27385e-05	-1.63463	-1.80974e-10
153840356	rs1801600	1.74705e-08	-1.6439	-0.789875	1.03598e-09	-1.38823	-0.766552	4.48231e-05	-1.56811	-0.793577
153840472	rs6884266	1.68437e-08	-1.45595	-1.01435	9.87352e-10	-1.25863	-0.944228	6.65993e-05	-0.973102	-0.992617
153841037	rs60184281	4.60794e-08	-0.768688	-0.69523	8.69396e-10	-1.54696	-0.783125	7.48167e-05	-1.13791	-0.711458
153841644	rs72795450	3.22977e-08	-1.81929	-1.80974e-10	1.72642e-09	-1.64408	-1.80974e-10	7.81243e-05	-1.80611	-1.80974e-10
153842590	rs6895919	2.27524e-07	0.630174	-0.497201	9.57407e-10	-1.66566	-0.567993	9.406e-05	-1.12157	-0.49891
153842648	rs13186443	4.13806e-08	-1.21088	-0.36059	9.50678e-10	-1.82059	-0.42012	7.90807e-05	-1.43104	-0.362905
153842732	rs117427028	6.85021e-08	-1.45546e-10	-1.06742	3.14985e-09	-1.45546e-10	-1.04277	0.000166664	-1.45546e-10	-1.04843
153843177	rs561590293	6.77812e-08	-1.45546e-10	-1.078	3.05066e-09	-1.45546e-10	-1.07477	0.00016427	-1.45546e-10	-1.0629
153843288	rs145411267	5.60749e-08	-0.544384	-0.723212	9.55612e-10	-1.42704	-0.808487	8.73909e-05	-0.955047	-0.738974
153843293	rs111287651	1.0555e-08	-1.80486	-1.13282	5.18944e-10	-1.7536	-1.09249	2.9108e-05	-1.67481	-1.11859
153844403	rs75631412	3.27855e-08	-1.8043	-1.80974e-10	1.94966e-09	-1.52247	-1.80974e-10	8.34377e-05	-1.74031	-1.80974e-10
153844462	rs56120979	1.27319e-08	-1.73181	-1.01837	1.593e-09	-0.724234	-1.00027	3.87641e-05	-1.48061	-1.0263
153844742	rs72795453	1.07552e-08	-1.78838	-1.13051	5.26535e-10	-1.73559	-1.09598	3.03129e-05	-1.63545	-1.11739
153844993	rs17116175	1.11762e-08	-1.78838	-1.09212	5.58055e-10	-1.73559	-1.03783	3.16071e-05	-1.63545	-1.07558
153845234	rs34881711	5.99017e-08	-0.556663	-0.644917	2.97037e-09	-0.369229	-0.732212	0.000149267	-0.490597	-0.668081
153845417	rs11167683	1.72322e-08	-1.2719	-1.1756	1.0222e-09	-0.985733	-1.18244	5.37009e-05	-1.00519	-1.17579
153845512	rs62379936	8.2009e-08	-0.420099	-0.467356	8.46555e-10	-1.81702	-0.539687	5.41071e-05	-1.70435	-0.469101
153845730	rs59045854	7.90321e-08	-0.434746	-0.489684	8.31525e-10	-1.8161	-0.558518	5.2711e-05	-1.70856	-0.491027
153846539	rs80294979	6.35328e-08	-1.45546e-10	-1.14273	2.8923e-09	-1.45546e-10	-1.12808	0.000151606	-1.45546e-10	-1.14313
153846767	rs114853722	3.99754e-08	-1.60602	-1.80974e-10	2.66292e-09	-1.2107	-1.80974e-10	7.96295e-05	-1.78703	-1.80974e-10
153846868	rs10037652	1.65893e-08	-1.40232	-1.08321	8.75729e-10	-1.23866	-1.08417	8.99127e-05	-0.587853	-1.07772
153846913	rs117767976	6.20917e-08	-1.45546e-10	-1.16567	2.74229e-09	-1.45546e-10	-1.18134	0.000147893	-1.45546e-10	-1.16793
153846922	rs115606637	3.98544e-08	-1.60905	-1.80974e-10	2.64936e-09	-1.21581	-1.80974e-10	7.95328e-05	-1.78824	-1.80974e-10
153847897	rs143141148	1.09239e-07	-0.600747	-1.80974e-10	3.82823e-09	-0.847724	-1.80974e-10	0.000352713	-0.29876	-1.80974e-10
153847940	rs147058238	3.34926e-07	0.519626	-1.80974e-10	4.1264e-09	-0.772722	-1.80974e-10	0.000871464	0.605762	-1.80974e-10
153848287	rs35112596	1.29041e-08	-1.72128	-1.01546	1.89072e-09	-0.555952	-0.997221	4.0575e-05	-1.4378	-1.02346
153848769	rs116657642	6.19209e-08	-1.16843	-1.80974e-10	1.55283e-09	-1.75005	-1.80974e-10	8.32909e-05	-1.74207	-1.80974e-10
153849182	rs2351483	2.34429e-07	0.570897	-0.408029	1.03272e-09	-1.68036	-0.477575	9.95357e-05	-1.15308	-0.410814
153849249	rs873326	1.43768e-08	-1.71617	-0.912497	6.98071e-10	-1.6419	-0.907665	5.33176e-05	-1.28576	-0.902384
153850082	rs77666613	1.84906e-07	-0.074436	-1.80974e-10	1.03462e-08	0.14649	-1.80974e-10	0.000362155	-0.272341	-1.80974e-10
153850486	rs72795454	1.06778e-08	-1.80655	-1.11957	5.11403e-10	-1.78694	-1.07379	2.91511e-05	-1.68695	-1.10497
153850649	rs4958740	2.45423e-07	0.610337	-0.40164	1.04918e-09	-1.67064	-0.471474	0.000102291	-1.13215	-0.404436
153851448	rs4958376	2.22545e-07	0.551295	-0.440448	9.91747e-10	-1.6851	-0.513315	9.53378e-05	-1.16343	-0.443559
153852352	rs10058323	3.28984e-08	-1.80086	-1.80974e-10	1.97592e-09	-1.50909	-1.80974e-10	8.33578e-05	-1.74127	-1.80974e-10
153852492	rs115582926	3.40765e-08	-1.76568	-1.80974e-10	3.16009e-09	-1.03953	-1.80974e-10	0.0001029	-1.53066	-1.80974e-10
153852495	rs150237113	3.27737e-08	-1.80466	-1.80974e-10	2.13308e-09	-1.43256	-1.80974e-10	9.53986e-05	-1.60635	-1.80974e-10
153852609	rs114363554	6.32939e-08	-1.1465	-1.80974e-10	2.37149e-09	-1.32661	-1.80974e-10	0.000189955	-0.917626	-1.80974e-10
153853096	rs10075231	2.70263e-07	0.798832	-0.493721	1.02728e-09	-1.6017	-0.561514	0.000102933	-1.03416	-0.49617
153853294	rs10060572	2.80864e-07	0.840443	-0.496857	1.03626e-09	-1.58764	-0.566875	0.000107325	-0.988706	-0.499849
153853626	rs114495483	5.58478e-08	-1.27165	-1.80974e-10	1.67933e-09	-1.67173	-1.80974e-10	0.000112096	-1.44506	-1.80974e-10
153853824	rs72795458	1.04929e-08	-1.80413	-1.13945	4.99446e-10	-1.78335	-1.10104	2.87122e-05	-1.67999	-1.1271
153854714	rs35542711	1.25593e-08	-1.71223	-1.05159	1.65019e-09	-0.658346	-1.03089	3.90399e-05	-1.44344	-1.05638
153855889	rs924581	7.91464e-08	-0.922985	-1.80974e-10	1.52616e-09	-1.76737	-1.80974e-10	0.000153519	-1.13059	-1.80974e-10
153856095	rs149968351	5.58478e-08	-1.27165	-1.80974e-10	1.67933e-09	-1.67173	-1.80974e-10	0.000112096	-1.44506	-1.80974e-10
153856594	rs4370323	1.82088e-08	-1.25448	-1.1379	1.41384e-09	-0.693225	-1.15059	6.27088e-05	-0.887223	-1.13869
153856974	rs1846966	1.243e-08	-1.64039	-1.13378	6.69482e-10	-1.45619	-1.13519	5.31764e-05	-1.06094	-1.12986
153856996	rs11748765	6.62484e-08	-1.10087	-1.80974e-10	1.57782e-09	-1.73408	-1.80974e-10	0.000100797	-1.5513	-1.80974e-10
153857038	rs34198899	4.35943e-08	-1.51936	-1.80974e-10	6.19411e-09	-0.366528	-1.80974e-10	0.000146663	-1.17628	-1.80974e-10
153857101	rs34402828	3.56855e-08	-1.71954	-1.80974e-10	1.51611e-09	-1.77398	-1.80974e-10	7.88257e-05	-1.79717	-1.80974e-10
153857640	rs181499341	3.73539e-08	-1.67385	-1.80974e-10	2.48937e-09	-1.2781	-1.80974e-10	9.93353e-05	-1.56591	-1.80974e-10
153857769	rs3822714	5.32339e-08	-0.360849	-0.958741	8.89826e-10	-1.28257	-1.02429	8.2695e-05	-0.778393	-0.970861
153858169	rs2351484	1.81266e-08	-1.26414	-1.13276	1.40102e-09	-0.706875	-1.14605	6.2252e-05	-0.899641	-1.13358
153858954	rs75287272	6.5533e-08	-1.45546e-10	-1.11173	2.95384e-09	-1.45546e-10	-1.10702	0.00015782	-1.45546e-10	-1.10296
153860304	rs1875473	3.60228e-08	-0.959078	-0.751054	6.93145e-10	-1.76248	-0.794166	7.14808e-05	-1.14224	-0.752742
153861047	rs880083	1.26512e-08	-1.6257	-1.13083	6.651e-10	-1.46505	-1.13289	5.28956e-05	-1.0691	-1.127
153862617	rs185966444	5.08753e-08	-1.36491	-1.80974e-10	1.98415e-09	-1.50494	-1.80974e-10	0.000106137	-1.49968	-1.80974e-10
153862679	rs3101863	1.02268e-08	-1.79878	-1.17049	4.81806e-10	-1.77564	-1.1447	2.80776e-05	-1.66554	-1.1639
153862734	rs77489367	1.67972e-08	-1.44699	-1.02609	1.65989e-09	-0.698591	-0.984786	5.51705e-05	-1.14149	-1.01249
153862868	rs117632825	6.10108e-08	-1.45546e-10	-1.18323	2.75146e-09	-1.45546e-10	-1.178	0.000145264	-1.45546e-10	-1.18586
153863567	rs116009525	3.56923e-08	-1.71935	-1.80974e-10	2.16965e-09	-1.41556	-1.80974e-10	7.70302e-05	-1.82022	-1.80974e-10
153863711	rs138487403	3.34542e-08	-1.78411	-1.80974e-10	2.93579e-09	-1.11315	-1.80974e-10	9.84491e-05	-1.57487	-1.80974e-10
153863766	rs59597747	1.35907e-08	-1.50317	-1.18173	9.33181e-10	-1.07249	-1.18679	4.36635e-05	-1.20586	-1.18204
153864468	rs150746241	6.07483e-08	-1.18754	-1.80974e-10	1.56301e-09	-1.74352	-1.80974e-10	8.27434e-05	-1.74867	-1.80974e-10
153864515	rs2351485	1.77687e-08	-1.2224	-1.19445	1.51196e-09	-0.582344	-1.19438	6.96871e-05	-0.725916	-1.19448
153864605	rs17638952	3.86108e-07	0.661832	-1.80974e-10	1.74878e-09	-1.63121	-1.80974e-10	0.000134465	-1.26311	-1.80974e-10
153864932	rs7720917	4.1188e-07	1.70422	-0.977768	2.25137e-09	-0.356252	-1.02234	0.000767569	1.46418	-0.98537
153865645	rs115234199	4.22974e-08	-1.54956	-1.80974e-10	1.45965e-09	-1.81193	-1.80974e-10	8.78247e-05	-1.68907	-1.80974e-10
153865729	rs6580083	4.36627e-07	1.76735	-0.982556	2.3329e-09	-0.315448	-1.02757	0.000811292	1.52514	-0.990926
153866058	rs953780	3.26014e-08	-1.80993	-1.80974e-10	1.87922e-09	-1.55927	-1.80974e-10	8.09586e-05	-1.77048	-1.80974e-10
153866481	rs953779	3.22094e-08	-1.82202	-1.80974e-10	1.64399e-09	-1.693	-1.80974e-10	7.73057e-05	-1.81664	-1.80974e-10
153866607	rs1846968	1.87403e-08	-1.18734	-1.17627	1.61129e-09	-0.532147	-1.18095	7.43912e-05	-0.678685	-1.17639
153866830	rs75367687	4.94152e-08	-1.39403	-1.80974e-10	1.61371e-09	-1.71159	-1.80974e-10	7.70935e-05	-1.81939	-1.80974e-10
153867076	rs425226	4.81922e-07	1.70615	-0.822652	1.13194e-09	-1.19021	-0.875984	0.000145269	-0.363404	-0.822425
153867221	rs13178677	5.07447e-07	1.89219	-0.957079	2.58845e-09	-0.234195	-1.00487	0.000938422	1.64573	-0.965943
153867280	rs442533	1.03072e-08	-1.77032	-1.19112	4.76151e-10	-1.73776	-1.19438	2.90831e-05	-1.60068	-1.19358
153867738	rs10068038	4.92452e-07	1.85849	-0.953376	2.54051e-09	-0.256201	-1.00156	0.000911668	1.61317	-0.962309
153868056	rs6867879	1.06615e-07	0.289825	-0.914887	6.57968e-10	-1.62306	-0.98567	0.000114814	-0.494258	-0.926843
153868262	rs4958741	5.68101e-07	1.87328	-0.825267	1.21541e-09	-1.11837	-0.876674	0.000161504	-0.255251	-0.82463
153868488	rs905148	1.82284e-08	-1.19739	-1.19392	1.56701e-09	-0.546489	-1.19447	7.21119e-05	-0.692186	-1.19401
153868709	rs283434	4.96048e-07	1.74972	-0.837329	1.13948e-09	-1.1717	-0.887857	0.000147285	-0.335344	-0.836702
153868857	rs145858002	3.69629e-08	-1.68437	-1.80974e-10	2.32014e-09	-1.3485	-1.80974e-10	7.75628e-05	-1.81333	-1.80974e-10
153869040	rs13165478	4.65954e-07	1.85569	-1.00589	4.64718e-09	0.402638	-1.05651	0.00102443	1.78561	-1.01812
153869623	rs62379939	3.74057e-08	-1.67246	-1.80974e-10	2.37799e-09	-1.32387	-1.80974e-10	9.01754e-05	-1.66266	-1.80974e-10
153869929	rs77026648	3.56514e-08	-1.7205	-1.80974e-10	1.59552e-09	-1.72293	-1.80974e-10	8.93043e-05	-1.67236	-1.80974e-10
153869968	rs78111423	1.29086e-07	-0.433804	-1.80974e-10	7.05646e-09	-0.236184	-1.80974e-10	0.000258493	-0.609545	-1.80974e-10
153870479	rs10035725	4.71261e-07	1.82799	-0.966858	2.45689e-09	-0.276075	-1.01516	0.000867879	1.5837	-0.982065
153871070	rs62379942	4.55465e-07	1.82661	-0.999572	4.55603e-09	0.380033	-1.05371	0.000995516	1.7568	-1.01795
153871390	rs144912864	3.8852e-08	-0.573579	-1.06095	6.77034e-10	-1.47012	-1.11004	5.8641e-05	-1.02561	-1.06737
153871832	rs10054375	4.70119e-07	1.85569	-0.996987	4.67524e-09	0.402638	-1.05049	0.00102672	1.78561	-1.0159
153871841	rs10076436	4.38758e-07	1.77876	-0.989099	4.61655e-09	0.381828	-1.04231	0.000988313	1.73369	-1.00211
153871896	rs283435	1.03581e-08	-1.77648	-1.18004	4.73731e-10	-1.74567	-1.19157	2.89315e-05	-1.61362	-1.18587
153872138	rs12659445	1.14966e-08	-1.66259	-1.18964	6.13609e-10	-1.48954	-1.18898	4.37389e-05	-1.19712	-1.18906
153872170	rs13185595	4.75658e-07	1.79764	-0.927222	4.7372e-09	0.35754	-0.992221	0.00103574	1.72811	-0.949655
153872324	rs35441210	1.36731e-08	-1.60784	-1.07101	2.15829e-09	-0.357491	-1.06332	4.52126e-05	-1.26442	-1.08862
153872446	rs11167684	1.61678e-08	-1.36247	-1.14879	1.42231e-09	-0.688262	-1.14958	6.33187e-05	-0.866144	-1.15009
153872940	rs58770286	3.55437e-08	-1.72352	-1.80974e-10	2.15162e-09	-1.42391	-1.80974e-10	7.69902e-05	-1.82074	-1.80974e-10
153872961	rs7735256	1.30378e-08	-1.56126	-1.16517	6.85294e-10	-1.40363	-1.16441	5.3098e-05	-1.02907	-1.1632
153872977	rs283436	3.76025e-08	-0.729484	-0.93773	1.16531e-09	-1.06656	-0.970577	6.53845e-05	-1.03892	-0.945203
153873176	rs283437	1.0531e-08	-1.75753	-1.18243	4.46275e-10	-1.80414	-1.19281	2.81154e-05	-1.64056	-1.18754
153873231	rs60272423	3.52455e-08	-1.73195	-1.80974e-10	1.98935e-09	-1.50232	-1.80974e-10	7.68968e-05	-1.82195	-1.80974e-10
153873292	rs10477101	2.32926e-08	-1.21851	-0.927641	7.69897e-10	-1.4374	-1.01423	4.81063e-05	-1.31802	-0.972977
153873560	rs283438	1.71596e-08	-1.2887	-1.16303	5.71291e-10	-1.56709	-1.18289	3.25645e-05	-1.50143	-1.17976
153873574	rs283439	1.18844e-08	-1.74264	-1.07642	4.86344e-10	-1.80109	-1.10988	2.61177e-05	-1.79438	-1.10742
153873824	rs76020483	7.9316e-08	-1.45546e-10	-0.920844	3.71049e-09	-1.45546e-10	-0.878964	0.000187442	-1.45546e-10	-0.930942
153874518	rs2055422	1.0795e-07	0.346537	-0.959155	1.79577e-09	-0.63554	-0.969152	0.000135952	-0.286602	-0.965509
153874853	rs447761	3.20072e-08	-0.634451	-1.19387	4.64397e-10	-1.76266	-1.19448	3.97248e-05	-1.28819	-1.19425
153874936	rs6888727	3.29931e-08	-1.79799	-1.80974e-10	1.79656e-09	-1.60425	-1.80974e-10	7.77052e-05	-1.81149	-1.80974e-10
153875961	rs4958742	1.19445e-07	0.423014	-0.934446	2.01411e-09	-0.542259	-0.947691	0.00015268	-0.194878	-0.941193
153876179	rs441649	1.68435e-08	-1.52076	-0.949558	5.78551e-10	-1.72338	-1.01398	3.56659e-05	-1.60748	-0.982736
153876462	rs34737658	2.87836e-08	-0.821419	-1.11306	7.17027e-09	0.886398	-1.10658	0.000113917	-0.327034	-1.10191
153876920	rs61495701	1.59553e-07	0.967553	-1.18946	2.61201e-09	-0.0399744	-1.19003	0.000151278	0.0455326	-1.19082
153877192	rs150317639	1.04745e-07	-1.45546e-10	-0.642753	4.53303e-09	-1.45546e-10	-0.678737	0.000261526	-1.45546e-10	-0.59788
153877234	rs11749768	1.98951e-08	-1.10944	-1.19437	5.05779e-10	-1.67856	-1.19323	3.17411e-05	-1.51319	-1.19362
153877483	rs115579176	3.50562e-07	0.565253	-1.80974e-10	9.95106e-09	0.107552	-1.80974e-10	0.000560943	0.165205	-1.80974e-10
153877690	rs10477102	1.31842e-07	0.748485	-1.16117	2.19888e-09	-0.224874	-1.17731	0.000140714	-0.0527121	-1.16497
153877722	rs2619732	9.86233e-09	-1.8157	-1.18986	4.49053e-10	-1.79683	-1.19391	2.41125e-05	-1.78889	-1.19279
153877960	rs2254844	2.08491e-07	0.0456104	-1.80974e-10	9.06673e-09	0.0144847	-1.80974e-10	0.000632596	0.285418	-1.80974e-10
153878430	rs56059758	3.45223e-08	-1.75268	-1.80974e-10	1.71954e-09	-1.64807	-1.80974e-10	7.69883e-05	-1.82076	-1.80974e-10
153879466	rs12652181	7.67383e-08	-1.45546e-10	-0.953883	3.46644e-09	-1.45546e-10	-0.947	0.000184263	-1.45546e-10	-0.948049
153879520	rs60663840	2.05378e-08	-1.09523	-1.17679	5.19875e-10	-1.67454	-1.16975	3.18011e-05	-1.51887	-1.18605
153880260	rs1842226	8.02564e-08	-1.45546e-10	-0.909058	3.62757e-09	-1.45546e-10	-0.901565	0.00019281	-1.45546e-10	-0.902705
153880342	rs11949540	7.61662e-08	-1.45546e-10	-0.961367	3.44022e-09	-1.45546e-10	-0.954591	0.000182873	-1.45546e-10	-0.955623
153880368	rs79061916	3.30875e-08	-1.79513	-1.80974e-10	1.61298e-09	-1.71204	-1.80974e-10	7.70198e-05	-1.82035	-1.80974e-10
153880459	rs283440	1.21263e-07	0.648213	-1.14454	1.51764e-09	-0.654531	-1.11844	0.000156656	0.0271639	-1.13752
153880901	rs59146373	6.04975e-08	-1.45546e-10	-1.19168	2.71049e-09	-1.45546e-10	-1.193	0.000144448	-1.45546e-10	-1.19149
153881049	rs283441	1.18119e-07	0.640243	-1.16284	1.95668e-09	-0.340378	-1.1785	0.000125774	-0.163381	-1.16655
153881665	rs283442	9.77123e-09	-1.82104	-1.1938	4.5764e-10	-1.78222	-1.18958	2.38763e-05	-1.79985	-1.19168
153881676	rs283443	9.77123e-09	-1.82104	-1.1938	4.5764e-10	-1.78222	-1.18958	2.38763e-05	-1.79985	-1.19168
153882460	rs6580084	2.20274e-08	-1.07083	-1.13117	5.53382e-10	-1.66343	-1.1184	3.34882e-05	-1.50303	-1.15019
153882472	rs283444	9.93837e-09	-1.82203	-1.17585	4.64935e-10	-1.77038	-1.18561	2.39419e-05	-1.80734	-1.18144
153882515	rs1842227	1.00981e-07	0.494302	-1.17365	1.78808e-09	-0.423833	-1.18515	0.000112768	-0.262468	-1.17661
153882523	rs172224	1.13822e-07	0.60561	-1.16526	2.11356e-09	-0.263502	-1.17825	0.00012899	-0.135557	-1.16912
153882880	rs77355691	6.28143e-08	-1.45546e-10	-1.1541	2.81496e-09	-1.45546e-10	-1.15518	0.000150255	-1.45546e-10	-1.15208
153882962	rs283445	9.77759e-09	-1.82136	-1.19283	4.59471e-10	-1.77998	-1.18783	2.38861e-05	-1.80147	-1.18965
153883392	rs283446	9.86963e-09	-1.82202	-1.1828	4.62764e-10	-1.77268	-1.18799	2.38154e-05	-1.80626	-1.18781
153883656	rs55758057	3.76298e-08	-1.66649	-1.80974e-10	2.01453e-09	-1.48974	-1.80974e-10	7.9673e-05	-1.78648	-1.80974e-10
153883662	rs35804599	8.02455e-08	-0.909194	-1.80974e-10	1.76285e-09	-1.6232	-1.80974e-10	0.000172152	-1.01604	-1.80974e-10
153883853	rs283447	1.94369e-08	-1.70277	-0.624337	8.4824e-10	-1.75768	-0.59704	4.30325e-05	-1.80009	-0.602368
153884201	rs80164565	3.44839e-08	-1.33286	-0.420936	9.41556e-10	-1.75739	-0.492957	5.69995e-05	-1.68318	-0.43819
153884330	rs13183828	1.21922e-08	-1.59944	-1.19405	2.26025e-09	-0.180171	-1.19448	4.29465e-05	-1.20998	-1.19448
153884419	rs283448	1.62629e-08	-1.33156	-1.17384	5.49902e-10	-1.6213	-1.16685	2.73034e-05	-1.6926	-1.16481
153884426	rs283449	1.7126e-08	-1.26983	-1.18386	5.65688e-10	-1.58115	-1.17869	2.78623e-05	-1.66	-1.17714
153884609	rs922535	1.62143e-08	-1.41081	-1.09758	1.96672e-09	-0.430007	-1.08375	5.36007e-05	-1.08418	-1.09867
153884633	rs283450	1.68716e-07	1.01062	-1.17669	4.07577e-09	0.389105	-1.17417	0.000242111	0.506681	-1.1817
153884752	rs283451	1.34374e-08	-1.80513	-0.891112	5.97941e-10	-1.8219	-0.882492	3.25893e-05	-1.8165	-0.863927
153884930	rs59791282	1.04274e-06	2.38962	-0.734297	1.29304e-08	1.079	-0.709543	0.000994503	1.45883	-0.720998
153885015	rs7733449	4.30297e-08	-0.792674	-0.739719	9.07406e-10	-1.53779	-0.749501	9.92978e-05	-0.838821	-0.727468
153885159	rs2351748	9.67309e-07	2.30363	-0.723395	1.22228e-08	1.00771	-0.694529	0.000931051	1.38299	-0.711085
153885341	rs117183297	6.9247e-08	-1.45546e-10	-1.0566	3.14437e-09	-1.45546e-10	-1.04451	0.000163525	-1.45546e-10	-1.06745
153885837	rs78619705	5.25384e-08	-1.33274	-1.80974e-10	1.71594e-09	-1.65017	-1.80974e-10	9.6775e-05	-1.59202	-1.80974e-10
153885991	rs114723148	3.40454e-08	-1.76659	-1.80974e-10	3.14935e-09	-1.04293	-1.80974e-10	0.000102687	-1.53273	-1.80974e-10
153886080	rs283452	1.39003e-08	-1.55501	-1.10737	5.7735e-10	-1.63729	-1.10214	2.69751e-05	-1.77821	-1.09129
153886464	rs34401272	1.33191e-08	-1.5455	-1.15959	2.68344e-09	-0.0387098	-1.16432	4.82326e-05	-1.12247	-1.16591
153887050	rs77559672	4.39903e-07	0.792271	-1.80974e-10	5.24647e-09	-0.532573	-1.80974e-10	0.00145753	1.12008	-1.80974e-10
153887454	rs28565988	9.95731e-08	-0.693392	-1.80974e-10	1.95514e-09	-1.51967	-1.80974e-10	0.000217133	-0.783904	-1.80974e-10
153887485	rs190802273	3.28619e-08	-1.80197	-1.80974e-10	1.49424e-09	-1.78851	-1.80974e-10	7.75826e-05	-1.81307	-1.80974e-10
153887991	rs374418	1.71034e-08	-1.31013	-1.14488	6.2696e-10	-1.517	-1.14	2.79324e-05	-1.70165	-1.13297
153888411	rs377925	1.16436e-08	-1.65387	-1.18565	6.01295e-10	-1.51333	-1.18546	2.58041e-05	-1.72534	-1.18854
153888463	rs379060	2.68022e-08	-1.13085	-0.874949	7.16996e-10	-1.66811	-0.854705	6.33533e-05	-1.16637	-0.84932
153888478	rs138259305	2.96735e-07	0.398555	-1.80974e-10	1.12181e-08	0.227405	-1.80974e-10	0.000494085	0.0382936	-1.80974e-10
153888644	rs11167685	1.62369e-08	-1.33379	-1.1732	2.24221e-09	-0.213336	-1.16933	5.72515e-05	-0.944093	-1.17287
153889008	rs392724	1.75137e-08	-1.2892	-1.1421	6.39058e-10	-1.50079	-1.13709	2.83077e-05	-1.6914	-1.12988
153889167	rs71590137	1.44774e-08	-1.45712	-1.16458	2.23902e-09	-0.215148	-1.16894	4.95492e-05	-1.09104	-1.1704
153889567	rs35450377	9.6334e-08	-0.726463	-1.80974e-10	2.05151e-08	0.831035	-1.80974e-10	0.000397292	-0.179742	-1.80974e-10
153890620	rs72795477	3.8183e-08	-1.65189	-1.80974e-10	2.10752e-09	-1.44462	-1.80974e-10	8.08573e-05	-1.77173	-1.80974e-10
153890659	rs150570419	3.2308e-08	-1.81897	-1.80974e-10	1.66698e-09	-1.67911	-1.80974e-10	7.94921e-05	-1.78876	-1.80974e-10
153890770	rs596206	1.49079e-08	-1.40062	-1.19177	5.50282e-10	-1.59566	-1.19179	2.52801e-05	-1.74048	-1.19392
153890856	rs595728	1.70454e-08	-1.31013	-1.14827	6.24733e-10	-1.517	-1.14356	2.78269e-05	-1.70165	-1.13676
153891017	rs4958377	1.34291e-06	2.75774	-0.849434	1.39218e-08	1.26669	-0.823363	0.00112499	1.699	-0.837886
153891752	rs75745597	2.18019e-07	0.0902979	-1.80974e-10	7.39331e-09	-0.189551	-1.80974e-10	0.000343971	-0.323856	-1.80974e-10
153891762	rs7704114	1.02042e-07	-1.45546e-10	-0.668904	4.6147e-09	-1.45546e-10	-0.660881	0.000240641	-1.45546e-10	-0.681106
153892083	rs7708891	1.65814e-08	-1.31103	-1.17497	2.3318e-09	-0.17223	-1.17126	5.89154e-05	-0.913659	-1.17465
153892270	rs7708955	1.91986e-08	-1.26009	-1.07936	2.8227e-09	-0.0816695	-1.07076	6.94908e-05	-0.846149	-1.07707
153892286	rs12519579	2.23267e-07	0.849204	-0.735118	1.93935e-09	-0.801056	-0.726719	0.000210195	-0.0883944	-0.727983
153892541	rs35848524	1.50913e-08	-1.42355	-1.15661	2.41828e-09	-0.145526	-1.16154	5.23192e-05	-1.04384	-1.16321
153892560	rs1993942	1.34638e-06	2.70443	-0.793543	1.42919e-08	1.23694	-0.767376	0.00109804	1.61657	-0.779699
153892970	rs10053610	1.61837e-08	-1.33379	-1.17649	2.2342e-09	-0.213336	-1.17291	5.70622e-05	-0.944093	-1.17618
153893605	rs113961042	7.48136e-07	1.3233	-1.80974e-10	2.09619e-09	-1.45001	-1.80974e-10	0.000198076	-0.87576	-1.80974e-10
153893619	rs189842575	6.03805e-08	-1.45546e-10	-1.19362	2.70764e-09	-1.45546e-10	-1.19405	0.000144101	-1.45546e-10	-1.1939
153893750	rs12659568	1.66177e-08	-1.29917	-1.18464	2.34436e-09	-0.150982	-1.18713	5.92186e-05	-0.897875	-1.1853
153893977	rs10515708	4.69772e-08	-1.44462	-1.80974e-10	1.6548e-09	-1.68645	-1.80974e-10	0.000112625	-1.44035	-1.80974e-10
153894648	rs6880125	9.32628e-08	-1.45546e-10	-0.758863	4.21467e-09	-1.45546e-10	-0.751556	0.00022018	-1.45546e-10	-0.769966
153894704	rs6861375	6.95316e-08	-1.45546e-10	-1.0525	3.13312e-09	-1.45546e-10	-1.0481	0.000164599	-1.45546e-10	-1.0609
153894896	rs150802195	3.64084e-08	-1.69949	-1.80974e-10	1.94709e-09	-1.52379	-1.80974e-10	7.90508e-05	-1.79432	-1.80974e-10
153895079	rs10074417	7.16251e-08	-1.45546e-10	-1.02284	3.22885e-09	-1.45546e-10	-1.018	0.000169411	-1.45546e-10	-1.03209
153895174	rs115066184	1.42182e-08	-1.61028	-1.02948	6.02102e-10	-1.66942	-1.02803	2.90172e-05	-1.77647	-1.02005
153895348	rs7707222	1.82418e-08	-1.28776	-1.10281	2.62315e-09	-0.130623	-1.09513	6.54262e-05	-0.882719	-1.10077
153895396	rs7725363	9.88944e-08	-1.45546e-10	-0.700232	4.47129e-09	-1.45546e-10	-0.692451	0.000233306	-1.45546e-10	-0.712063
153895571	rs141532056	3.91525e-08	-1.62682	-1.80974e-10	1.49735e-09	-1.78643	-1.80974e-10	8.19718e-05	-1.75804	-1.80974e-10
153895646	rs35944907	1.52149e-08	-1.43818	-1.13383	2.39728e-09	-0.175677	-1.14012	5.23427e-05	-1.06434	-1.14226
153895825	rs55834208	9.96878e-08	-1.45546e-10	-0.692241	4.50744e-09	-1.45546e-10	-0.684398	0.000235155	-1.45546e-10	-0.704168
153895907	rs420181	1.07164e-08	-1.8196	-1.1029	5.33978e-10	-1.72449	-1.09303	2.59319e-05	-1.82074	-1.0882
153895995	rs11167686	1.10788e-07	0.436352	-1.02302	1.10329e-09	-1.07596	-1.01586	0.000102884	-0.514121	-1.01669
153896057	rs146885946	4.65549e-08	-1.45365	-1.80974e-10	1.4892e-09	-1.79188	-1.80974e-10	0.00010155	-1.54386	-1.80974e-10
153896125	rs77627814	1.17786e-08	-1.63364	-1.19436	8.08128e-10	-1.21576	-1.1874	3.87976e-05	-1.31308	-1.19298
153896160	rs6871767	1.10775e-07	0.472508	-1.05929	1.08774e-09	-1.0531	-1.05292	9.95339e-05	-0.510255	-1.05366
153896207	rs72795480	3.61211e-08	-1.70741	-1.80974e-10	1.92303e-09	-1.53622	-1.80974e-10	7.8759e-05	-1.79802	-1.80974e-10
153896405	rs10477103	1.03157e-07	-1.45546e-10	-0.65803	4.66553e-09	-1.45546e-10	-0.649925	0.000243241	-1.45546e-10	-0.670359
153896680	rs190393585	4.31798e-08	-1.52891	-1.80974e-10	1.49355e-09	-1.78897	-1.80974e-10	8.69543e-05	-1.69903	-1.80974e-10
153896956	rs12659149	1.04685e-07	-1.45546e-10	-0.643332	4.73716e-09	-1.45546e-10	-0.634689	0.000245773	-1.45546e-10	-0.660003
153897007	rs117005770	6.89584e-08	-1.45546e-10	-1.06078	3.11591e-09	-1.45546e-10	-1.05361	0.000163421	-1.45546e-10	-1.06809
153897050	rs72795481	3.56611e-08	-1.72022	-1.80974e-10	1.88409e-09	-1.55668	-1.80974e-10	7.83143e-05	-1.80368	-1.80974e-10
153897148	rs10067558	7.95794e-08	-1.45546e-10	-0.917529	3.59209e-09	-1.45546e-10	-0.911392	0.000187749	-1.45546e-10	-0.92931
153897158	rs112270327	3.92985e-08	-1.6231	-1.80974e-10	1.49975e-09	-1.78483	-1.80974e-10	8.21474e-05	-1.7559	-1.80974e-10
153897173	rs72795482	3.67562e-08	-1.68998	-1.80974e-10	1.91577e-09	-1.54001	-1.80974e-10	7.89125e-05	-1.79607	-1.80974e-10
153898216	rs12520055	7.27342e-07	2.19507	-0.899959	1.00429e-08	0.998314	-0.881573	0.000681488	1.24418	-0.884314
153898905	rs76083344	6.58843e-08	-1.45546e-10	-1.10638	2.95275e-09	-1.45546e-10	-1.10739	0.000157244	-1.45546e-10	-1.10662
153899307	rs10056769	1.31711e-07	0.716539	-1.13022	1.04143e-09	-1.06486	-1.08467	0.00018757	0.193522	-1.12378
153899811	rs11167687	6.06723e-08	-0.167859	-1.02094	7.03686e-10	-1.51261	-1.02894	5.34062e-05	-1.17195	-1.01454
153900209	rs283433	2.76766e-08	-1.54291	-0.430782	1.01086e-09	-1.79374	-0.385587	5.96478e-05	-1.64756	-0.428398
153901202	rs147220738	1.18934e-08	-1.69933	-1.11897	4.7046e-10	-1.81935	-1.12482	2.50672e-05	-1.81404	-1.12881
153901450	rs11742588	1.09349e-08	-1.79811	-1.10422	4.80885e-10	-1.81845	-1.1038	2.55239e-05	-1.82183	-1.10297
153901691	rs79495337	4.30635e-07	-1.45546e-10	0.770977	1.94913e-08	-1.45546e-10	0.779838	0.0010477	-1.45546e-10	0.789942
153901794	rs283432	2.48325e-08	-1.74391	-0.338219	1.07724e-09	-1.7834	-0.332327	6.0157e-05	-1.73237	-0.335081
153902050	rs10076602	1.08447e-08	-1.79347	-1.11714	4.74913e-10	-1.81653	-1.11822	2.51997e-05	-1.8212	-1.11638
153902139	rs283431	4.63693e-08	-1.68212	0.224474	1.7757e-09	-1.82025	0.204318	0.000116833	-1.63497	0.231297
153902262	rs283430	2.74296e-08	-1.75635	-0.226313	1.20211e-09	-1.786	-0.220049	6.70907e-05	-1.73539	-0.222977
153903185	rs6860232	1.12181e-08	-1.79811	-1.07865	4.9161e-10	-1.81845	-1.08174	2.6184e-05	-1.82183	-1.07743
153903221	rs17116239	3.94606e-08	-0.645084	-0.973898	7.11149e-10	-1.53631	-0.994694	4.29415e-05	-1.42017	-0.984401
153904147	rs283429	3.43112e-08	-1.70517	-0.0536452	1.39391e-09	-1.81117	-0.0468462	8.44947e-05	-1.6777	-0.0500238
153904259	rs283428	3.42565e-08	-1.71482	-0.0455871	1.40975e-09	-1.80795	-0.0387642	8.42685e-05	-1.68845	-0.0419529
153904423	rs2351749	5.19714e-08	-0.655912	-0.687678	9.66796e-10	-1.50031	-0.723587	5.41479e-05	-1.47447	-0.69822
153904740	rs694621	2.83436e-08	-1.71807	-0.231814	1.18072e-09	-1.79844	-0.225567	6.87934e-05	-1.70482	-0.228487
153905049	rs78832218	6.25569e-08	-1.45546e-10	-1.15821	2.78351e-09	-1.45546e-10	-1.16641	0.000147835	-1.45546e-10	-1.16831
153906061	rs7733550	1.07002e-08	-1.80505	-1.11897	4.70503e-10	-1.81899	-1.1251	2.51521e-05	-1.82203	-1.11745
153906753	rs113268078	3.32112e-08	-1.7914	-1.80974e-10	1.46018e-09	-1.81157	-1.80974e-10	7.74491e-05	-1.81479	-1.80974e-10
153906791	rs144424758	6.03283e-08	-1.45546e-10	-1.19448	2.70664e-09	-1.45546e-10	-1.19442	0.000144037	-1.45546e-10	-1.19435
153907246	rs9324786	1.38867e-08	-1.71358	-0.949776	6.50791e-10	-1.64664	-0.973049	3.14294e-05	-1.74371	-0.972963
153907707	rs78200067	1.13207e-08	-1.6957	-1.17194	9.39003e-10	-1.07625	-1.17681	3.33416e-05	-1.47877	-1.17884
153908497	rs144988896	1.26888e-07	0.743383	-1.19437	5.45091e-09	0.691294	-1.18564	0.000819254	1.7365	-1.19252
153908504	rs10040397	1.33925e-07	0.430014	-0.827016	1.10141e-09	-1.23576	-0.857781	7.03757e-05	-1.09176	-0.8188
153908841	rs77554227	3.12027e-08	-0.710393	-1.14339	5.77655e-10	-1.58372	-1.15518	3.47773e-05	-1.47046	-1.14499
153908874	rs6859745	1.11053e-07	0.302136	-0.886414	9.36428e-10	-1.33813	-0.917685	5.88009e-05	-1.21288	-0.877378
153909190	rs601992	2.72511e-06	2.86652	-0.250537	4.0264e-09	-0.504389	-0.292865	0.00068206	0.583588	-0.222884
153909753	rs72795486	1.31309e-08	-1.74578	-0.97354	6.35226e-10	-1.6502	-0.9937	3.01621e-05	-1.76187	-0.995954
153910159	rs78332219	1.1188e-08	-1.69569	-1.18376	9.3559e-10	-1.07621	-1.18049	3.3309e-05	-1.47874	-1.17984
153910812	rs80345246	4.28185e-08	-1.53731	-1.80974e-10	1.63321e-09	-1.69958	-1.80974e-10	7.7484e-05	-1.81434	-1.80974e-10
153910911	rs146294003	6.03774e-08	-1.45546e-10	-1.19367	2.71192e-09	-1.45546e-10	-1.19247	0.000144865	-1.45546e-10	-1.18861
153911307	rs442781	2.95199e-07	0.905615	-0.512248	1.08547e-09	-1.53144	-0.576678	0.000114718	-0.913283	-0.508658
153911542	rs72795487	2.94325e-08	-0.776621	-1.13557	5.64393e-10	-1.61384	-1.14829	3.37799e-05	-1.50726	-1.13729
153911649	rs6580085	6.98949e-08	0.102281	-1.14957	6.35837e-10	-1.48064	-1.1623	3.93183e-05	-1.34338	-1.14934
153911881	rs7717212	6.8926e-08	0.086821	-1.14807	6.47403e-10	-1.46389	-1.16102	3.97996e-05	-1.33272	-1.14784
153911910	rs75843389	1.08238e-08	-1.71904	-1.1935	9.0142e-10	-1.10164	-1.19228	3.01507e-05	-1.56626	-1.19194
153911934	rs11167688	6.7563e-08	0.0653236	-1.14655	6.42256e-10	-1.47317	-1.15973	3.94302e-05	-1.34357	-1.14631
153911979	rs115668939	6.80643e-08	-1.07383	-1.80974e-10	1.67898e-09	-1.67194	-1.80974e-10	0.000153845	-1.12847	-1.80974e-10
153912076	rs7703330	7.90154e-08	0.165804	-1.09045	7.21989e-10	-1.40201	-1.11386	4.42514e-05	-1.28484	-1.08969
153912236	rs982050	1.13663e-08	-1.72605	-1.13758	5.41081e-10	-1.65048	-1.15384	2.61316e-05	-1.74982	-1.15144
153912648	rs982051	7.7652e-08	0.143879	-1.08593	7.17626e-10	-1.41206	-1.10987	4.395e-05	-1.2962	-1.08515
153912707	rs140307461	1.82137e-07	-1.45546e-10	-0.089525	8.30466e-09	-1.45546e-10	-0.0733111	0.00043364	-1.45546e-10	-0.0921972
153912859	rs11748018	1.11542e-08	-1.74448	-1.13799	4.68033e-10	-1.79965	-1.1497	2.47495e-05	-1.81509	-1.14052
153913156	rs1032741	6.44412e-08	0.0205686	-1.1491	6.29694e-10	-1.49226	-1.16039	3.84236e-05	-1.36597	-1.14977
153913370	rs142715352	6.18689e-08	-1.45546e-10	-1.16927	2.78017e-09	-1.45546e-10	-1.16761	0.000146975	-1.45546e-10	-1.17415
153913551	rs529977	2.6597e-08	-1.8011	-0.21239	1.29037e-09	-1.72376	-0.211432	6.4443e-05	-1.79084	-0.20779
153913562	rs77261503	1.09136e-08	-1.71034	-1.19393	8.91271e-10	-1.11247	-1.19277	3.20871e-05	-1.5032	-1.19276
153913778	rs433917	2.63053e-08	-1.79967	-0.224841	1.27734e-09	-1.72677	-0.218572	6.36757e-05	-1.78911	-0.221502
153913790	rs13178723	1.0625e-08	-1.75536	-1.17571	4.56401e-10	-1.79317	-1.18134	2.39242e-05	-1.81129	-1.17823
153913799	rs13160967	1.0625e-08	-1.75536	-1.17571	4.56401e-10	-1.79317	-1.18134	2.39242e-05	-1.81129	-1.17823
153914279	rs17559013	1.06345e-08	-1.75447	-1.17571	4.56135e-10	-1.79375	-1.18134	2.39157e-05	-1.81165	-1.17823
153914703	rs6580086	3.34623e-08	-0.86083	-0.923034	1.34326e-09	-1.0041	-0.89093	5.52269e-05	-1.24326	-0.909701
153914742	rs7733066	1.21181e-08	-1.67817	-1.12141	4.6875e-10	-1.82156	-1.12625	2.50336e-05	-1.8131	-1.13109
153914755	rs115988111	4.65526e-08	-1.4537	-1.80974e-10	1.6452e-09	-1.69227	-1.80974e-10	0.000107741	-1.48468	-1.80974e-10
153914768	rs35217388	1.07544e-08	-1.73919	-1.17978	4.49929e-10	-1.8041	-1.1847	2.36742e-05	-1.8181	-1.18193
153914780	rs34473037	1.07055e-08	-1.74307	-1.18045	4.50527e-10	-1.80222	-1.18524	2.3681e-05	-1.81719	-1.18255
153914975	rs1962271	5.17842e-08	-0.289993	-1.05721	7.95535e-10	-1.39834	-1.02053	4.07438e-05	-1.40329	-1.05382
153914996	rs56088648	1.04706e-08	-1.7686	-1.17711	4.60415e-10	-1.78325	-1.18251	2.40451e-05	-1.80495	-1.17953
153916051	rs61253122	1.21009e-08	-1.67382	-1.12719	4.66275e-10	-1.82127	-1.13183	2.49271e-05	-1.81199	-1.13647
153916815	rs112318976	3.78788e-08	-1.65989	-1.80974e-10	1.44968e-09	-1.81879	-1.80974e-10	7.91875e-05	-1.79259	-1.80974e-10
153916856	rs34610515	1.04375e-08	-1.77105	-1.17783	4.6113e-10	-1.7811	-1.1831	2.40636e-05	-1.80352	-1.18019
153917191	rs56848499	1.07515e-08	-1.72693	-1.19231	8.56e-10	-1.1553	-1.19032	3.12624e-05	-1.53169	-1.19031
153917594	rs644716	8.16112e-08	0.294645	-1.18696	5.7358e-10	-1.55279	-1.1932	4.82189e-05	-1.10101	-1.18765
153917893	rs13171854	3.33717e-08	-0.850781	-0.935795	1.33759e-09	-0.994827	-0.904433	5.49366e-05	-1.23546	-0.922775
153917949	rs13172253	2.92014e-08	-0.868964	-1.0511	8.53719e-10	-1.31344	-1.03484	4.2593e-05	-1.35877	-1.05396
153918137	rs112054130	3.22532e-08	-1.82067	-1.80974e-10	1.54742e-09	-1.75354	-1.80974e-10	8.1004e-05	-1.76991	-1.80974e-10
153918300	rs150726282	3.52688e-08	-1.73128	-1.80974e-10	1.52677e-09	-1.76698	-1.80974e-10	8.90776e-05	-1.6749	-1.80974e-10
153919215	rs146762083	5.92912e-08	-1.21182	-1.80974e-10	1.64807e-09	-1.69052	-1.80974e-10	8.59049e-05	-1.71117	-1.80974e-10
153919664	rs6580087	3.64553e-08	-0.797037	-0.90116	1.40038e-09	-0.987148	-0.866236	5.82663e-05	-1.2118	-0.887585
153919809	rs11749542	3.70502e-08	-0.780852	-0.90116	1.421e-09	-0.972534	-0.866236	5.89994e-05	-1.1993	-0.887585
153920741	rs76633454	6.04137e-08	-1.45546e-10	-1.19307	2.71806e-09	-1.45546e-10	-1.19021	0.000144582	-1.45546e-10	-1.19056
153921165	rs11748225	1.1107e-08	-1.74129	-1.14542	4.67051e-10	-1.79872	-1.15273	2.44121e-05	-1.81966	-1.14967
153921433	rs34982572	1.0732e-08	-1.74817	-1.17288	4.56316e-10	-1.79615	-1.17855	2.38486e-05	-1.81698	-1.1757
153921460	rs17639612	1.0815e-08	-1.74129	-1.17206	4.55465e-10	-1.79872	-1.17785	2.38029e-05	-1.81966	-1.17494
153922568	rs11745804	1.0991e-08	-1.733	-1.16421	4.54566e-10	-1.80458	-1.17396	2.39362e-05	-1.8215	-1.16752
153923023	rs6580088	1.09436e-08	-1.7831	-1.11843	4.84882e-10	-1.78297	-1.131	2.53641e-05	-1.80554	-1.12554
153923252	rs11750036	1.10019e-08	-1.733	-1.16322	4.54937e-10	-1.80458	-1.17314	2.39586e-05	-1.8215	-1.16658
153923266	rs10477104	1.10047e-08	-1.72888	-1.16708	4.52701e-10	-1.80634	-1.17631	2.3865e-05	-1.82177	-1.17022
153924137	rs77381341	9.92197e-09	-1.80554	-1.19399	6.56314e-10	-1.41676	-1.19449	2.64888e-05	-1.69322	-1.19447
153924850	rs10072750	3.36607e-08	-0.60535	-1.1726	6.52504e-10	-1.44083	-1.17624	3.99511e-05	-1.30476	-1.172
153925210	rs2253311	3.36451e-08	-1.77842	-1.80974e-10	1.4962e-09	-1.7872	-1.80974e-10	8.14573e-05	-1.76433	-1.80974e-10
153925629	rs17116249	6.13565e-08	-1.45546e-10	-1.17758	2.77375e-09	-1.45546e-10	-1.16993	0.000146042	-1.45546e-10	-1.18052
153926105	rs62382568	3.6911e-08	-1.68577	-1.80974e-10	1.48451e-09	-1.79504	-1.80974e-10	8.09775e-05	-1.77024	-1.80974e-10
153926637	rs188578324	6.13881e-08	-1.45546e-10	-1.17707	2.77547e-09	-1.45546e-10	-1.16931	0.00014611	-1.45546e-10	-1.18005
153926769	rs74362607	1.11443e-07	-0.580769	-1.80974e-10	1.85445e-09	-1.57254	-1.80974e-10	0.000223907	-0.753183	-1.80974e-10
153927222	rs60774633	1.06021e-08	-1.73874	-1.19449	4.42088e-10	-1.8119	-1.19448	2.3292e-05	-1.822	-1.1943
153927338	rs114545465	1.07307e-07	-0.618588	-1.80974e-10	5.06224e-09	-0.568319	-1.80974e-10	0.000372285	-0.244752	-1.80974e-10
153927703	rs80331561	6.43659e-08	-1.1297	-1.80974e-10	1.72771e-09	-1.64333	-1.80974e-10	7.68927e-05	-1.822	-1.80974e-10
153928119	rs35487204	8.35724e-08	0.283415	-1.15199	6.18464e-10	-1.54508	-1.12557	5.25289e-05	-1.05506	-1.14799
153928178	rs7444774	2.77144e-08	-0.982995	-0.989337	8.06582e-10	-1.43557	-0.969511	4.19013e-05	-1.43752	-0.991575
153928205	rs151083355	1.02221e-08	-1.77685	-1.19288	7.38031e-10	-1.30259	-1.1913	2.84283e-05	-1.62577	-1.19126
153928336	rs141114544	8.41528e-08	-1.45546e-10	-0.86165	3.63639e-09	-1.45546e-10	-0.899137	0.000196623	-1.45546e-10	-0.883125
153928380	rs145156700	4.51924e-08	-1.48336	-1.80974e-10	3.09237e-09	-1.06119	-1.80974e-10	0.000107098	-1.49067	-1.80974e-10
153929050	rs4506001	1.02156e-08	-1.77777	-1.1926	7.36029e-10	-1.30569	-1.19092	2.83852e-05	-1.62767	-1.19087
153929981	rs180872110	6.15373e-08	-1.45546e-10	-1.17464	2.78353e-09	-1.45546e-10	-1.16641	0.000146434	-1.45546e-10	-1.17784
153930220	rs72795495	3.40698e-08	-1.76587	-1.80974e-10	1.49049e-09	-1.79103	-1.80974e-10	8.29222e-05	-1.74651	-1.80974e-10
153930970	rs76992495	1.05338e-08	-1.74521	-1.19449	4.43165e-10	-1.80946	-1.19448	2.32915e-05	-1.82203	-1.1943
153931338	rs115809906	3.27259e-08	-1.80612	-1.80974e-10	2.06857e-09	-1.46327	-1.80974e-10	9.67564e-05	-1.59222	-1.80974e-10
153931556	rs1846967	8.08515e-08	-0.90167	-1.80974e-10	3.01798e-09	-1.08554	-1.80974e-10	0.000185962	-0.938869	-1.80974e-10
153932442	rs4429899	2.68586e-08	-0.997469	-1.00623	7.84696e-10	-1.44537	-0.987218	4.08024e-05	-1.4473	-1.00837
153932972	rs138616118	6.17849e-08	-1.45546e-10	-1.17063	2.78341e-09	-1.45546e-10	-1.16645	0.000146727	-1.45546e-10	-1.17584
153932980	rs380475	3.41497e-08	-1.76353	-1.80974e-10	1.48796e-09	-1.79272	-1.80974e-10	8.31473e-05	-1.7438	-1.80974e-10
153933083	rs116290528	3.27496e-08	-1.80539	-1.80974e-10	1.82013e-09	-1.59122	-1.80974e-10	0.00010442	-1.51599	-1.80974e-10
153933606	rs34192794	5.27509e-08	-1.3287	-1.80974e-10	4.56996e-09	-0.670624	-1.80974e-10	0.000199147	-0.870367	-1.80974e-10
153934286	rs4463218	2.67704e-08	-0.997469	-1.00952	7.81991e-10	-1.44537	-0.990671	4.06692e-05	-1.4473	-1.01164
153934312	rs6421145	2.69479e-08	-0.997469	-1.00291	7.87433e-10	-1.44537	-0.983735	4.09373e-05	-1.4473	-1.00507
153934447	rs115270281	1.01802e-08	-1.78256	-1.19128	7.25104e-10	-1.32241	-1.18916	2.81468e-05	-1.63787	-1.18911
153935453	rs7448423	2.42678e-08	-0.988837	-1.1163	7.10419e-10	-1.4315	-1.10053	3.73484e-05	-1.42612	-1.118
153936373	rs4958745	2.62381e-08	-1.01755	-1.00952	7.77536e-10	-1.45108	-0.990671	4.07286e-05	-1.44584	-1.01164
153937034	rs35619403	1.1123e-08	-1.73399	-1.15128	4.57092e-10	-1.80989	-1.16311	2.42217e-05	-1.82191	-1.15525
153937438	rs77921583	1.01604e-08	-1.78618	-1.1896	7.17178e-10	-1.33551	-1.18705	2.79841e-05	-1.64579	-1.18699
153937729	rs2351751	2.57462e-08	-1.03031	-1.01569	7.65864e-10	-1.45973	-0.997151	4.01286e-05	-1.45455	-1.01778
153937855	rs11745346	1.09825e-08	-1.7467	-1.15128	4.59591e-10	-1.80444	-1.16311	2.42609e-05	-1.8203	-1.15525
153937927	rs146886058	3.35072e-08	-1.78252	-1.80974e-10	1.46811e-09	-1.80615	-1.80974e-10	7.75657e-05	-1.81329	-1.80974e-10
153938265	rs185670283	6.37383e-08	-1.45546e-10	-1.1395	2.89753e-09	-1.45546e-10	-1.12627	0.000151336	-1.45546e-10	-1.14491
153938710	rs283425	6.64025e-08	0.072375	-1.17092	5.60805e-10	-1.61807	-1.15044	4.54341e-05	-1.18023	-1.16793
153938747	rs143081324	6.20107e-08	-1.45546e-10	-1.16698	2.80869e-09	-1.45546e-10	-1.15741	0.000147474	-1.45546e-10	-1.17076
153938753	rs138703433	6.23988e-08	-1.45546e-10	-1.16074	2.82896e-09	-1.45546e-10	-1.15022	0.000148334	-1.45546e-10	-1.16495
153938820	rs187460330	4.4357e-08	-1.50201	-1.80974e-10	2.30254e-09	-1.35612	-1.80974e-10	9.94965e-05	-1.56429	-1.80974e-10
153939449	rs283424	1.14667e-07	-0.55225	-1.80974e-10	3.23352e-09	-1.01655	-1.80974e-10	0.000207457	-0.82949	-1.80974e-10
153939575	rs4958746	2.40693e-08	-0.988837	-1.12451	7.04039e-10	-1.4315	-1.10955	3.70464e-05	-1.42612	-1.12612
153940735	rs113868135	3.3284e-08	-1.78921	-1.80974e-10	1.46511e-09	-1.8082	-1.80974e-10	7.74373e-05	-1.81494	-1.80974e-10
153941906	rs973565	1.22695e-07	-0.484586	-1.80974e-10	4.77094e-09	-0.627583	-1.80974e-10	0.000286597	-0.506336	-1.80974e-10
153943246	rs7720025	2.53698e-08	-1.01755	-1.04317	7.48177e-10	-1.45108	-1.02916	3.93786e-05	-1.44584	-1.04535
153943975	rs13152871	1.39443e-08	-1.54889	-1.11032	9.39613e-10	-1.1588	-1.09361	4.63502e-05	-1.22784	-1.10035
153943983	rs72795500	3.81136e-08	-1.65371	-1.80974e-10	1.65069e-09	-1.68893	-1.80974e-10	9.46435e-05	-1.6143	-1.80974e-10
153944122	rs145017845	6.21548e-08	-1.45546e-10	-1.16466	2.81625e-09	-1.45546e-10	-1.15472	0.000147792	-1.45546e-10	-1.1686
153945142	rs13162084	3.39597e-08	-0.590155	-1.17895	5.79309e-10	-1.57142	-1.16462	3.20752e-05	-1.52013	-1.1762
153945233	rs148804457	3.30454e-08	-1.7964	-1.80974e-10	1.8175e-09	-1.59267	-1.80974e-10	7.69629e-05	-1.82109	-1.80974e-10
153945239	rs71590139	1.08302e-08	-1.75647	-1.15547	4.57456e-10	-1.80498	-1.16722	2.41794e-05	-1.81942	-1.15949
153945342	rs76563320	3.32782e-08	-1.78938	-1.80974e-10	1.46686e-09	-1.807	-1.80974e-10	7.81148e-05	-1.80623	-1.80974e-10
153945343	rs117586631	6.05965e-08	-1.45546e-10	-1.19005	2.72473e-09	-1.45546e-10	-1.18776	0.000144525	-1.45546e-10	-1.19096
153945481	rs80102542	5.10944e-08	-0.800971	-0.559638	9.27803e-10	-1.6787	-0.58636	8.97058e-05	-1.08928	-0.578596
153945651	rs139447967	6.2094e-08	-1.45546e-10	-1.16564	2.78538e-09	-1.45546e-10	-1.16574	0.000148313	-1.45546e-10	-1.16509
153947495	rs145703212	6.34243e-08	-1.14444	-1.80974e-10	1.64839e-09	-1.69033	-1.80974e-10	7.69418e-05	-1.82136	-1.80974e-10
153948198	rs7718418	6.39377e-08	-0.0752054	-1.06117	5.0273e-09	0.551906	-1.12715	0.000300965	0.641536	-1.09895
153948631	rs283463	6.15384e-08	-0.017662	-1.15696	5.56348e-10	-1.64297	-1.13352	4.26909e-05	-1.25688	-1.15355
153948757	rs116793849	8.37732e-08	-0.866171	-1.80974e-10	2.19571e-09	-1.40362	-1.80974e-10	0.000181215	-0.964728	-1.80974e-10
153949654	rs6884855	2.14335e-08	-1.30719	-0.922137	1.33387e-09	-1.02773	-0.874307	5.05259e-05	-1.34739	-0.894541
153949896	rs115757082	3.59738e-08	-1.71149	-1.80974e-10	2.66468e-09	-1.21005	-1.80974e-10	9.99252e-05	-1.55999	-1.80974e-10
153949908	rs7443454	2.28863e-08	-1.26054	-0.903209	1.4529e-09	-0.962757	-0.853811	5.47708e-05	-1.28656	-0.874694
153950682	rs11739434	1.1189e-08	-1.7023	-1.17705	4.43922e-10	-1.81833	-1.1839	2.36854e-05	-1.82063	-1.17892
153950793	rs72795501	3.24055e-08	-1.81596	-1.80974e-10	1.4934e-09	-1.78907	-1.80974e-10	7.79223e-05	-1.8087	-1.80974e-10
153951498	rs75078892	6.26602e-08	-1.45546e-10	-1.15656	2.78449e-09	-1.45546e-10	-1.16606	0.000148002	-1.45546e-10	-1.16719
153951724	rs13166462	1.11908e-08	-1.71605	-1.16314	4.5027e-10	-1.81542	-1.17262	2.39745e-05	-1.82175	-1.16567
153951879	rs78062911	6.14244e-08	-1.45546e-10	-1.17648	2.73192e-09	-1.45546e-10	-1.18512	0.000146173	-1.45546e-10	-1.17962
153952053	rs118026397	6.12206e-08	-1.45546e-10	-1.1798	2.73092e-09	-1.45546e-10	-1.18549	0.000146274	-1.45546e-10	-1.17893
153952383	rs283462	3.32393e-08	-1.79055	-1.80974e-10	1.51503e-09	-1.77469	-1.80974e-10	7.97782e-05	-1.78516	-1.80974e-10
153953064	rs6580089	1.38957e-08	-1.57087	-1.09184	6.19303e-10	-1.58648	-1.08281	3.04727e-05	-1.66096	-1.08663
153953564	rs112010379	3.47806e-08	-1.74523	-1.80974e-10	1.44564e-09	-1.82158	-1.80974e-10	7.68996e-05	-1.82191	-1.80974e-10
153953584	rs114723639	4.82342e-08	-1.41822	-1.80974e-10	1.55695e-09	-1.7474	-1.80974e-10	9.23383e-05	-1.63895	-1.80974e-10
153953653	rs283461	4.85169e-08	-0.220303	-1.19207	4.91054e-10	-1.70683	-1.1945	3.74011e-05	-1.35007	-1.19265
153953767	rs283460	4.76569e-08	-0.239094	-1.19116	4.88633e-10	-1.71183	-1.19444	3.70521e-05	-1.36024	-1.19185
153954515	rs11742981	1.09819e-08	-1.74664	-1.1514	4.61735e-10	-1.80024	-1.16265	2.42793e-05	-1.82042	-1.15437
153954518	rs10875587	1.32034e-08	-1.59823	-1.11558	6.09482e-10	-1.57763	-1.10764	2.95447e-05	-1.66751	-1.111
153954801	rs151048879	6.13534e-08	-1.45546e-10	-1.17763	2.73931e-09	-1.45546e-10	-1.18242	0.000146616	-1.45546e-10	-1.1766
153955040	rs75449443	6.09327e-08	-1.45546e-10	-1.18452	2.72378e-09	-1.45546e-10	-1.18811	0.000145576	-1.45546e-10	-1.18372
153955820	rs283458	5.57583e-08	-0.0792919	-1.19397	4.84831e-10	-1.71999	-1.1941	3.9303e-05	-1.29889	-1.19423
153956968	rs35962719	1.10077e-08	-1.70707	-1.18862	4.40848e-10	-1.81727	-1.19191	2.34169e-05	-1.82077	-1.19018
153957551	rs148194548	1.06664e-08	-1.73282	-1.19437	4.5657e-10	-1.77987	-1.19428	2.345e-05	-1.81508	-1.19446
153958317	rs74294770	6.15639e-08	-1.45546e-10	-1.17421	2.73645e-09	-1.45546e-10	-1.18346	0.000146476	-1.45546e-10	-1.17755
153958715	rs111787127	6.03561e-08	-1.45546e-10	-1.19402	2.7128e-09	-1.45546e-10	-1.19215	0.000144029	-1.45546e-10	-1.1944
153958742	rs283456	1.61051e-08	-1.35263	-1.16252	4.65015e-10	-1.78346	-1.17235	2.52495e-05	-1.77522	-1.16038
153959209	rs283455	5.59664e-08	-0.0753438	-1.19419	4.90643e-10	-1.70832	-1.19384	3.89987e-05	-1.30651	-1.19438
153959227	rs35752227	1.07627e-08	-1.72837	-1.18983	4.44099e-10	-1.80889	-1.19295	2.33662e-05	-1.82202	-1.19111
153959434	rs7711590	1.43915e-08	-1.44584	-1.18181	6.35683e-10	-1.46451	-1.17867	3.15565e-05	-1.53222	-1.18041
153959567	rs283454	1.56139e-08	-1.35263	-1.19349	4.54856e-10	-1.78346	-1.19444	2.44361e-05	-1.77522	-1.19313
153959620	rs113253863	3.22088e-08	-1.82204	-1.80974e-10	1.4644e-09	-1.80868	-1.80974e-10	7.76182e-05	-1.81261	-1.80974e-10
153959853	rs283453	3.3297e-08	-1.78882	-1.80974e-10	1.4726e-09	-1.8031	-1.80974e-10	7.73613e-05	-1.81593	-1.80974e-10
153960271	rs74656936	4.62964e-07	0.843365	-1.80974e-10	1.28855e-08	0.365972	-1.80974e-10	0.000964136	0.706819	-1.80974e-10
153960485	rs12655409	1.44603e-08	-1.43713	-1.18575	6.38264e-10	-1.45602	-1.18311	3.16666e-05	-1.52457	-1.18458
153960823	rs544296853	6.36026e-08	-1.45546e-10	-1.14163	2.89066e-09	-1.45546e-10	-1.12864	0.000151031	-1.45546e-10	-1.14693
153961544	rs185843	2.00984e-08	-1.13887	-1.15478	4.79232e-10	-1.79698	-1.12872	2.51506e-05	-1.78717	-1.15236
153961588	rs116464191	6.62416e-08	-1.10098	-1.80974e-10	2.81e-09	-1.15694	-1.80974e-10	0.000230926	-0.722314	-1.80974e-10
153962271	rs2251972	1.04224e-08	-1.75588	-1.19445	6.50188e-10	-1.4274	-1.19322	2.47457e-05	-1.76126	-1.1945
153962568	rs140642936	6.0329e-08	-1.45546e-10	-1.19447	2.70815e-09	-1.45546e-10	-1.19386	0.000144026	-1.45546e-10	-1.19442
153962928	rs34461897	1.02412e-08	-1.78016	-1.18771	6.49765e-10	-1.44098	-1.18029	3.16828e-05	-1.52214	-1.1865
153963346	rs283427	1.04685e-08	-1.75163	-1.19429	6.42906e-10	-1.43756	-1.19433	2.46607e-05	-1.76521	-1.19399
153963464	rs169520	1.04576e-08	-1.76742	-1.17954	6.77896e-10	-1.39431	-1.18458	2.56594e-05	-1.74103	-1.17847
153965122	rs78756262	7.26652e-08	-1.45546e-10	-1.00842	3.41347e-09	-1.45546e-10	-0.962399	0.000171674	-1.45546e-10	-1.01882
153965488	rs35004167	1.03207e-08	-1.77416	-1.18598	6.63004e-10	-1.42327	-1.17783	3.22455e-05	-1.5064	-1.18463
153966987	rs142871610	1.91421e-07	-1.45546e-10	-0.0398079	9.09667e-09	-1.45546e-10	0.0177807	0.000467631	-1.45546e-10	-0.0167331
153967174	rs147255046	6.85994e-08	-1.45546e-10	-1.066	3.133e-09	-1.45546e-10	-1.04814	0.000161985	-1.45546e-10	-1.07691
153967873	rs35285686	1.01674e-08	-1.79317	-1.18192	6.28234e-10	-1.48265	-1.17232	3.07271e-05	-1.55897	-1.1803
153968022	rs2351752	2.14354e-08	-1.03916	-1.19008	4.51856e-10	-1.80772	-1.1768	2.47092e-05	-1.768	-1.18924
153968098	rs117806572	6.08505e-08	-1.45546e-10	-1.18586	2.71253e-09	-1.45546e-10	-1.19225	0.000145584	-1.45546e-10	-1.18366
153968608	rs6871359	1.24161e-08	-1.59403	-1.18125	8.09394e-10	-1.23284	-1.16876	3.089e-05	-1.55849	-1.17549
153969019	rs11749737	1.05068e-08	-1.7699	-1.17236	6.94602e-10	-1.39448	-1.16006	3.33044e-05	-1.48851	-1.17022
153969213	rs147999295	1.14861e-07	-1.45546e-10	-0.550558	5.2354e-09	-1.45546e-10	-0.534685	0.000268435	-1.45546e-10	-0.571803
153970243	rs13173061	2.36631e-08	-0.992499	-1.13787	5.37976e-10	-1.67415	-1.13592	3.66903e-05	-1.42342	-1.13848
153971390	rs76126401	2.44954e-07	0.206787	-1.80974e-10	4.14528e-09	-0.768157	-1.80974e-10	0.000450867	-0.053241	-1.80974e-10
153971511	rs35082761	1.10988e-08	-1.7764	-1.11105	8.47032e-10	-1.22932	-1.12682	3.78552e-05	-1.41871	-1.11193
153971971	rs34770857	1.9201e-08	-1.17685	-1.16247	4.85841e-10	-1.77727	-1.13474	2.46348e-05	-1.80051	-1.15974
153972387	rs34701221	1.8925e-08	-1.17995	-1.17385	4.81972e-10	-1.77015	-1.14985	2.4273e-05	-1.8033	-1.17175
153972821	rs13184629	1.5592e-08	-1.50021	-1.04732	5.55987e-10	-1.74347	-1.03366	3.3428e-05	-1.61517	-1.03985
153973096	rs76710271	1.55079e-08	-1.58067	-0.972269	5.85465e-10	-1.76364	-0.961832	4.00983e-05	-1.47259	-1.00048
153973305	rs10057687	1.35402e-08	-1.50339	-1.18522	5.85293e-10	-1.53581	-1.18996	2.74275e-05	-1.66318	-1.18969
153974120	rs112110627	1.89432e-07	-1.45546e-10	-0.0502563	8.22729e-09	-1.45546e-10	-0.0826712	0.000439284	-1.45546e-10	-0.0792669
153974261	rs62382609	1.36093e-08	-1.65332	-1.03021	1.45138e-09	-0.767086	-1.05052	5.98817e-05	-1.04081	-1.03123
153974930	rs186893695	1.54897e-07	-1.45546e-10	-0.251525	6.74767e-09	-1.45546e-10	-0.28093	0.000360168	-1.45546e-10	-0.277844
153974938	rs80254661	4.06226e-08	-1.58996	-1.80974e-10	1.47111e-09	-1.80411	-1.80974e-10	8.82332e-05	-1.68443	-1.80974e-10
153975015	rs13158009	1.95405e-08	-1.14538	-1.17642	4.75717e-10	-1.7794	-1.15366	2.43602e-05	-1.79701	-1.17445
153975576	rs936581	9.37548e-08	0.421748	-1.17535	7.43113e-10	-1.29711	-1.18992	7.7416e-05	-0.641321	-1.1739
153977429	rs11749576	1.35609e-08	-1.63346	-1.05363	1.60081e-09	-0.647224	-1.07239	6.21449e-05	-0.980366	-1.05458
153977800	rs187274307	3.27008e-08	-1.80688	-1.80974e-10	1.45005e-09	-1.81853	-1.80974e-10	7.76383e-05	-1.81235	-1.80974e-10
153978433	rs75509637	1.79438e-07	-1.45546e-10	-0.104457	7.73204e-09	-1.45546e-10	-0.144754	0.000418327	-1.45546e-10	-0.12815
153979566	rs12513761	1.50285e-08	-1.58933	-0.995005	5.66825e-10	-1.77272	-0.98511	3.92933e-05	-1.47167	-1.02169
153979643	rs12516510	1.51387e-08	-1.57951	-0.997525	5.68961e-10	-1.76814	-0.985927	3.96972e-05	-1.45964	-1.02349
153980429	rs115388558	1.56911e-07	-1.45546e-10	-0.238607	6.77885e-09	-1.45546e-10	-0.276319	0.000366364	-1.45546e-10	-0.260786
153980472	rs59124374	4.0458e-08	-0.80099	-0.79303	6.92488e-10	-1.82177	-0.735817	4.26469e-05	-1.61759	-0.793864
153980562	rs60939652	2.65635e-08	-0.83406	-1.18068	4.50604e-10	-1.82193	-1.16536	2.82629e-05	-1.64072	-1.18214
153980659	rs61478147	1.55422e-08	-1.48649	-1.06424	5.09297e-10	-1.77887	-1.08599	2.61806e-05	-1.82193	-1.07746
153980674	rs62382610	1.30652e-08	-1.71756	-1.00677	1.39213e-09	-0.823713	-1.03558	4.83464e-05	-1.27875	-1.00727
153981296	rs4958378	3.99318e-08	-1.32302	-0.284091	1.10388e-09	-1.74173	-0.349565	6.24916e-05	-1.72353	-0.305851
153981998	rs35057094	7.53055e-08	-0.662887	-0.309843	6.06541e-09	-0.0552033	-0.332323	0.000275507	-0.225521	-0.320278
153982281	rs899543	2.52835e-07	0.525053	-0.2866	1.45119e-09	-1.54466	-0.273084	0.0001664	-0.759447	-0.290572
153983862	rs7447316	5.7277e-08	-0.992999	-0.253386	1.76371e-09	-1.36054	-0.262167	9.85498e-05	-1.2976	-0.276252
153983967	rs75290572	2.1084e-07	-1.45546e-10	0.0568167	9.05526e-09	-1.45546e-10	0.0132186	0.00049101	-1.45546e-10	0.0320517
153983975	rs139594180	1.13106e-07	-1.45546e-10	-0.565958	4.82313e-09	-1.45546e-10	-0.616703	0.000262139	-1.45546e-10	-0.595539
153984987	rs75062660	2.95364e-08	-1.52689	-0.381773	9.66702e-10	-1.82002	-0.403968	5.76169e-05	-1.71627	-0.394326
153985077	rs557815284	3.22671e-08	-1.82024	-1.80974e-10	1.65843e-09	-1.68425	-1.80974e-10	8.20917e-05	-1.75658	-1.80974e-10
153985160	rs13362159	2.23848e-07	-1.45546e-10	0.116684	9.60394e-09	-1.45546e-10	0.0720462	0.000520997	-1.45546e-10	0.0913307
153985281	rs78742111	7.46981e-08	-1.45546e-10	-0.98083	3.48627e-09	-1.45546e-10	-0.941294	0.000175981	-1.45546e-10	-0.994039
153985310	rs62382613	2.10992e-08	-1.09985	-1.14519	4.81203e-10	-1.76546	-1.15613	2.9439e-05	-1.63358	-1.14851
153985320	rs11167689	6.89345e-08	-0.818137	-0.242991	5.22891e-09	-0.248184	-0.287742	0.000246507	-0.408688	-0.248333
153985507	rs11167690	1.05237e-07	-0.9799	0.341827	8.23561e-09	-0.373577	0.291917	0.000364771	-0.581204	0.316062
153985711	rs34075691	7.02349e-08	-0.736326	-0.306113	5.56334e-09	-0.146153	-0.327775	0.000253737	-0.311916	-0.3162
153985888	rs76770368	3.0572e-08	-1.49655	-0.377646	9.67055e-10	-1.82101	-0.402616	5.9499e-05	-1.68958	-0.388876
153986044	rs1824936	2.22763e-08	-1.47013	-0.720631	7.15956e-10	-1.76978	-0.754486	3.98431e-05	-1.74852	-0.730948
153986313	rs1824935	2.99908e-08	-1.55015	-0.343245	9.98592e-10	-1.79201	-0.399525	5.57545e-05	-1.78019	-0.363262
153986364	rs1824934	2.97444e-08	-1.5584	-0.343245	9.95901e-10	-1.79471	-0.399525	5.55765e-05	-1.78339	-0.363262
153986462	rs1824933	1.655e-07	-0.185312	-1.80974e-10	1.72351e-09	-1.64576	-1.80974e-10	0.000170523	-1.02555	-1.80974e-10
153986583	rs1968843	3.02146e-08	-1.55015	-0.335812	1.00579e-09	-1.79201	-0.392341	5.61655e-05	-1.78019	-0.355916
153987069	rs1968842	3.12064e-08	-1.52463	-0.329026	1.02142e-09	-1.78315	-0.385782	5.71321e-05	-1.76984	-0.34921
153987334	rs1968841	3.19136e-08	-1.51587	-0.315378	1.03832e-09	-1.77994	-0.372587	5.81231e-05	-1.76613	-0.335721
153988071	rs6580090	3.42454e-08	-1.48048	-0.280251	1.08635e-09	-1.76621	-0.341098	6.11881e-05	-1.75045	-0.30001
153988318	rs6884186	1.43433e-08	-1.45091	-1.18009	6.4433e-10	-1.44734	-1.18233	3.01865e-05	-1.57417	-1.18285
153988355	rs80298042	3.32869e-08	-1.54727	-0.241848	1.10889e-09	-1.81794	-0.268829	6.55038e-05	-1.72833	-0.253978
153988357	rs77995214	3.27908e-08	-1.55322	-0.250912	1.09986e-09	-1.81718	-0.277764	6.46921e-05	-1.73179	-0.262985
153988724	rs7724575	3.59318e-08	-1.45193	-0.260729	1.12309e-09	-1.75432	-0.319719	6.31585e-05	-1.73707	-0.281699
153988826	rs10463339	6.8986e-08	-0.754267	-0.306113	5.44061e-09	-0.168462	-0.327775	0.000248421	-0.333089	-0.3162
153988866	rs7724883	2.08115e-08	-1.07998	-1.1788	4.81592e-10	-1.7465	-1.17429	2.93682e-05	-1.6064	-1.1781
153988906	rs7724902	1.63814e-08	-1.41581	-1.08233	7.31115e-10	-1.41324	-1.09007	3.38129e-05	-1.55174	-1.09183
153989125	rs1842229	3.67894e-08	-1.43226	-0.256818	1.13705e-09	-1.74576	-0.315933	6.40123e-05	-1.72751	-0.277831
153989506	rs2351756	3.67835e-08	-1.40398	-0.28526	1.10215e-09	-1.74941	-0.343458	6.26088e-05	-1.72156	-0.305951
153989572	rs2351755	3.97313e-08	-1.35138	-0.260766	1.15226e-09	-1.72658	-0.321831	6.5901e-05	-1.69497	-0.281285
153989861	rs75664151	2.7989e-08	-1.51069	-0.451783	8.87554e-10	-1.82134	-0.488074	5.39494e-05	-1.7141	-0.462263
153990006	rs73289091	2.38121e-08	-1.64613	-0.47796	1.59883e-09	-1.23539	-0.485466	7.14701e-05	-1.40734	-0.487789
153990220	rs968420	2.10002e-08	-1.63745	-0.612307	1.21376e-09	-1.36967	-0.626732	5.99052e-05	-1.45392	-0.617729
153990389	rs968419	3.10701e-08	-0.752816	-1.10522	2.32415e-09	-0.251963	-1.09481	7.1907e-05	-0.793734	-1.09531
153990396	rs56128577	3.53522e-08	-0.646832	-1.08209	9.53125e-10	-1.15419	-1.08395	5.65376e-05	-1.03752	-1.09199
153990528	rs11743649	9.81251e-08	-1.3009	0.59286	7.13119e-09	-0.872721	0.647071	0.000222472	-1.33541	0.575802
153990543	rs6876806	1.3911e-07	0.635607	-0.994626	8.06241e-09	0.933615	-1.03653	0.000265038	0.421325	-1.00586
153990670	rs72797525	1.21902e-07	0.0503837	-0.541449	4.45747e-09	-0.206962	-0.488584	0.000468331	0.574826	-0.590064
153990671	rs6877125	2.81953e-08	-1.21847	-0.736663	8.96292e-10	-1.64099	-0.658628	8.19076e-05	-1.04682	-0.711999
153990704	rs77090738	3.17454e-08	-0.951663	-0.884875	1.5355e-09	-0.890324	-0.870947	0.00011369	-0.502415	-0.928521
153991222	rs1975985	5.9981e-08	-1.80626	0.606	3.45152e-09	-1.79925	0.847938	0.000140553	-1.82179	0.602963
153991379	rs1975984	1.2155e-08	-1.80275	-0.993794	6.18438e-10	-1.73782	-0.93287	3.15382e-05	-1.72812	-0.985087
153991474	rs62382617	1.15381e-08	-1.76157	-1.08706	4.93943e-10	-1.82121	-1.07425	2.59393e-05	-1.81612	-1.09254
153991482	rs1975983	1.08483e-08	-1.81718	-1.0931	5.39035e-10	-1.72553	-1.08257	2.65591e-05	-1.78732	-1.09772
153991507	rs73289093	8.99821e-08	-0.95341	0.158736	4.71786e-09	-0.75557	0.116798	0.000269853	-0.721298	0.154763
153991722	rs79547853	7.63871e-07	-1.45546e-10	1.34411	4.10717e-08	-1.45546e-10	1.52519	0.00176307	-1.45546e-10	1.3104
153991994	rs60329486	2.1148e-08	-1.7448	-0.497939	1.00011e-09	-1.67349	-0.516528	5.48939e-05	-1.62591	-0.533099
153992026	rs59368254	2.06418e-08	-1.75321	-0.51375	9.73118e-10	-1.68525	-0.532126	5.33271e-05	-1.63947	-0.548503
153992082	rs2351753	2.03187e-08	-1.21228	-1.07046	7.85214e-10	-1.37153	-1.06039	6.25332e-05	-0.961549	-1.06717
153992275	rs62382618	1.18141e-08	-1.76718	-1.05781	5.02644e-10	-1.82114	-1.05686	2.67562e-05	-1.8161	-1.06154
153992284	rs6866726	2.53702e-08	-1.81834	-0.242365	1.31431e-09	-1.80185	-0.114966	6.17764e-05	-1.82202	-0.218874
153992388	rs62382619	1.17492e-08	-1.75049	-1.08001	4.94943e-10	-1.81803	-1.0754	2.62615e-05	-1.80987	-1.08644
153992644	rs6866991	1.06339e-08	-1.81168	-1.11856	4.93867e-10	-1.81955	-1.07607	2.73402e-05	-1.75018	-1.10587
153992646	rs62382620	1.20876e-08	-1.72932	-1.07279	5.00706e-10	-1.81749	-1.06438	2.68712e-05	-1.79887	-1.07448
153992783	rs6580091	1.06466e-08	-1.80265	-1.12639	4.87892e-10	-1.82189	-1.0859	2.66079e-05	-1.76886	-1.11435
153992798	rs7708052	1.85066e-08	-1.80437	-0.571784	8.53706e-10	-1.75957	-0.588729	4.60919e-05	-1.72849	-0.605286
153993007	rs10875588	1.80593e-08	-1.80568	-0.594939	8.30509e-10	-1.76428	-0.611563	4.51645e-05	-1.7263	-0.627803
153993031	rs56259941	2.95245e-08	-1.82192	-0.0871468	1.57124e-09	-1.77475	0.0364871	7.24499e-05	-1.81872	-0.0627923
153993065	rs13163657	1.8009e-08	-1.4346	-0.968812	6.98501e-10	-1.59003	-0.958918	5.53247e-05	-1.18619	-0.965003
153993180	rs9324787	1.09524e-08	-1.78535	-1.11538	4.96532e-10	-1.81814	-1.0721	2.61847e-05	-1.79681	-1.10243
153993302	rs13183885	1.6645e-08	-1.35501	-1.12717	6.39344e-10	-1.50987	-1.12757	5.50581e-05	-1.03356	-1.12246
153993531	rs57726102	1.88727e-08	-1.76473	-0.591838	8.85838e-10	-1.70284	-0.608506	4.81318e-05	-1.66568	-0.624788
153993547	rs57775257	1.88036e-08	-1.7684	-0.591838	8.81142e-10	-1.70816	-0.608506	4.78393e-05	-1.67178	-0.624788
153993835	rs62382621	2.8493e-08	-0.778283	-1.16634	1.5454e-09	-0.586438	-1.16841	0.000134697	-0.106532	-1.15485
153994251	rs67521515	9.8099e-08	-0.684101	-0.0242059	5.00336e-09	-0.517427	-0.0625899	0.000296576	-0.444167	-0.0279436
153994480	rs67509546	9.88726e-08	-0.700449	-3.38331e-06	5.03496e-09	-0.534936	-0.0387856	0.000298411	-0.462162	-0.00377958
153994718	rs12515714	1.96651e-08	-1.13052	-1.18492	1.15793e-09	-0.857386	-1.18611	7.15134e-05	-0.716721	-1.17781
153994764	rs12520916	1.87442e-08	-1.17612	-1.18728	1.1539e-09	-0.858679	-1.1883	6.64479e-05	-0.787022	-1.18097
153994879	rs62382622	1.96775e-08	-1.13052	-1.18429	1.15862e-09	-0.857386	-1.18552	7.1573e-05	-0.716721	-1.17697
153995314	rs4958751	2.52144e-08	-1.81706	-0.249807	1.37496e-09	-1.72952	-0.142185	6.2211e-05	-1.80559	-0.228293
153995341	rs114139851	8.94132e-07	1.50157	-1.80974e-10	2.39303e-08	0.985017	-1.80974e-10	0.00363916	2.0351	-1.80974e-10
153997708	rs6580092	3.3591e-08	-1.69993	-0.0800968	1.45157e-09	-1.69994	-0.117545	9.71006e-05	-1.50492	-0.0837441
153997897	rs35857724	1.92614e-08	-1.15381	-1.18238	1.12917e-09	-0.884924	-1.18372	6.96651e-05	-0.746213	-1.1745
153998014	rs13157979	1.15057e-08	-1.76894	-1.0825	5.26374e-10	-1.75705	-1.07482	3.1165e-05	-1.64651	-1.07861
153998015	rs11745344	1.90433e-08	-1.1659	-1.18167	1.11384e-09	-0.899256	-1.18305	6.86654e-05	-0.761572	-1.1736
153998116	rs62380476	1.17265e-08	-1.71103	-1.12141	4.83907e-10	-1.78814	-1.12785	2.68562e-05	-1.75078	-1.12314
153998122	rs11167691	1.98318e-08	-1.13052	-1.17648	1.16806e-09	-0.857386	-1.1774	7.22697e-05	-0.716721	-1.16729
153998167	rs6580093	3.27847e-08	-1.70382	-0.1005	1.41722e-09	-1.70383	-0.137601	9.45459e-05	-1.51121	-0.104113
153998407	rs10875589	1.95714e-08	-1.14283	-1.17739	1.14936e-09	-0.87193	-1.17899	7.10872e-05	-0.732293	-1.16821
153998415	rs10875590	1.95796e-08	-1.14283	-1.17697	1.14982e-09	-0.87193	-1.17859	7.11238e-05	-0.732293	-1.1677
153998672	rs12519935	1.95962e-08	-1.14283	-1.17613	1.15075e-09	-0.87193	-1.17779	7.11982e-05	-0.732293	-1.16665
153998704	rs12522617	1.91566e-08	-1.1659	-1.17574	1.12014e-09	-0.899256	-1.17742	6.91768e-05	-0.761572	-1.16618
153998856	rs12514752	1.93981e-08	-1.15381	-1.1753	1.13678e-09	-0.884924	-1.177	7.02849e-05	-0.746213	-1.16564
153998959	rs150271028	1.77053e-07	-1.45546e-10	-0.117833	8.87968e-09	-1.45546e-10	-0.00636184	0.000425913	-1.45546e-10	-0.110178
153999101	rs73290716	1.21233e-07	-0.684101	0.187535	6.25912e-09	-0.517427	0.161339	0.000363566	-0.444167	0.175714
153999162	rs62380477	2.03327e-08	-1.11088	-1.17117	1.32452e-09	-0.736026	-1.17305	7.7833e-05	-0.649221	-1.16063
153999645	rs60860617	2.24803e-08	-1.02166	-1.15998	1.494e-09	-0.626399	-1.16227	8.83806e-05	-0.535401	-1.14736
153999695	rs13168119	1.10214e-08	-1.79847	-1.09597	5.08252e-10	-1.82145	-1.04546	2.70876e-05	-1.78328	-1.08206
153999730	rs62380479	2.02766e-08	-1.11354	-1.17128	1.26552e-09	-0.781491	-1.17316	7.21819e-05	-0.724468	-1.16076
153999769	rs76382242	9.87291e-08	-1.45546e-10	-0.701904	4.63793e-09	-1.45546e-10	-0.655859	0.00022882	-1.45546e-10	-0.731477
153999789	rs62380480	2.06393e-08	-1.09955	-1.16754	1.34489e-09	-0.72203	-1.17178	7.8806e-05	-0.634678	-1.16275
153999886	rs62380481	2.32321e-08	-0.98861	-1.16014	1.44525e-09	-0.659422	-1.16243	9.00719e-05	-0.516259	-1.14755
154000103	rs62380482	2.21806e-08	-1.03493	-1.16014	1.46973e-09	-0.642619	-1.16243	8.68897e-05	-0.552228	-1.14755
154000494	rs62380483	2.1622e-08	-1.05124	-1.16933	1.38093e-09	-0.694602	-1.17277	8.25772e-05	-0.590799	-1.15988
154000693	rs35211125	3.45316e-08	-0.577365	-1.17504	1.84796e-09	-0.399288	-1.17676	0.000123294	-0.184512	-1.16533
154000763	rs12374426	2.07304e-08	-1.10134	-1.16135	1.3115e-09	-0.755367	-1.16359	7.83445e-05	-0.654338	-1.14896
154000965	rs12374556	1.63635e-07	0.89369	-1.09033	6.67649e-09	0.801018	-1.09255	0.00078095	1.5659	-1.0698
154001174	rs12374480	2.17404e-08	-1.04711	-1.16801	1.43317e-09	-0.660228	-1.17001	8.45713e-05	-0.569991	-1.15683
154001394	rs12374482	2.17488e-08	-1.04711	-1.16762	1.43371e-09	-0.660228	-1.16964	8.46103e-05	-0.569991	-1.15637
154001606	rs144592067	3.50584e-08	-1.73727	-1.80974e-10	1.49871e-09	-1.78552	-1.80974e-10	9.49269e-05	-1.61131	-1.80974e-10
154001966	rs73290734	2.1186e-08	-1.07308	-1.16786	1.38843e-09	-0.692085	-1.16987	8.18335e-05	-0.60307	-1.15666
154002222	rs11167692	2.1481e-08	-1.06015	-1.16697	1.41186e-09	-0.676213	-1.16901	8.32824e-05	-0.586587	-1.15559
154002278	rs10077520	1.67556e-08	-1.28598	-1.18957	6.93532e-10	-1.36944	-1.18664	3.43024e-05	-1.43925	-1.18994
154002341	rs10077534	1.08312e-08	-1.806	-1.10586	5.00716e-10	-1.82204	-1.0598	2.71109e-05	-1.77197	-1.09251
154002760	rs113304163	4.91655e-08	-1.39909	-1.80974e-10	1.7783e-09	-1.61447	-1.80974e-10	0.00012026	-1.37475	-1.80974e-10
154003031	rs60427580	2.2246e-08	-1.01358	-1.17854	1.39879e-09	-0.674432	-1.18009	8.489e-05	-0.55341	-1.16965
154003091	rs7449320	2.4705e-08	-1.05715	-1.03013	1.76946e-09	-0.656683	-0.962768	7.22592e-05	-0.863171	-1.02098
154003388	rs11750723	2.17297e-08	-1.04012	-1.17548	1.35915e-09	-0.706095	-1.17718	8.24207e-05	-0.586711	-1.16587
154003646	rs115638059	3.92945e-08	-1.6232	-1.80974e-10	2.02215e-09	-1.48597	-1.80974e-10	0.000102938	-1.53029	-1.80974e-10
154003711	rs62380486	1.33486e-08	-1.56083	-1.14205	5.39623e-10	-1.67633	-1.13068	3.14013e-05	-1.57248	-1.14508
154003772	rs28472510	1.79807e-08	-1.21475	-1.19023	7.40615e-10	-1.30381	-1.18659	3.64024e-05	-1.37871	-1.19107
154004022	rs62380487	1.35322e-08	-1.54932	-1.13989	5.47016e-10	-1.66771	-1.1257	3.18145e-05	-1.56124	-1.14325
154004265	rs6580095	1.0799e-08	-1.77694	-1.13789	4.84584e-10	-1.81634	-1.09825	2.5425e-05	-1.80257	-1.12611
154004361	rs11167693	2.2068e-08	-1.7914	-0.408757	1.0958e-09	-1.78598	-0.312669	5.46337e-05	-1.77861	-0.385154
154004739	rs67174927	3.48628e-08	-1.27409	-0.468775	3.33735e-09	-0.483492	-0.501458	0.000150089	-0.68156	-0.471625
154005049	rs2056429	1.92653e-08	-1.71838	-0.617598	9.07292e-10	-1.64889	-0.638525	5.55089e-05	-1.53326	-0.614611
154005098	rs113894396	9.48876e-08	-0.103899	-0.637692	5.07432e-09	0.119145	-0.685079	0.000285345	0.164731	-0.675443
154005272	rs111644780	1.39922e-07	0.390234	-0.743433	6.76922e-09	0.51766	-0.795402	0.000387226	0.517136	-0.722541
154005517	rs66856134	1.15723e-07	-0.0248242	-0.518258	8.22467e-09	0.481117	-0.564107	0.000394969	0.339304	-0.524911
154005654	rs7731137	1.18057e-08	-1.67677	-1.14894	6.20324e-10	-1.52789	-1.13975	3.12785e-05	-1.58156	-1.13992
154005758	rs13162742	1.02801e-07	-0.557153	-0.104334	6.42447e-09	-0.189867	-0.140147	0.000409435	-0.047903	-0.101732
154006180	rs13167314	8.12125e-08	-0.98459	0.0873754	4.7575e-09	-0.685901	0.0554961	0.000277598	-0.628267	0.0900282
154006241	rs6580097	1.10035e-08	-1.70318	-1.1929	5.04211e-10	-1.68284	-1.19205	2.70455e-05	-1.67296	-1.19393
154006729	rs62380488	1.45075e-07	-0.317035	-1.80974e-10	4.17737e-09	-0.760445	-1.80974e-10	0.000193058	-0.90142	-1.80974e-10
154006814	rs78669032	5.16179e-08	-1.35042	-1.80974e-10	2.53368e-09	-1.26045	-1.80974e-10	0.000175005	-0.999597	-1.80974e-10
154006991	rs66527957	7.00214e-08	-0.330742	-0.714742	5.40401e-09	0.230805	-0.733791	0.000221923	-0.0801866	-0.681896
154007478	rs6891821	1.50153e-08	-1.3915	-1.19372	5.58619e-10	-1.57819	-1.19422	3.79851e-05	-1.33558	-1.19164
154007628	rs66793877	4.5965e-08	-0.292714	-1.17369	3.61223e-09	0.275381	-1.18118	0.000140713	-0.0391069	-1.17858
154007669	rs6892346	1.17282e-08	-1.65739	-1.1749	5.1552e-10	-1.68221	-1.17049	2.72417e-05	-1.68032	-1.17935
154007889	rs114895936	6.41414e-07	1.16939	-1.80974e-10	1.13272e-08	0.237079	-1.80974e-10	0.00160471	1.21628	-1.80974e-10
154008082	rs67047765	2.31718e-07	0.151235	-1.80974e-10	8.94134e-09	0.00055792	-1.80974e-10	0.000473598	-0.00405485	-1.80974e-10
154008355	rs76625465	6.10245e-08	-1.45546e-10	-1.18301	2.75796e-09	-1.45546e-10	-1.17564	0.000145758	-1.45546e-10	-1.18246
154008570	rs11167694	1.17577e-08	-1.65739	-1.17239	5.1695e-10	-1.68221	-1.16772	2.73021e-05	-1.68032	-1.17713
154008727	rs60227374	2.42482e-07	0.196642	-1.80974e-10	9.34026e-09	0.044207	-1.80974e-10	0.0004947	0.0395393	-1.80974e-10
154009385	rs57648668	1.27387e-08	-1.63553	-1.11411	5.17386e-10	-1.72279	-1.12631	3.33023e-05	-1.55334	-1.10545
154009595	rs13155383	1.53109e-08	-1.37206	-1.19366	5.83363e-10	-1.53599	-1.19309	3.89611e-05	-1.31053	-1.19131
154009807	rs66461204	4.65391e-08	-0.264348	-1.18964	3.68938e-09	0.308577	-1.19325	0.000143175	-0.00848998	-1.19186
154009869	rs146956870	4.88188e-08	-1.40617	-1.80974e-10	3.18087e-09	-1.03297	-1.80974e-10	0.000136854	-1.2455	-1.80974e-10
154010041	rs4958379	1.37113e-08	-1.48157	-1.1945	6.72803e-10	-1.39198	-1.19445	4.23629e-05	-1.22432	-1.19382
154010375	rs79982411	6.05408e-08	-1.45546e-10	-1.19097	2.72823e-09	-1.45546e-10	-1.18647	0.000144568	-1.45546e-10	-1.19066
154010666	rs67006872	4.64804e-08	-0.264348	-1.19091	3.68718e-09	0.308577	-1.19384	0.000143045	-0.00848998	-1.19276
154010890	rs114039557	8.32773e-08	-0.872109	-1.80974e-10	4.23782e-09	-0.746078	-1.80974e-10	0.000320497	-0.394539	-1.80974e-10
154011104	rs11167695	5.17798e-08	-0.281779	-1.06551	3.97581e-09	0.272162	-1.08206	0.000266062	0.481075	-1.06176
154011108	rs11167696	1.61361e-08	-1.40684	-1.10638	8.50376e-10	-1.26398	-1.08823	5.48827e-05	-1.06025	-1.09896
154011565	rs72797540	1.50907e-08	-1.52352	-1.05669	7.7776e-10	-1.40035	-1.04112	4.49484e-05	-1.30482	-1.05407
154012947	rs4958380	1.83782e-08	-1.81643	-0.566689	8.52051e-10	-1.77523	-0.575002	4.62408e-05	-1.8004	-0.530148
154012957	rs34952076	1.21964e-08	-1.68249	-1.11065	4.66913e-10	-1.81862	-1.13312	2.58638e-05	-1.80827	-1.10329
154013063	rs4958752	1.7548e-08	-1.821	-0.608343	8.75119e-10	-1.70715	-0.616374	4.53886e-05	-1.77613	-0.573018
154013177	rs35635357	1.1846e-08	-1.70934	-1.11296	4.69065e-10	-1.81276	-1.13439	2.55984e-05	-1.81573	-1.10616
154013847	rs6886153	1.51343e-08	-1.3853	-1.19202	5.27991e-10	-1.6382	-1.19061	3.45224e-05	-1.43083	-1.19198
154014067	rs34997930	5.68332e-08	-1.3431	0.0889392	3.28806e-09	-1.04518	0.0453536	0.000155263	-1.20882	0.089523
154014120	rs34133517	1.75879e-08	-1.82001	-0.607062	7.90898e-10	-1.81834	-0.606376	4.33762e-05	-1.82154	-0.572963
154014663	rs13182479	1.18408e-08	-1.70213	-1.12061	4.6511e-10	-1.81468	-1.14093	2.54408e-05	-1.81393	-1.11413
154014884	rs60778030	1.2401e-08	-1.82164	-0.954863	5.84744e-10	-1.8023	-0.924413	2.98762e-05	-1.81952	-0.94783
154014977	rs72797542	1.84346e-08	-1.70625	-0.673807	1.14296e-09	-1.38334	-0.673161	5.67837e-05	-1.48349	-0.641676
154015485	rs59743041	1.02283e-07	-1.45546e-10	-0.66654	4.58514e-09	-1.45546e-10	-0.667308	0.000250555	-1.45546e-10	-0.640735
154015528	rs72492477	1.00659e-08	-1.82205	-1.16308	5.35989e-10	-1.64066	-1.17311	2.59218e-05	-1.75767	-1.15166
154015661	rs7736269	3.65721e-08	-1.4926	-0.202403	3.55413e-09	-0.767724	-0.154293	0.00017556	-0.860833	-0.135601
154015729	rs146135726	4.42701e-08	-1.50397	-1.80974e-10	1.84636e-09	-1.57691	-1.80974e-10	9.46063e-05	-1.61469	-1.80974e-10
154016281	rs6862263	3.62199e-08	-1.70468	-1.80974e-10	1.69093e-09	-1.66485	-1.80974e-10	7.87735e-05	-1.79784	-1.80974e-10
154016304	rs144301206	1.03251e-08	-1.76594	-1.19377	9.93521e-10	-1.01032	-1.1863	4.99597e-05	-1.05873	-1.19447
154017554	rs141091429	6.05891e-08	-1.19017	-1.80974e-10	1.79909e-09	-1.60285	-1.80974e-10	0.000114829	-1.42097	-1.80974e-10
154017722	rs11740962	1.82473e-08	-1.23023	-1.16003	7.0392e-10	-1.39036	-1.15085	4.69827e-05	-1.15953	-1.1551
154018284	rs138203880	7.32763e-08	-1.45546e-10	-1.00005	3.34484e-09	-1.45546e-10	-0.98271	0.000175006	-1.45546e-10	-0.999595
154018429	rs2001431	1.89933e-08	-1.17661	-1.17359	7.26059e-10	-1.3444	-1.16585	4.90036e-05	-1.10286	-1.16965
154018467	rs4348271	1.49009e-08	-1.40309	-1.18977	8.17471e-10	-1.21139	-1.18028	3.94799e-05	-1.2962	-1.19242
154019450	rs142756010	9.96386e-09	-1.82123	-1.17409	6.7186e-10	-1.40266	-1.18517	3.48249e-05	-1.45042	-1.16366
154020454	rs80312807	6.95204e-08	-1.45546e-10	-1.05266	3.16554e-09	-1.45546e-10	-1.0378	0.000166024	-1.45546e-10	-1.05228
154020584	rs11750130	3.40954e-08	-0.57097	-1.19415	4.36221e-09	0.469787	-1.18694	0.000214091	0.396421	-1.19443
154021038	rs117574341	4.29585e-07	-1.45546e-10	0.768536	2.01884e-08	-1.45546e-10	0.814983	0.000997749	-1.45546e-10	0.741089
154021455	rs75574186	2.40864e-08	-0.999407	-1.11323	7.16533e-10	-1.39281	-1.13065	4.45613e-05	-1.24907	-1.11848
154023083	rs66739650	3.24196e-08	-0.634882	-1.18064	8.36258e-10	-1.18688	-1.18207	5.59586e-05	-0.957819	-1.18198
154023119	rs11739775	4.3587e-07	1.97518	-1.19212	3.09303e-08	2.42198	-1.18037	0.00244531	2.83108	-1.19357
154023153	rs11749702	4.51918e-07	2.00804	-1.18882	3.22491e-08	2.45671	-1.17335	0.00254179	2.86745	-1.19124
154023222	rs59189695	3.89715e-08	-0.446383	-1.18507	2.2651e-09	-0.183845	-1.18866	0.000176637	0.196985	-1.1873
154023320	rs58514953	1.9302e-07	1.11188	-1.14337	6.25849e-09	0.780964	-1.13715	0.000727232	1.56608	-1.14124
154023527	rs188275793	3.53901e-08	-1.72785	-1.80974e-10	1.48691e-09	-1.79343	-1.80974e-10	7.94427e-05	-1.78938	-1.80974e-10
154023534	rs139894432	9.85237e-09	-1.81245	-1.19412	4.39483e-10	-1.81916	-1.19312	2.34284e-05	-1.8161	-1.19437
154023871	rs117066352	6.53584e-08	-1.45546e-10	-1.1144	2.87838e-09	-1.45546e-10	-1.1329	0.000155121	-1.45546e-10	-1.12021
154023913	rs12514979	4.72004e-08	-0.245398	-1.19448	1.07252e-09	-0.925929	-1.19419	0.000100162	-0.363129	-1.19449
154023975	rs11167697	2.84367e-08	-0.752107	-1.1945	7.00256e-10	-1.35252	-1.19392	5.81975e-05	-0.906076	-1.19449
154024036	rs4958753	3.03019e-08	-0.688578	-1.1945	7.5794e-10	-1.27316	-1.19412	6.58795e-05	-0.782092	-1.19449
154024044	rs35018839	1.74745e-08	-1.23964	-1.19391	5.42912e-10	-1.60783	-1.1931	2.81389e-05	-1.63347	-1.19379
154024293	rs6877721	1.02391e-08	-1.80351	-1.16456	6.40694e-10	-1.46603	-1.1693	2.57695e-05	-1.75305	-1.16217
154024556	rs68119351	1.30294e-08	-1.53389	-1.19319	5.09734e-10	-1.67043	-1.19356	2.8669e-05	-1.61512	-1.19348
154024981	rs79505041	9.92668e-09	-1.81964	-1.17942	8.73477e-10	-1.13945	-1.18595	4.03994e-05	-1.29477	-1.17083
154025095	rs3863200	1.46728e-08	-1.42648	-1.18181	1.53978e-09	-0.57027	-1.18822	5.46611e-05	-0.986779	-1.17648
154025254	rs72797545	1.11179e-07	-0.583142	-1.80974e-10	3.69109e-09	-0.884206	-1.80974e-10	0.000210564	-0.814623	-1.80974e-10
154025693	rs13174862	1.62216e-08	-1.32035	-1.18759	9.63332e-10	-1.03516	-1.19233	4.62086e-05	-1.14796	-1.18329
154025870	rs112696184	1.00783e-08	-1.81161	-1.17229	6.12424e-10	-1.50412	-1.17634	2.56599e-05	-1.74927	-1.17022
154026473	rs34165383	1.59594e-08	-1.32975	-1.19449	5.26461e-10	-1.63728	-1.19442	2.71409e-05	-1.66887	-1.1945
154026481	rs116820689	1.02856e-08	-1.80647	-1.15707	6.05665e-10	-1.52916	-1.1624	2.57654e-05	-1.76098	-1.1544
154026601	rs71590142	1.76524e-08	-1.47837	-0.945046	6.29576e-10	-1.67495	-0.977887	3.08926e-05	-1.76128	-0.972612
154027020	rs17116304	1.23387e-08	-1.78054	-1.00101	6.4946e-10	-1.60837	-1.01337	2.92437e-05	-1.79376	-0.994984
154027216	rs74417235	1.77584e-08	-1.22293	-1.19449	5.46863e-10	-1.59937	-1.19432	2.84256e-05	-1.62263	-1.1945
154027749	rs4958754	6.77803e-08	0.116308	-1.19432	2.39393e-09	-0.124734	-1.19246	0.000113135	-0.241777	-1.19405
154028567	rs180715896	5.0466e-08	-1.37299	-1.80974e-10	2.17164e-09	-1.41464	-1.80974e-10	0.00012491	-1.33682	-1.80974e-10
154028817	rs1811291	2.79271e-08	-0.770203	-1.19448	8.61329e-10	-1.14534	-1.19406	5.51931e-05	-0.959115	-1.19446
154029079	rs76877334	1.02328e-08	-1.8021	-1.16659	5.89953e-10	-1.54668	-1.17116	2.53127e-05	-1.76884	-1.16427
154029875	rs66508886	1.26683e-08	-1.57417	-1.18101	5.08632e-10	-1.68421	-1.18194	2.78315e-05	-1.65611	-1.18213
154029975	rs115753765	3.33067e-08	-1.78853	-1.80974e-10	1.46999e-09	-1.80487	-1.80974e-10	7.94982e-05	-1.78868	-1.80974e-10
154030482	rs4958755	3.35428e-08	-1.78146	-1.80974e-10	1.48014e-09	-1.79799	-1.80974e-10	8.06129e-05	-1.77475	-1.80974e-10
154030867	rs4958381	1.33002e-08	-1.52214	-1.18437	5.281e-10	-1.64414	-1.18446	2.9318e-05	-1.60094	-1.18527
154031548	rs147927459	3.30953e-08	-1.79489	-1.80974e-10	1.51761e-09	-1.77299	-1.80974e-10	7.69567e-05	-1.82117	-1.80974e-10
154031760	rs34514305	4.02398e-08	-0.4101	-1.18933	3.25034e-09	0.183078	-1.19445	0.000178996	0.209205	-1.18626
154033018	rs112065906	1.04431e-08	-1.76162	-1.18673	4.43258e-10	-1.8118	-1.19193	2.39827e-05	-1.79919	-1.18789
154033183	rs72797548	3.31726e-08	-1.79256	-1.80974e-10	1.4533e-09	-1.81629	-1.80974e-10	7.68912e-05	-1.82202	-1.80974e-10
154034176	rs35788208	1.75712e-08	-1.23358	-1.19444	5.43052e-10	-1.60621	-1.19447	2.80555e-05	-1.63576	-1.19447
154034179	rs12652072	3.53073e-08	-0.555593	-1.1746	1.92631e-09	-0.355085	-1.17943	0.000131274	-0.111424	-1.1757
154034205	rs17116316	1.04431e-08	-1.75539	-1.19296	4.43301e-10	-1.80915	-1.19449	2.39419e-05	-1.7953	-1.19348
154034581	rs140857507	2.97363e-06	2.70326	-1.80974e-10	4.24488e-08	1.55817	-1.80974e-10	0.00790419	2.81074	-1.80974e-10
154035016	rs11167698	3.57447e-08	-0.54142	-1.17646	1.95276e-09	-0.339835	-1.18105	0.000133213	-0.0949594	-1.17751
154035237	rs35998524	1.78156e-08	-1.22059	-1.19362	5.47489e-10	-1.59831	-1.19423	2.8283e-05	-1.62842	-1.19373
154035503	rs2894776	3.73101e-08	-1.67502	-1.80974e-10	1.6667e-09	-1.67928	-1.80974e-10	7.72502e-05	-1.81736	-1.80974e-10
154035517	rs1962633	1.03832e-08	-1.76537	-1.18873	4.42108e-10	-1.81331	-1.19302	2.38842e-05	-1.80148	-1.18972
154035856	rs186283755	3.28896e-08	-1.80113	-1.80974e-10	3.35391e-09	-0.98	-1.80974e-10	0.000117449	-1.39841	-1.80974e-10
154035953	rs111388052	9.79873e-09	-1.82181	-1.19022	4.41683e-10	-1.82204	-1.18525	2.33925e-05	-1.82182	-1.19018
154036139	rs77872245	1.0411e-08	-1.75775	-1.19368	4.42867e-10	-1.81017	-1.19444	2.38929e-05	-1.79679	-1.19404
154036315	rs13166977	1.02004e-08	-1.77974	-1.19212	4.39619e-10	-1.81874	-1.19323	2.35392e-05	-1.81344	-1.19231
154036425	rs570496539	3.47801e-08	-1.74524	-1.80974e-10	1.4538e-09	-1.81595	-1.80974e-10	7.71539e-05	-1.81861	-1.80974e-10
154036576	rs191082897	1.03008e-08	-1.77263	-1.18943	4.40764e-10	-1.81601	-1.19336	2.37671e-05	-1.80575	-1.19036
154036676	rs148277437	1.03237e-08	-1.77136	-1.18848	4.4117e-10	-1.81556	-1.19289	2.38051e-05	-1.80502	-1.1895
154036730	rs142851129	1.02373e-08	-1.77848	-1.18977	4.39667e-10	-1.81793	-1.19393	2.37118e-05	-1.80903	-1.18941
154036902	rs7445576	2.79359e-08	-0.775364	-1.18901	1.62351e-09	-0.514153	-1.19139	8.25716e-05	-0.561171	-1.18958
154037358	rs12513744	3.13694e-08	-0.656681	-1.19177	1.36833e-09	-0.68236	-1.19418	5.69157e-05	-0.930265	-1.19258
154037375	rs13155902	3.13364e-08	-0.656681	-1.19282	1.36795e-09	-0.68236	-1.19446	5.68666e-05	-0.930265	-1.19344
154037731	rs1972616	2.71523e-08	-0.801381	-1.19144	1.57389e-09	-0.543255	-1.19332	8.0077e-05	-0.589742	-1.19168
154038360	rs150846897	7.97581e-08	-1.45546e-10	-0.915287	3.64675e-09	-1.45546e-10	-0.89629	0.000188045	-1.45546e-10	-0.92773
154038451	rs79229707	4.1763e-08	-1.56227	-1.80974e-10	1.79096e-09	-1.60737	-1.80974e-10	0.000101364	-1.54569	-1.80974e-10
154038591	rs11749348	2.27583e-08	-0.990454	-1.1789	1.01889e-09	-0.979738	-1.19168	4.65007e-05	-1.14998	-1.17496
154038803	rs114770887	9.47902e-08	-0.742619	-1.80974e-10	2.16085e-09	-1.41963	-1.80974e-10	0.000162296	-1.07499	-1.80974e-10
154039839	rs116513349	3.22154e-08	-1.82184	-1.80974e-10	3.84016e-09	-0.844615	-1.80974e-10	0.000132903	-1.27479	-1.80974e-10
154039972	rs13167587	1.03658e-08	-1.78539	-1.17038	4.4792e-10	-1.82017	-1.17309	2.41059e-05	-1.8106	-1.17136
154040133	rs66783703	3.13996e-08	-0.654486	-1.193	1.35371e-09	-0.696019	-1.19126	7.30773e-05	-0.680133	-1.19276
154040667	rs73290776	9.86953e-09	-1.82194	-1.1829	4.46093e-10	-1.82203	-1.17532	2.36681e-05	-1.81746	-1.18282
154041807	rs71590148	1.21163e-08	-1.7999	-0.999831	5.21548e-10	-1.822	-1.01908	2.87294e-05	-1.79985	-1.00664
154042110	rs186891365	9.41024e-08	-1.45546e-10	-0.749901	4.04918e-09	-1.45546e-10	-0.791612	0.000221484	-1.45546e-10	-0.764061
154042212	rs13182381	1.20295e-08	-1.7999	-1.00703	5.18485e-10	-1.822	-1.02497	2.85235e-05	-1.79985	-1.01383
154043175	rs28794278	3.67846e-08	-0.49555	-1.19365	1.52484e-09	-0.576093	-1.19215	8.81112e-05	-0.492283	-1.19353
154044226	rs73290781	9.92827e-09	-1.81764	-1.18126	4.47757e-10	-1.8211	-1.17253	2.35966e-05	-1.82201	-1.1813
154044277	rs10463340	1.20373e-08	-1.79835	-1.00792	5.18091e-10	-1.82191	-1.02582	2.84556e-05	-1.80135	-1.01471
154045220	rs34035538	1.20007e-08	-1.8014	-1.00792	5.1802e-10	-1.82205	-1.02582	2.85426e-05	-1.7983	-1.01471
154045426	rs78711916	1.97832e-08	-1.11607	-1.19338	5.43685e-10	-1.60526	-1.19426	2.76895e-05	-1.65282	-1.19054
154045761	rs59852115	1.26168e-08	-1.56991	-1.18934	4.63046e-10	-1.77702	-1.18304	2.47174e-05	-1.76446	-1.19244
154045825	rs4958756	2.72955e-08	-0.896954	-1.09061	1.15269e-09	-0.914296	-1.13373	5.53106e-05	-1.07107	-1.08038
154046232	rs142171013	3.95628e-08	-1.61639	-1.80974e-10	1.73452e-09	-1.6394	-1.80974e-10	7.87386e-05	-1.79828	-1.80974e-10
154046245	rs112875742	6.09874e-08	-1.45546e-10	-1.18362	2.74406e-09	-1.45546e-10	-1.18069	0.000145041	-1.45546e-10	-1.1874
154047198	rs149702041	6.03296e-08	-1.45546e-10	-1.19446	2.70962e-09	-1.45546e-10	-1.19332	0.000144023	-1.45546e-10	-1.19444
154047255	rs113868593	3.67549e-08	-0.49555	-1.19446	1.52158e-09	-0.576093	-1.19429	8.80281e-05	-0.492283	-1.19447
154047380	rs113808271	3.7943e-08	-1.6582	-1.80974e-10	1.55183e-09	-1.7507	-1.80974e-10	7.68901e-05	-1.82204	-1.80974e-10
154047493	rs35751355	1.20746e-08	-1.7981	-1.00507	5.19508e-10	-1.82189	-1.02311	2.85288e-05	-1.80158	-1.01192
154048205	rs71590149	1.20638e-08	-1.7981	-1.00597	5.19064e-10	-1.82189	-1.02397	2.85037e-05	-1.80158	-1.0128
154048230	rs12189327	3.32803e-08	-1.78932	-1.80974e-10	3.14202e-09	-1.04526	-1.80974e-10	0.000112179	-1.44432	-1.80974e-10
154048281	rs115982417	3.36196e-08	-1.77918	-1.80974e-10	2.40173e-09	-1.31394	-1.80974e-10	0.000105505	-1.50565	-1.80974e-10
154048367	rs6877043	2.61764e-08	-0.908838	-1.12059	1.12573e-09	-0.915636	-1.15606	5.44159e-05	-1.05584	-1.11192
154048646	rs72797553	1.34742e-07	0.795006	-1.18593	4.19169e-09	0.433001	-1.19002	0.000292849	0.70031	-1.18507
154048685	rs13186646	1.19398e-08	-1.80558	-1.00883	5.17671e-10	-1.82186	-1.02668	2.86595e-05	-1.79333	-1.0156
154049272	rs34542840	1.21722e-08	-1.80599	-0.989142	5.24965e-10	-1.82141	-1.01314	2.94087e-05	-1.78528	-0.997842
154049702	rs7702928	2.19935e-08	-1.02557	-1.17797	1.22363e-09	-0.824843	-1.16347	6.82827e-05	-0.757948	-1.18281
154049946	rs6421146	7.72509e-08	-1.45546e-10	-0.947225	3.72257e-09	-1.45546e-10	-0.875713	0.000185936	-1.45546e-10	-0.93901
154050914	rs11167699	1.16804e-08	-1.80407	-1.03231	5.05761e-10	-1.82198	-1.04983	2.79564e-05	-1.79525	-1.03852
154051203	rs73290792	1.44426e-08	-1.70564	-0.918467	5.68645e-10	-1.78812	-0.966502	3.03256e-05	-1.82035	-0.932069
154051673	rs190556678	1.18747e-07	-1.45546e-10	-0.517289	5.35435e-09	-1.45546e-10	-0.512218	0.000279226	-1.45546e-10	-0.53239
154051678	rs6894778	1.44025e-08	-1.79434	-0.832538	6.13194e-10	-1.81681	-0.862391	3.48811e-05	-1.80501	-0.80746
154051683	rs142072492	7.94366e-08	-0.919325	-1.80974e-10	1.78956e-09	-1.60816	-1.80974e-10	0.00012564	-1.33099	-1.80974e-10
154051781	rs12515092	1.68902e-08	-1.2829	-1.18465	6.11254e-10	-1.50468	-1.17769	3.70645e-05	-1.36903	-1.18273
154051835	rs6873342	2.57781e-08	-1.46844	-0.576318	8.87439e-10	-1.72955	-0.579996	4.44255e-05	-1.78271	-0.587884
154051928	rs6873918	2.20891e-08	-1.23765	-0.961551	7.17411e-10	-1.52808	-0.994155	3.92547e-05	-1.54986	-0.944481
154052001	rs6873650	3.45368e-08	-1.27227	-0.479988	1.18005e-09	-1.56434	-0.460233	5.56204e-05	-1.65453	-0.491335
154052115	rs6580098	3.22501e-08	-1.37876	-0.442004	1.12205e-09	-1.63544	-0.439527	5.52878e-05	-1.71074	-0.441117
154052128	rs12515696	1.48052e-08	-1.69313	-0.906177	6.49064e-10	-1.7427	-0.87965	3.41398e-05	-1.7146	-0.919352
154052596	rs2396993	3.59099e-08	-1.34711	-0.366165	1.1965e-09	-1.62957	-0.381156	6.0982e-05	-1.68184	-0.371995
154052640	rs13169969	2.32855e-08	-1.19384	-0.952613	7.44269e-10	-1.50169	-0.983794	4.11599e-05	-1.51268	-0.934263
154052668	rs13170484	2.49137e-08	-0.939258	-1.13961	1.09064e-09	-0.96542	-1.13795	6.65932e-05	-0.820768	-1.14504
154052750	rs2396994	3.84244e-08	-1.33637	-0.309219	1.33739e-09	-1.57898	-0.320423	6.47166e-05	-1.68058	-0.313816
154052934	rs2396995	1.4527e-08	-1.44602	-1.17225	5.3271e-10	-1.65615	-1.16376	3.07148e-05	-1.57058	-1.16909
154052950	rs2396996	3.58232e-08	-1.32832	-0.387368	1.1858e-09	-1.61754	-0.402165	6.03246e-05	-1.67155	-0.393122
154053249	rs7723312	3.612e-08	-1.30653	-0.400904	1.18663e-09	-1.60344	-0.415576	6.0243e-05	-1.65942	-0.40661
154053349	rs7723610	3.50811e-08	-1.32832	-0.408302	1.16146e-09	-1.61754	-0.422904	5.90794e-05	-1.67155	-0.413981
154053450	rs7443642	3.48875e-08	-1.31385	-0.428309	1.14738e-09	-1.60819	-0.444451	5.83933e-05	-1.66351	-0.433699
154054092	rs115876780	3.34337e-08	-1.78472	-1.80974e-10	3.75529e-09	-0.866961	-1.80974e-10	0.000129939	-1.29735	-1.80974e-10
154054845	rs56226722	3.96027e-08	-0.74006	-0.875326	9.41062e-10	-1.34155	-0.909326	5.89379e-05	-1.23408	-0.853845
154054864	rs72797560	3.56277e-08	-1.72116	-1.80974e-10	1.85624e-09	-1.57157	-1.80974e-10	9.95443e-05	-1.56381	-1.80974e-10
154055081	rs13185173	4.04858e-08	-1.27731	-0.316021	1.31285e-09	-1.58427	-0.333654	6.66322e-05	-1.64283	-0.322397
154055507	rs6580099	1.7552e-08	-1.23881	-1.19031	5.38818e-10	-1.62178	-1.18672	3.58176e-05	-1.39702	-1.18895
154056002	rs13186731	4.11223e-08	-1.26916	-0.308571	1.32724e-09	-1.57887	-0.328153	6.74597e-05	-1.63814	-0.314742
154056183	rs4958757	2.97401e-08	-1.2388	-0.662988	9.13142e-10	-1.60187	-0.679123	5.06129e-05	-1.52397	-0.716234
154056232	rs4958758	1.8111e-08	-1.20549	-1.19227	5.48014e-10	-1.60207	-1.18951	3.67684e-05	-1.36851	-1.19126
154056716	rs12656029	4.3781e-08	-1.20652	-0.308564	1.39674e-09	-1.52972	-0.326273	6.94437e-05	-1.60893	-0.314968
154056953	rs75621011	3.04113e-08	-1.20329	-0.676184	9.21426e-10	-1.57984	-0.692115	5.12765e-05	-1.49843	-0.728747
154057030	rs56354005	3.27716e-08	-0.942778	-0.861944	8.55956e-10	-1.44899	-0.896669	5.5006e-05	-1.31695	-0.840025
154057618	rs12655636	3.96548e-08	-1.29063	-0.323445	1.29186e-09	-1.59304	-0.341003	6.56403e-05	-1.65043	-0.329794
154057808	rs35212808	3.91029e-08	-1.29063	-0.337462	1.27406e-09	-1.59304	-0.354878	6.473e-05	-1.65043	-0.34376
154058115	rs35329122	3.90798e-08	-1.29784	-0.330837	1.2764e-09	-1.59777	-0.34832	6.48927e-05	-1.65452	-0.337159
154059282	rs12516984	6.53681e-08	-1.45546e-10	-1.11425	2.94178e-09	-1.45546e-10	-1.11111	0.000160277	-1.45546e-10	-1.08751
154059487	rs13179034	3.91029e-08	-1.29063	-0.337462	1.27406e-09	-1.59304	-0.354878	6.473e-05	-1.65043	-0.34376
154059673	rs10039026	3.07787e-08	-0.991537	-0.875925	8.19661e-10	-1.47687	-0.912126	5.16404e-05	-1.36621	-0.8539
154059746	rs13179358	3.80016e-08	-1.31919	-0.337462	1.25056e-09	-1.61166	-0.354878	6.36984e-05	-1.66649	-0.34376
154059757	rs116481362	4.67957e-08	-1.44849	-1.80974e-10	3.5384e-09	-0.926452	-1.80974e-10	0.00015999	-1.0893	-1.80974e-10
154059845	rs13179754	3.93879e-08	-1.28336	-0.337462	1.28016e-09	-1.58826	-0.354878	6.49984e-05	-1.64629	-0.34376
154060180	rs918365	1.60927e-08	-1.32588	-1.19004	5.13087e-10	-1.67135	-1.18609	3.32779e-05	-1.47083	-1.18869
154060510	rs151025704	6.35689e-08	-1.45546e-10	-1.14216	2.85722e-09	-1.45546e-10	-1.14028	0.00015264	-1.45546e-10	-1.13633
154060512	rs71590150	2.48201e-08	-1.34833	-0.734298	8.651e-10	-1.58883	-0.746209	4.3202e-05	-1.65431	-0.744218
154060699	rs75686232	2.8245e-07	0.349216	-1.80974e-10	5.29842e-09	-0.522719	-1.80974e-10	0.000468897	-0.0140308	-1.80974e-10
154060742	rs79089020	5.72305e-08	-0.141263	-1.10593	1.02317e-09	-1.06862	-1.09859	6.41652e-05	-0.877173	-1.12578
154060796	rs115365688	6.92838e-07	1.24651	-1.80974e-10	1.18478e-08	0.282011	-1.80974e-10	0.00160534	1.21668	-1.80974e-10
154060941	rs115218887	6.19623e-08	-1.45546e-10	-1.16776	2.78702e-09	-1.45546e-10	-1.16515	0.00014859	-1.45546e-10	-1.16322
154061125	rs17116362	6.23341e-08	-1.45546e-10	-1.16178	2.85371e-09	-1.45546e-10	-1.14151	0.000148996	-1.45546e-10	-1.16049
154061144	rs76816731	6.35858e-08	-1.45546e-10	-1.14189	2.86298e-09	-1.45546e-10	-1.13827	0.000152751	-1.45546e-10	-1.1356
154061414	rs73292516	6.05592e-08	-1.45546e-10	-1.19066	2.71964e-09	-1.45546e-10	-1.18963	0.000144841	-1.45546e-10	-1.18878
154061748	rs575983617	6.05294e-08	-1.45546e-10	-1.19115	2.7475e-09	-1.45546e-10	-1.17943	0.000144417	-1.45546e-10	-1.19171
154061889	rs13190662	4.19664e-08	-0.997622	-0.559792	1.37612e-09	-1.32812	-0.542742	6.83788e-05	-1.37618	-0.563171
154061923	rs112350357	6.09933e-08	-1.45546e-10	-1.18352	2.74319e-09	-1.45546e-10	-1.181	0.000145984	-1.45546e-10	-1.18092
154061946	rs111818214	6.10978e-08	-1.45546e-10	-1.18181	2.74839e-09	-1.45546e-10	-1.17911	0.000146261	-1.45546e-10	-1.17902
154062574	rs60628720	6.41126e-08	-1.45546e-10	-1.13364	2.88266e-09	-1.45546e-10	-1.13141	0.000154086	-1.45546e-10	-1.1269
154062653	rs60551831	6.23122e-08	-1.45546e-10	-1.16213	2.80004e-09	-1.45546e-10	-1.16049	0.000149493	-1.45546e-10	-1.15716
154062696	rs61630108	6.15779e-08	-1.45546e-10	-1.17398	2.76613e-09	-1.45546e-10	-1.17268	0.000147587	-1.45546e-10	-1.16999
154063032	rs13178134	4.3581e-08	-1.00685	-0.512812	1.45494e-09	-1.33526	-0.479909	7.12066e-05	-1.38296	-0.515869
154063295	rs965235	2.90798e-08	-0.780931	-1.14331	6.04911e-10	-1.53233	-1.16047	4.22919e-05	-1.27296	-1.14686
154063414	rs17560103	1.77299e-08	-1.27307	-1.14596	4.73729e-10	-1.78566	-1.15158	3.30314e-05	-1.52072	-1.14624
154063416	rs17116366	5.5218e-08	-0.591761	-0.691235	1.76615e-09	-0.996139	-0.625184	9.71687e-05	-0.861174	-0.726791
154063778	rs1862130	2.86017e-08	-0.795906	-1.14491	5.99386e-10	-1.54021	-1.16177	4.17705e-05	-1.28382	-1.1484
154063834	rs1862131	1.51838e-08	-1.4399	-1.13415	5.07718e-10	-1.774	-1.09395	2.87048e-05	-1.6684	-1.13895
154063866	rs7712305	6.35137e-08	-0.489104	-0.653925	1.99956e-09	-0.911657	-0.585543	0.000110322	-0.770212	-0.690799
154064007	rs57106376	9.86876e-08	-1.09021	0.387886	2.38506e-09	-1.60315	0.282247	0.0001755	-1.33873	0.341958
154064656	rs72797565	4.12976e-08	-1.57348	-1.80974e-10	1.77567e-09	-1.61595	-1.80974e-10	8.77987e-05	-1.68937	-1.80974e-10
154064714	rs7717196	6.65385e-08	-0.495522	-0.600982	2.10379e-09	-0.916959	-0.529427	0.000115452	-0.775912	-0.63965
154064761	rs6580100	2.49972e-08	-1.0027	-1.07282	6.13249e-10	-1.66124	-1.01787	3.9267e-05	-1.41435	-1.07967
154064886	rs6898624	5.19194e-08	-0.683403	-0.661189	1.76649e-09	-1.03556	-0.585574	8.83979e-05	-0.967173	-0.715392
154064940	rs4958382	2.72363e-08	-0.840174	-1.14956	5.8358e-10	-1.56317	-1.16553	4.02772e-05	-1.31575	-1.15288
154065348	rs77055126	9.18879e-08	-0.773715	-1.80974e-10	2.39151e-09	-1.3182	-1.80974e-10	0.000171774	-1.01823	-1.80974e-10
154065495	rs11958012	1.99654e-06	2.30489	-1.80974e-10	1.25387e-08	0.338693	-1.80974e-10	0.00153819	1.17395	-1.80974e-10
154065496	rs4958759	2.58416e-08	-0.896243	-1.14606	5.69646e-10	-1.59156	-1.16131	3.88108e-05	-1.35578	-1.14994
154065758	rs4958760	1.43652e-08	-1.49545	-1.13402	4.97457e-10	-1.7923	-1.09608	2.77495e-05	-1.70283	-1.13837
154065895	rs4958761	2.37855e-08	-0.992694	-1.13252	5.49809e-10	-1.63836	-1.14995	3.67464e-05	-1.42346	-1.13692
154066205	rs4958762	1.57137e-08	-1.37717	-1.16257	4.96913e-10	-1.75811	-1.13136	2.89695e-05	-1.63226	-1.16591
154066477	rs7727181	2.20082e-08	-1.25461	-0.94826	1.61435e-09	-0.684901	-1.02629	7.82209e-05	-0.866033	-0.938844
154066486	rs7727616	9.56244e-08	0.441733	-1.17559	2.86664e-09	0.0190666	-1.15605	0.000167742	0.135835	-1.17782
154066691	rs79755887	6.3492e-08	-1.45546e-10	-1.14337	2.85423e-09	-1.45546e-10	-1.14132	0.000152511	-1.45546e-10	-1.13718
154067087	rs59099330	3.08974e-08	-0.822315	-1.0413	6.69921e-10	-1.55355	-1.03718	5.20336e-05	-1.16742	-1.04511
154067089	rs112615668	1.90497e-06	2.25794	-1.80974e-10	1.28019e-08	0.359464	-1.80974e-10	0.00145957	1.12148	-1.80974e-10
154067205	rs4958763	2.9658e-08	-0.724223	-1.18033	1.6743e-09	-0.482677	-1.19206	0.000114583	-0.245957	-1.17715
154067220	rs112379773	6.63537e-08	-1.09928	-1.80974e-10	2.36084e-09	-1.33111	-1.80974e-10	0.000133765	-1.26833	-1.80974e-10
154067233	rs4958383	9.29784e-08	0.383388	-1.14531	9.98842e-10	-1.02159	-1.16969	7.77636e-05	-0.671226	-1.13951
154067824	rs73292538	2.83538e-08	-0.982054	-0.967469	1.23847e-09	-1.06182	-0.914434	5.42946e-05	-1.17767	-0.99232
154068030	rs10074675	1.66024e-08	-1.54067	-0.944066	6.14913e-10	-1.79139	-0.885012	3.24415e-05	-1.73018	-0.954799
154068091	rs118070303	6.1887e-08	-1.45546e-10	-1.16897	2.79741e-09	-1.45546e-10	-1.16143	0.00014854	-1.45546e-10	-1.16356
154068310	rs2052448	1.64085e-08	-1.55632	-0.940164	6.14495e-10	-1.79641	-0.880676	3.22788e-05	-1.73902	-0.950981
154068402	rs72797568	1.26338e-07	-0.455324	-1.80974e-10	4.42417e-09	-0.703044	-1.80974e-10	0.000226725	-0.740675	-1.80974e-10
154068492	rs113745888	7.02552e-08	-1.45546e-10	-1.04215	3.05412e-09	-1.45546e-10	-1.07364	0.000170781	-1.45546e-10	-1.02403
154068874	rs7710726	1.52992e-06	2.03869	-1.80974e-10	1.20361e-08	0.29778	-1.80974e-10	0.00133005	1.02856	-1.80974e-10
154068885	rs7710331	1.93538e-08	-1.17277	-1.15863	5.45654e-10	-1.64457	-1.15133	3.18607e-05	-1.54794	-1.1551
154068889	rs183357656	6.17596e-08	-1.45546e-10	-1.17103	2.79083e-09	-1.45546e-10	-1.16379	0.000148202	-1.45546e-10	-1.16583
154069037	rs6580101	1.70567e-08	-1.54855	-0.909192	6.34812e-10	-1.79395	-0.8506	3.34502e-05	-1.73466	-0.9197
154069269	rs6580102	1.93538e-08	-1.17277	-1.15863	5.45654e-10	-1.64457	-1.15133	3.18607e-05	-1.54794	-1.1551
154069411	rs10070709	1.72135e-08	-1.53798	-0.910615	6.43976e-10	-1.77957	-0.85065	3.44031e-05	-1.70494	-0.921326
154069426	rs10070715	1.71204e-08	-1.54855	-0.905463	6.37415e-10	-1.79395	-0.846508	3.35728e-05	-1.73466	-0.916041
154069617	rs7735337	3.60498e-08	-1.12674	-0.582647	9.96306e-10	-1.69822	-0.495612	5.74453e-05	-1.51045	-0.603134
154069785	rs7715775	1.7121e-08	-1.54067	-0.913306	6.33573e-10	-1.79139	-0.855119	3.3465e-05	-1.73018	-0.923738
154069840	rs78189925	3.07457e-08	-0.905707	-0.962827	1.3316e-09	-0.989105	-0.914645	5.76886e-05	-1.11059	-0.998761
154070168	rs6580103	1.70513e-08	-1.54067	-0.91739	6.30736e-10	-1.79139	-0.859607	3.33312e-05	-1.73018	-0.927745
154070227	rs6580104	1.95332e-08	-1.16087	-1.1613	5.47461e-10	-1.63832	-1.15428	3.20186e-05	-1.54019	-1.15791
154070836	rs10043507	3.33377e-08	-0.902847	-0.884748	9.24529e-10	-1.44146	-0.827142	5.39975e-05	-1.27949	-0.895985
154070913	rs73292548	2.81335e-08	-1.03416	-0.923161	1.26762e-09	-1.08166	-0.871327	5.11217e-05	-1.28112	-0.949084
154070947	rs184897644	6.09788e-08	-1.45546e-10	-1.18376	2.74236e-09	-1.45546e-10	-1.18131	0.00014618	-1.45546e-10	-1.17957
154071033	rs7721183	1.93529e-08	-1.17277	-1.15867	5.447e-10	-1.64457	-1.15308	3.18579e-05	-1.54794	-1.15519
154071186	rs80198546	3.33134e-08	-0.831476	-0.956849	1.43876e-09	-0.918266	-0.908079	6.19381e-05	-1.04501	-0.993264
154071444	rs72797571	6.713e-08	-1.08765	-1.80974e-10	3.08227e-09	-1.06446	-1.80974e-10	0.000148546	-1.16352	-1.80974e-10
154071496	rs373293684	6.09171e-08	-1.45546e-10	-1.18477	2.73928e-09	-1.45546e-10	-1.18243	0.000146005	-1.45546e-10	-1.18077
154071632	rs2112146	1.63216e-08	-1.51635	-0.985448	5.87501e-10	-1.78302	-0.938983	3.1623e-05	-1.71606	-0.994466
154071644	rs1972618	2.00866e-08	-1.13795	-1.15628	5.55365e-10	-1.62614	-1.15212	3.26867e-05	-1.52515	-1.15229
154071775	rs4958384	1.63795e-08	-1.51635	-0.981906	5.89805e-10	-1.78302	-0.935068	3.17328e-05	-1.71606	-0.991001
154072168	rs75662337	3.30154e-08	-1.79731	-1.80974e-10	1.44671e-09	-1.82083	-1.80974e-10	7.72142e-05	-1.81783	-1.80974e-10
154072259	rs79253380	6.08303e-08	-1.45546e-10	-1.1862	2.73492e-09	-1.45546e-10	-1.18403	0.000145756	-1.45546e-10	-1.18248
154072616	rs142973618	7.28926e-08	-1.45546e-10	-1.0053	3.43016e-09	-1.45546e-10	-0.957519	0.000176354	-1.45546e-10	-0.99192
154072876	rs73292554	2.65972e-08	-1.01478	-0.998692	1.15358e-09	-1.09294	-0.954319	5.12904e-05	-1.20629	-1.02062
154072930	rs6580107	1.61782e-08	-1.52457	-0.98605	5.85409e-10	-1.78592	-0.939648	3.14525e-05	-1.72088	-0.995054
154073109	rs117333777	6.15471e-08	-1.45546e-10	-1.17448	2.77027e-09	-1.45546e-10	-1.17118	0.000147749	-1.45546e-10	-1.16889
154073802	rs4958385	1.75339e-08	-1.47351	-0.956643	6.07949e-10	-1.78056	-0.907234	3.32511e-05	-1.69406	-0.966268
154074270	rs749777	2.08213e-08	-1.09928	-1.15903	5.49583e-10	-1.63584	-1.15288	3.31832e-05	-1.50693	-1.15544
154074362	rs9324789	5.22184e-08	-1.05582	-0.283025	1.63897e-09	-1.42723	-0.268832	8.37953e-05	-1.44936	-0.286678
154074504	rs7723991	1.63884e-08	-1.49096	-1.00675	5.71837e-10	-1.78643	-0.962597	3.13299e-05	-1.70455	-1.01529
154074517	rs7443289	2.90056e-08	-0.920193	-1.0066	1.24896e-09	-1.00291	-0.9649	5.46963e-05	-1.12335	-1.03927
154074626	rs10051493	2.05358e-08	-1.11173	-1.16038	5.45335e-10	-1.64214	-1.15434	3.28654e-05	-1.51513	-1.15686
154074691	rs2396997	2.4921e-08	-1.04638	-1.0322	1.07677e-09	-1.12295	-0.993217	4.83335e-05	-1.23384	-1.05244
154074877	rs2396998	2.51606e-08	-1.04638	-1.02263	1.08829e-09	-1.12295	-0.982575	4.87686e-05	-1.23384	-1.04348
154075160	rs112446905	2.5257e-08	-1.04638	-1.0188	1.09292e-09	-1.12295	-0.978329	4.89439e-05	-1.23384	-1.03989
154075358	rs145438775	6.09723e-08	-1.45546e-10	-1.18387	2.73634e-09	-1.45546e-10	-1.18351	0.000145486	-1.45546e-10	-1.18433
154075387	rs6868614	4.94579e-08	-1.05582	-0.337338	1.55166e-09	-1.42723	-0.323573	7.93742e-05	-1.44936	-0.340881
154076478	rs117347586	6.03426e-08	-1.45546e-10	-1.19425	2.70649e-09	-1.45546e-10	-1.19448	0.000144016	-1.45546e-10	-1.19449
154076552	rs13186046	3.3995e-08	-1.05557	-0.712504	8.65096e-10	-1.70011	-0.63493	5.22748e-05	-1.47723	-0.730668
154077174	rs6580110	4.45005e-08	-0.497612	-1.00117	7.67559e-10	-1.4679	-0.986768	5.50764e-05	-1.16578	-0.989911
154077497	rs76458420	1.22316e-06	1.81491	-1.80974e-10	1.52969e-08	0.537522	-1.80974e-10	0.00147621	1.13282	-1.80974e-10
154077586	rs56159230	3.66573e-08	-0.724102	-0.968569	9.68228e-10	-1.26078	-0.961636	6.55297e-05	-1.00863	-0.973278
154077656	rs62380525	1.37623e-07	-0.369766	-1.80974e-10	3.04678e-09	-1.07604	-1.80974e-10	0.000216446	-0.78707	-1.80974e-10
154077954	rs138945686	8.55848e-08	-1.45546e-10	-0.844776	4.09326e-09	-1.45546e-10	-0.780785	0.000208042	-1.45546e-10	-0.826672
154078489	rs76006405	2.74409e-08	-0.863506	-1.11874	1.2045e-09	-0.914767	-1.0893	4.83437e-05	-1.14871	-1.13737
154078556	rs9324791	2.09688e-08	-1.0607	-1.19054	5.24473e-10	-1.64269	-1.1928	3.29328e-05	-1.47818	-1.19176
154078564	rs9324792	2.09889e-08	-1.0607	-1.18958	5.24811e-10	-1.64269	-1.19215	3.29593e-05	-1.47818	-1.19096
154078571	rs79013965	2.72082e-08	-0.883065	-1.1077	1.19741e-09	-0.933793	-1.07618	4.80055e-05	-1.16508	-1.12801
154078816	rs79292453	6.30512e-08	-1.45546e-10	-1.15034	2.81781e-09	-1.45546e-10	-1.15417	0.000151657	-1.45546e-10	-1.14279
154078921	rs75007689	6.30512e-08	-1.45546e-10	-1.15034	2.81781e-09	-1.45546e-10	-1.15417	0.000151657	-1.45546e-10	-1.14279
154078984	rs78130825	6.20815e-08	-0.251469	-0.914368	3.16076e-09	-0.148789	-0.890527	0.00026514	0.349093	-0.933246
154079099	rs117942038	6.48624e-08	-1.45546e-10	-1.12202	2.89556e-09	-1.45546e-10	-1.12695	0.000156332	-1.45546e-10	-1.11243
154079859	rs80242745	3.23059e-08	-1.81903	-1.80974e-10	2.80114e-09	-1.1601	-1.80974e-10	0.000122407	-1.35706	-1.80974e-10
154080476	rs12163931	2.67646e-08	-0.906851	-1.10035	1.17846e-09	-0.956923	-1.069	4.73696e-05	-1.18496	-1.12148
154080707	rs533635604	4.45608e-08	-1.49743	-1.80974e-10	5.05957e-09	-0.568846	-1.80974e-10	0.00011128	-1.45236	-1.80974e-10
154080958	rs6868098	2.23391e-08	-0.995165	-1.19278	5.42875e-10	-1.61018	-1.19082	3.4432e-05	-1.43369	-1.19173
154081086	rs72797577	5.26997e-08	-1.32968	-1.80974e-10	1.98089e-09	-1.50658	-1.80974e-10	0.000100353	-1.55572	-1.80974e-10
154081091	rs143851392	1.39276e-07	-0.357825	-1.80974e-10	8.88487e-09	-0.00577766	-1.80974e-10	0.000872023	0.606403	-1.80974e-10
154081212	rs185320030	6.1401e-08	-1.45546e-10	-1.17686	2.73773e-09	-1.45546e-10	-1.183	0.00014721	-1.45546e-10	-1.17255
154082047	rs144959785	6.15382e-08	-1.45546e-10	-1.17463	2.74271e-09	-1.45546e-10	-1.18118	0.000147575	-1.45546e-10	-1.17007
154082454	rs76708976	1.02975e-07	-1.45546e-10	-0.659794	4.37515e-09	-1.45546e-10	-0.714187	0.000244091	-1.45546e-10	-0.666872
154082493	rs6878543	2.12126e-08	-1.04782	-1.19187	5.29527e-10	-1.63641	-1.18949	3.32394e-05	-1.4695	-1.19117
154082550	rs186880093	6.06644e-08	-1.45546e-10	-1.18893	2.72162e-09	-1.45546e-10	-1.1889	0.00014427	-1.45546e-10	-1.19273
154083422	rs140434738	3.33502e-08	-0.610772	-1.17645	1.11307e-09	-0.892086	-1.19092	5.4983e-05	-0.992368	-1.16502
154083780	rs12153047	3.26039e-08	-1.80985	-1.80974e-10	5.14498e-09	-0.552107	-1.80974e-10	0.000164108	-1.06389	-1.80974e-10
154084125	rs13161993	3.50406e-08	-1.12343	-0.614349	1.12226e-09	-1.4989	-0.575878	5.77199e-05	-1.47235	-0.636458
154084155	rs142824638	6.10317e-08	-1.45546e-10	-1.18289	2.72655e-09	-1.45546e-10	-1.18709	0.00014618	-1.45546e-10	-1.17957
154084269	rs77043035	9.08663e-08	-1.45546e-10	-0.784895	3.79025e-09	-1.45546e-10	-0.857695	0.000214678	-1.45546e-10	-0.795274
154084571	rs4958386	2.11901e-08	-1.05102	-1.18973	5.33034e-10	-1.63264	-1.18665	3.37602e-05	-1.45633	-1.1888
154084592	rs4958387	2.09658e-08	-1.0607	-1.19069	5.27052e-10	-1.64269	-1.18789	3.29958e-05	-1.47818	-1.18985
154085593	rs62380526	1.00166e-08	-1.8202	-1.16984	4.75555e-10	-1.78998	-1.14342	2.36562e-05	-1.82111	-1.17968
154085600	rs7734591	2.06794e-06	2.34002	-1.80974e-10	1.09141e-08	0.199931	-1.80974e-10	0.00161153	1.22052	-1.80974e-10
154085842	rs113079431	2.76671e-08	-0.798987	-1.17506	9.45144e-10	-1.05602	-1.19053	4.71937e-05	-1.14677	-1.16338
154086104	rs59484332	3.45198e-08	-0.763026	-0.989724	8.67523e-10	-1.34912	-0.983122	5.77416e-05	-1.11423	-0.994206
154086245	rs140406181	6.11789e-08	-1.45546e-10	-1.18048	2.77007e-09	-1.45546e-10	-1.17125	0.000146091	-1.45546e-10	-1.18018
154086277	rs78393202	3.31528e-08	-0.627529	-1.16563	1.10287e-09	-0.906762	-1.18545	5.4961e-05	-1.00623	-1.15156
154087054	rs13154131	2.14896e-08	-1.06384	-1.16288	6.52786e-10	-1.46952	-1.14711	3.45689e-05	-1.45324	-1.16821
154088617	rs73276703	1.05164e-06	2.34002	-0.676204	5.33694e-09	0.199931	-0.715406	0.000810669	1.22052	-0.687077
154089669	rs184779967	6.05393e-08	-1.45546e-10	-1.19099	2.726e-09	-1.45546e-10	-1.18729	0.000144295	-1.45546e-10	-1.19255
154090185	rs181974133	6.05634e-08	-1.45546e-10	-1.19059	2.72754e-09	-1.45546e-10	-1.18673	0.000144338	-1.45546e-10	-1.19225
154090382	rs13184061	3.22644e-08	-1.82032	-1.80974e-10	1.8976e-09	-1.54954	-1.80974e-10	8.32218e-05	-1.7429	-1.80974e-10
154090511	rs10039709	2.04743e-08	-1.08489	-1.19022	5.21269e-10	-1.65433	-1.18729	3.24825e-05	-1.49437	-1.18934
154091050	rs76645988	1.0791e-06	1.6896	-1.80974e-10	1.36447e-08	0.423224	-1.80974e-10	0.00143128	1.10191	-1.80974e-10
154091684	rs55849543	2.50102e-06	2.53017	-1.80974e-10	1.24688e-08	0.333106	-1.80974e-10	0.0018966	1.38341	-1.80974e-10
154091757	rs4958765	1.00447e-08	-1.79837	-1.18887	4.68971e-10	-1.76207	-1.18527	2.34846e-05	-1.82026	-1.1878
154091904	rs12055015	2.14524e-08	-1.07999	-1.14846	6.65146e-10	-1.46915	-1.12873	3.54343e-05	-1.44143	-1.1553
154092202	rs3867429	2.41601e-06	2.49559	-1.80974e-10	1.21694e-08	0.308793	-1.80974e-10	0.00184116	1.35374	-1.80974e-10
154093691	rs4446521	2.13851e-06	2.37358	-1.80974e-10	1.11726e-08	0.223339	-1.80974e-10	0.00165844	1.24922	-1.80974e-10
154094462	rs7716580	3.57919e-08	-0.761524	-0.95504	9.01178e-10	-1.34812	-0.946064	5.98081e-05	-1.113	-0.960271
154094689	rs13168402	2.1127e-08	-1.13196	-1.11177	6.69976e-10	-1.5047	-1.08594	3.5331e-05	-1.47838	-1.12127
154094927	rs6877122	7.95278e-08	0.133824	-1.052	3.37199e-09	0.114346	-1.08897	0.000321984	0.646088	-1.036
154095042	rs141198450	3.08906e-08	-0.671432	-1.1924	1.05275e-09	-0.94514	-1.19358	5.11328e-05	-1.04244	-1.18755
154095231	rs17116390	3.90595e-08	-1.04341	-0.585792	1.22193e-09	-1.44379	-0.545907	6.26716e-05	-1.4151	-0.611401
154095776	rs10073561	2.0687e-08	-1.07221	-1.19257	5.22105e-10	-1.64825	-1.19176	3.26513e-05	-1.4859	-1.19263
154095963	rs10058604	9.96903e-09	-1.80035	-1.19445	4.66298e-10	-1.7588	-1.19426	2.33429e-05	-1.81966	-1.19446
154096447	rs9324794	8.4801e-08	0.167122	-1.0211	3.57045e-09	0.147479	-1.06491	0.000345385	0.683476	-1.00323
154096476	rs72797582	5.33832e-08	-1.31679	-1.80974e-10	2.00113e-09	-1.49641	-1.80974e-10	0.000100726	-1.55201	-1.80974e-10
154097395	rs149470932	5.82925e-08	-1.22881	-1.80974e-10	1.7654e-09	-1.62175	-1.80974e-10	0.000106049	-1.50051	-1.80974e-10
154097702	rs72797583	2.74604e-07	0.321047	-1.80974e-10	3.30916e-09	-0.993434	-1.80974e-10	0.000372632	-0.24382	-1.80974e-10
154097770	rs6863954	2.44071e-06	2.50576	-1.80974e-10	1.22566e-08	0.315938	-1.80974e-10	0.00185729	1.36246	-1.80974e-10
154099159	rs139377805	8.91464e-08	-1.45546e-10	-0.804005	3.98509e-09	-1.45546e-10	-0.807567	0.000218733	-1.45546e-10	-0.776563
154100886	rs3893695	2.02378e-08	-1.09746	-1.18927	5.17805e-10	-1.6603	-1.18799	3.22111e-05	-1.50274	-1.18936
154101875	rs4117784	1.00643e-08	-1.79191	-1.19339	4.61121e-10	-1.77135	-1.19287	2.33232e-05	-1.82154	-1.19342
154103120	rs6580111	1.9802e-08	-1.136	-1.1725	5.17643e-10	-1.67823	-1.17037	3.19319e-05	-1.52815	-1.17266
154103390	rs6580112	2.05971e-08	-1.09852	-1.17061	5.33216e-10	-1.65056	-1.16839	3.3099e-05	-1.49413	-1.17078
154103507	rs12055336	3.78732e-08	-1.10512	-0.554921	1.28014e-09	-1.44141	-0.501743	5.98131e-05	-1.48297	-0.590216
154103554	rs6580113	8.53178e-08	0.018438	-0.866339	1.13421e-09	-1.21956	-0.844631	7.64679e-05	-0.941289	-0.886253
154105412	rs116764959	5.98703e-07	1.10048	-1.80974e-10	8.56517e-09	-0.0424236	-1.80974e-10	0.000838089	0.566711	-1.80974e-10
154105517	rs4958766	3.94276e-08	-0.727093	-0.892725	9.78396e-10	-1.32501	-0.88696	6.54677e-05	-1.0848	-0.898058
154105742	rs4958767	1.51118e-08	-1.38947	-1.18934	4.78294e-10	-1.73758	-1.19008	2.93799e-05	-1.59439	-1.18971
154106687	rs76630393	4.02692e-08	-0.936441	-0.662257	8.50957e-10	-1.65916	-0.692362	6.48493e-05	-1.32512	-0.667227
154106701	rs1156344	3.23867e-08	-1.81654	-1.80974e-10	1.44973e-09	-1.81875	-1.80974e-10	7.79087e-05	-1.80888	-1.80974e-10
154106976	rs6875019	3.69589e-06	3.59155	-0.670861	2.29579e-07	3.94746	-0.701334	0.117006	6.06716	-0.561596
154107055	rs79175688	6.57126e-08	-1.10899	-1.80974e-10	1.56662e-09	-1.7412	-1.80974e-10	0.000106863	-1.49287	-1.80974e-10
154108241	rs10434715	1.17436e-07	-1.45546e-10	-0.528389	5.11921e-09	-1.45546e-10	-0.557127	0.000283436	-1.45546e-10	-0.517427
154108660	rs79353578	1.50643e-08	-1.61776	-0.964201	2.50301e-09	-0.299726	-0.972908	8.48349e-05	-0.731959	-0.991747
154108888	rs76421782	1.52045e-08	-1.61365	-0.959049	2.54398e-09	-0.288542	-0.967854	8.60571e-05	-0.722491	-0.986911
154109263	rs1233076	1.61842e-08	-1.82202	-0.688225	7.53651e-10	-1.81856	-0.654389	4.05849e-05	-1.79018	-0.670837
154109566	rs144910045	1.90337e-07	-1.45546e-10	-0.0454861	9.12661e-09	-1.45546e-10	0.0210673	0.00046544	-1.45546e-10	-0.0214301
154110283	rs113765651	8.42431e-08	-0.860577	-1.80974e-10	1.71736e-09	-1.64934	-1.80974e-10	0.000138842	-1.23108	-1.80974e-10
154110542	rs1233077	1.62764e-08	-1.80975	-0.694814	7.48351e-10	-1.81881	-0.661196	3.92028e-05	-1.81812	-0.677539
154110627	rs142697637	1.62993e-08	-1.41083	-1.09233	3.51648e-09	0.158623	-1.09129	0.000129229	-0.246557	-1.05627
154110667	rs76163871	1.65811e-08	-1.4031	-1.08292	3.61049e-09	0.175547	-1.08183	0.000132634	-0.23146	-1.04536
154110890	rs12652443	1.26374e-07	-1.45546e-10	-0.455042	5.50022e-09	-1.45546e-10	-0.485338	0.000305185	-1.45546e-10	-0.443495
154111128	rs1233078	1.15008e-07	0.445326	-0.994606	8.05344e-10	-1.39876	-1.00785	0.000136643	-0.24296	-1.00408
154114114	rs2396999	1.68026e-08	-1.53941	-0.933341	2.47228e-09	-0.333416	-0.951572	7.98001e-05	-0.838321	-0.946567
154114871	rs140310909	2.01159e-07	-1.45546e-10	0.00981301	8.739e-09	-1.45546e-10	-0.0223313	0.000472584	-1.45546e-10	-0.006197
154115805	rs2688209	1.41388e-08	-1.81437	-0.830992	6.48543e-10	-1.82092	-0.802237	3.42437e-05	-1.81467	-0.816236
154116556	rs117247290	1.71767e-08	-1.47014	-0.98059	8.4022e-10	-1.36605	-0.998167	5.52485e-05	-1.17106	-0.981509
154117062	rs112095034	1.63399e-08	-1.57705	-0.923617	2.64094e-09	-0.278304	-0.940687	9.35935e-05	-0.671933	-0.953519
154117195	rs6876004	1.10194e-07	0.407261	-0.999305	8.23869e-10	-1.36753	-1.01634	0.00013632	-0.240281	-1.00913
154117311	rs150626478	7.42765e-08	-0.98649	-1.80974e-10	4.98149e-09	-0.584398	-1.80974e-10	0.000178489	-0.979888	-1.80974e-10
154117397	rs4623203	1.12497e-07	0.430733	-1.00209	8.30462e-10	-1.3569	-1.01901	0.000138666	-0.2205	-1.01184
154117775	rs1467294	1.20172e-07	-1.45546e-10	-0.50536	5.28047e-09	-1.45546e-10	-0.526113	0.00028961	-1.45546e-10	-0.495878
154117932	rs4452598	1.58665e-08	-1.57866	-0.951418	2.56054e-09	-0.282337	-0.967573	9.08584e-05	-0.675414	-0.979698
154119222	rs4626377	2.4156e-08	-1.526	-0.583753	3.98736e-09	-0.210629	-0.596369	0.000139001	-0.63098	-0.598952
154119471	rs13178728	1.26039e-08	-1.71134	-1.04894	5.29879e-10	-1.70747	-1.11777	3.49077e-05	-1.51841	-1.0933
154119828	rs7728194	1.72762e-08	-1.5034	-0.941558	2.3525e-09	-0.376899	-0.957748	7.79735e-05	-0.852763	-0.955281
154119925	rs184191667	3.22834e-08	-1.81973	-1.80974e-10	1.65683e-09	-1.68522	-1.80974e-10	8.42471e-05	-1.73066	-1.80974e-10
154121211	rs182244087	8.51733e-08	-1.45546e-10	-0.849597	3.88994e-09	-1.45546e-10	-0.831733	0.000212499	-1.45546e-10	-0.805476
154121498	rs17116407	1.34118e-07	-1.45546e-10	-0.395564	5.88382e-09	-1.45546e-10	-0.417922	0.000323454	-1.45546e-10	-0.385357
154121691	rs17116409	1.63231e-08	-1.59486	-0.906841	2.54088e-09	-0.333178	-0.92444	8.92091e-05	-0.735748	-0.937682
154122026	rs190300224	8.55679e-08	-1.45546e-10	-0.844974	3.90843e-09	-1.45546e-10	-0.826992	0.000213545	-1.45546e-10	-0.800567
154122111	rs111466457	7.22766e-08	-1.01378	-1.80974e-10	1.62086e-09	-1.70717	-1.80974e-10	0.000114113	-1.42722	-1.80974e-10
154122226	rs138400732	4.85788e-08	-1.4111	-1.80974e-10	1.4685e-09	-1.80589	-1.80974e-10	8.44236e-05	-1.72857	-1.80974e-10
154122298	rs201848614	8.55679e-08	-1.45546e-10	-0.844974	3.90843e-09	-1.45546e-10	-0.826992	0.000213545	-1.45546e-10	-0.800567
154122814	rs150677550	6.06246e-08	-1.45546e-10	-1.18958	2.70757e-09	-1.45546e-10	-1.19408	0.000144053	-1.45546e-10	-1.19423
154122929	rs190812091	8.19653e-08	-1.45546e-10	-0.887989	3.73965e-09	-1.45546e-10	-0.871135	0.000203995	-1.45546e-10	-0.846319
154123311	rs56374414	1.50667e-08	-1.40195	-1.17985	2.19805e-09	-0.225107	-1.17745	7.51952e-05	-0.670478	-1.17385
154123593	rs59525998	1.50755e-08	-1.40195	-1.17926	2.19945e-09	-0.225107	-1.17681	7.52476e-05	-0.670478	-1.17315
154123670	rs12522568	1.04551e-07	-0.644605	-1.80974e-10	2.69568e-09	-1.19848	-1.80974e-10	0.000257108	-0.614917	-1.80974e-10
154123950	rs74651746	1.51979e-08	-1.45262	-1.1205	2.8153e-09	-0.0401542	-1.1149	0.00010785	-0.394635	-1.08904
154124732	rs188427577	6.27948e-08	-1.45546e-10	-1.15441	2.81858e-09	-1.45546e-10	-1.1539	0.000149885	-1.45546e-10	-1.15455
154125572	rs146408813	2.19487e-07	-1.45546e-10	0.0970099	9.15728e-09	-1.45546e-10	0.0244218	0.000511804	-1.45546e-10	0.0735297
154125834	rs78700152	2.14847e-07	0.0756401	-1.80974e-10	5.12652e-09	-0.5557	-1.80974e-10	0.000479722	0.00879298	-1.80974e-10
154126622	rs185364560	3.34706e-08	-1.78362	-1.80974e-10	1.45418e-09	-1.81568	-1.80974e-10	7.69073e-05	-1.82181	-1.80974e-10
154127379	rs142225200	1.3139e-08	-1.52454	-1.19415	6.4885e-10	-1.42829	-1.19439	4.14439e-05	-1.24588	-1.1942
154129052	rs75256526	1.76053e-08	-1.38635	-1.03973	3.52743e-09	0.102123	-1.03168	0.00013455	-0.267007	-0.995472
154129703	rs145950755	7.69829e-08	-1.45546e-10	-0.950702	3.57377e-09	-1.45546e-10	-0.916506	0.000183545	-1.45546e-10	-0.951952
154131226	rs145240021	9.83234e-07	1.59656	-1.80974e-10	6.98161e-09	-0.246849	-1.80974e-10	0.00104438	0.786765	-1.80974e-10
154131460	rs116081973	1.79919e-08	-1.375	-1.02936	3.65092e-09	0.125901	-1.02105	0.000139081	-0.245624	-0.983736
154131585	rs59749917	1.52257e-08	-1.38957	-1.18173	2.24567e-09	-0.20106	-1.18006	7.66152e-05	-0.650043	-1.17557
154131595	rs34951340	7.53259e-08	-0.97246	-1.80974e-10	1.64684e-09	-1.69127	-1.80974e-10	0.000117475	-1.39818	-1.80974e-10
154131840	rs116704207	5.59362e-08	-1.27007	-1.80974e-10	3.00594e-09	-1.08954	-1.80974e-10	0.000104785	-1.5125	-1.80974e-10
154132018	rs142310990	1.19188e-07	-0.513581	-1.80974e-10	5.15344e-09	-0.550463	-1.80974e-10	0.000238451	-0.69025	-1.80974e-10
154132098	rs116107867	1.83113e-08	-1.36954	-1.01723	3.73887e-09	0.137273	-1.00862	0.000142447	-0.235391	-0.970053
154132105	rs62382162	2.1405e-07	0.710868	-0.638942	2.38971e-09	-0.639072	-0.679881	0.000894699	1.18811	-0.556032
154132424	rs138811934	1.43221e-07	-1.45546e-10	-0.329898	6.58266e-09	-1.45546e-10	-0.305688	0.0003532	-1.45546e-10	-0.297379
154132941	rs189856497	8.33519e-08	-1.45546e-10	-0.871213	3.80462e-09	-1.45546e-10	-0.853911	0.000207672	-1.45546e-10	-0.828454
154133694	rs11750475	4.56819e-08	-1.47258	-1.80974e-10	1.45077e-09	-1.81803	-1.80974e-10	8.85496e-05	-1.68085	-1.80974e-10
154134418	rs55767292	3.99597e-08	-1.60641	-1.80974e-10	3.23862e-09	-1.01498	-1.80974e-10	0.000132291	-1.27941	-1.80974e-10
154134687	rs72797590	5.2693e-08	-1.3298	-1.80974e-10	2.71999e-09	-1.1895	-1.80974e-10	0.000116029	-1.41057	-1.80974e-10
154135386	rs78112077	1.44124e-07	-1.58162	1.25801	4.93123e-09	-1.76639	1.17185	0.0002761	-1.76479	1.22114
154135802	rs115865323	1.8653e-08	-1.36954	-0.998737	3.8103e-09	0.137273	-0.989692	0.000145433	-0.235391	-0.949303
154136016	rs960499	8.92366e-08	0.361708	-1.1647	6.58176e-10	-1.44878	-1.15963	0.000107799	-0.32643	-1.15771
154136207	rs117363855	8.37787e-08	-1.45546e-10	-0.866106	3.82461e-09	-1.45546e-10	-0.84867	0.000208803	-1.45546e-10	-0.823022
154136406	rs140487116	4.75898e-08	-1.43167	-1.80974e-10	1.70597e-09	-1.656	-1.80974e-10	9.3488e-05	-1.62658	-1.80974e-10
154136493	rs116728951	1.89603e-08	-1.36405	-0.987887	3.88609e-09	0.148678	-0.981401	0.000148794	-0.225127	-0.936725
154136692	rs144382399	8.79597e-08	-0.817405	-1.80974e-10	3.86441e-09	-0.838318	-1.80974e-10	0.000380254	-0.223573	-1.80974e-10
154136844	rs374282008	8.84954e-08	-1.45546e-10	-0.811334	4.04552e-09	-1.45546e-10	-0.792518	0.000221298	-1.45546e-10	-0.764902
154136891	rs116794050	1.02977e-08	-1.77231	-1.19006	4.75648e-10	-1.74186	-1.19134	2.62786e-05	-1.70553	-1.19013
154136902	rs114517195	1.90389e-08	-1.35242	-0.99538	3.96141e-09	0.172731	-0.986258	0.000150716	-0.203467	-0.945548
154138063	rs78878792	1.89632e-08	-1.36405	-0.987731	3.89763e-09	0.148678	-0.978437	0.000148752	-0.225127	-0.937003
154138101	rs114408852	4.86164e-08	-0.220358	-1.18997	1.38306e-09	-0.679512	-1.18632	0.000149969	0.0362042	-1.19019
154138405	rs58415346	1.84958e-08	-1.22991	-1.14683	3.13895e-09	0.0963296	-1.14257	0.000102791	-0.395298	-1.13641
154138540	rs73276742	1.85967e-08	-1.22447	-1.14683	3.1698e-09	0.106108	-1.14257	0.000103662	-0.386863	-1.13641
154138890	rs73276745	1.35742e-08	-1.78028	-0.905836	6.12956e-10	-1.79944	-0.880153	3.15208e-05	-1.82109	-0.892671
154139606	rs151246695	9.02047e-08	-1.45546e-10	-0.792203	4.01161e-09	-1.45546e-10	-0.800936	0.000217121	-1.45546e-10	-0.783956
154139651	rs140631339	1.90287e-08	-1.35242	-0.995918	3.95923e-09	0.172731	-0.986808	0.000150626	-0.203467	-0.946149
154140442	rs115631735	4.29066e-06	3.06991	-1.80974e-10	2.3141e-07	3.25406	-1.80974e-10	0.0787565	5.1097	-1.80974e-10
154140460	rs60476447	1.40363e-08	-1.8217	-0.830933	6.48661e-10	-1.82079	-0.802177	3.48197e-05	-1.79805	-0.816176
154141000	rs187916778	8.92762e-08	-1.45546e-10	-0.80255	4.08208e-09	-1.45546e-10	-0.783522	0.000223366	-1.45546e-10	-0.755603
154141938	rs143557741	9.03774e-07	1.51229	-1.80974e-10	7.20433e-09	-0.215444	-1.80974e-10	0.00101344	0.756692	-1.80974e-10
154142057	rs17116411	1.64506e-08	-1.33326	-1.16067	2.55613e-09	-0.0936499	-1.15798	8.60509e-05	-0.558454	-1.15102
154142237	rs75057381	7.79032e-08	-0.938818	-1.80974e-10	1.66905e-09	-1.67787	-1.80974e-10	0.000120312	-1.37432	-1.80974e-10
154142540	rs17116414	1.82699e-08	-1.239	-1.15003	3.07439e-09	0.0799379	-1.14696	0.000101081	-0.409429	-1.13906
154142585	rs79199439	1.23659e-07	-1.45546e-10	-0.47676	5.81179e-09	-1.45546e-10	-0.430238	0.000290021	-1.45546e-10	-0.494461
154142658	rs185991944	8.44366e-08	-1.45546e-10	-0.858283	3.85544e-09	-1.45546e-10	-0.840643	0.000210547	-1.45546e-10	-0.814704
154142858	rs111903895	1.30532e-08	-1.78078	-0.944471	5.84517e-10	-1.79981	-0.927287	3.04136e-05	-1.82117	-0.928351
154143410	rs76882591	8.42411e-08	-1.45546e-10	-0.860602	3.84628e-09	-1.45546e-10	-0.843021	0.000210029	-1.45546e-10	-0.817169
154143498	rs60906140	1.29749e-08	-1.78157	-0.949699	5.81031e-10	-1.80039	-0.932692	3.02467e-05	-1.82128	-0.933745
154143714	rs375998543	9.28325e-08	-1.45546e-10	-0.763488	3.92368e-09	-1.45546e-10	-0.823096	0.000230019	-1.45546e-10	-0.72625
154143755	rs56226335	2.68568e-07	1.49218	-1.19336	3.08259e-09	0.128267	-1.19262	0.00072416	1.61446	-1.19386
154144650	rs6882998	1.17413e-08	-1.63802	-1.19315	4.64529e-10	-1.76356	-1.1933	2.5275e-05	-1.74848	-1.18612
154145006	rs61554631	1.30499e-08	-1.7758	-0.949699	5.83518e-10	-1.79612	-0.932692	3.02757e-05	-1.82032	-0.933745
154145060	rs7723269	1.89652e-08	-1.2027	-1.14898	3.28481e-09	0.145057	-1.14587	0.00010705	-0.353233	-1.13789
154145126	rs7727176	1.12985e-08	-1.69636	-1.17326	4.8107e-10	-1.74859	-1.17328	2.43766e-05	-1.80281	-1.16798
154145474	rs17116417	1.92416e-08	-1.35242	-0.984794	4.00452e-09	0.172731	-0.975435	0.000152508	-0.203467	-0.933727
154145686	rs192810931	8.9041e-08	-1.45546e-10	-0.805188	4.07107e-09	-1.45546e-10	-0.786223	0.000222743	-1.45546e-10	-0.758395
154148116	rs141319464	3.31956e-08	-1.79187	-1.80974e-10	1.55252e-09	-1.75025	-1.80974e-10	8.80935e-05	-1.68601	-1.80974e-10
154148705	rs76293020	8.14162e-08	-0.894711	-1.80974e-10	1.69961e-09	-1.65973	-1.80974e-10	0.000124169	-1.34277	-1.80974e-10
154148731	rs116625825	9.87236e-08	-0.701961	-1.80974e-10	2.96029e-09	-1.10484	-1.80974e-10	0.000252948	-0.631228	-1.80974e-10
154148804	rs2103073	2.89056e-08	-1.6715	-0.258746	1.11464e-09	-1.66007	-0.421528	7.48924e-05	-1.48171	-0.36665
154148862	rs7716019	1.87071e-08	-1.36954	-0.995844	3.8216e-09	0.137273	-0.986732	0.000145905	-0.235391	-0.946066
154149065	rs78924036	3.79869e-06	2.94813	-1.80974e-10	2.04408e-07	3.12999	-1.80974e-10	0.0681184	4.96459	-1.80974e-10
154149095	rs118124179	6.82113e-08	-1.45546e-10	-1.07167	3.00616e-09	-1.45546e-10	-1.08946	0.000160999	-1.45546e-10	-1.08302
154149930	rs76940694	8.9041e-08	-1.45546e-10	-0.805188	4.07107e-09	-1.45546e-10	-0.786223	0.000222743	-1.45546e-10	-0.758395
154150052	rs79938716	8.08874e-08	-0.901227	-1.80974e-10	3.03123e-09	-1.08116	-1.80974e-10	0.000194901	-0.891921	-1.80974e-10
154150400	rs145813633	6.06641e-08	-1.45546e-10	-1.18893	2.72658e-09	-1.45546e-10	-1.18708	0.000145016	-1.45546e-10	-1.18757
154150438	rs111590580	4.93647e-08	-1.39505	-1.80974e-10	1.86277e-09	-1.56806	-1.80974e-10	0.000103755	-1.52238	-1.80974e-10
154150451	rs6886571	2.57856e-07	1.4359	-1.17778	3.0105e-09	0.0851479	-1.17317	0.000693285	1.55714	-1.18011
154150575	rs73276760	1.30186e-08	-1.77918	-0.948722	5.82641e-10	-1.79863	-0.931681	3.0288e-05	-1.82092	-0.932737
154150627	rs11948782	8.20747e-08	-0.886655	-1.80974e-10	1.70536e-09	-1.65635	-1.80974e-10	0.000124891	-1.33697	-1.80974e-10
154150652	rs113402535	1.84404e-08	-1.22971	-1.15003	2.9395e-09	0.0350704	-1.14696	9.91589e-05	-0.428632	-1.13906
154152440	rs59919514	1.32914e-08	-1.76876	-0.93841	5.93527e-10	-1.79078	-0.921022	3.06782e-05	-1.81876	-0.922099
154153597	rs12188828	1.8142e-08	-1.24586	-1.1502	3.0388e-09	0.0675368	-1.1462	0.000100006	-0.420114	-1.13906
154153951	rs186291344	8.96053e-08	-1.45546e-10	-0.798869	4.0786e-09	-1.45546e-10	-0.784373	0.000224217	-1.45546e-10	-0.7518
154154018	rs17116421	1.81263e-08	-1.24586	-1.15106	3.03324e-09	0.0675368	-1.14803	9.98914e-05	-0.420114	-1.14022
154154051	rs73276766	1.33778e-08	-1.7651	-0.935591	5.96938e-10	-1.78796	-0.918109	3.0797e-05	-1.81781	-0.919191
154154495	rs186082946	6.43127e-08	-1.45546e-10	-1.13053	2.94034e-09	-1.45546e-10	-1.1116	0.000152875	-1.45546e-10	-1.13479
154154561	rs117775385	8.42332e-08	-1.45546e-10	-0.860696	3.84591e-09	-1.45546e-10	-0.843118	0.000210008	-1.45546e-10	-0.817269
154155234	rs138658333	9.90497e-08	-1.45546e-10	-0.698663	4.29838e-09	-1.45546e-10	-0.731889	0.000243798	-1.45546e-10	-0.668075
154156783	rs78817991	1.86647e-08	-1.38635	-0.981298	3.74487e-09	0.102123	-0.971863	0.000143678	-0.267007	-0.92983
154156875	rs10463258	1.44236e-07	-1.45546e-10	-0.322832	6.27035e-09	-1.45546e-10	-0.354295	0.000347786	-1.45546e-10	-0.312826
154157334	rs6874825	4.36103e-08	-1.51899	-1.80974e-10	2.18828e-09	-1.40701	-1.80974e-10	9.77905e-05	-1.58159	-1.80974e-10
154157409	rs74643014	5.38175e-08	-1.30869	-1.80974e-10	1.55695e-09	-1.7474	-1.80974e-10	0.000105795	-1.50291	-1.80974e-10
154159258	rs151176650	3.22143e-08	-1.82187	-1.80974e-10	1.61396e-09	-1.71143	-1.80974e-10	8.49161e-05	-1.72275	-1.80974e-10
154159387	rs73276769	1.30311e-08	-1.7758	-0.951146	5.82645e-10	-1.79612	-0.934188	3.02305e-05	-1.82032	-0.935239
154159589	rs117203718	8.97275e-08	-1.45546e-10	-0.797507	4.10321e-09	-1.45546e-10	-0.778359	0.00022456	-1.45546e-10	-0.750268
154160333	rs17116424	1.48889e-07	-1.45546e-10	-0.291083	6.46891e-09	-1.45546e-10	-0.32312	0.000359069	-1.45546e-10	-0.280897
154160451	rs9942412	1.79189e-08	-1.25945	-1.14898	2.96568e-09	0.0428528	-1.14587	9.80191e-05	-0.441364	-1.13789
154160607	rs6873483	8.93636e-08	0.327797	-1.12937	6.94184e-10	-1.43189	-1.12325	0.00011357	-0.313854	-1.11814
154160935	rs187355933	6.63175e-08	-1.45546e-10	-1.09983	3.05746e-09	-1.45546e-10	-1.07254	0.000161852	-1.45546e-10	-1.07773
154161077	rs150835945	8.5887e-08	-0.841252	-1.80974e-10	1.73881e-09	-1.63693	-1.80974e-10	0.000129061	-1.30412	-1.80974e-10
154161149	rs143927632	1.87237e-08	-1.39171	-0.972788	3.73523e-09	0.0908497	-0.963168	0.000143583	-0.27714	-0.920358
154161173	rs77175292	1.87237e-08	-1.39171	-0.972788	3.73523e-09	0.0908497	-0.963168	0.000143583	-0.27714	-0.920358
154161363	rs76817289	8.97266e-08	-0.797517	-1.80974e-10	1.65321e-09	-1.68741	-1.80974e-10	0.000127116	-1.31931	-1.80974e-10
154161465	rs187321703	8.97275e-08	-1.45546e-10	-0.797507	4.10321e-09	-1.45546e-10	-0.778359	0.00022456	-1.45546e-10	-0.750268
154162751	rs11167700	4.94323e-07	2.09535	-1.18645	6.82111e-09	0.915699	-1.1858	0.00283738	2.97873	-1.19251
154162916	rs2461848	3.94871e-08	-1.61831	-1.80974e-10	1.57755e-09	-1.73425	-1.80974e-10	7.9545e-05	-1.78809	-1.80974e-10
154162978	rs147497213	5.43605e-07	1.00394	-1.80974e-10	7.5881e-09	-0.163546	-1.80974e-10	0.000748683	0.453903	-1.80974e-10
154163286	rs2434218	1.12512e-08	-1.67941	-1.19441	4.59134e-10	-1.77411	-1.19443	2.43861e-05	-1.77791	-1.19249
154164704	rs12188498	1.91434e-08	-1.36954	-0.972788	3.91272e-09	0.137273	-0.963168	0.000149704	-0.235391	-0.920358
154164975	rs73276780	1.34246e-08	-1.76876	-0.928439	5.99673e-10	-1.79078	-0.910721	3.09953e-05	-1.81876	-0.911817
154164980	rs138031236	6.92528e-08	-1.45546e-10	-1.05652	3.04868e-09	-1.45546e-10	-1.07542	0.000163343	-1.45546e-10	-1.06856
154164983	rs149120351	3.22259e-08	-1.82152	-1.80974e-10	1.6376e-09	-1.6969	-1.80974e-10	8.43869e-05	-1.729	-1.80974e-10
154165689	rs113194752	7.45646e-08	-0.982619	-1.80974e-10	2.81836e-09	-1.15397	-1.80974e-10	0.000179591	-0.973733	-1.80974e-10
154165782	rs147234430	1.88252e-08	-1.39171	-0.967383	3.75591e-09	0.0908497	-0.957648	0.000144448	-0.27714	-0.914351
154166013	rs17116430	1.31087e-07	-1.45546e-10	-0.418419	5.75273e-09	-1.45546e-10	-0.440453	0.000316099	-1.45546e-10	-0.408359
154168192	rs75146657	1.57836e-08	-1.34184	-1.19347	3.088e-09	0.130772	-1.19338	0.000110831	-0.262092	-1.19432
154168219	rs115380213	3.61798e-08	-1.70578	-1.80974e-10	1.9178e-09	-1.53895	-1.80974e-10	0.00010293	-1.53037	-1.80974e-10
154169015	rs62382168	1.84699e-07	-0.0755575	-1.80974e-10	2.84087e-09	-1.14602	-1.80974e-10	0.000380251	-0.22358	-1.80974e-10
154169026	rs111312779	7.86885e-08	-0.928787	-1.80974e-10	2.95728e-09	-1.10586	-1.80974e-10	0.000189576	-0.919621	-1.80974e-10
154169590	rs39615	1.36002e-08	-1.82123	-0.862969	6.22198e-10	-1.8214	-0.843224	3.37483e-05	-1.80104	-0.844444
154169739	rs17116433	1.58807e-08	-1.33616	-1.19302	3.12502e-09	0.14222	-1.19291	0.000111995	-0.251858	-1.1941
154170349	rs78818793	1.94155e-08	-1.39756	-0.930653	3.83916e-09	0.0784861	-0.923361	0.00014895	-0.288248	-0.872555
154171094	rs188171264	9.08827e-08	-1.45546e-10	-0.784715	4.15729e-09	-1.45546e-10	-0.765264	0.000227618	-1.45546e-10	-0.736742
154171266	rs75010663	9.01749e-08	-1.45546e-10	-0.792534	4.12415e-09	-1.45546e-10	-0.773267	0.000225745	-1.45546e-10	-0.745008
154171530	rs12188906	1.86879e-08	-1.38635	-0.980058	3.74962e-09	0.102123	-0.970595	0.000143877	-0.267007	-0.928448
154172497	rs77021874	2.0793e-07	0.0429159	-1.80974e-10	4.99142e-09	-0.582406	-1.80974e-10	0.000464548	-0.0233471	-1.80974e-10
154172909	rs39953	1.36838e-08	-1.77755	-0.900525	6.13112e-10	-1.79742	-0.881915	3.18393e-05	-1.82065	-0.883066
154172972	rs17615383	3.29793e-08	-1.79841	-1.80974e-10	1.45783e-09	-1.81318	-1.80974e-10	7.75928e-05	-1.81294	-1.80974e-10
154174393	rs116193743	8.17186e-08	-0.891003	-1.80974e-10	4.95336e-09	-0.590061	-1.80974e-10	0.000188383	-0.925935	-1.80974e-10
154174950	rs117940856	8.72675e-08	-1.45546e-10	-0.825307	3.98107e-09	-1.45546e-10	-0.808576	0.000209187	-1.45546e-10	-0.821185
154176774	rs111514850	1.25832e-07	-1.45546e-10	-0.459336	5.49134e-09	-1.45546e-10	-0.486956	0.000304249	-1.45546e-10	-0.446565
154177748	rs816716	1.4464e-08	-1.73025	-0.89237	6.33373e-10	-1.76007	-0.886759	3.2508e-05	-1.80529	-0.877639
154178182	rs80090739	5.95016e-08	-1.20828	-1.80974e-10	2.42624e-09	-1.30379	-1.80974e-10	0.000220064	-0.770493	-1.80974e-10
154178528	rs139641453	2.47565e-07	-1.45546e-10	0.217388	1.0767e-08	-1.45546e-10	0.186363	0.000578022	-1.45546e-10	0.195198
154178574	rs35838764	1.90068e-08	-1.617	-0.732487	7.60992e-10	-1.61174	-0.851519	5.4164e-05	-1.37164	-0.800759
154178685	rs115019016	1.88811e-08	-1.39171	-0.96442	3.76729e-09	0.0908497	-0.954622	0.000144924	-0.27714	-0.911061
154179340	rs75326307	1.59023e-08	-1.33616	-1.19166	3.1294e-09	0.14222	-1.1915	0.000112085	-0.251858	-1.1933
154179357	rs74562835	1.59023e-08	-1.33616	-1.19166	3.1294e-09	0.14222	-1.1915	0.000112085	-0.251858	-1.1933
```
