## Supplementary material for "Characterization of shared and ancestry-specific signals driving complex traits using multi-ancestry fine-mapping": susiex_nc3.cs80.summary

```
# chr5:153180747-154180747
CS_ID	CS_LENGTH	CS_PURITY	MAX_PIP_SNP	BP	REF_ALLELE	ALT_ALLELE	REF_FRQ	BETA	SE	-LOG10P	MAX_PIP	POST-HOC_PROB_POP1	POST-HOC_PROB_POP2
1	55	0.520021	rs74746650	153644596	T,NA	C,NA	0.826044,NA	0.0209495,NA	0.00521577,NA	4.22879,NA	0.0497667	0.999662	0.302002
2	36	0.780622	rs4958696	153485075	G,G	A,A	0.676938,0.856151	0.0222436,0.0169932	0.00422788,0.0121808	6.84423,0.787838	0.0749685	0.999979	0.422416
3	538	0	rs6875019	154106976	G,G	A,A	0.699801,0.747024	-0.0164529,0.0117267	0.00431368,0.00983323	3.86435,0.632562	0.117006	0.453406	0.442066
```
