## Supplementary material for "Characterization of shared and ancestry-specific signals driving complex traits using multi-ancestry fine-mapping": orig_s2_snps

```
rs74987384
rs6895133
rs2619727
rs3846690
rs12518602
rs62383760
rs75017687
rs2061908
rs28424124
rs28592780
rs7447535
rs6556773
rs2569027
rs62383761
rs2569026
rs2619719
rs62383762
rs2619716
rs77453483
rs11738333
rs974604
rs62383763
rs6556779
rs11738514
rs61562015
rs13357771
rs2871580
rs79646394
rs112389596
rs73299488
rs7719295
rs75445692
rs58739548
rs78733545
rs146957440
rs72814239
rs1594658
rs62383764
rs11135369
rs188858935
rs76005690
rs114955282
rs11745732
rs113165347
rs7378774
rs546251464
rs13186927
rs17052933
rs76817418
rs62383765
rs244965
rs80255077
rs244964
rs72814243
rs115898632
rs4444953
rs7726529
rs244963
rs165952
rs147960460
rs244962
rs13436254
rs10056344
rs10065329
rs145415617
rs78995376
rs10069258
rs244961
rs10058373
rs244994
rs1368326
rs147574992
rs75736584
rs244992
rs17617120
rs55700073
rs165953
rs138622358
rs78541968
rs2116736
rs1432723
rs67625007
rs6866337
rs4526088
rs6874597
rs244991
rs171524
rs244990
rs1432721
rs244989
rs244988
rs77490356
rs5016818
rs74545702
rs4704822
rs244987
rs4502799
rs6860291
rs244986
rs244985
rs10475521
rs244984
rs244983
rs78472029
rs244982
rs2116739
rs78326014
rs244980
rs244979
rs11739086
rs17533269
rs79576243
rs72797614
rs244978
rs79109423
rs76989382
rs7733552
rs244977
rs17617422
rs12517812
rs9313417
rs141159999
rs244976
rs74295103
rs147435189
rs183626
rs76791662
rs17533521
rs147398429
rs244975
rs244974
rs73810343
rs1157296
rs244972
rs17052958
rs114338836
rs244971
rs1864956
rs72805670
rs142789681
rs7724912
rs244969
rs17052965
rs244968
rs4400109
rs61533738
rs244967
rs244966
rs1432734
rs74913103
rs1432813
rs10515731
rs17052977
rs56356229
rs3097823
rs55711130
rs3097822
rs3097813
rs3097821
rs244955
rs1594655
rs115748875
rs62380664
rs244954
rs4547913
rs1368332
rs11948388
rs11960137
rs6555912
rs148176941
rs430625
rs244953
rs4704858
rs17052994
rs2163746
rs2008129
rs4435847
rs181741
rs1368331
rs62380666
rs117118097
rs17053002
rs165951
rs244960
rs244959
rs244958
rs244957
rs143589876
rs4444954
rs114467740
rs10475581
rs13178470
rs17053010
rs114131384
rs17053011
rs191942008
rs10515732
rs6556055
rs79900480
rs76123169
rs7713768
rs35244942
rs139647751
rs11743754
rs75217931
rs79710468
rs13180871
rs10475595
rs4704874
rs4704876
rs74322565
rs4704878
rs74599458
rs17053028
rs73810353
rs73810354
rs17053030
rs17053032
rs34147443
rs4704880
rs17053040
rs56259673
rs17053044
rs1432730
rs17053050
rs6894182
rs6894361
rs6894695
rs78505098
rs73810356
rs73810357
rs73301362
rs78267523
rs6556104
rs7731978
rs139855287
rs1368327
rs1368328
rs1368329
rs1368330
rs7711809
rs62380670
rs7716740
rs11948724
rs11950822
rs7727854
rs10055113
rs4704884
rs78679054
rs6556145
rs10062650
rs4704888
rs6886366
rs10057754
rs1991793
rs4704889
rs35404889
rs891912
rs737307
rs737306
rs4704748
rs4704749
rs57370050
rs11746017
rs11745200
rs13187962
rs56708228
rs72805699
rs1991792
rs17053068
rs145292439
rs2033455
rs10515733
rs1432733
rs11959572
rs6556228
rs1816399
rs79478288
rs13174879
rs17053082
rs6888324
rs1036185
rs10061798
rs10066451
rs1432726
rs78440987
rs4704899
rs75588262
rs146339217
rs11743064
rs11746342
rs117123055
rs11135000
rs2310879
rs117538725
rs13179859
rs35087560
rs72807715
rs34532809
rs4512121
rs4551052
rs958444
rs112900707
rs117756927
rs2033456
rs79327734
rs115564515
rs71582126
rs66754916
rs17053091
rs117021788
rs17053093
rs13163399
rs7726727
rs35176390
rs117850055
rs4704908
rs4704763
rs17053102
rs729518
rs79227668
rs142317824
rs75836743
rs35922649
rs17053110
rs10866706
rs11749818
rs4704766
rs56255014
rs13171665
rs79375969
rs146646473
rs12519159
rs6873515
rs6866134
rs1432724
rs1432725
rs13176599
rs34424222
rs12517364
rs1864943
rs141483531
rs6886073
rs35060941
rs13175377
rs10061155
rs35430862
rs75792942
rs143924990
rs10041446
rs6873111
rs12520821
rs149944598
rs1465687
rs17053124
rs963426
rs4634337
rs116400023
rs73810389
rs75895997
rs10454973
rs75993682
rs11750885
rs12521203
rs4704921
rs10454961
rs17536262
rs76128112
rs117742787
rs2053041
rs256635
rs73302947
rs2163745
rs2116737
rs2436421
rs2436420
rs150239696
rs1432727
rs256634
rs256633
rs10037831
rs256632
rs17536707
rs73812913
rs3097811
rs7721978
rs7707208
rs256631
rs256630
rs7734472
rs78669601
rs256629
rs256628
rs10053395
rs4704934
rs256627
rs4704935
rs256626
rs3097812
rs78882754
rs256625
rs1347116
rs1347117
rs6862821
rs147201877
rs3097855
rs73812915
rs7724181
rs7701517
rs1432728
rs1002844
rs74742493
rs10065929
rs145920200
rs10475659
rs12188985
rs61191718
rs2116738
rs145509335
rs9687494
rs58209951
rs1347118
rs138777583
rs992563
rs147847798
rs4704943
rs6556352
rs77310557
rs12658158
rs80261895
rs72643425
rs150587077
rs11949606
rs11742181
rs6897778
rs6874329
rs148002370
rs7724381
rs79067988
rs117246516
rs4704951
rs12656800
rs116005553
rs10070956
rs190665748
rs60166257
rs568517405
rs188202743
rs4704779
rs143127902
rs187756977
rs10476272
rs12187915
rs114064656
rs150674030
rs67349834
rs11135048
rs11953463
rs77909569
rs67257169
rs7714933
rs7716954
rs7702268
rs256776
rs256775
rs148371863
rs57304745
rs32387
rs32386
rs32385
rs39947
rs7701883
rs7707018
rs7712924
rs7713089
rs7702370
rs752058
rs891909
rs891908
rs12152972
rs1432707
rs32384
rs79869048
rs185370
rs55896878
rs113491664
rs32383
rs10068004
rs3097865
rs1368320
rs148593115
rs150305681
rs32382
rs55756765
rs1549887
rs3097863
rs1030658
rs7737257
rs10075096
rs10042085
rs6874980
rs6890997
rs74769305
rs6891351
rs190328425
rs146151110
rs1368319
rs2871724
rs32381
rs370899404
rs32380
rs41084
rs1368317
rs17538098
rs3097808
rs919728
rs958442
rs32379
rs72807765
rs1368316
rs3097862
rs17053239
rs60577002
rs17053240
rs32336
rs32337
rs3097860
rs32338
rs144117688
rs3097859
rs79595232
rs12109563
rs4704976
rs146903816
rs11748176
5:155558909_C_A
rs17053242
rs2436423
rs2436330
rs10037288
rs56324443
rs72807768
rs256773
rs138101478
rs535379596
rs1594652
rs1594651
rs74397884
rs256771
rs256770
rs256769
rs140850135
rs78223757
rs6880666
rs3097806
rs3097858
rs11955720
rs1594649
rs17053245
rs10078170
rs543829206
rs1966638
rs56342808
rs78621449
rs79337658
rs67331625
rs146128387
rs7724249
rs78661549
rs117376085
rs72807771
rs1816398
rs1821245
rs1821244
rs2311448
rs2311449
rs2311450
rs1821243
rs1821242
rs150741573
rs62380701
rs7715033
rs2311451
rs1972775
rs1972774
rs1972773
rs1972772
rs11739922
rs150792128
rs10059221
rs4397116
rs6886990
rs1835925
rs7703516
rs2311452
rs11741638
rs116875571
rs7714789
rs75982848
rs185050656
rs10866716
rs4704979
rs4704981
rs4704982
rs7733123
rs4704984
rs7709917
rs7726257
rs6556456
rs149990711
rs6556457
rs7732153
rs62380717
rs72809695
rs1835922
rs10223195
rs6885373
rs4526092
rs2311453
rs149063954
rs4704985
rs4704986
rs4704782
rs55866075
rs4704783
rs4704987
rs28524790
rs28407242
rs6872617
rs6897151
rs6860981
rs6861175
rs6890078
rs149589224
rs6861703
rs6890597
rs116020183
rs68120551
rs10476319
rs10475679
rs9313831
rs4493657
rs4342313
rs4540164
rs4626322
rs143266769
rs188557344
rs2871769
rs140226360
rs60446159
rs59484684
rs57906039
rs191272399
rs1835921
rs1835920
rs4704784
rs10073691
rs7729219
rs7711145
rs186558857
rs1835919
rs1835918
rs1835917
rs60536864
rs114806713
rs6860628
rs1835916
rs991611
rs12189076
rs4704988
rs13165703
rs60249910
rs6883190
rs6876263
rs11741549
rs11742893
rs13152929
rs35426260
rs17053320
rs62380739
rs145296057
rs4704989
rs4704991
rs4704785
rs10037014
rs12054896
rs12054851
rs12054855
rs1835915
rs62380741
rs74751442
rs57509490
rs13178125
rs11950500
rs4704786
rs4704992
rs4704787
rs62380743
rs72811723
rs12188348
rs1968434
rs62380744
rs1968433
rs62380745
rs11747910
rs4704993
rs4704994
rs17053328
rs17053330
rs11748101
rs1366227
rs249887
rs11951117
rs17053343
rs17053346
rs146323639
rs62380746
rs30283
rs56660863
rs57229190
rs249886
rs249885
rs62380749
rs249884
rs75399710
rs249883
rs249882
rs72811731
rs249881
rs249880
rs249879
rs11750859
rs249878
rs17053349
rs17053350
rs79980878
rs30276
rs39584
rs185188899
rs405179
rs447817
rs249872
rs11949402
rs249873
rs112882160
rs28750556
rs249875
rs147822667
rs30273
rs30274
rs75940341
rs30275
rs249877
rs249894
rs249892
rs249891
rs2312058
rs249890
rs249889
rs249888
rs17053358
rs62382677
rs17053360
rs187495
rs30281
rs30280
rs4704996
rs4704997
rs62382678
rs62382679
rs62382681
rs13354310
rs17053370
rs117393505
rs2033208
rs74814753
rs180920810
rs1896632
rs2033207
rs10075212
rs4235721
rs4704998
rs1593883
rs1428135
rs6556512
rs4560532
rs6556514
rs75830591
rs7725829
rs1428139
rs10062793
rs1121854
rs4134197
rs12653936
rs34501775
rs1346486
rs1346485
rs2312059
rs1593885
rs1593884
rs1834945
rs35052017
rs4461618
rs972324
rs1366228
rs4555777
rs115251155
rs17628942
rs12513679
rs13170433
rs10060287
rs10515734
rs12716365
rs12517231
rs142965069
rs72811746
rs12716369
rs12716370
rs7341071
rs201991990
rs12657973
rs12655476
rs75300904
rs13153827
rs17553409
rs77059268
rs6865821
rs11747400
rs1504932
rs988686
rs7721069
rs17053386
rs17553613
rs117290431
rs117759905
rs10064971
rs150807377
rs12523569
rs12657569
rs10052410
rs12658724
rs1504939
rs72811747
rs76024478
rs2135033
rs9885248
rs79776780
rs10036448
rs1604960
rs4704789
rs34887087
rs6878121
rs13358565
rs28826428
rs1812403
rs79876175
rs1604961
rs141851736
rs62380676
rs1580927
rs10063909
rs6556541
rs2221439
rs10056813
rs2202432
rs72811750
rs2102285
rs114902158
rs72813859
rs2135034
rs2135035
rs7704662
rs9986254
rs143136453
rs147107772
rs10071613
rs183338833
rs76362912
rs13158762
rs2135036
rs2135037
rs1504940
rs116356591
rs1504941
rs1504942
rs76245178
rs147890207
rs6556545
rs7737496
rs11744424
rs10044520
rs139024057
rs6898100
rs1604962
rs7710388
rs1857768
rs7733089
rs4705000
rs10463088
rs4704790
rs6885958
rs6886148
rs4705001
rs6875001
rs6875169
rs10045825
rs7736412
rs10079754
rs7737383
rs10038955
rs115677644
rs4705002
rs4235722
rs7737367
rs533772228
rs11738065
rs4705003
rs118189733
rs7729633
rs10057826
rs10058119
rs114128937
rs7724969
rs7717393
rs7725121
rs13170573
rs78707454
rs7713117
rs11950100
rs10064593
rs11744154
rs11740347
rs148029798
rs142576328
rs4704791
rs13358340
rs4704792
rs4705005
rs144354818
rs4705006
rs1354565
rs1948863
rs72813881
rs79672495
rs79179968
rs79799390
rs6893125
rs4705007
rs4705008
rs10462927
rs72813885
rs13160261
rs1354566
rs10061194
rs10039835
rs10042069
rs4704793
rs76798983
rs60947826
rs10074370
rs10065774
rs6888978
rs2135038
rs2135039
rs6894973
rs117811722
rs1857769
rs1857770
rs17053447
rs17053449
rs7725923
rs2871924
rs7714142
rs8180473
rs1801193
rs4434364
rs2055608
rs11750080
rs11748820
rs77472048
rs35017008
rs4345305
rs1394607
rs78115090
rs13172727
rs6556553
rs184677852
rs12652756
rs12652777
rs1504944
rs2135040
rs10056289
rs2135041
rs2174421
rs6872904
rs78463773
rs74858360
rs10037772
rs17053458
rs7447475
rs1504946
rs10059872
rs17053462
rs17053464
rs17053465
rs12514604
rs10044891
rs2036556
rs574505528
rs4094450
rs4235723
rs1394608
rs4288104
rs1394609
rs76499093
rs13182616
rs11743060
rs11743063
rs11135163
rs1394602
rs6860183
rs80261187
rs17053470
rs7706091
rs2014026
rs148532213
rs1813059
rs74435952
rs10043401
rs72798928
rs4068396
rs9313897
rs10036928
rs6889255
rs6873000
rs76892286
rs17053477
rs17555767
rs35804717
rs10038418
rs12523127
rs114294828
rs7700863
rs76524654
rs17053484
rs12514194
rs146866271
rs72798933
rs61603347
rs72798934
rs72798935
rs77946635
rs190250601
rs143203965
rs1504926
rs72798937
rs6866394
rs7722282
rs7722398
rs17053491
rs79448192
rs7732608
rs7721793
rs17053495
rs77027810
rs17053497
rs9313900
rs112784044
rs13184996
rs72798948
rs7725840
rs13355607
rs75722607
rs970476
rs970475
rs78159313
rs1021903
rs1875963
rs76717701
rs1504927
rs2055609
rs34201599
rs10062636
rs3969758
rs2312062
rs2312063
rs75464312
rs117435888
rs80013625
rs77234766
rs2312064
rs1472756
rs12521900
rs12521918
rs77310224
rs7737163
rs7737609
rs7715464
rs17556534
rs6880774
rs17053509
rs140979409
rs2135026
rs2135027
rs931798
rs140617
rs140616
rs140615
rs75590149
rs17053516
rs1394603
rs6556570
5:155812596_G_T
rs1983099
rs7723660
rs62380724
rs924872
rs4438860
rs148881497
rs905789
rs6556572
rs6556573
rs6556574
rs1553534
rs7708513
rs144468686
rs1553535
rs62380725
rs77214147
rs55669320
rs4704798
rs12653782
rs1059020
rs10476373
rs10476374
rs79019903
rs77199521
rs6556578
rs6884659
rs10780121
rs62380726
rs62380727
rs11743065
rs6862189
rs10036164
rs1472755
rs72798976
rs4704799
rs17053531
rs62380728
rs62380729
rs62380730
rs10475703
rs62380731
rs4704800
rs6869537
rs181941784
rs575715575
rs4705012
rs4704801
rs62380732
rs55755417
rs11743557
rs4454042
rs62380750
rs10054859
rs10040076
rs62380751
rs9313909
rs2135028
rs140474267
rs6865531
rs62380752
rs12716390
rs62380753
rs9313910
rs13185401
rs62380754
rs143515206
rs56709418
rs118182737
rs62380756
rs146067418
rs12054876
rs2017982
rs62380757
rs972242
rs10062440
rs4705013
rs75020450
rs10515736
rs112651634
rs7731517
rs7731883
rs117021244
rs113841326
rs1504928
rs61422788
rs147766941
rs6886901
rs6879264
rs6879407
rs78183775
rs1827687
rs2055610
rs2036557
rs56371636
rs6556587
rs35414747
rs142506220
rs1910781
rs7727771
rs6872627
rs74654850
rs6896669
rs10042626
rs74498483
rs7729019
rs57792332
rs57620638
rs6894759
rs6556594
rs7718903
rs75073278
rs56132359
rs2174417
rs78758134
rs12163943
rs7729818
rs10476390
rs4502803
rs11135202
rs76626199
rs76074594
rs1504929
rs4705014
rs6556603
rs112621122
rs1604957
rs10063250
rs10038124
rs57757758
rs1604958
rs2135029
rs6556609
rs6556610
rs6556611
rs6556612
rs1587857
rs867009
rs6556615
rs12655391
rs141570202
rs117667730
rs62382689
rs6556621
rs17053549
rs905788
rs6881542
rs2055611
rs1504931
rs2055612
rs17053557
rs6880816
rs58711341
rs76014956
rs13189810
rs7737328
rs6556623
rs6556624
rs6556625
rs72798999
rs4705015
rs58106700
rs4705016
rs139972622
rs4705017
rs2312182
rs78409461
rs10054228
rs1504933
rs72799001
rs187946506
rs73815505
rs146596474
rs80088412
rs1504934
rs1504935
rs78297409
rs137934671
rs62382691
rs6863243
rs6883722
rs12652669
rs62382692
rs12659033
rs12653744
rs12653751
rs12659085
rs17053564
rs57683078
rs17052633
rs62382694
rs76606160
rs62382695
rs11135226
rs13162852
rs117838827
rs77020940
rs117639292
rs11954391
rs117318591
rs983467
rs11950842
rs151012780
rs7717944
rs2871958
rs75940790
rs80038221
rs75564556
rs62382696
rs17053572
rs114216122
rs7719992
rs1827688
rs9313941
rs72801107
rs7721082
rs140653269
rs55820495
rs1504936
rs2312183
rs2135030
rs55872084
rs73295175
rs4704803
rs1354563
rs1354564
rs11953896
rs2135031
rs80101119
rs4704804
rs77370445
rs980149
rs980148
rs17638584
rs2055613
rs2312184
rs61068059
rs2174419
rs116560088
rs4705018
rs4307078
rs3074985
rs2312185
rs77019485
rs10866739
rs80346689
rs256846
rs256845
rs7720984
rs256844
rs256843
rs1368300
rs256842
rs256841
rs17053585
rs6886828
rs256840
rs11738716
rs256821
rs256820
rs60556310
rs6880345
rs72801122
rs148477518
rs144157814
rs256819
rs73297105
rs4588577
rs4613690
rs192618547
rs1432686
rs1835912
rs141222290
rs9313957
rs256822
rs256823
rs256824
rs74941933
rs256825
rs45559835
rs115859006
rs256826
rs934417
rs13360574
rs256839
rs183745
rs1368299
rs256838
rs891907
rs891906
rs6883496
rs256837
rs17639279
rs256836
rs138086322
rs116591545
rs78905105
rs256835
rs78263503
rs117909579
rs256834
rs79761934
rs143434556
rs117191490
rs256833
rs74603109
rs256832
rs256831
rs56235470
rs256830
rs256829
rs256828
rs256827
rs34200624
rs116956902
rs4516838
rs4639205
rs115672382
rs7700916
rs7701076
rs4447971
rs2656894
rs75352978
rs80282644
rs79946104
rs6889462
rs78667023
rs79835445
rs80019372
rs1432681
rs77425467
rs2656895
rs7715938
rs4705019
rs2082388
rs78874806
rs17053596
rs61590496
rs74844963
rs72801134
rs10463128
rs79639234
rs6893816
rs12517498
rs17053598
rs7715923
rs60128166
rs76599030
rs56183897
rs17558929
rs194145
rs75152502
rs113985602
rs253604
rs12517691
rs72801137
rs2431771
rs1432682
rs75437621
rs2431770
rs17053601
rs77385690
rs6897279
rs10515740
rs10463129
rs9313970
rs17639646
rs17053602
rs78059333
rs11746739
rs253603
rs194144
rs55944369
rs11743093
rs75865580
rs12521822
rs253602
rs253601
rs253600
rs6877566
rs6885454
rs79127894
rs253599
rs1432683
rs17053604
rs79697512
rs2216656
rs78756971
rs17639859
rs17053606
rs253598
rs77362812
rs17053609
rs17053611
rs4337839
rs11750620
rs74598751
rs253596
rs253595
rs253594
rs253593
rs76460362
rs17053613
rs10071452
rs10076239
rs79981360
rs79963846
rs6880966
rs6880968
rs11748068
rs76988068
rs6890183
rs34260400
rs11749788
rs11738926
rs7717533
rs6876726
rs78310633
rs1368301
rs6874767
rs116279580
rs75476567
rs7727643
rs60716901
rs58558564
rs253592
rs1978450
rs148717970
rs17053620
rs78909890
rs9686475
rs2312187
rs2312188
rs77074720
rs2431769
rs437395
rs4705020
rs447983
rs62380862
rs60598425
rs447938
rs365187
rs412201
rs450151
rs11951246
rs75724215
rs78262873
rs78373214
rs6880543
rs73297195
rs1036180
rs74412895
rs10071360
rs76500103
rs7448097
rs3846689
rs80275589
rs3857410
rs7720258
rs187279630
rs4080412
rs78839775
rs79782815
rs73297202
rs6880030
rs6880155
rs151220552
rs11135273
rs11135274
rs11740312
rs72801147
rs148371351
rs112146477
rs171690
rs78311701
rs253605
rs55634634
rs7718591
rs75776487
rs7730140
rs74869065
rs11742816
rs17559950
rs150711897
rs253606
rs137910165
rs73812688
rs10069144
rs17640310
rs12520464
rs7718881
rs72801149
rs10052818
rs116855174
rs74466783
rs4382149
rs17640346
rs253607
rs17640369
rs6556717
rs934418
rs80101550
rs113980265
rs10214042
rs55975207
rs56390385
rs150468786
rs137972965
rs147791143
rs144581506
rs9687336
rs145547829
rs192040921
rs140724815
rs144660611
rs191220733
rs11953810
rs114040916
rs6883510
rs11135288
rs77141604
rs80206401
rs13358448
rs6894554
rs117914004
rs115301004
rs187618561
rs7706946
rs12520121
rs111286392
rs6859694
rs6887546
rs6860238
rs76296496
rs10077734
rs28433116
rs79727779
rs17053635
5:156010310_C_T
rs79423511
rs75354763
rs17053637
rs2436327
rs2431401
rs17053642
rs10071215
rs6864938
rs6893385
rs7710178
rs142086963
rs12332716
rs10077411
rs113379066
rs2277956
rs280475
rs74571343
rs181875
rs72801155
rs3797574
rs157292
rs157293
rs72801156
rs72801157
rs10515739
rs3797577
rs157290
rs157291
rs10515738
rs57957335
rs11739522
rs78614691
rs75437797
rs10515737
rs7714176
rs888842
rs6872066
rs6556729
rs280468
rs280469
rs280470
rs79222439
rs280471
rs72801160
rs76782005
rs182203
rs280472
rs203997
rs74864915
rs10068837
rs74498065
rs280473
rs117021826
rs151184891
rs77701528
rs117717525
rs280474
rs1833609
rs6556736
rs11953051
rs422664
rs366643
rs9885282
rs141749916
rs182216035
rs148208831
rs7717319
rs11957087
rs142253475
rs140138767
rs183921577
rs280455
rs60524199
rs12519349
rs12522361
rs12521380
rs114146801
rs139745195
rs147446204
rs72801163
rs280456
rs400303
rs78365202
rs79806934
rs280457
rs280458
rs280459
rs2194036
rs6877118
rs280460
rs77107493
rs280461
rs280462
rs76723521
rs280463
rs17053667
rs17053670
rs280464
rs280465
rs280466
rs74861076
rs59274622
rs72801167
rs280467
rs77627663
rs6860519
rs1363743
rs72801169
rs17561110
rs17561145
rs11743012
rs76193874
rs11740282
rs1363742
rs2312659
rs79258400
rs7723780
rs10428646
rs1422220
rs76711652
rs11743091
rs6886792
rs6871079
rs6887652
rs11743435
rs75192516
rs10068125
rs281047
rs35267300
rs6872094
rs42685
rs32063
rs6877490
rs32062
rs41074
rs189061788
rs157320
rs40486
rs32061
rs78257706
rs32060
rs10214374
rs185246
rs78941689
rs32059
rs32058
rs10476477
rs563708084
rs111725170
rs41073
rs32057
rs434847
rs434116
rs446261
rs394183
rs452986
rs17053716
rs32056
rs39925
rs32055
rs192399909
rs39924
rs79086938
rs32054
rs460462
rs462375
rs7709957
rs9314041
rs77974534
rs10491464
rs415118
rs449858
rs408310
rs693752
rs4704806
rs182211
rs7731165
rs281037
rs281039
rs281040
rs281041
rs281042
rs281043
rs281044
rs281045
rs281046
rs188130
rs153492
rs187730194
rs157327
rs17053736
rs140504675
rs536237836
rs281053
rs32082
rs75148527
rs41075
rs32080
rs143547553
rs76007058
rs78242171
rs75018040
rs32078
rs79682097
rs157571
rs157457
rs32077
rs72801195
rs32076
rs32075
rs32074
rs32073
rs75107183
rs157456
rs157671
rs157670
rs32072
rs157669
rs32071
rs7723731
rs157668
rs138776713
rs183651704
rs188752051
rs32070
rs32069
rs39927
rs157667
rs32068
rs76116514
rs39926
rs1353249
rs157332
rs157333
rs157334
rs157335
rs157666
rs281054
rs157665
rs282471
rs282472
rs281055
rs281056
rs281057
rs157662
rs281058
rs32095
rs32094
rs111858970
rs157663
rs39929
rs468494
rs467530
rs157664
rs80156653
rs32091
rs32090
rs32089
rs32088
rs32087
rs32086
rs117779567
rs32085
rs32084
rs32083
rs146986933
rs157336
rs157337
rs78940236
rs282476
rs157338
rs157339
rs157340
rs281060
5:156133079_C_A
rs282478
rs157341
rs157342
rs78446756
rs157343
rs282479
rs157344
rs157345
rs72803011
rs157346
rs157347
rs157348
rs157349
rs17665136
rs73302871
rs157350
rs153843
rs77295132
rs157672
rs17053827
rs157673
rs157352
rs157353
rs157354
rs12521174
rs282474
rs157675
rs542234821
rs78590044
rs157676
rs157677
rs17053831
rs114726440
rs157678
rs75317960
rs116148515
rs11948514
rs282475
rs282465
rs157679
rs157680
rs17053833
rs17053835
rs79857689
rs17053838
rs17053840
rs17053843
rs67453120
rs282464
rs459055
rs145562645
rs466413
rs76099403
rs17053847
rs2642660
rs67059134
rs282466
rs2652324
rs466781
rs463728
rs72803027
rs17053865
rs462058
rs456290
rs72803029
rs72803030
rs10515742
rs10515743
rs149686178
rs284443
rs284444
rs283098
rs113901595
rs55667497
rs11949511
rs11954233
rs76691977
rs283097
rs17053873
rs62382382
rs464992
rs284442
rs72803033
rs172240
rs10515744
rs284441
rs56027130
rs11955986
rs142456110
rs284440
rs10515745
rs117207998
rs284439
rs3969608
rs381258
rs66744889
rs56297325
rs60743126
rs80048103
rs10050975
rs59428757
rs284432
rs150003354
rs117662458
rs3857411
rs143597008
rs11135380
rs11135381
rs11135382
rs11135383
rs77889463
rs57838784
rs57452961
rs57399099
rs59056886
rs12110214
rs146306910
rs1494542
rs3913020
rs72803039
rs72803040
rs3857412
rs72803041
rs284445
rs1389818
rs72803042
rs56293630
rs72803043
rs72803044
rs72803046
rs56182215
rs56389540
rs55653598
rs10041876
rs1845479
rs3913482
rs11953631
rs117879283
rs72803047
rs10065295
rs1827368
rs72803048
rs56233900
rs72803049
rs57534975
rs2029776
rs56920379
rs72803051
rs17053913
rs72803052
rs72803054
rs2047175
rs17053919
rs56259528
rs112084988
rs2047174
rs56094322
rs57433210
rs17053922
rs59989471
rs17053924
rs79727823
rs6862763
rs6867573
rs77402103
rs72803058
rs6870581
rs55880500
rs113378153
rs6897623
rs59504684
rs4549508
rs148747904
rs113622376
rs6869498
rs143458896
rs1603070
rs9918125
rs72803061
rs144650943
rs59553407
rs77428782
rs117492524
rs13361000
rs67335156
rs142048263
rs10045795
rs193170863
rs2436424
rs184585863
rs116159221
rs17053933
rs2434708
rs55634260
rs140879937
rs139102622
rs144870721
rs148316004
rs113784317
rs76214645
rs55642182
rs143915637
rs6555689
rs72803063
rs11745270
rs62382391
rs72803064
rs72803065
rs17053941
rs79816030
rs72803066
rs61307570
rs116945760
rs77077400
rs55797503
rs55784232
rs78597622
rs3909322
rs55650007
rs114685223
rs10036367
rs11950141
rs10057251
rs10046047
rs1978426
rs116036094
rs9313318
5:156262172_G_C
rs7725502
rs6886058
rs6890622
rs10475501
rs28898294
rs11950839
rs192129772
rs6882391
rs6886573
rs6860450
rs6882701
rs72803076
rs9885363
rs6898902
rs10462958
rs116010106
rs7704664
rs151151950
rs59269473
rs56008664
rs72803078
rs55711014
rs11948317
rs115156447
rs75049055
rs72803083
rs72803085
rs6866926
rs7707893
rs6555703
rs183361064
rs7735929
rs4704810
rs2161191
rs76435567
rs7446465
rs10475789
```
