## Supplementary material for "Characterization of shared and ancestry-specific signals driving complex traits using multi-ancestry fine-mapping": s1.afreq

```
#CHROM	ID	REF	ALT	ALT_FREQS	OBS_CT
5	rs74987384	T	C	0.0208748	1006
5	rs6895133	G	T	0.084493	1006
5	rs2619727	A	T	0.291252	1006
5	rs3846690	C	T	0.868787	1006
5	rs12518602	G	A	0.124254	1006
5	rs62383760	C	T	0.0139165	1006
5	rs75017687	A	G	0.0516899	1006
5	rs59458149	A	G	0.0596421	1006
5	rs2061908	G	A	0.291252	1006
5	rs28424124	A	G	0.0337972	1006
5	rs28592780	T	A	0.0337972	1006
5	rs7447535	T	A	0.868787	1006
5	rs6556773	A	G	0.869781	1006
5	rs62383761	C	T	0.0337972	1006
5	rs2569026	C	T	0.368787	1006
5	rs2619719	G	A	0.500994	1006
5	rs62383762	A	T	0.0139165	1006
5	rs2619716	T	C	0.368787	1006
5	rs77453483	T	C	0.0516899	1006
5	rs192160612	C	T	0.00795229	1006
5	rs11738333	C	T	0.12326	1006
5	rs974604	A	G	0.469185	1006
5	rs62383763	C	A	0.0139165	1006
5	rs6556779	A	G	0.868787	1006
5	rs11738514	C	T	0.124254	1006
5	rs61562015	C	A	0.0337972	1006
5	rs13357771	A	G	0.0516899	1006
5	rs146862106	T	G	0.00795229	1006
5	rs2871580	A	G	0.291252	1006
5	rs115231915	C	T	0.0248509	1006
5	rs112389596	A	G	0.0188867	1006
5	rs73299488	A	T	0.124254	1006
5	rs7719295	C	T	0.0516899	1006
5	rs58739548	A	G	0.368787	1006
5	rs78733545	A	T	0.0506958	1006
5	rs146957440	T	C	0.0168986	1006
5	rs137966680	T	C	0.0129225	1006
5	rs72814239	G	A	0.0337972	1006
5	rs1594658	T	C	0.125249	1006
5	rs62383764	C	T	0.0139165	1006
5	rs11135369	T	C	0.869781	1006
5	rs113210215	G	A	0.0129225	1006
5	rs76005690	C	T	0.0198807	1006
5	rs114955282	G	A	0.026839	1006
5	rs11745732	C	T	0.124254	1006
5	rs182937798	G	A	0.00695825	1006
5	rs113165347	A	C	0.0506958	1006
5	rs7378774	G	A	0.868787	1006
5	rs187900392	A	G	0.0129225	1006
5	rs13186927	A	G	0.201789	1006
5	rs17052933	G	A	0.0506958	1006
5	rs9314082	A	G	0.915507	1006
5	rs76817418	C	T	0.0447316	1006
5	rs62383765	C	A	0.0139165	1006
5	rs244965	A	G	0.026839	1006
5	rs73810324	C	T	0.0576541	1006
5	rs114019818	A	G	0.0308151	1006
5	rs244964	A	G	0.142147	1006
5	rs115898632	T	C	0.0188867	1006
5	rs7726529	A	G	0.0904573	1006
5	rs244963	G	A	0.402584	1006
5	rs165952	A	G	0.408549	1006
5	rs244962	C	T	0.412525	1006
5	rs13436254	C	A	0.0815109	1006
5	rs10056344	G	T	0.0149105	1006
5	rs10065329	A	G	0.0149105	1006
5	rs145415617	C	T	0.0218688	1006
5	rs78995376	A	G	0.0904573	1006
5	rs10069258	T	C	0.104374	1006
5	rs244961	T	C	0.411531	1006
5	rs10058373	G	A	0.083499	1006
5	rs244994	T	C	0.411531	1006
5	rs1368326	A	C	0.202783	1006
5	rs147574992	A	G	0.0367793	1006
5	rs244993	G	A	0.0109344	1006
5	rs244992	T	G	0.412525	1006
5	rs17617120	C	T	0.201789	1006
5	rs141161480	C	T	0.00894632	1006
5	rs165953	G	C	0.10338	1006
5	rs2116736	A	T	0.302187	1006
5	rs1432723	G	A	0.201789	1006
5	rs67625007	G	A	0.303181	1006
5	rs6874597	A	C	0.0904573	1006
5	rs6555728	A	C	0.987078	1006
5	rs148439884	C	T	0.00795229	1006
5	rs244991	G	A	0.412525	1006
5	rs171524	T	A	0.10338	1006
5	rs244990	A	G	0.100398	1006
5	rs1432721	A	G	0.306163	1006
5	rs244989	T	G	0.416501	1006
5	rs244988	C	A	0.10338	1006
5	rs143959744	T	C	0.0208748	1006
5	rs78982502	G	A	0.0218688	1006
5	rs77490356	A	G	0.0675944	1006
5	rs5016818	A	G	0.0159046	1006
5	rs74545702	C	T	0.145129	1006
5	rs4704822	T	G	0.0904573	1006
5	rs244987	A	G	0.0407555	1006
5	rs6860291	C	G	0.306163	1006
5	rs244986	A	T	0.416501	1006
5	rs244985	G	A	0.413519	1006
5	rs244984	G	T	0.416501	1006
5	rs244983	A	G	0.416501	1006
5	rs78472029	A	G	0.203777	1006
5	rs244982	A	G	0.414513	1006
5	rs2116739	C	T	0.310139	1006
5	rs145375938	G	A	0.00695825	1006
5	rs75309704	C	T	0.0228628	1006
5	rs244981	G	A	0.0109344	1006
5	rs244980	C	T	0.585487	1006
5	rs17052948	G	C	0.0188867	1006
5	rs244979	T	C	0.585487	1006
5	rs11739086	A	G	0.272366	1006
5	rs17533269	T	C	0.202783	1006
5	rs79576243	T	C	0.203777	1006
5	rs244978	G	A	0.89662	1006
5	rs79109423	C	T	0.0109344	1006
5	rs76989382	G	T	0.202783	1006
5	rs17052951	C	T	0.0188867	1006
5	rs7733552	G	A	0.310139	1006
5	rs139697078	T	A	0.0109344	1006
5	rs244977	A	G	0.89662	1006
5	rs17617422	A	G	0.202783	1006
5	rs12517163	A	G	0.0218688	1006
5	rs9313417	A	G	0.309145	1006
5	rs150289771	G	A	0.0129225	1006
5	rs244976	A	C	0.585487	1006
5	rs74295103	G	A	0.202783	1006
5	rs183626	G	A	0.89662	1006
5	rs76791662	T	C	0.0675944	1006
5	rs115592135	G	A	0.0188867	1006
5	rs143766542	A	G	0.0188867	1006
5	rs17533521	T	C	0.129225	1006
5	rs244975	T	C	0.907555	1006
5	rs244974	A	G	0.906561	1006
5	rs148509420	C	G	0.0208748	1006
5	rs244973	G	T	0.994036	1006
5	rs73810343	T	C	0.0864811	1006
5	rs1157296	A	G	0.162028	1006
5	rs244972	C	T	0.708748	1006
5	rs17052958	C	G	0.164016	1006
5	rs187791251	G	A	0.00695825	1006
5	rs244971	G	C	0.906561	1006
5	rs1864956	C	T	0.247515	1006
5	rs72805670	A	G	0.0914513	1006
5	rs34361546	C	T	0.0119284	1006
5	rs7724912	T	C	0.0914513	1006
5	rs244969	G	A	0.905567	1006
5	rs144913485	G	A	0.0188867	1006
5	rs244968	T	C	0.906561	1006
5	rs141663307	A	G	0.0188867	1006
5	rs4400109	T	C	0.100398	1006
5	rs79534328	C	A	0.0218688	1006
5	rs61533738	C	A	0.0914513	1006
5	rs244967	G	A	0.906561	1006
5	rs244966	A	T	0.619284	1006
5	rs1432734	C	T	0.161034	1006
5	rs1432813	G	C	0.621272	1006
5	rs3097823	C	T	0.799205	1006
5	rs55711130	A	G	0.202783	1006
5	rs3097822	G	A	0.66998	1006
5	rs3097813	G	C	0.66998	1006
5	rs3097821	C	T	0.512922	1006
5	rs34689423	T	C	0.05666	1006
5	rs72805676	T	C	0.026839	1006
5	rs244955	A	G	0.875746	1006
5	rs1073677	T	C	0.0248509	1006
5	rs1594655	A	G	0.148111	1006
5	rs115748875	A	G	0.0198807	1006
5	rs13169785	C	T	0.0576541	1006
5	rs1432732	C	T	0.0248509	1006
5	rs62380664	C	A	0.116302	1006
5	rs244954	C	T	0.539761	1006
5	rs4547913	G	T	0.302187	1006
5	rs1368332	G	A	0.0894632	1006
5	rs11948388	A	G	0.148111	1006
5	rs11960137	C	G	0.149105	1006
5	rs6555912	T	C	0.101392	1006
5	rs7728169	A	T	0.0308151	1006
5	rs62380665	A	G	0.0119284	1006
5	rs430625	G	A	0.875746	1006
5	rs113283247	T	G	0.0149105	1006
5	rs244953	G	A	0.874751	1006
5	rs4704858	G	A	0.148111	1006
5	rs17052994	T	C	0.101392	1006
5	rs2163746	A	G	0.148111	1006
5	rs2008129	G	A	0.148111	1006
5	rs4435847	A	C	0.0984095	1006
5	rs181741	G	C	0.875746	1006
5	rs1368331	G	A	0.0884692	1006
5	rs62380666	A	G	0.0129225	1006
5	rs80177286	A	C	0.0248509	1006
5	rs137883470	C	T	0.0168986	1006
5	rs17053001	A	G	0.0884692	1006
5	rs17053002	A	G	0.0924453	1006
5	rs165951	G	A	0.875746	1006
5	rs244960	T	A	0.520875	1006
5	rs244959	A	G	0.545726	1006
5	rs244958	A	G	0.875746	1006
5	rs244957	A	G	0.875746	1006
5	rs4444954	G	A	0.0884692	1006
5	rs78131374	G	A	0.0238569	1006
5	rs114467740	T	C	0.0357853	1006
5	rs10475581	C	A	0.298211	1006
5	rs13178470	A	G	0.552684	1006
5	rs17053010	G	C	0.153082	1006
5	rs113465676	T	A	0.0248509	1006
5	rs114131384	T	C	0.0357853	1006
5	rs17053011	G	T	0.153082	1006
5	rs182976487	A	G	0.00795229	1006
5	rs10515732	C	G	0.083499	1006
5	rs6556055	T	G	0.875746	1006
5	rs79900480	T	C	0.0536779	1006
5	rs76123169	G	A	0.154076	1006
5	rs7713768	A	T	0.921471	1006
5	rs35244942	C	T	0.0854871	1006
5	rs11743754	G	A	0.508946	1006
5	rs77841783	A	G	0.0238569	1006
5	rs112739409	A	T	0.0646123	1006
5	rs75217931	C	T	0.154076	1006
5	rs13180871	C	G	0.563618	1006
5	rs10475595	G	A	0.250497	1006
5	rs4704874	T	C	0.875746	1006
5	rs189796704	C	T	0.00795229	1006
5	rs4704876	A	G	0.246521	1006
5	rs74322565	G	T	0.0924453	1006
5	rs4704878	G	T	0.246521	1006
5	rs17053028	T	C	0.0884692	1006
5	rs73810353	G	A	0.0884692	1006
5	rs73810354	T	G	0.0964215	1006
5	rs17053030	C	T	0.0914513	1006
5	rs141464768	G	T	0.0248509	1006
5	rs17053032	G	T	0.0884692	1006
5	rs17053035	G	A	0.0586481	1006
5	rs34147443	G	A	0.0884692	1006
5	rs4704880	A	G	0.154076	1006
5	rs17053040	C	T	0.0924453	1006
5	rs56259673	T	C	0.0924453	1006
5	rs115345513	T	C	0.0129225	1006
5	rs1432730	C	T	0.0894632	1006
5	rs17053050	T	C	0.0924453	1006
5	rs6894182	A	T	0.0964215	1006
5	rs6894361	A	G	0.0914513	1006
5	rs6894695	A	G	0.0914513	1006
5	rs78505098	A	G	0.0934394	1006
5	rs73810356	C	T	0.244533	1006
5	rs73810357	G	C	0.246521	1006
5	rs73301362	C	T	0.102386	1006
5	rs78267523	G	A	0.0954274	1006
5	rs114021007	C	T	0.0188867	1006
5	rs6556104	G	A	0.0924453	1006
5	rs7731978	C	G	0.567594	1006
5	rs146723284	T	C	0.0258449	1006
5	rs1368327	C	T	0.15507	1006
5	rs1368329	C	T	0.15507	1006
5	rs1368330	A	G	0.158052	1006
5	rs7711809	A	G	0.158052	1006
5	rs62380670	T	C	0.153082	1006
5	rs7716740	T	C	0.158052	1006
5	rs11948724	C	T	0.542744	1006
5	rs11950822	T	C	0.159046	1006
5	rs7727854	G	A	0.159046	1006
5	rs10055113	A	C	0.515905	1006
5	rs4704884	A	C	0.171968	1006
5	rs72805689	A	G	0.0129225	1006
5	rs78679054	C	A	0.0298211	1006
5	rs6556145	T	C	0.171968	1006
5	rs10062650	C	T	0.539761	1006
5	rs4704888	C	T	0.173956	1006
5	rs6886366	T	C	0.173956	1006
5	rs10057754	C	T	0.0487078	1006
5	rs4704889	A	T	0.17495	1006
5	rs35404889	G	A	0.0675944	1006
5	rs891912	C	T	0.17495	1006
5	rs184185379	G	A	0.00894632	1006
5	rs737307	A	G	0.17495	1006
5	rs737306	T	C	0.539761	1006
5	rs4704748	C	G	0.16998	1006
5	rs4704749	T	C	0.17495	1006
5	rs57370050	A	G	0.17495	1006
5	rs113449211	A	G	0.0526839	1006
5	rs11746017	T	C	0.028827	1006
5	rs11745200	A	T	0.028827	1006
5	rs13187962	C	A	0.312127	1006
5	rs56708228	T	G	0.233598	1006
5	rs72805699	C	G	0.0715706	1006
5	rs1991792	A	C	0.366799	1006
5	rs17053068	T	C	0.310139	1006
5	rs145292439	G	A	0.0695825	1006
5	rs2033455	G	A	0.0487078	1006
5	rs10515733	C	T	0.310139	1006
5	rs112892683	A	G	0.0149105	1006
5	rs1432733	A	G	0.311133	1006
5	rs11959572	G	A	0.027833	1006
5	rs6556228	G	A	0.304175	1006
5	rs1816399	T	C	0.317097	1006
5	rs13174879	C	A	0.299205	1006
5	rs17053082	C	T	0.0487078	1006
5	rs6888324	C	T	0.298211	1006
5	rs1036185	C	T	0.0437376	1006
5	rs10061798	C	G	0.310139	1006
5	rs10066451	A	G	0.365805	1006
5	rs115217719	G	A	0.027833	1006
5	rs75125959	A	T	0.0168986	1006
5	rs1432726	T	G	0.316103	1006
5	rs78440987	A	T	0.0347913	1006
5	rs4704899	C	G	0.316103	1006
5	rs75588262	T	C	0.0467197	1006
5	rs11743064	G	A	0.298211	1006
5	rs11746342	C	T	0.298211	1006
5	rs140770622	G	A	0.0149105	1006
5	rs2310879	A	G	0.366799	1006
5	rs78087285	A	G	0.0188867	1006
5	rs140540781	T	C	0.0188867	1006
5	rs72807713	C	T	0.0139165	1006
5	rs35087560	T	C	0.367793	1006
5	rs112222682	C	T	0.0516899	1006
5	rs72807715	T	C	0.0735586	1006
5	rs56398876	C	T	0.0437376	1006
5	rs34532809	A	G	0.0238569	1006
5	rs4512121	G	A	0.34493	1006
5	rs4551052	A	G	0.350895	1006
5	rs145196801	G	A	0.0178926	1006
5	rs958444	T	C	0.952286	1006
5	rs112900707	G	A	0.106362	1006
5	rs2033456	G	A	0.702783	1006
5	rs115564515	G	A	0.0417495	1006
5	rs71582126	C	T	0.297217	1006
5	rs66754916	C	T	0.297217	1006
5	rs17053091	C	T	0.297217	1006
5	rs17053093	A	G	0.10338	1006
5	rs13163399	T	G	0.297217	1006
5	rs78667460	T	C	0.0188867	1006
5	rs7726727	G	A	0.353877	1006
5	rs35176390	C	T	0.298211	1006
5	rs4704908	C	T	0.297217	1006
5	rs4704763	T	A	0.297217	1006
5	rs17053102	G	A	0.100398	1006
5	rs1019921	C	T	0.0516899	1006
5	rs729518	G	A	0.297217	1006
5	rs735331	T	C	0.0516899	1006
5	rs17619501	G	A	0.0198807	1006
5	rs116239456	G	A	0.0168986	1006
5	rs35922649	G	A	0.0735586	1006
5	rs17053110	G	A	0.0964215	1006
5	rs10866706	T	C	0.315109	1006
5	rs11749818	G	A	0.298211	1006
5	rs4704766	T	C	0.303181	1006
5	rs56255014	C	T	0.298211	1006
5	rs13171665	C	T	0.298211	1006
5	rs79375969	G	A	0.0337972	1006
5	rs75072411	G	A	0.027833	1006
5	rs12519159	T	G	0.297217	1006
5	rs6873515	A	C	0.299205	1006
5	rs6866134	C	T	0.299205	1006
5	rs1432724	A	G	0.299205	1006
5	rs1432725	T	A	0.299205	1006
5	rs13176599	T	C	0.300199	1006
5	rs12517364	T	C	0.306163	1006
5	rs1864943	G	A	0.294235	1006
5	rs6886073	A	G	0.309145	1006
5	rs35060941	G	C	0.307157	1006
5	rs13175377	C	T	0.307157	1006
5	rs10061155	C	T	0.312127	1006
5	rs35430862	A	G	0.313121	1006
5	rs80150359	G	A	0.027833	1006
5	rs10041446	C	A	0.264414	1006
5	rs6873111	A	C	0.39662	1006
5	rs150152121	A	G	0.0159046	1006
5	rs12520821	C	T	0.270378	1006
5	rs75328295	C	A	0.0308151	1006
5	rs1465687	A	G	0.276342	1006
5	rs138788067	T	C	0.0238569	1006
5	rs17053124	T	C	0.276342	1006
5	rs4634337	A	T	0.28827	1006
5	rs142195109	A	C	0.0168986	1006
5	rs75895997	C	T	0.0795229	1006
5	rs10454973	C	T	0.304175	1006
5	rs75993682	C	T	0.15507	1006
5	rs11750885	A	G	0.161034	1006
5	rs12521203	G	T	0.275348	1006
5	rs13187689	C	T	0.0258449	1006
5	rs78735085	T	A	0.0139165	1006
5	rs72807743	T	A	0.00695825	1006
5	rs10454961	C	G	0.28827	1006
5	rs17536228	A	G	0.0178926	1006
5	rs17536262	T	C	0.28827	1006
5	rs2053041	A	G	0.370775	1006
5	rs256635	T	C	0.40159	1006
5	rs79456144	G	A	0.028827	1006
5	rs17536506	G	C	0.0149105	1006
5	rs2163745	C	T	0.758449	1006
5	rs2116737	T	G	0.667992	1006
5	rs2436421	G	A	0.412525	1006
5	rs2436420	C	T	0.411531	1006
5	rs1432727	A	G	0.187873	1006
5	rs256634	C	G	0.625249	1006
5	rs145825229	C	T	0.0159046	1006
5	rs256633	A	G	0.557654	1006
5	rs256632	G	A	0.404573	1006
5	rs17536707	A	G	0.206759	1006
5	rs73812913	A	C	0.208748	1006
5	rs3097811	T	C	0.529821	1006
5	rs7721978	C	A	0.117296	1006
5	rs7707208	G	C	0.11829	1006
5	rs256631	A	G	0.411531	1006
5	rs256630	A	G	0.411531	1006
5	rs7734472	T	C	0.11829	1006
5	rs256629	T	C	0.54175	1006
5	rs256628	A	G	0.411531	1006
5	rs10053395	G	A	0.11829	1006
5	rs4704934	T	C	0.11829	1006
5	rs4704935	A	T	0.117296	1006
5	rs256626	A	G	0.411531	1006
5	rs3097812	T	C	0.411531	1006
5	rs78882754	G	A	0.0785288	1006
5	rs256625	T	C	0.426441	1006
5	rs1347116	C	T	0.0387674	1006
5	rs77986776	G	C	0.0228628	1006
5	rs6862821	A	G	0.111332	1006
5	rs3097855	C	G	0.11829	1006
5	rs73812915	A	G	0.329026	1006
5	rs7724181	G	A	0.0337972	1006
5	rs7701517	C	T	0.0357853	1006
5	rs1432728	T	G	0.357853	1006
5	rs1002844	T	C	0.173956	1006
5	rs17537018	A	G	0.205765	1006
5	rs74742493	T	A	0.0248509	1006
5	rs113793267	C	T	0.213718	1006
5	rs10065929	G	T	0.32008	1006
5	rs10475659	T	C	0.32505	1006
5	rs12188985	A	C	0.119284	1006
5	rs61191718	G	A	0.119284	1006
5	rs116011165	A	T	0.00695825	1006
5	rs9687494	T	C	0.161034	1006
5	rs58209951	T	A	0.028827	1006
5	rs1347118	G	A	0.104374	1006
5	rs75174473	A	G	0.212724	1006
5	rs992563	T	A	0.350895	1006
5	rs79681499	G	A	0.0168986	1006
5	rs75842661	T	C	0.0168986	1006
5	rs79707962	G	C	0.0168986	1006
5	rs78054006	A	G	0.0168986	1006
5	rs58327079	T	C	0.212724	1006
5	rs73812917	G	A	0.198807	1006
5	rs58982831	A	G	0.21173	1006
5	rs78866105	T	A	0.0168986	1006
5	rs4601027	T	C	0.21173	1006
5	rs17537158	T	G	0.21173	1006
5	rs7736045	C	G	0.213718	1006
5	rs73812919	G	T	0.194831	1006
5	rs4704943	T	C	0.236581	1006
5	rs77005236	A	T	0.0198807	1006
5	rs73812920	T	C	0.210736	1006
5	rs6556352	C	T	0.32505	1006
5	rs6897824	T	C	0.0198807	1006
5	rs77732553	A	G	0.104374	1006
5	rs73812922	C	G	0.197813	1006
5	rs73812923	G	A	0.197813	1006
5	rs74871824	T	C	0.0198807	1006
5	rs4418084	C	G	0.0198807	1006
5	rs56347212	C	T	0.207753	1006
5	rs6556357	T	G	0.0198807	1006
5	rs77691983	G	T	0.0198807	1006
5	rs113792361	A	C	0.0198807	1006
5	rs62380697	C	T	0.026839	1006
5	rs72643425	G	A	0.104374	1006
5	rs11949606	A	C	0.352883	1006
5	rs112211079	C	T	0.0198807	1006
5	rs146733769	A	C	0.0198807	1006
5	rs186309808	T	C	0.0238569	1006
5	rs11742181	T	C	0.0467197	1006
5	rs998997	T	C	0.0218688	1006
5	rs6897778	A	C	0.187873	1006
5	rs6874329	G	A	0.0298211	1006
5	rs75813120	C	T	0.0258449	1006
5	rs116456269	T	G	0.0218688	1006
5	rs58199274	G	A	0.0198807	1006
5	rs13356726	A	G	0.0218688	1006
5	rs144662964	A	C	0.0198807	1006
5	rs79249483	C	T	0.0139165	1006
5	rs116005553	C	T	0.0178926	1006
5	rs10070956	A	G	0.166998	1006
5	rs10069855	C	T	0.0109344	1006
5	rs115570144	T	C	0.0238569	1006
5	rs60166257	G	A	0.027833	1006
5	rs10476272	A	G	0.351889	1006
5	rs73813227	T	C	0.200795	1006
5	rs12187915	A	G	0.115308	1006
5	rs10476276	A	G	0.203777	1006
5	rs4704970	G	A	0.200795	1006
5	rs114064656	A	T	0.0178926	1006
5	rs13157744	T	G	0.0208748	1006
5	rs71582133	T	C	0.0149105	1006
5	rs73813228	A	G	0.200795	1006
5	rs80138336	A	G	0.200795	1006
5	rs113472609	T	C	0.200795	1006
5	rs67349834	C	T	0.0964215	1006
5	rs11135048	T	A	0.112326	1006
5	rs11953463	G	A	0.026839	1006
5	rs73813229	T	C	0.200795	1006
5	rs77909569	G	A	0.279324	1006
5	rs67257169	G	A	0.116302	1006
5	rs79021922	T	C	0.0656064	1006
5	rs73298688	C	T	0.196819	1006
5	rs143543396	C	A	0.0109344	1006
5	rs78669099	G	C	0.0308151	1006
5	rs76904853	A	G	0.0318091	1006
5	rs7714933	T	C	0.649105	1006
5	rs7716954	C	T	0.261431	1006
5	rs7702268	G	A	0.261431	1006
5	rs256776	C	T	0.590457	1006
5	rs256775	T	C	0.406561	1006
5	rs76890297	T	C	0.0318091	1006
5	rs114102084	G	A	0.0318091	1006
5	rs80224366	T	C	0.0318091	1006
5	rs78501373	G	A	0.0318091	1006
5	rs79223307	G	C	0.265408	1006
5	rs57304745	G	T	0.0646123	1006
5	rs139917725	T	A	0.0159046	1006
5	rs74588864	T	C	0.0318091	1006
5	rs12233931	C	T	0.262425	1006
5	rs114547313	G	A	0.0139165	1006
5	rs32387	T	C	0.422465	1006
5	rs32386	G	A	0.421471	1006
5	rs32385	G	A	0.127237	1006
5	rs76490600	C	A	0.262425	1006
5	rs78643088	C	A	0.261431	1006
5	rs39947	A	C	0.410537	1006
5	rs115314930	C	T	0.0318091	1006
5	rs7701883	G	T	0.0656064	1006
5	rs116478477	G	A	0.026839	1006
5	rs11738430	G	A	0.0318091	1006
5	rs7707018	G	A	0.0646123	1006
5	rs7712924	G	A	0.0636183	1006
5	rs7713089	G	A	0.0646123	1006
5	rs7702370	T	G	0.0636183	1006
5	rs752058	G	A	0.0636183	1006
5	rs891909	C	A	0.0636183	1006
5	rs891908	G	A	0.0636183	1006
5	rs12152972	T	G	0.2833	1006
5	rs1432707	C	T	0.0914513	1006
5	rs32384	C	A	0.406561	1006
5	rs74864866	G	A	0.2833	1006
5	rs145336913	T	C	0.0318091	1006
5	rs79869048	A	G	0.284294	1006
5	rs78803444	T	C	0.0318091	1006
5	rs79032277	A	C	0.0318091	1006
5	rs80061347	A	C	0.026839	1006
5	rs185370	G	A	0.384692	1006
5	rs72807758	T	C	0.0188867	1006
5	rs55896878	C	T	0.0208748	1006
5	rs113491664	A	C	0.282306	1006
5	rs32383	T	C	0.424453	1006
5	rs10068004	A	G	0.380716	1006
5	rs1368321	C	T	0.263419	1006
5	rs3097865	T	C	0.112326	1006
5	rs1368320	C	T	0.360835	1006
5	rs17626481	A	G	0.262425	1006
5	rs188465766	C	T	0.00795229	1006
5	rs32382	G	T	0.406561	1006
5	rs55756765	T	C	0.0457256	1006
5	rs1549887	G	A	0.406561	1006
5	rs78671128	A	G	0.0258449	1006
5	rs77722566	A	G	0.0228628	1006
5	rs76515654	G	A	0.0308151	1006
5	rs3097863	C	T	0.0934394	1006
5	rs1030659	G	A	0.258449	1006
5	rs1030658	T	A	0.406561	1006
5	rs143843806	G	A	0.0397614	1006
5	rs7737257	G	A	0.358847	1006
5	rs116562807	C	A	0.0168986	1006
5	rs75826836	A	C	0.0308151	1006
5	rs76716844	A	G	0.0308151	1006
5	rs10075096	C	T	0.0656064	1006
5	rs10042085	G	A	0.359841	1006
5	rs6874980	G	A	0.0636183	1006
5	rs6890997	C	T	0.0636183	1006
5	rs6891351	C	G	0.0646123	1006
5	rs79446952	G	A	0.0119284	1006
5	rs75624310	G	C	0.0318091	1006
5	rs74359919	G	C	0.0308151	1006
5	rs1368319	G	A	0.358847	1006
5	rs2871724	G	A	0.0636183	1006
5	rs144242918	T	C	0.0139165	1006
5	rs32381	C	T	0.406561	1006
5	rs115470966	A	G	0.05666	1006
5	rs75247331	T	C	0.0318091	1006
5	rs186404037	C	A	0.00894632	1006
5	rs32380	T	C	0.365805	1006
5	rs41084	A	T	0.407555	1006
5	rs4085065	A	G	0.0188867	1006
5	rs1368317	G	A	0.450298	1006
5	rs17538098	G	A	0.132207	1006
5	rs3097808	A	G	0.365805	1006
5	rs77970015	T	C	0.0308151	1006
5	rs919728	C	A	0.362823	1006
5	rs76876188	T	C	0.0188867	1006
5	rs77200559	G	A	0.0308151	1006
5	rs32379	C	T	0.373757	1006
5	rs79123167	C	T	0.0308151	1006
5	rs72807765	C	T	0.0168986	1006
5	rs1368316	C	T	0.402584	1006
5	rs74750800	C	A	0.0308151	1006
5	rs3097862	G	A	0.404573	1006
5	rs60577002	G	A	0.0656064	1006
5	rs17053240	C	T	0.0656064	1006
5	rs32336	T	C	0.362823	1006
5	rs115636284	A	G	0.0139165	1006
5	rs32337	C	T	0.460239	1006
5	rs3097860	C	T	0.364811	1006
5	rs143882398	C	T	0.0149105	1006
5	rs32338	G	A	0.460239	1006
5	rs3097859	G	T	0.405567	1006
5	rs76323738	C	T	0.0178926	1006
5	rs4704976	A	T	0.0626243	1006
5	rs80125193	G	A	0.0308151	1006
5	rs11748176	T	C	0.178926	1006
5	rs2436423	T	C	0.365805	1006
5	rs116341883	G	A	0.0218688	1006
5	rs2436330	C	A	0.104374	1006
5	rs74441896	C	T	0.0308151	1006
5	rs4704977	T	C	0.280318	1006
5	rs56324443	C	T	0.026839	1006
5	rs72807768	C	T	0.0626243	1006
5	rs78374169	T	C	0.0178926	1006
5	rs28589948	G	A	0.0318091	1006
5	rs75402119	C	T	0.0308151	1006
5	rs78501042	A	C	0.0318091	1006
5	rs256773	C	T	0.082505	1006
5	rs80026004	T	G	0.0318091	1006
5	rs76527864	G	A	0.0308151	1006
5	rs75721317	G	T	0.0308151	1006
5	rs114154914	G	T	0.0188867	1006
5	rs79048803	G	C	0.0308151	1006
5	rs138586789	C	T	0.0308151	1006
5	rs1594651	A	G	0.0646123	1006
5	rs77016117	A	C	0.0308151	1006
5	rs115832022	A	G	0.0308151	1006
5	rs76580807	T	A	0.0308151	1006
5	rs80118583	A	G	0.0308151	1006
5	rs256771	T	G	0.104374	1006
5	rs79408353	T	C	0.0308151	1006
5	rs116046681	G	A	0.0308151	1006
5	rs256770	G	A	0.463221	1006
5	rs256769	T	C	0.464215	1006
5	rs56206905	C	A	0.0328032	1006
5	rs75989491	G	A	0.0318091	1006
5	rs115764191	T	A	0.0318091	1006
5	rs116148470	A	G	0.0397614	1006
5	rs78223757	T	C	0.0188867	1006
5	rs10053788	T	A	0.0328032	1006
5	rs183957484	C	A	0.0188867	1006
5	rs74916835	A	T	0.0308151	1006
5	rs76830179	C	T	0.0318091	1006
5	rs75037468	G	A	0.0318091	1006
5	rs3097806	C	T	0.357853	1006
5	rs150095751	A	G	0.0318091	1006
5	rs145604374	G	T	0.0318091	1006
5	rs115947896	G	A	0.0318091	1006
5	rs3097858	A	T	0.0864811	1006
5	rs11955720	G	T	0.0606362	1006
5	rs116783190	T	A	0.0168986	1006
5	rs1594649	A	T	0.307157	1006
5	rs139878564	C	G	0.0129225	1006
5	rs10078170	C	T	0.639165	1006
5	rs76882635	A	G	0.0228628	1006
5	rs73811416	T	G	0.0119284	1006
5	rs73811417	T	A	0.0119284	1006
5	rs76019925	G	T	0.0666004	1006
5	rs116596465	A	G	0.0149105	1006
5	rs1966638	A	G	0.640159	1006
5	rs79213747	T	A	0.0228628	1006
5	rs1966637	G	A	0.0357853	1006
5	rs17053247	A	G	0.0119284	1006
5	rs56342808	T	G	0.380716	1006
5	rs73811418	G	T	0.0347913	1006
5	rs73811419	C	T	0.0347913	1006
5	rs10055867	A	G	0.0367793	1006
5	rs75964912	A	G	0.0347913	1006
5	rs17053249	T	C	0.0357853	1006
5	rs74858302	G	C	0.0228628	1006
5	rs67331625	A	G	0.382704	1006
5	rs59728202	G	A	0.0347913	1006
5	rs7724249	T	C	0.600398	1006
5	rs78661549	C	T	0.0218688	1006
5	rs17053251	A	G	0.0119284	1006
5	rs116783626	G	A	0.0228628	1006
5	rs73811509	T	C	0.0119284	1006
5	rs1835927	T	G	0.0357853	1006
5	rs72807771	C	A	0.0218688	1006
5	rs73811512	G	A	0.0119284	1006
5	rs56872047	A	C	0.0119284	1006
5	rs78610542	C	T	0.0228628	1006
5	rs17053254	C	T	0.0119284	1006
5	rs148923656	A	G	0.0129225	1006
5	rs1816398	A	G	0.379722	1006
5	rs145651347	C	G	0.0129225	1006
5	rs1821245	G	A	0.395626	1006
5	rs1821244	G	T	0.379722	1006
5	rs2311448	A	G	0.22167	1006
5	rs2311449	A	G	0.22167	1006
5	rs2311450	A	G	0.244533	1006
5	rs1821243	G	A	0.616302	1006
5	rs1821242	T	C	0.640159	1006
5	rs62380701	C	G	0.0964215	1006
5	rs10054296	C	A	0.0119284	1006
5	rs181100198	G	T	0.0109344	1006
5	rs2311451	G	A	0.256461	1006
5	rs17053262	C	G	0.0119284	1006
5	rs74947541	C	T	0.0656064	1006
5	rs28532765	C	G	0.0347913	1006
5	rs56356206	C	A	0.0119284	1006
5	rs74765853	G	T	0.0228628	1006
5	rs1972775	T	C	0.600398	1006
5	rs11952838	A	G	0.0119284	1006
5	rs1972774	G	A	0.635189	1006
5	rs1972773	T	C	0.635189	1006
5	rs11948975	G	T	0.0347913	1006
5	rs1972772	C	T	0.600398	1006
5	rs10063678	A	T	0.0347913	1006
5	rs11739922	G	A	0.600398	1006
5	rs142716809	A	G	0.0298211	1006
5	rs77209760	G	A	0.0228628	1006
5	rs79869901	T	C	0.0228628	1006
5	rs10059221	G	A	0.252485	1006
5	rs115228570	A	G	0.0228628	1006
5	rs4397116	T	C	0.379722	1006
5	rs6886990	G	A	0.224652	1006
5	rs79454643	C	T	0.0228628	1006
5	rs77303322	C	T	0.0149105	1006
5	rs1835925	G	A	0.636183	1006
5	rs1835924	G	A	0.0119284	1006
5	rs115259373	A	G	0.0129225	1006
5	rs77813742	A	G	0.0238569	1006
5	rs73811522	G	A	0.0119284	1006
5	rs114468395	C	G	0.0178926	1006
5	rs144449981	G	A	0.0228628	1006
5	rs56282009	G	A	0.0119284	1006
5	rs58716367	T	A	0.0119284	1006
5	rs2311452	A	G	0.612326	1006
5	rs75044054	A	G	0.0218688	1006
5	rs11741638	A	G	0.379722	1006
5	rs7714789	C	T	0.636183	1006
5	rs79133656	T	G	0.0139165	1006
5	rs10866716	C	T	0.601392	1006
5	rs76506485	T	G	0.0228628	1006
5	rs75782547	T	C	0.0228628	1006
5	rs4704979	T	C	0.218688	1006
5	rs4704981	T	C	0.637177	1006
5	rs4704982	T	C	0.383698	1006
5	rs7733123	A	G	0.233598	1006
5	rs74971258	G	T	0.0228628	1006
5	rs78203868	T	G	0.0228628	1006
5	rs73811523	A	G	0.0119284	1006
5	rs4704984	A	G	0.380716	1006
5	rs75913555	T	C	0.0228628	1006
5	rs7709917	A	G	0.600398	1006
5	rs73811524	C	T	0.0119284	1006
5	rs7726257	G	A	0.240557	1006
5	rs6556456	A	G	0.252485	1006
5	rs78773609	A	G	0.0228628	1006
5	rs7731803	G	A	0.0119284	1006
5	rs7732153	G	C	0.637177	1006
5	rs11954107	G	A	0.0119284	1006
5	rs10064955	G	T	0.0119284	1006
5	rs10075720	T	G	0.0119284	1006
5	rs76220680	A	T	0.0228628	1006
5	rs78651833	A	C	0.0119284	1006
5	rs62380717	A	T	0.240557	1006
5	rs73811527	T	C	0.0119284	1006
5	rs114209013	T	C	0.00894632	1006
5	rs72809694	A	G	0.0159046	1006
5	rs72809695	A	G	0.217694	1006
5	rs76490663	T	C	0.0228628	1006
5	rs7736255	A	T	0.0119284	1006
5	rs75043048	T	G	0.0228628	1006
5	rs73811529	A	G	0.0119284	1006
5	rs138022407	A	G	0.0119284	1006
5	rs1835922	G	T	0.256461	1006
5	rs10223195	C	G	0.256461	1006
5	rs6885373	G	A	0.256461	1006
5	rs4526092	C	T	0.640159	1006
5	rs75780566	T	C	0.0228628	1006
5	rs112751609	A	G	0.0228628	1006
5	rs74938463	C	A	0.0119284	1006
5	rs4704985	T	C	0.612326	1006
5	rs4704986	A	C	0.612326	1006
5	rs4704782	T	C	0.612326	1006
5	rs55866075	G	T	0.233598	1006
5	rs4704987	A	G	0.232604	1006
5	rs28524790	T	G	0.232604	1006
5	rs80283450	A	G	0.0228628	1006
5	rs28407242	G	A	0.232604	1006
5	rs6872617	C	A	0.232604	1006
5	rs6897151	G	A	0.255467	1006
5	rs6860981	G	A	0.232604	1006
5	rs6861175	G	A	0.635189	1006
5	rs6890078	T	C	0.635189	1006
5	rs6861703	G	T	0.600398	1006
5	rs6890597	T	C	0.635189	1006
5	rs75678790	G	C	0.0228628	1006
5	rs75968943	T	C	0.0228628	1006
5	rs116020183	C	T	0.0487078	1006
5	rs116366740	C	A	0.0109344	1006
5	rs13160144	G	T	0.0228628	1006
5	rs68120551	T	C	0.380716	1006
5	rs10476319	G	A	0.232604	1006
5	rs10475679	G	T	0.232604	1006
5	rs9313831	T	C	0.232604	1006
5	rs4493657	T	C	0.232604	1006
5	rs4342313	C	T	0.233598	1006
5	rs76907814	C	A	0.0228628	1006
5	rs4540164	C	A	0.232604	1006
5	rs4626322	G	A	0.255467	1006
5	rs74461505	T	G	0.0228628	1006
5	rs115833929	A	G	0.0228628	1006
5	rs74872769	T	C	0.0228628	1006
5	rs2871769	T	C	0.232604	1006
5	rs79418060	A	C	0.0228628	1006
5	rs78198982	T	C	0.0228628	1006
5	rs78076411	T	G	0.0228628	1006
5	rs60446159	C	A	0.220676	1006
5	rs59484684	G	A	0.232604	1006
5	rs57906039	C	T	0.220676	1006
5	rs1835921	T	A	0.640159	1006
5	rs1835920	T	C	0.22167	1006
5	rs4704784	C	T	0.640159	1006
5	rs76220427	C	T	0.0367793	1006
5	rs568135783	T	A	0.0228628	1006
5	rs200490239	A	G	0.0228628	1006
5	rs10073691	C	T	0.640159	1006
5	rs7729219	A	C	0.577535	1006
5	rs190340596	A	C	0.0318091	1006
5	rs7711145	G	T	0.264414	1006
5	rs73811535	A	T	0.0129225	1006
5	rs1835919	A	G	0.206759	1006
5	rs74977826	G	A	0.0218688	1006
5	rs1835918	T	C	0.622266	1006
5	rs1835917	G	C	0.22167	1006
5	rs60536864	T	C	0.208748	1006
5	rs6860628	A	G	0.372763	1006
5	rs1835916	G	C	0.220676	1006
5	rs991611	G	A	0.220676	1006
5	rs12189076	G	A	0.208748	1006
5	rs4704988	C	T	0.61332	1006
5	rs13165703	A	T	0.346918	1006
5	rs60249910	G	A	0.227634	1006
5	rs13152921	G	A	0.0228628	1006
5	rs6883190	A	G	0.244533	1006
5	rs78047759	T	C	0.0357853	1006
5	rs6876263	C	T	0.228628	1006
5	rs13357629	T	C	0.0298211	1006
5	rs11741549	C	T	0.243539	1006
5	rs76645285	G	C	0.0357853	1006
5	rs11742893	A	C	0.243539	1006
5	rs79584764	A	G	0.0248509	1006
5	rs13152929	T	C	0.347913	1006
5	rs76989770	A	G	0.0149105	1006
5	rs73811537	A	G	0.0159046	1006
5	rs76448342	T	G	0.0357853	1006
5	rs35426260	C	T	0.346918	1006
5	rs17053320	A	G	0.227634	1006
5	rs62380739	T	G	0.243539	1006
5	rs79172588	G	A	0.0248509	1006
5	rs4704989	T	C	0.243539	1006
5	rs4704991	G	T	0.243539	1006
5	rs4704785	T	C	0.243539	1006
5	rs75957940	A	G	0.0248509	1006
5	rs10037014	C	T	0.272366	1006
5	rs73811538	A	C	0.0149105	1006
5	rs79314732	G	A	0.0198807	1006
5	rs12054896	T	G	0.243539	1006
5	rs146786005	G	A	0.0109344	1006
5	rs114145307	C	T	0.0109344	1006
5	rs12054851	A	G	0.243539	1006
5	rs12054855	A	G	0.227634	1006
5	rs1835915	C	G	0.243539	1006
5	rs10057957	C	G	0.028827	1006
5	rs80347451	A	T	0.0248509	1006
5	rs62380741	C	T	0.225646	1006
5	rs74459676	T	C	0.0109344	1006
5	rs57509490	T	C	0.243539	1006
5	rs13178125	C	T	0.333002	1006
5	rs75042609	T	C	0.0248509	1006
5	rs147213300	T	C	0.0129225	1006
5	rs11950500	G	A	0.244533	1006
5	rs116659662	A	G	0.0248509	1006
5	rs4704786	G	A	0.244533	1006
5	rs4704992	C	A	0.245527	1006
5	rs4704787	G	A	0.245527	1006
5	rs55650714	G	A	0.0238569	1006
5	rs62380743	G	A	0.244533	1006
5	rs72811723	A	G	0.026839	1006
5	rs12188348	A	C	0.243539	1006
5	rs1968434	T	A	0.215706	1006
5	rs62380744	A	G	0.243539	1006
5	rs1968433	T	C	0.346918	1006
5	rs62380745	A	G	0.243539	1006
5	rs11747910	T	G	0.243539	1006
5	rs4704993	G	A	0.243539	1006
5	rs4704994	T	G	0.605368	1006
5	rs17053328	C	T	0.243539	1006
5	rs111693124	C	T	0.0467197	1006
5	rs17053330	A	G	0.227634	1006
5	rs11748101	A	T	0.243539	1006
5	rs1366227	C	T	0.274354	1006
5	rs10515735	A	G	0.0129225	1006
5	rs249887	A	T	0.32008	1006
5	rs11951117	G	A	0.26839	1006
5	rs17053343	C	T	0.227634	1006
5	rs17053346	A	G	0.230616	1006
5	rs62380746	G	A	0.227634	1006
5	rs30283	C	A	0.306163	1006
5	rs56660863	T	C	0.240557	1006
5	rs114631375	A	C	0.0248509	1006
5	rs17053347	T	C	0.0129225	1006
5	rs57229190	C	A	0.227634	1006
5	rs249886	A	T	0.305169	1006
5	rs249885	T	G	0.575547	1006
5	rs62380749	G	A	0.227634	1006
5	rs249884	G	A	0.572565	1006
5	rs181165800	C	T	0.0218688	1006
5	rs249883	A	G	0.307157	1006
5	rs114162640	T	G	0.0198807	1006
5	rs249882	C	T	0.570577	1006
5	rs79942957	C	A	0.0248509	1006
5	rs72811731	T	C	0.227634	1006
5	rs77651216	G	C	0.0357853	1006
5	rs75271141	T	C	0.0248509	1006
5	rs138662413	C	T	0.0119284	1006
5	rs249881	G	A	0.305169	1006
5	rs79912697	A	G	0.026839	1006
5	rs77447213	T	A	0.0765408	1006
5	rs249880	C	A	0.305169	1006
5	rs143420272	T	G	0.0198807	1006
5	rs249879	A	T	0.302187	1006
5	rs11750859	C	G	0.0447316	1006
5	rs249878	G	A	0.22664	1006
5	rs75678810	A	G	0.026839	1006
5	rs138764213	G	A	0.0218688	1006
5	rs77156821	G	C	0.0626243	1006
5	rs17053349	C	A	0.228628	1006
5	rs17053350	T	C	0.22664	1006
5	rs74322972	T	C	0.00994036	1006
5	rs30277	T	G	0.0109344	1006
5	rs114880222	G	A	0.0178926	1006
5	rs76471616	A	T	0.0248509	1006
5	rs79345698	A	C	0.0129225	1006
5	rs30276	G	A	0.572565	1006
5	rs112846160	A	G	0.0188867	1006
5	rs144617415	T	C	0.0198807	1006
5	rs115864641	T	A	0.0129225	1006
5	rs39584	C	G	0.309145	1006
5	rs114603152	C	T	0.0119284	1006
5	rs75585166	C	G	0.0139165	1006
5	rs405179	T	G	0.346918	1006
5	rs79154308	T	A	0.0765408	1006
5	rs447817	C	A	0.227634	1006
5	rs142939180	A	G	0.0248509	1006
5	rs72811735	A	G	0.0248509	1006
5	rs114526884	C	T	0.0248509	1006
5	rs116509412	T	C	0.0248509	1006
5	rs140141858	G	A	0.0198807	1006
5	rs249872	A	G	0.308151	1006
5	rs11949402	G	A	0.227634	1006
5	rs249873	A	T	0.574553	1006
5	rs142432846	C	T	0.0159046	1006
5	rs74991596	T	C	0.0765408	1006
5	rs28750556	A	G	0.227634	1006
5	rs59232655	T	C	0.0139165	1006
5	rs116024920	A	T	0.0248509	1006
5	rs249875	A	T	0.574553	1006
5	rs73811548	C	T	0.0248509	1006
5	rs30273	T	C	0.572565	1006
5	rs116602921	T	C	0.0109344	1006
5	rs75312759	G	A	0.0129225	1006
5	rs30274	A	C	0.574553	1006
5	rs78340503	T	A	0.0248509	1006
5	rs30275	G	C	0.345924	1006
5	rs145154838	G	A	0.0248509	1006
5	rs249877	C	T	0.308151	1006
5	rs249894	T	G	0.572565	1006
5	rs249892	A	G	0.575547	1006
5	rs249891	G	A	0.578529	1006
5	rs2312058	G	A	0.22664	1006
5	rs148676726	C	T	0.0248509	1006
5	rs249890	T	C	0.309145	1006
5	rs249889	G	A	0.309145	1006
5	rs249888	C	T	0.309145	1006
5	rs115990456	C	A	0.0149105	1006
5	rs57499459	T	C	0.0129225	1006
5	rs17053358	G	A	0.22664	1006
5	rs17053360	C	T	0.22664	1006
5	rs79118295	A	T	0.0248509	1006
5	rs72811740	T	C	0.0208748	1006
5	rs30281	G	A	0.323062	1006
5	rs30280	C	G	0.309145	1006
5	rs116604080	G	A	0.0248509	1006
5	rs4704996	A	G	0.22664	1006
5	rs4704997	T	C	0.22664	1006
5	rs62382678	C	T	0.22664	1006
5	rs80355308	G	A	0.0248509	1006
5	rs62382679	G	A	0.22664	1006
5	rs62382681	C	T	0.227634	1006
5	rs13354310	C	T	0.427435	1006
5	rs17053370	C	T	0.423459	1006
5	rs115453279	G	A	0.0238569	1006
5	rs114395809	A	G	0.0337972	1006
5	rs2033208	C	T	0.4334	1006
5	rs146342570	C	T	0.0238569	1006
5	rs1896632	C	T	0.745527	1006
5	rs2033207	T	C	0.745527	1006
5	rs115633466	C	T	0.0139165	1006
5	rs1428136	C	T	0.0805169	1006
5	rs10075212	G	T	0.746521	1006
5	rs62382682	C	T	0.0805169	1006
5	rs4235721	C	G	0.746521	1006
5	rs4704998	G	A	0.746521	1006
5	rs80009842	T	A	0.0328032	1006
5	rs1593883	A	C	0.707753	1006
5	rs1428135	C	T	0.634195	1006
5	rs6556512	A	G	0.745527	1006
5	rs4560532	A	C	0.745527	1006
5	rs73302631	G	A	0.0805169	1006
5	rs6556514	C	T	0.746521	1006
5	rs10058777	A	G	0.110338	1006
5	rs62383769	T	C	0.0805169	1006
5	rs7725829	A	T	0.708748	1006
5	rs1428139	A	G	0.82008	1006
5	rs10062793	A	G	0.82008	1006
5	rs1121854	A	G	0.254473	1006
5	rs1121853	A	G	0.0805169	1006
5	rs1121852	C	G	0.0805169	1006
5	rs4134197	C	T	0.17992	1006
5	rs72811745	G	A	0.0149105	1006
5	rs12653936	G	A	0.17992	1006
5	rs34501775	C	T	0.291252	1006
5	rs78171749	G	A	0.0228628	1006
5	rs1346486	T	G	0.255467	1006
5	rs1346485	A	G	0.17992	1006
5	rs2312059	C	T	0.17992	1006
5	rs115246025	C	T	0.0228628	1006
5	rs1593885	G	A	0.255467	1006
5	rs1593884	C	T	0.255467	1006
5	rs62383770	T	C	0.0805169	1006
5	rs1834945	C	T	0.255467	1006
5	rs62383771	A	G	0.0805169	1006
5	rs35052017	C	T	0.366799	1006
5	rs4461618	T	G	0.255467	1006
5	rs972324	T	C	0.255467	1006
5	rs62383772	T	C	0.0795229	1006
5	rs116183633	C	T	0.0228628	1006
5	rs1366228	A	G	0.255467	1006
5	rs79065932	A	G	0.0228628	1006
5	rs6866397	C	T	0.111332	1006
5	rs4555777	C	A	0.255467	1006
5	rs116747806	T	C	0.0149105	1006
5	rs76625693	A	G	0.0228628	1006
5	rs17628942	T	A	0.255467	1006
5	rs12513679	G	C	0.17992	1006
5	rs13170433	C	T	0.17992	1006
5	rs10060287	A	T	0.289264	1006
5	rs10515734	G	T	0.17992	1006
5	rs6891033	A	G	0.0815109	1006
5	rs12716365	T	A	0.367793	1006
5	rs12517231	C	T	0.255467	1006
5	rs116357544	G	A	0.027833	1006
5	rs62383773	G	A	0.0815109	1006
5	rs193219367	G	A	0.00994036	1006
5	rs73302651	G	T	0.10835	1006
5	rs11953745	C	T	0.027833	1006
5	rs112656381	A	C	0.0497018	1006
5	rs72811746	T	A	0.0467197	1006
5	rs12716369	T	C	0.255467	1006
5	rs12716370	G	A	0.255467	1006
5	rs140843977	C	T	0.0109344	1006
5	rs112196454	C	A	0.026839	1006
5	rs7341071	T	C	0.255467	1006
5	rs62383774	C	G	0.0815109	1006
5	rs201991990	A	G	0.0586481	1006
5	rs73302655	G	A	0.0815109	1006
5	rs12657973	T	C	0.255467	1006
5	rs12655476	G	A	0.17992	1006
5	rs75300904	C	A	0.0516899	1006
5	rs62383775	A	C	0.0119284	1006
5	rs62383776	G	A	0.116302	1006
5	rs73302659	A	T	0.0864811	1006
5	rs113281451	G	A	0.0298211	1006
5	rs62383777	A	G	0.0864811	1006
5	rs13153827	A	T	0.37674	1006
5	rs62383778	T	C	0.0864811	1006
5	rs17553409	A	G	0.380716	1006
5	rs73302669	A	G	0.0864811	1006
5	rs10066281	A	T	0.122266	1006
5	rs76414420	G	T	0.0228628	1006
5	rs115169161	T	A	0.0228628	1006
5	rs79593969	T	A	0.0228628	1006
5	rs6865821	A	C	0.38171	1006
5	rs77453609	T	C	0.0228628	1006
5	rs77090078	G	A	0.0159046	1006
5	rs10059484	G	T	0.121272	1006
5	rs10065545	C	T	0.121272	1006
5	rs11747400	T	A	0.0516899	1006
5	rs1504932	A	C	0.259443	1006
5	rs12019319	C	G	0.0228628	1006
5	rs76444735	A	G	0.0228628	1006
5	rs988686	C	G	0.181909	1006
5	rs10044599	T	C	0.0228628	1006
5	rs116149060	T	C	0.0228628	1006
5	rs78688095	A	G	0.0228628	1006
5	rs10074679	A	G	0.0318091	1006
5	rs77800193	G	C	0.0228628	1006
5	rs7721069	C	A	0.0596421	1006
5	rs78732872	C	T	0.0228628	1006
5	rs79537892	G	A	0.00894632	1006
5	rs62383780	G	A	0.0864811	1006
5	rs17053386	G	A	0.0208748	1006
5	rs114901375	T	C	0.0228628	1006
5	rs61271334	G	A	0.027833	1006
5	rs17553613	T	G	0.261431	1006
5	rs10064971	G	A	0.305169	1006
5	rs62383781	T	C	0.0904573	1006
5	rs138693176	C	T	0.0139165	1006
5	rs12523569	A	T	0.184891	1006
5	rs7714998	G	A	0.0864811	1006
5	rs12657569	G	A	0.261431	1006
5	rs10052410	T	C	0.382704	1006
5	rs12658724	G	T	0.184891	1006
5	rs1504939	G	A	0.310139	1006
5	rs17053396	A	C	0.0347913	1006
5	rs80105508	G	A	0.0228628	1006
5	rs10077764	G	A	0.0337972	1006
5	rs72811747	C	T	0.369781	1006
5	rs2174420	A	C	0.0337972	1006
5	rs76024478	C	T	0.0536779	1006
5	rs2135033	T	C	0.385686	1006
5	rs10054192	G	A	0.0337972	1006
5	rs9885248	A	G	0.27336	1006
5	rs2089189	A	T	0.0337972	1006
5	rs2312061	G	A	0.0337972	1006
5	rs62380672	A	T	0.0904573	1006
5	rs10036448	A	G	0.384692	1006
5	rs78679437	T	C	0.028827	1006
5	rs78528035	T	C	0.027833	1006
5	rs1604960	C	A	0.799205	1006
5	rs115303222	T	C	0.026839	1006
5	rs140081520	G	T	0.00894632	1006
5	rs55805499	T	C	0.0318091	1006
5	rs74623603	A	G	0.0258449	1006
5	rs190593697	G	A	0.0159046	1006
5	rs34887087	C	A	0.463221	1006
5	rs114668162	A	G	0.0228628	1006
5	rs115025702	T	G	0.0228628	1006
5	rs6878121	G	C	0.295229	1006
5	rs13358565	A	G	0.262425	1006
5	rs28826428	C	T	0.296223	1006
5	rs76947197	T	G	0.0238569	1006
5	rs1812403	T	C	0.262425	1006
5	rs79876175	G	T	0.0656064	1006
5	rs62380673	T	A	0.0904573	1006
5	rs62380674	C	T	0.0904573	1006
5	rs1604961	T	A	0.260437	1006
5	rs76630253	T	G	0.0805169	1006
5	rs77309031	T	G	0.0516899	1006
5	rs62380676	A	G	0.129225	1006
5	rs1580927	C	T	0.365805	1006
5	rs10063909	A	G	0.482107	1006
5	rs6556541	A	G	0.668986	1006
5	rs2221439	C	G	0.445328	1006
5	rs10056813	G	C	0.0815109	1006
5	rs2202432	T	A	0.66998	1006
5	rs72811750	G	T	0.0626243	1006
5	rs2102285	G	A	0.667992	1006
5	rs72813859	G	A	0.161034	1006
5	rs115821479	C	T	0.0198807	1006
5	rs2135034	A	G	0.538767	1006
5	rs2135035	T	G	0.538767	1006
5	rs7704662	C	T	0.0188867	1006
5	rs78912318	T	A	0.0198807	1006
5	rs7732769	G	A	0.0984095	1006
5	rs9986254	C	T	0.082505	1006
5	rs144137670	G	A	0.0198807	1006
5	rs149076752	C	T	0.0198807	1006
5	rs143136453	G	A	0.0188867	1006
5	rs146645262	C	G	0.0457256	1006
5	rs143032664	C	T	0.0198807	1006
5	rs147107772	G	A	0.083499	1006
5	rs78680249	A	C	0.0198807	1006
5	rs10071613	C	T	0.082505	1006
5	rs113202849	C	G	0.0218688	1006
5	rs139064583	C	T	0.0159046	1006
5	rs76236511	A	G	0.0337972	1006
5	rs13158762	G	A	0.445328	1006
5	rs2135036	T	A	0.667992	1006
5	rs2135037	A	G	0.742545	1006
5	rs1504940	A	G	0.667992	1006
5	rs114238574	A	G	0.0159046	1006
5	rs116356591	A	T	0.0188867	1006
5	rs1504941	G	T	0.742545	1006
5	rs1504942	A	T	0.542744	1006
5	rs76245178	A	G	0.0188867	1006
5	rs145254535	T	C	0.0178926	1006
5	rs147890207	G	A	0.0248509	1006
5	rs6556545	A	C	0.543738	1006
5	rs7737496	G	A	0.177932	1006
5	rs11744424	G	T	0.439364	1006
5	rs10044520	A	G	0.745527	1006
5	rs6898100	T	C	0.303181	1006
5	rs1604962	C	A	0.744533	1006
5	rs7710388	G	A	0.0427435	1006
5	rs1857768	C	T	0.671968	1006
5	rs7733089	A	G	0.0198807	1006
5	rs35408423	G	A	0.0347913	1006
5	rs4705000	C	T	0.189861	1006
5	rs4704790	A	C	0.305169	1006
5	rs6885958	G	T	0.437376	1006
5	rs6886148	G	A	0.439364	1006
5	rs4705001	G	A	0.744533	1006
5	rs6875001	A	G	0.307157	1006
5	rs6875169	A	C	0.307157	1006
5	rs74381675	C	T	0.0228628	1006
5	rs10045825	G	T	0.206759	1006
5	rs7736412	G	A	0.744533	1006
5	rs10079754	G	C	0.0646123	1006
5	rs7737383	G	A	0.282306	1006
5	rs10038955	A	C	0.282306	1006
5	rs74418250	C	G	0.197813	1006
5	rs75817468	A	G	0.197813	1006
5	rs4705002	G	T	0.437376	1006
5	rs4235722	C	G	0.462227	1006
5	rs7737367	T	C	0.746521	1006
5	rs11738065	C	T	0.437376	1006
5	rs75587878	T	C	0.0218688	1006
5	rs4705003	C	G	0.749503	1006
5	rs7729633	G	A	0.0228628	1006
5	rs10057826	T	C	0.266402	1006
5	rs10058119	A	C	0.43837	1006
5	rs139476699	A	C	0.0188867	1006
5	rs114128937	C	A	0.0188867	1006
5	rs7725121	A	T	0.0626243	1006
5	rs13170573	C	G	0.426441	1006
5	rs17554270	G	A	0.129225	1006
5	rs7713117	G	A	0.656064	1006
5	rs11950100	G	A	0.0636183	1006
5	rs10064593	A	G	0.749503	1006
5	rs11744154	A	G	0.436382	1006
5	rs11740347	G	A	0.437376	1006
5	rs10447212	C	T	0.205765	1006
5	rs142576328	A	G	0.0228628	1006
5	rs4704791	G	A	0.750497	1006
5	rs13358340	C	T	0.0636183	1006
5	rs4704792	A	T	0.749503	1006
5	rs4705004	G	A	0.22664	1006
5	rs76529530	G	A	0.0198807	1006
5	rs114817880	G	A	0.0188867	1006
5	rs4705005	A	G	0.436382	1006
5	rs78000700	G	C	0.153082	1006
5	rs4705006	G	A	0.675944	1006
5	rs1354565	G	A	0.436382	1006
5	rs1394605	G	C	0.129225	1006
5	rs1394606	C	T	0.129225	1006
5	rs115037475	T	A	0.0178926	1006
5	rs1948863	A	T	0.436382	1006
5	rs72813881	C	T	0.0626243	1006
5	rs79672495	C	T	0.0228628	1006
5	rs76131868	A	T	0.0198807	1006
5	rs138098717	G	C	0.0178926	1006
5	rs79179968	G	A	0.0228628	1006
5	rs79799390	A	G	0.0695825	1006
5	rs34848158	C	T	0.0139165	1006
5	rs6893125	C	T	0.447316	1006
5	rs4705007	G	A	0.675944	1006
5	rs4705008	T	C	0.447316	1006
5	rs78571373	C	T	0.142147	1006
5	rs10462927	G	A	0.447316	1006
5	rs72813885	A	G	0.0854871	1006
5	rs13160261	A	G	0.447316	1006
5	rs1354566	G	A	0.748509	1006
5	rs10061194	G	T	0.0864811	1006
5	rs10039835	G	A	0.0864811	1006
5	rs10042069	C	A	0.0874751	1006
5	rs76869771	T	G	0.0198807	1006
5	rs4704793	T	G	0.749503	1006
5	rs74940388	G	A	0.131213	1006
5	rs60947826	A	G	0.435388	1006
5	rs10074370	A	G	0.0864811	1006
5	rs10065774	G	A	0.0864811	1006
5	rs6888978	T	C	0.676938	1006
5	rs2135038	G	A	0.675944	1006
5	rs4394110	A	G	0.134195	1006
5	rs80146179	C	G	0.131213	1006
5	rs2135039	C	T	0.676938	1006
5	rs6894973	A	G	0.751491	1006
5	rs79028184	T	C	0.0198807	1006
5	rs12188610	G	A	0.0357853	1006
5	rs1857769	A	G	0.0636183	1006
5	rs1857770	T	G	0.0636183	1006
5	rs72813895	G	C	0.00795229	1006
5	rs17053447	A	T	0.0636183	1006
5	rs17053449	G	A	0.0854871	1006
5	rs7725923	T	G	0.0904573	1006
5	rs2871924	C	T	0.715706	1006
5	rs7714142	C	T	0.0864811	1006
5	rs6556552	T	G	0.191849	1006
5	rs76348482	A	C	0.0198807	1006
5	rs8180473	A	G	0.525845	1006
5	rs79949502	G	A	0.0198807	1006
5	rs200386436	G	T	0.00298211	1006
5	rs1801193	T	C	0.447316	1006
5	rs4434364	A	G	0.72664	1006
5	rs9313890	G	A	0.976143	1006
5	rs77723382	G	C	0.0198807	1006
5	rs6892761	A	G	0.189861	1006
5	rs11750080	A	G	0.44831	1006
5	rs11748820	C	G	0.44831	1006
5	rs78292920	C	T	0.0198807	1006
5	rs35017008	A	C	0.0228628	1006
5	rs4579244	G	A	0.0894632	1006
5	rs4345305	T	G	0.725646	1006
5	rs115928862	A	G	0.0178926	1006
5	rs72815904	G	A	0.00497018	1006
5	rs1394607	T	G	0.449304	1006
5	rs13172727	G	A	0.449304	1006
5	rs6556553	A	G	0.72664	1006
5	rs12652756	T	C	0.449304	1006
5	rs77040463	C	A	0.0884692	1006
5	rs12652777	T	C	0.538767	1006
5	rs1504944	C	G	0.449304	1006
5	rs74384884	C	T	0.0934394	1006
5	rs77229867	C	T	0.0934394	1006
5	rs2135040	G	A	0.447316	1006
5	rs10056289	T	A	0.0854871	1006
5	rs2135041	C	T	0.447316	1006
5	rs2174421	A	G	0.447316	1006
5	rs76574299	G	A	0.167992	1006
5	rs12153015	T	A	0.170974	1006
5	rs4404663	G	A	0.170974	1006
5	rs76012524	A	G	0.190855	1006
5	rs6872904	C	G	0.0854871	1006
5	rs116017563	C	T	0.0178926	1006
5	rs10037772	C	T	0.651093	1006
5	rs7447475	A	G	0.531809	1006
5	rs1504946	C	T	0.446322	1006
5	rs10059872	C	A	0.0854871	1006
5	rs74421613	A	G	0.0198807	1006
5	rs17555038	T	C	0.116302	1006
5	rs17053462	A	G	0.0854871	1006
5	rs17053464	C	T	0.119284	1006
5	rs17053465	C	T	0.119284	1006
5	rs12514604	A	G	0.119284	1006
5	rs116824684	A	G	0.0178926	1006
5	rs17555185	G	A	0.0228628	1006
5	rs10044891	G	A	0.0854871	1006
5	rs2036556	T	C	0.44831	1006
5	rs4704794	T	C	0.188867	1006
5	rs115641149	C	T	0.0198807	1006
5	rs4094450	A	G	0.446322	1006
5	rs4235723	G	A	0.446322	1006
5	rs1394608	C	T	0.651093	1006
5	rs4288104	A	G	0.446322	1006
5	rs1394609	T	C	0.652087	1006
5	rs1394610	G	C	0.0934394	1006
5	rs113578884	T	G	0.0228628	1006
5	rs115369821	G	A	0.0178926	1006
5	rs77616336	G	A	0.0198807	1006
5	rs13182616	A	G	0.446322	1006
5	rs11743060	A	G	0.446322	1006
5	rs11743063	A	G	0.472167	1006
5	rs4704795	T	C	0.167992	1006
5	rs1394602	G	C	0.725646	1006
5	rs76155231	G	C	0.0198807	1006
5	rs116076554	A	G	0.026839	1006
5	rs191192726	C	T	0.0119284	1006
5	rs6860183	C	T	0.0854871	1006
5	rs7706091	C	G	0.640159	1006
5	rs7714201	A	G	0.190855	1006
5	rs2014026	A	G	0.722664	1006
5	rs1813059	C	T	0.725646	1006
5	rs115500576	G	A	0.0178926	1006
5	rs10043401	A	C	0.0854871	1006
5	rs35150670	T	C	0.0636183	1006
5	rs72798928	G	A	0.0685885	1006
5	rs150458537	C	T	0.0109344	1006
5	rs76024207	T	G	0.167992	1006
5	rs4068396	T	C	0.44831	1006
5	rs9313897	A	C	0.0685885	1006
5	rs10036928	T	C	0.725646	1006
5	rs17636636	G	A	0.028827	1006
5	rs6889255	G	T	0.0854871	1006
5	rs6873000	A	G	0.725646	1006
5	rs17555767	C	T	0.44831	1006
5	rs35804717	T	C	0.44831	1006
5	rs10038418	T	C	0.0854871	1006
5	rs75810593	C	T	0.00894632	1006
5	rs7700863	G	T	0.650099	1006
5	rs11741970	A	G	0.100398	1006
5	rs140010034	A	G	0.00795229	1006
5	rs17053484	A	G	0.0854871	1006
5	rs72798933	C	T	0.0636183	1006
5	rs182986938	C	T	0.0139165	1006
5	rs61603347	C	T	0.446322	1006
5	rs72798934	A	C	0.0854871	1006
5	rs72798935	A	G	0.0228628	1006
5	rs181029740	T	G	0.00894632	1006
5	rs1504926	G	A	0.532803	1006
5	rs72798937	T	C	0.0646123	1006
5	rs17636934	G	T	0.0994036	1006
5	rs6866394	T	C	0.084493	1006
5	rs7722282	G	A	0.084493	1006
5	rs7722398	G	A	0.532803	1006
5	rs17637007	A	G	0.0228628	1006
5	rs7732608	G	A	0.527833	1006
5	rs7721793	T	C	0.527833	1006
5	rs72798944	T	C	0.0228628	1006
5	rs9313900	A	G	0.082505	1006
5	rs77815104	T	C	0.0198807	1006
5	rs76176339	C	T	0.0198807	1006
5	rs183395843	C	T	0.00994036	1006
5	rs13184996	A	T	0.535785	1006
5	rs72798948	G	A	0.082505	1006
5	rs115763073	A	T	0.00894632	1006
5	rs77365711	G	A	0.0914513	1006
5	rs13355607	G	A	0.082505	1006
5	rs71591058	C	T	0.0149105	1006
5	rs970476	T	G	0.528827	1006
5	rs970475	G	A	0.528827	1006
5	rs72798952	G	T	0.0109344	1006
5	rs1021903	G	T	0.534791	1006
5	rs78405619	A	G	0.0198807	1006
5	rs1875963	G	T	0.531809	1006
5	rs1504927	A	G	0.724652	1006
5	rs2055609	G	A	0.446322	1006
5	rs34201599	A	C	0.446322	1006
5	rs10062636	G	C	0.082505	1006
5	rs78814160	T	C	0.0198807	1006
5	rs3969758	G	C	0.528827	1006
5	rs2312062	A	G	0.446322	1006
5	rs2312063	T	C	0.420477	1006
5	rs77234766	G	T	0.084493	1006
5	rs2312064	C	G	0.583499	1006
5	rs1472756	T	C	0.528827	1006
5	rs7737163	A	G	0.649105	1006
5	rs7737609	A	C	0.722664	1006
5	rs77681614	G	C	0.0198807	1006
5	rs7715464	G	A	0.16004	1006
5	rs75086247	G	C	0.0198807	1006
5	rs72798955	A	G	0.00994036	1006
5	rs17556534	C	G	0.0755467	1006
5	rs6880774	G	A	0.494036	1006
5	rs17053509	A	G	0.154076	1006
5	rs140957435	G	A	0.0198807	1006
5	rs2135026	G	T	0.424453	1006
5	rs2135027	T	G	0.724652	1006
5	rs931798	A	G	0.724652	1006
5	rs140617	A	G	0.105368	1006
5	rs140616	T	C	0.596421	1006
5	rs140615	C	G	0.596421	1006
5	rs17053515	T	C	0.0198807	1006
5	rs150143431	C	T	0.00894632	1006
5	rs35129841	G	A	0.0497018	1006
5	rs6556570	G	C	0.701789	1006
5	rs76585931	G	C	0.0198807	1006
5	rs1983099	C	T	0.114314	1006
5	rs7723660	C	T	0.114314	1006
5	rs62380724	G	T	0.114314	1006
5	rs924872	T	C	0.72167	1006
5	rs4438860	C	T	0.0944334	1006
5	rs905789	A	G	0.72167	1006
5	rs6556572	T	C	0.72167	1006
5	rs6556573	G	A	0.722664	1006
5	rs6556574	T	C	0.72167	1006
5	rs1553534	C	T	0.569583	1006
5	rs72798965	A	G	0.00894632	1006
5	rs7708513	A	T	0.569583	1006
5	rs1553535	G	T	0.72167	1006
5	rs62380725	T	G	0.176938	1006
5	rs77214147	C	A	0.175944	1006
5	rs79762698	C	G	0.0198807	1006
5	rs76025225	A	G	0.0198807	1006
5	rs55669320	G	T	0.156064	1006
5	rs4704798	A	G	0.722664	1006
5	rs116658013	G	T	0.0198807	1006
5	rs1059020	C	T	0.15507	1006
5	rs77006047	G	A	0.0198807	1006
5	rs80312521	A	G	0.0198807	1006
5	rs10476373	T	C	0.485089	1006
5	rs139831775	G	A	0.0198807	1006
5	rs10476374	T	G	0.649105	1006
5	rs79019903	A	T	0.121272	1006
5	rs77199521	G	A	0.0198807	1006
5	rs6556578	C	T	0.649105	1006
5	rs6884659	A	G	0.723658	1006
5	rs10780121	G	A	0.467197	1006
5	rs62380726	T	C	0.156064	1006
5	rs62380727	G	A	0.177932	1006
5	rs11743065	T	A	0.473161	1006
5	rs6862189	G	A	0.175944	1006
5	rs10036164	G	A	0.649105	1006
5	rs1472755	A	G	0.725646	1006
5	rs72798976	A	C	0.082505	1006
5	rs4704799	G	A	0.466203	1006
5	rs17053531	G	A	0.129225	1006
5	rs62380728	G	A	0.148111	1006
5	rs62380729	G	T	0.129225	1006
5	rs62380730	A	G	0.156064	1006
5	rs10475703	C	A	0.648111	1006
5	rs76581434	C	A	0.0198807	1006
5	rs62380731	T	C	0.129225	1006
5	rs79166346	T	C	0.0198807	1006
5	rs4704800	A	G	0.730616	1006
5	rs6869537	C	T	0.137177	1006
5	rs115075127	C	T	0.0198807	1006
5	rs74390344	G	A	0.0198807	1006
5	rs4705012	T	C	0.729622	1006
5	rs114551177	G	A	0.0198807	1006
5	rs4704801	A	G	0.730616	1006
5	rs62380732	G	T	0.117296	1006
5	rs4441865	C	A	0.00894632	1006
5	rs55755417	C	T	0.117296	1006
5	rs11743557	T	C	0.0417495	1006
5	rs4454042	T	C	0.727634	1006
5	rs62380750	C	T	0.388668	1006
5	rs78360632	C	T	0.0208748	1006
5	rs10054859	G	C	0.544732	1006
5	rs10040076	A	C	0.72664	1006
5	rs62380751	A	C	0.15507	1006
5	rs79043398	G	A	0.0109344	1006
5	rs9313909	G	A	0.727634	1006
5	rs2135028	C	G	0.159046	1006
5	rs76533080	G	A	0.0198807	1006
5	rs142806785	A	C	0.0149105	1006
5	rs6865531	A	G	0.652087	1006
5	rs62380752	G	C	0.144135	1006
5	rs12716390	G	T	0.652087	1006
5	rs62380753	G	A	0.144135	1006
5	rs9313910	A	T	0.488072	1006
5	rs74542381	G	T	0.0198807	1006
5	rs13185401	G	A	0.357853	1006
5	rs77689332	G	T	0.0198807	1006
5	rs62380754	A	G	0.145129	1006
5	rs56709418	C	T	0.132207	1006
5	rs62380756	G	A	0.145129	1006
5	rs74980010	C	T	0.0198807	1006
5	rs12054876	C	G	0.590457	1006
5	rs76506654	A	G	0.0198807	1006
5	rs2017982	C	T	0.106362	1006
5	rs10062440	C	A	0.54175	1006
5	rs4705013	T	C	0.597416	1006
5	rs10515736	T	G	0.725646	1006
5	rs148027246	G	A	0.0149105	1006
5	rs76885823	G	A	0.0198807	1006
5	rs115206688	A	G	0.0198807	1006
5	rs7731517	G	T	0.126243	1006
5	rs7731883	G	A	0.126243	1006
5	rs113841326	C	A	0.106362	1006
5	rs1504928	G	A	0.595427	1006
5	rs61422788	G	A	0.106362	1006
5	rs6886901	A	T	0.138171	1006
5	rs6879264	C	T	0.106362	1006
5	rs6879407	C	T	0.106362	1006
5	rs1827687	G	A	0.719682	1006
5	rs78152602	G	A	0.0198807	1006
5	rs2055610	T	C	0.729622	1006
5	rs2036557	C	T	0.587475	1006
5	rs56371636	G	A	0.139165	1006
5	rs6556587	A	T	0.635189	1006
5	rs35414747	G	A	0.657058	1006
5	rs1910781	G	A	0.65507	1006
5	rs7727771	C	T	0.49006	1006
5	rs114168952	G	T	0.0198807	1006
5	rs6872627	G	A	0.65507	1006
5	rs6896669	A	G	0.633201	1006
5	rs56080483	T	A	0.0228628	1006
5	rs10042626	G	A	0.487078	1006
5	rs7729019	C	T	0.633201	1006
5	rs77301288	G	A	0.0198807	1006
5	rs57792332	C	T	0.105368	1006
5	rs56347407	A	G	0.0218688	1006
5	rs6894759	C	A	0.105368	1006
5	rs190584164	G	A	0.0109344	1006
5	rs77533129	A	G	0.0238569	1006
5	rs73812240	G	A	0.0198807	1006
5	rs6556594	C	T	0.65507	1006
5	rs7718903	T	G	0.707753	1006
5	rs56132359	T	A	0.133201	1006
5	rs2174417	T	G	0.73161	1006
5	rs12163943	C	T	0.633201	1006
5	rs7729818	T	C	0.65507	1006
5	rs10476390	G	C	0.488072	1006
5	rs76586020	T	C	0.0198807	1006
5	rs4502803	G	A	0.640159	1006
5	rs80032513	A	C	0.0198807	1006
5	rs11135200	A	G	0.0218688	1006
5	rs11135202	T	G	0.640159	1006
5	rs1504929	G	T	0.641153	1006
5	rs74745438	A	G	0.0198807	1006
5	rs4705014	G	A	0.663022	1006
5	rs6556603	T	C	0.732604	1006
5	rs112621122	G	A	0.0417495	1006
5	rs1604957	A	G	0.729622	1006
5	rs75036283	A	G	0.0198807	1006
5	rs78411736	C	T	0.0208748	1006
5	rs10063250	T	C	0.65507	1006
5	rs10038124	C	T	0.65507	1006
5	rs139065950	C	A	0.0198807	1006
5	rs57757758	T	A	0.145129	1006
5	rs1604958	G	C	0.753479	1006
5	rs2135029	G	A	0.632207	1006
5	rs6556609	T	A	0.729622	1006
5	rs6556610	C	G	0.707753	1006
5	rs6556611	G	T	0.729622	1006
5	rs6556612	T	C	0.73161	1006
5	rs1587857	T	C	0.707753	1006
5	rs867009	G	A	0.65507	1006
5	rs114301250	A	G	0.0198807	1006
5	rs116064669	T	C	0.0218688	1006
5	rs6556615	T	C	0.709742	1006
5	rs147868363	C	T	0.0129225	1006
5	rs62382689	A	G	0.145129	1006
5	rs905788	G	A	0.119284	1006
5	rs6881542	G	A	0.510934	1006
5	rs2055611	A	C	0.49006	1006
5	rs1504931	C	A	0.49006	1006
5	rs2055612	G	C	0.656064	1006
5	rs74986115	A	G	0.0218688	1006
5	rs144695830	A	G	0.0427435	1006
5	rs6880816	T	C	0.657058	1006
5	rs78312162	G	A	0.0198807	1006
5	rs13189810	G	A	0.487078	1006
5	rs7737328	G	A	0.487078	1006
5	rs6556623	C	A	0.65507	1006
5	rs149315068	T	C	0.0178926	1006
5	rs6556624	A	G	0.729622	1006
5	rs6556625	T	C	0.622266	1006
5	rs72798999	G	A	0.0437376	1006
5	rs4705015	T	C	0.729622	1006
5	rs58106700	G	A	0.135189	1006
5	rs4705016	C	T	0.574553	1006
5	rs4705017	A	G	0.729622	1006
5	rs2312182	G	A	0.651093	1006
5	rs75105227	G	C	0.0188867	1006
5	rs78409461	A	G	0.0447316	1006
5	rs10054228	T	C	0.0695825	1006
5	rs1504933	A	G	0.770378	1006
5	rs72799001	G	T	0.0248509	1006
5	rs73815505	A	G	0.0447316	1006
5	rs75493479	A	C	0.0129225	1006
5	rs146314521	T	C	0.0149105	1006
5	rs80088412	T	C	0.0447316	1006
5	rs78980537	T	C	0.0188867	1006
5	rs75499225	A	G	0.0188867	1006
5	rs75941928	G	A	0.0188867	1006
5	rs78566097	G	T	0.0188867	1006
5	rs78724643	C	T	0.0188867	1006
5	rs1504934	G	A	0.17495	1006
5	rs1504935	G	A	0.17495	1006
5	rs62382691	C	T	0.133201	1006
5	rs6863243	A	T	0.187873	1006
5	rs6883722	G	A	0.186879	1006
5	rs12652669	A	G	0.0636183	1006
5	rs62382692	A	G	0.163022	1006
5	rs12659033	G	A	0.22664	1006
5	rs113092628	A	G	0.0188867	1006
5	rs113331719	A	G	0.0188867	1006
5	rs12653744	T	C	0.0636183	1006
5	rs12653751	T	C	0.0636183	1006
5	rs12659085	G	A	0.0636183	1006
5	rs17053564	C	G	0.162028	1006
5	rs57683078	G	A	0.180915	1006
5	rs17052633	G	C	0.150099	1006
5	rs62382694	G	A	0.159046	1006
5	rs76606160	G	T	0.0447316	1006
5	rs62382695	A	G	0.272366	1006
5	rs79004990	T	C	0.0377734	1006
5	rs75893987	C	T	0.0238569	1006
5	rs13162852	C	T	0.455268	1006
5	rs117838827	A	T	0.0437376	1006
5	rs114961308	G	A	0.0238569	1006
5	rs77020940	A	G	0.0725646	1006
5	rs140033125	G	A	0.0238569	1006
5	rs11954391	T	C	0.472167	1006
5	rs114164514	G	A	0.0238569	1006
5	rs147309548	T	C	0.0178926	1006
5	rs983467	A	G	0.776342	1006
5	rs79589300	A	T	0.0238569	1006
5	rs77238449	C	A	0.0248509	1006
5	rs11950842	G	A	0.0586481	1006
5	rs74315535	C	A	0.0238569	1006
5	rs77678906	C	A	0.0238569	1006
5	rs75104256	G	T	0.0238569	1006
5	rs144145672	G	A	0.00894632	1006
5	rs7722422	T	C	0.0248509	1006
5	rs7717944	A	G	0.328032	1006
5	rs113636560	T	C	0.0248509	1006
5	rs116066768	T	G	0.0238569	1006
5	rs62382696	A	G	0.0477137	1006
5	rs184717581	C	T	0.0119284	1006
5	rs115599582	C	G	0.0238569	1006
5	rs17053572	A	G	0.0477137	1006
5	rs114216122	A	C	0.0477137	1006
5	rs7719992	C	G	0.290258	1006
5	rs148528375	C	A	0.0238569	1006
5	rs1827688	A	G	0.0437376	1006
5	rs114171315	C	A	0.0149105	1006
5	rs9313941	A	G	0.531809	1006
5	rs72801107	G	A	0.0576541	1006
5	rs142344139	T	G	0.0238569	1006
5	rs7720922	G	A	0.028827	1006
5	rs7721082	G	A	0.77336	1006
5	rs55820495	T	G	0.50497	1006
5	rs149475636	C	T	0.028827	1006
5	rs77010810	T	C	0.0238569	1006
5	rs80129747	T	C	0.0238569	1006
5	rs1504936	C	T	0.709742	1006
5	rs77181257	C	T	0.0238569	1006
5	rs80347127	A	C	0.0149105	1006
5	rs116492681	T	C	0.0238569	1006
5	rs2312183	A	G	0.43837	1006
5	rs2135030	T	C	0.436382	1006
5	rs55872084	G	T	0.22664	1006
5	rs73295175	G	T	0.228628	1006
5	rs4704803	C	G	0.434394	1006
5	rs144617589	C	A	0.0139165	1006
5	rs77923491	A	G	0.0238569	1006
5	rs75514942	A	G	0.0238569	1006
5	rs79303017	G	A	0.0238569	1006
5	rs75932857	T	C	0.0238569	1006
5	rs1354563	A	G	0.502982	1006
5	rs114077209	A	G	0.0427435	1006
5	rs79738834	T	C	0.0238569	1006
5	rs1354564	A	G	0.547714	1006
5	rs116267957	T	G	0.0238569	1006
5	rs115386244	A	G	0.0238569	1006
5	rs1504937	C	T	0.0238569	1006
5	rs79173302	A	G	0.0238569	1006
5	rs11953896	G	A	0.055666	1006
5	rs113419837	C	T	0.0328032	1006
5	rs2135031	C	G	0.427435	1006
5	rs80101119	C	T	0.0427435	1006
5	rs76778863	A	G	0.0328032	1006
5	rs4704804	A	G	0.548708	1006
5	rs77692553	A	G	0.0805169	1006
5	rs980149	A	G	0.503976	1006
5	rs980148	C	T	0.474155	1006
5	rs17638584	G	T	0.22664	1006
5	rs111912456	G	T	0.0318091	1006
5	rs115180142	G	A	0.0208748	1006
5	rs116183795	C	A	0.0238569	1006
5	rs2055613	A	G	0.560636	1006
5	rs2312184	C	A	0.738569	1006
5	rs61068059	C	T	0.213718	1006
5	rs2174419	A	G	0.728628	1006
5	rs75853718	G	A	0.0238569	1006
5	rs116560088	C	T	0.0477137	1006
5	rs75359579	A	T	0.0149105	1006
5	rs4705018	A	C	0.49006	1006
5	rs4307078	G	A	0.214712	1006
5	rs2312185	G	A	0.49006	1006
5	rs10866739	T	G	0.730616	1006
5	rs80079140	C	T	0.0238569	1006
5	rs80346689	C	G	0.0477137	1006
5	rs256846	C	T	0.219682	1006
5	rs115010552	G	A	0.0159046	1006
5	rs256845	C	T	0.272366	1006
5	rs80263052	A	T	0.0228628	1006
5	rs7720984	G	A	0.267396	1006
5	rs256844	T	A	0.515905	1006
5	rs256843	A	T	0.200795	1006
5	rs1368300	C	T	0.242545	1006
5	rs256842	G	T	0.200795	1006
5	rs78192779	G	C	0.0228628	1006
5	rs256841	A	G	0.251491	1006
5	rs17053585	A	G	0.0497018	1006
5	rs6886828	T	C	0.327038	1006
5	rs256840	G	C	0.251491	1006
5	rs75659121	A	G	0.0228628	1006
5	rs11738716	G	C	0.328032	1006
5	rs256821	G	A	0.599404	1006
5	rs256820	G	A	0.599404	1006
5	rs79605208	G	A	0.0228628	1006
5	rs60556310	C	T	0.0596421	1006
5	rs6880345	G	A	0.324056	1006
5	rs74511043	A	T	0.0228628	1006
5	rs72801122	G	A	0.0407555	1006
5	rs114236371	T	C	0.0357853	1006
5	rs256819	C	T	0.200795	1006
5	rs151059921	G	A	0.0427435	1006
5	rs141013800	T	A	0.0228628	1006
5	rs77860934	G	C	0.0228628	1006
5	rs73297105	G	T	0.348907	1006
5	rs4588577	C	T	0.199801	1006
5	rs4613690	G	A	0.271372	1006
5	rs1432686	T	G	0.326044	1006
5	rs1835912	T	C	0.327038	1006
5	rs9313957	G	T	0.327038	1006
5	rs256822	T	C	0.200795	1006
5	rs75587396	C	T	0.0228628	1006
5	rs256823	C	A	0.59841	1006
5	rs114145189	G	A	0.0228628	1006
5	rs78854340	C	T	0.0228628	1006
5	rs77140588	A	G	0.0447316	1006
5	rs256824	C	T	0.27336	1006
5	rs256825	G	A	0.59841	1006
5	rs77324277	G	A	0.0228628	1006
5	rs45559835	G	A	0.0516899	1006
5	rs115859006	A	G	0.0467197	1006
5	rs256826	C	A	0.197813	1006
5	rs934417	T	G	0.378728	1006
5	rs13360574	A	G	0.37674	1006
5	rs78118273	C	T	0.0228628	1006
5	rs256839	G	A	0.198807	1006
5	rs183745	C	T	0.59841	1006
5	rs1368299	A	G	0.37674	1006
5	rs78527211	T	C	0.0397614	1006
5	rs138535761	C	T	0.0208748	1006
5	rs147205086	C	T	0.0228628	1006
5	rs256838	C	T	0.195825	1006
5	rs891907	G	A	0.340954	1006
5	rs891906	T	C	0.322068	1006
5	rs6883496	T	G	0.321074	1006
5	rs17053595	G	A	0.0815109	1006
5	rs256837	C	A	0.193837	1006
5	rs17639279	T	G	0.321074	1006
5	rs256836	A	G	0.195825	1006
5	rs256835	C	T	0.54175	1006
5	rs256834	C	A	0.54175	1006
5	rs114538134	G	A	0.0407555	1006
5	rs187438806	A	G	0.0139165	1006
5	rs116506800	T	C	0.0228628	1006
5	rs256833	C	G	0.196819	1006
5	rs74603109	A	G	0.319085	1006
5	rs256832	T	C	0.542744	1006
5	rs256831	G	A	0.196819	1006
5	rs56235470	G	A	0.319085	1006
5	rs114464189	A	G	0.0308151	1006
5	rs256830	C	T	0.195825	1006
5	rs182858544	G	A	0.00596421	1006
5	rs115561319	C	G	0.0228628	1006
5	rs256829	G	A	0.196819	1006
5	rs256828	A	G	0.525845	1006
5	rs256827	C	G	0.550696	1006
5	rs34200624	A	G	0.0874751	1006
5	rs116407489	G	C	0.0457256	1006
5	rs115321168	A	G	0.00994036	1006
5	rs139085097	C	T	0.00994036	1006
5	rs114993688	A	G	0.0218688	1006
5	rs4516838	A	G	0.146123	1006
5	rs4639205	A	G	0.147117	1006
5	rs115672382	G	A	0.147117	1006
5	rs7700916	G	T	0.319085	1006
5	rs7715748	C	T	0.00994036	1006
5	rs7701076	G	A	0.319085	1006
5	rs148037615	C	T	0.0139165	1006
5	rs4447971	A	G	0.32008	1006
5	rs2656894	G	C	0.182903	1006
5	rs75352978	T	C	0.32008	1006
5	rs6889462	A	G	0.332008	1006
5	rs76487314	T	G	0.0228628	1006
5	rs78667023	A	G	0.319085	1006
5	rs79835445	G	A	0.32008	1006
5	rs76184192	C	T	0.0188867	1006
5	rs6869314	T	G	0.00994036	1006
5	rs72801133	G	A	0.0208748	1006
5	rs80019372	G	A	0.147117	1006
5	rs114698895	G	A	0.0228628	1006
5	rs1432681	G	A	0.479125	1006
5	rs74716532	A	G	0.0228628	1006
5	rs2656895	C	T	0.477137	1006
5	rs115717922	G	C	0.0258449	1006
5	rs7715938	A	G	0.319085	1006
5	rs75180367	C	T	0.0238569	1006
5	rs4705019	A	T	0.501988	1006
5	rs75653992	A	G	0.0228628	1006
5	rs2082388	A	G	0.148111	1006
5	rs78874806	G	A	0.0238569	1006
5	rs17053596	T	C	0.0248509	1006
5	rs61590496	C	T	0.318091	1006
5	rs116490389	C	T	0.0168986	1006
5	rs72801134	T	C	0.0258449	1006
5	rs77627069	A	C	0.00994036	1006
5	rs10463128	A	G	0.502982	1006
5	rs6893816	A	C	0.477137	1006
5	rs144320058	A	G	0.00994036	1006
5	rs115307128	T	A	0.00994036	1006
5	rs116840398	C	T	0.0228628	1006
5	rs12517498	C	A	0.465209	1006
5	rs79501217	T	C	0.0228628	1006
5	rs77373074	A	G	0.0228628	1006
5	rs12515560	G	C	0.0129225	1006
5	rs7715923	G	T	0.500994	1006
5	rs60128166	T	C	0.318091	1006
5	rs56183897	C	T	0.316103	1006
5	rs17558929	A	G	0.147117	1006
5	rs194145	G	A	0.147117	1006
5	rs6897183	C	T	0.00994036	1006
5	rs148926503	G	A	0.0139165	1006
5	rs75152502	A	T	0.319085	1006
5	rs113985602	C	T	0.5	1006
5	rs253604	G	A	0.477137	1006
5	rs12517691	G	T	0.146123	1006
5	rs72801137	T	C	0.0258449	1006
5	rs2431771	A	T	0.538767	1006
5	rs1432682	G	A	0.491054	1006
5	rs2431770	G	A	0.146123	1006
5	rs77385690	G	A	0.00994036	1006
5	rs6897279	A	T	0.493042	1006
5	rs10515740	T	G	0.146123	1006
5	rs140512581	G	A	0.0109344	1006
5	rs17639646	C	T	0.146123	1006
5	rs17053602	T	C	0.026839	1006
5	rs11746739	T	G	0.494036	1006
5	rs253603	T	C	0.494036	1006
5	rs194144	T	C	0.147117	1006
5	rs55944369	A	G	0.0248509	1006
5	rs11743093	G	A	0.493042	1006
5	rs12521822	T	G	0.147117	1006
5	rs253602	G	T	0.5666	1006
5	rs253601	T	C	0.148111	1006
5	rs253600	T	C	0.493042	1006
5	rs6877566	C	T	0.500994	1006
5	rs6885454	A	C	0.340954	1006
5	rs76715985	A	G	0.0228628	1006
5	rs79127894	G	A	0.317097	1006
5	rs253599	C	T	0.491054	1006
5	rs1432683	C	T	0.317097	1006
5	rs2216656	C	T	0.491054	1006
5	rs17639859	T	A	0.317097	1006
5	rs253598	G	A	0.491054	1006
5	rs77362812	G	T	0.148111	1006
5	rs4337839	T	C	0.343936	1006
5	rs114737484	G	A	0.0228628	1006
5	rs115748949	G	A	0.0228628	1006
5	rs11750620	A	G	0.147117	1006
5	rs74598751	T	A	0.0477137	1006
5	rs253596	A	C	0.148111	1006
5	rs253595	G	A	0.491054	1006
5	rs253594	C	T	0.606362	1006
5	rs253593	C	G	0.606362	1006
5	rs138430542	T	C	0.0109344	1006
5	rs17053613	C	T	0.115308	1006
5	rs75617890	A	G	0.0238569	1006
5	rs10071452	C	G	0.317097	1006
5	rs10076239	T	G	0.503976	1006
5	rs79963846	G	A	0.148111	1006
5	rs6880966	C	T	0.00994036	1006
5	rs11748068	C	T	0.317097	1006
5	rs77001898	A	G	0.0228628	1006
5	rs6890183	A	G	0.00994036	1006
5	rs77210148	G	C	0.0228628	1006
5	rs34260400	C	A	0.126243	1006
5	rs11749788	C	T	0.317097	1006
5	rs11738926	T	C	0.500994	1006
5	rs74455343	A	G	0.0228628	1006
5	rs7717533	G	T	0.500994	1006
5	rs6876726	T	C	0.502982	1006
5	rs1368301	C	A	0.148111	1006
5	rs6874767	C	T	0.501988	1006
5	rs75476567	C	T	0.149105	1006
5	rs139702869	C	A	0.00695825	1006
5	rs7727643	A	G	0.00994036	1006
5	rs78219657	G	T	0.0228628	1006
5	rs60716901	G	A	0.00994036	1006
5	rs58558564	C	T	0.00994036	1006
5	rs253592	C	A	0.5	1006
5	rs111751755	C	T	0.0178926	1006
5	rs76279578	G	A	0.0228628	1006
5	rs1978450	C	A	0.146123	1006
5	rs78909890	G	A	0.148111	1006
5	rs9686475	T	G	0.319085	1006
5	rs116035917	T	C	0.0228628	1006
5	rs2312187	C	T	0.502982	1006
5	rs2312188	A	G	0.502982	1006
5	rs80318760	T	A	0.0228628	1006
5	rs115132068	T	C	0.0139165	1006
5	rs77074720	C	A	0.00994036	1006
5	rs76012977	A	G	0.00994036	1006
5	rs2431769	G	A	0.182903	1006
5	rs437395	G	C	0.149105	1006
5	rs4705020	C	T	0.00894632	1006
5	rs447983	C	G	0.182903	1006
5	rs62380862	C	T	0.0437376	1006
5	rs60598425	G	T	0.00994036	1006
5	rs447938	G	A	0.151093	1006
5	rs365187	G	C	0.146123	1006
5	rs412201	C	G	0.150099	1006
5	rs450151	T	A	0.565606	1006
5	rs11951246	G	A	0.182903	1006
5	rs67972044	G	C	0.0497018	1006
5	rs6880543	G	A	0.500994	1006
5	rs73297195	C	T	0.173956	1006
5	rs1036180	C	T	0.317097	1006
5	rs74412895	C	G	0.00994036	1006
5	rs10071360	T	C	0.318091	1006
5	rs7448097	G	A	0.316103	1006
5	rs3846689	T	G	0.327038	1006
5	rs80275589	C	T	0.147117	1006
5	rs3857410	A	G	0.5	1006
5	rs7720258	T	C	0.00994036	1006
5	rs4080412	T	A	0.5	1006
5	rs34000324	C	T	0.0497018	1006
5	rs79782815	G	A	0.00994036	1006
5	rs73297202	G	A	0.00994036	1006
5	rs6880030	G	T	0.327038	1006
5	rs11135273	G	A	0.475149	1006
5	rs11135274	G	A	0.500994	1006
5	rs11740312	T	C	0.317097	1006
5	rs138478085	G	A	0.00994036	1006
5	rs112146477	A	G	0.34493	1006
5	rs171690	A	T	0.148111	1006
5	rs7712576	C	G	0.00994036	1006
5	rs78311701	A	C	0.00994036	1006
5	rs253605	C	T	0.147117	1006
5	rs114158576	G	A	0.0109344	1006
5	rs55634634	C	A	0.341948	1006
5	rs7718591	C	T	0.318091	1006
5	rs75776487	C	A	0.148111	1006
5	rs7730140	A	G	0.342942	1006
5	rs74869065	C	T	0.00994036	1006
5	rs11742816	C	T	0.319085	1006
5	rs17559915	A	C	0.00695825	1006
5	rs17559950	C	A	0.318091	1006
5	rs253606	T	C	0.502982	1006
5	rs73812688	G	A	0.33996	1006
5	rs10069144	A	G	0.34493	1006
5	rs76981507	T	C	0.0188867	1006
5	rs116490371	C	T	0.0188867	1006
5	rs17640310	T	G	0.148111	1006
5	rs12520464	A	G	0.0636183	1006
5	rs7718881	T	C	0.321074	1006
5	rs115498181	T	C	0.028827	1006
5	rs72801149	G	A	0.026839	1006
5	rs10052818	G	A	0.319085	1006
5	rs74466783	G	A	0.00994036	1006
5	rs4382149	G	T	0.5	1006
5	rs17640346	C	T	0.317097	1006
5	rs253607	A	G	0.501988	1006
5	rs17640369	C	T	0.318091	1006
5	rs114600345	C	T	0.00994036	1006
5	rs6556717	G	A	0.476143	1006
5	rs934418	G	A	0.498012	1006
5	rs113980265	C	T	0.151093	1006
5	rs55975207	C	T	0.0666004	1006
5	rs56390385	T	G	0.252485	1006
5	rs188728327	T	C	0.028827	1006
5	rs137972965	C	G	0.0248509	1006
5	rs147791143	A	G	0.150099	1006
5	rs144581506	A	T	0.0178926	1006
5	rs138538719	C	A	0.0467197	1006
5	rs148072083	A	G	0.0228628	1006
5	rs11953810	G	T	0.0646123	1006
5	rs145864644	T	C	0.0109344	1006
5	rs6883510	A	G	0.252485	1006
5	rs183406703	A	T	0.0178926	1006
5	rs11135288	A	G	0.252485	1006
5	rs80206401	C	A	0.151093	1006
5	rs6894554	T	C	0.151093	1006
5	rs115301004	T	G	0.0248509	1006
5	rs7706946	G	A	0.225646	1006
5	rs12520121	G	A	0.150099	1006
5	rs111286392	G	A	0.0248509	1006
5	rs6859694	T	G	0.225646	1006
5	rs6887546	C	T	0.159046	1006
5	rs6860238	T	G	0.0666004	1006
5	rs10077734	C	A	0.158052	1006
5	rs28433116	A	G	0.21173	1006
5	rs17053635	A	G	0.0248509	1006
5	rs17053637	G	A	0.16004	1006
5	rs76354388	A	G	0.0228628	1006
5	rs2436327	T	C	0.152087	1006
5	rs2431401	G	C	0.252485	1006
5	rs116575635	A	G	0.0159046	1006
5	rs6864938	G	A	0.0646123	1006
5	rs77456872	C	T	0.0228628	1006
5	rs6893385	A	G	0.0646123	1006
5	rs7710178	G	T	0.158052	1006
5	rs12332716	C	T	0.00894632	1006
5	rs10077411	C	A	0.159046	1006
5	rs113379066	T	C	0.151093	1006
5	rs112046882	C	A	0.0238569	1006
5	rs75093674	G	A	0.0228628	1006
5	rs72801154	A	G	0.0139165	1006
5	rs78587099	T	C	0.0447316	1006
5	rs280475	G	A	0.152087	1006
5	rs181875	T	A	0.252485	1006
5	rs72801155	T	C	0.0198807	1006
5	rs3797574	A	G	0.0666004	1006
5	rs157292	A	G	0.252485	1006
5	rs157293	G	A	0.252485	1006
5	rs72801156	C	A	0.0188867	1006
5	rs72801157	T	C	0.0626243	1006
5	rs3797577	A	G	0.252485	1006
5	rs157290	G	A	0.252485	1006
5	rs157291	C	T	0.252485	1006
5	rs10515738	G	A	0.251491	1006
5	rs11739522	T	C	0.229622	1006
5	rs74598862	T	G	0.0228628	1006
5	rs138502989	G	C	0.0159046	1006
5	rs7714176	A	T	0.252485	1006
5	rs888842	T	C	0.253479	1006
5	rs6872066	C	A	0.0129225	1006
5	rs6556729	A	G	0.253479	1006
5	rs280468	C	A	0.229622	1006
5	rs280469	G	A	0.152087	1006
5	rs280470	T	A	0.252485	1006
5	rs280471	C	T	0.152087	1006
5	rs35978892	A	G	0.0497018	1006
5	rs78654597	T	G	0.0228628	1006
5	rs72801160	G	T	0.0646123	1006
5	rs182203	C	T	0.252485	1006
5	rs280472	A	T	0.253479	1006
5	rs193204243	T	A	0.0119284	1006
5	rs203997	C	T	0.252485	1006
5	rs10068837	A	G	0.0129225	1006
5	rs188108	C	T	0.0318091	1006
5	rs280473	C	T	0.252485	1006
5	rs280474	A	G	0.228628	1006
5	rs1833609	T	C	0.0139165	1006
5	rs6556736	T	C	0.253479	1006
5	rs11953051	A	C	0.253479	1006
5	rs422664	A	C	0.149105	1006
5	rs366643	A	G	0.228628	1006
5	rs114291306	C	A	0.0228628	1006
5	rs9885282	A	G	0.251491	1006
5	rs148208831	G	A	0.161034	1006
5	rs188243108	C	T	0.0178926	1006
5	rs7717319	T	A	0.0129225	1006
5	rs11957087	C	T	0.0646123	1006
5	rs140138767	G	A	0.0109344	1006
5	rs280454	T	A	0.0159046	1006
5	rs166810	C	T	0.0159046	1006
5	rs280455	G	A	0.251491	1006
5	rs12519349	G	A	0.150099	1006
5	rs12522361	A	G	0.228628	1006
5	rs193142543	C	T	0.0208748	1006
5	rs12521380	C	G	0.251491	1006
5	rs114146801	C	T	0.0188867	1006
5	rs149377180	C	T	0.0884692	1006
5	rs147446204	C	T	0.0646123	1006
5	rs72801163	C	A	0.0646123	1006
5	rs280456	G	A	0.251491	1006
5	rs400303	T	A	0.251491	1006
5	rs280457	A	G	0.250497	1006
5	rs280458	G	A	0.228628	1006
5	rs280459	A	G	0.251491	1006
5	rs2194036	T	C	0.0646123	1006
5	rs6877118	G	A	0.0129225	1006
5	rs78635810	A	G	0.0228628	1006
5	rs76863534	C	G	0.0228628	1006
5	rs187479036	G	A	0.00596421	1006
5	rs280461	A	G	0.251491	1006
5	rs280462	G	A	0.228628	1006
5	rs280463	A	C	0.253479	1006
5	rs76893442	C	T	0.0328032	1006
5	rs17053667	T	C	0.0646123	1006
5	rs79154421	G	C	0.0228628	1006
5	rs114645617	G	A	0.028827	1006
5	rs280464	A	C	0.252485	1006
5	rs62380867	A	G	0.0447316	1006
5	rs280465	G	C	0.253479	1006
5	rs62380868	T	C	0.028827	1006
5	rs280466	G	A	0.253479	1006
5	rs79867160	G	A	0.0238569	1006
5	rs72801167	G	A	0.0646123	1006
5	rs280467	G	A	0.253479	1006
5	rs77300409	T	A	0.0238569	1006
5	rs80257677	A	T	0.0238569	1006
5	rs189105321	C	G	0.00596421	1006
5	rs147861364	A	G	0.0238569	1006
5	rs6860519	C	A	0.240557	1006
5	rs1363743	A	G	0.215706	1006
5	rs67752889	C	T	0.0497018	1006
5	rs116233326	C	T	0.0129225	1006
5	rs72801169	C	T	0.0646123	1006
5	rs17561110	G	A	0.135189	1006
5	rs17561145	C	T	0.135189	1006
5	rs11743012	T	G	0.161034	1006
5	rs34775200	G	T	0.0497018	1006
5	rs74408038	T	C	0.0238569	1006
5	rs77821802	G	A	0.0238569	1006
5	rs11740282	G	C	0.16004	1006
5	rs76106104	G	A	0.0238569	1006
5	rs1363742	G	A	0.135189	1006
5	rs79258400	T	G	0.135189	1006
5	rs7723780	G	A	0.159046	1006
5	rs10428646	A	C	0.161034	1006
5	rs1422220	T	G	0.105368	1006
5	rs76711652	T	G	0.136183	1006
5	rs11743091	G	A	0.136183	1006
5	rs116229180	G	A	0.0139165	1006
5	rs147340820	A	G	0.0139165	1006
5	rs6886792	C	G	0.241551	1006
5	rs6871079	G	C	0.240557	1006
5	rs76283909	G	A	0.0238569	1006
5	rs11743435	C	T	0.135189	1006
5	rs10068125	A	G	0.0805169	1006
5	rs281047	A	G	0.241551	1006
5	rs35267300	A	G	0.0864811	1006
5	rs6872094	A	C	0.0815109	1006
5	rs42685	G	C	0.242545	1006
5	rs32063	T	C	0.235586	1006
5	rs6877490	A	G	0.101392	1006
5	rs32062	G	C	0.240557	1006
5	rs41074	C	T	0.133201	1006
5	rs157320	T	C	0.217694	1006
5	rs40486	C	T	0.134195	1006
5	rs32061	C	T	0.133201	1006
5	rs116716019	C	G	0.0238569	1006
5	rs116487397	T	C	0.028827	1006
5	rs32060	A	G	0.195825	1006
5	rs10214374	T	C	0.054672	1006
5	rs185246	C	A	0.240557	1006
5	rs32059	G	T	0.133201	1006
5	rs32058	T	C	0.238569	1006
5	rs10476477	G	A	0.0168986	1006
5	rs111725170	C	T	0.0487078	1006
5	rs41073	T	C	0.868787	1006
5	rs17053714	C	A	0.0129225	1006
5	rs80348306	T	G	0.026839	1006
5	rs32057	C	T	0.826044	1006
5	rs434847	T	C	0.868787	1006
5	rs434116	T	C	0.827038	1006
5	rs446261	T	A	0.868787	1006
5	rs394183	A	G	0.868787	1006
5	rs452986	T	C	0.868787	1006
5	rs32056	G	A	0.868787	1006
5	rs39925	T	G	0.45328	1006
5	rs32055	A	C	0.868787	1006
5	rs39924	A	G	0.827038	1006
5	rs32054	C	T	0.867793	1006
5	rs460462	A	G	0.867793	1006
5	rs462375	C	T	0.867793	1006
5	rs7709957	A	G	0.868787	1006
5	rs9314041	A	G	0.867793	1006
5	rs10491464	G	A	0.0168986	1006
5	rs10077414	G	T	0.0139165	1006
5	rs13354782	C	T	0.0119284	1006
5	rs415118	C	A	0.842942	1006
5	rs114675560	C	T	0.0159046	1006
5	rs449858	A	G	0.854871	1006
5	rs408310	G	A	0.854871	1006
5	rs693752	T	C	0.850895	1006
5	rs113692685	G	A	0.0129225	1006
5	rs4704806	G	A	0.868787	1006
5	rs182211	G	A	0.868787	1006
5	rs7731165	T	C	0.855865	1006
5	rs113388072	A	G	0.0129225	1006
5	rs281037	T	G	0.868787	1006
5	rs281039	C	T	0.869781	1006
5	rs281040	A	G	0.828032	1006
5	rs10491465	G	T	0.0129225	1006
5	rs281041	G	A	0.855865	1006
5	rs281042	G	A	0.851889	1006
5	rs74811285	A	C	0.0238569	1006
5	rs79178039	A	G	0.0129225	1006
5	rs281043	G	A	0.869781	1006
5	rs10053950	A	G	0.0129225	1006
5	rs281044	A	G	0.869781	1006
5	rs281045	T	C	0.869781	1006
5	rs281046	G	A	0.855865	1006
5	rs188130	T	G	0.868787	1006
5	rs116647836	G	T	0.0188867	1006
5	rs153492	C	T	0.259443	1006
5	rs76273669	G	A	0.0238569	1006
5	rs7716575	C	A	0.0119284	1006
5	rs17053736	A	G	0.0656064	1006
5	rs10491466	C	A	0.0119284	1006
5	rs281053	T	G	0.841948	1006
5	rs115890347	G	A	0.0447316	1006
5	rs74352410	C	T	0.0228628	1006
5	rs32082	G	A	0.869781	1006
5	rs75148527	C	A	0.0636183	1006
5	rs41075	T	C	0.869781	1006
5	rs10056555	G	A	0.0129225	1006
5	rs32081	C	T	0.967197	1006
5	rs32080	G	A	0.829026	1006
5	rs116052603	C	T	0.0715706	1006
5	rs76007058	T	C	0.0656064	1006
5	rs7721754	G	T	0.0119284	1006
5	rs114278976	T	C	0.0119284	1006
5	rs32079	T	C	0.975149	1006
5	rs74912097	G	A	0.0218688	1006
5	rs75018040	C	T	0.0656064	1006
5	rs114729396	A	C	0.00596421	1006
5	rs79164027	G	A	0.0218688	1006
5	rs76198969	C	T	0.0228628	1006
5	rs76864066	T	C	0.00994036	1006
5	rs32077	T	C	0.868787	1006
5	rs76298111	T	C	0.0119284	1006
5	rs115879008	G	A	0.0218688	1006
5	rs72801195	C	T	0.0656064	1006
5	rs10071404	G	A	0.0119284	1006
5	rs10071427	G	A	0.0119284	1006
5	rs34853524	T	C	0.0407555	1006
5	rs80069245	G	A	0.0218688	1006
5	rs32076	T	C	0.829026	1006
5	rs32075	T	C	0.83002	1006
5	rs32074	T	C	0.0904573	1006
5	rs32073	A	G	0.829026	1006
5	rs80000754	C	G	0.0139165	1006
5	rs77611325	C	T	0.0168986	1006
5	rs157670	G	A	0.0417495	1006
5	rs74809905	A	T	0.0228628	1006
5	rs78163252	T	C	0.0228628	1006
5	rs32072	A	T	0.828032	1006
5	rs32071	T	C	0.841948	1006
5	rs116644152	G	C	0.0228628	1006
5	rs7723731	C	T	0.0139165	1006
5	rs32070	G	A	0.868787	1006
5	rs32069	T	A	0.853877	1006
5	rs39927	T	A	0.869781	1006
5	rs32068	G	A	0.868787	1006
5	rs79897270	A	C	0.0228628	1006
5	rs39926	C	T	0.827038	1006
5	rs17053748	G	A	0.0119284	1006
5	rs1353249	A	G	0.0666004	1006
5	rs17053760	G	A	0.028827	1006
5	rs10036419	A	G	0.0129225	1006
5	rs157332	A	G	0.868787	1006
5	rs157333	G	C	0.827038	1006
5	rs157334	T	A	0.828032	1006
5	rs157335	T	C	0.840954	1006
5	rs6890150	G	T	0.0129225	1006
5	rs157666	G	A	0.026839	1006
5	rs281054	T	C	0.868787	1006
5	rs157665	A	G	0.026839	1006
5	rs115270919	A	G	0.0119284	1006
5	rs282472	T	C	0.027833	1006
5	rs281055	T	C	0.868787	1006
5	rs281056	A	G	0.840954	1006
5	rs79146596	A	G	0.0447316	1006
5	rs281057	A	T	0.868787	1006
5	rs157662	G	A	0.027833	1006
5	rs17053768	A	G	0.028827	1006
5	rs281058	C	G	0.868787	1006
5	rs32095	C	T	0.868787	1006
5	rs32094	C	T	0.83996	1006
5	rs10085029	T	C	0.0139165	1006
5	rs32092	C	T	0.972167	1006
5	rs157663	C	T	0.026839	1006
5	rs11740955	T	C	0.0735586	1006
5	rs39929	G	A	0.828032	1006
5	rs468494	A	C	0.869781	1006
5	rs467530	G	C	0.869781	1006
5	rs157664	T	C	0.028827	1006
5	rs144010347	A	C	0.0139165	1006
5	rs32091	A	T	0.869781	1006
5	rs32090	C	T	0.840954	1006
5	rs32089	C	T	0.828032	1006
5	rs32088	G	C	0.869781	1006
5	rs32087	G	T	0.869781	1006
5	rs32086	G	C	0.869781	1006
5	rs78503215	G	A	0.0218688	1006
5	rs39928	A	G	0.968191	1006
5	rs32085	G	T	0.841948	1006
5	rs32084	T	C	0.841948	1006
5	rs32083	C	T	0.868787	1006
5	rs157336	G	A	0.841948	1006
5	rs157337	A	G	0.869781	1006
5	rs17053816	A	T	0.0129225	1006
5	rs157338	C	T	0.829026	1006
5	rs157339	A	G	0.868787	1006
5	rs157340	A	G	0.869781	1006
5	rs281060	C	G	0.869781	1006
5	rs282478	G	A	0.026839	1006
5	rs116174051	T	C	0.0109344	1006
5	rs157341	T	C	0.868787	1006
5	rs157342	G	A	0.868787	1006
5	rs9314059	A	G	0.0119284	1006
5	rs157343	G	A	0.869781	1006
5	rs17053824	A	T	0.0129225	1006
5	rs157344	C	A	0.840954	1006
5	rs157345	C	A	0.761431	1006
5	rs72803011	G	A	0.0675944	1006
5	rs157346	A	G	0.869781	1006
5	rs115482506	G	C	0.0218688	1006
5	rs157347	G	A	0.868787	1006
5	rs111694647	G	A	0.026839	1006
5	rs157348	G	C	0.868787	1006
5	rs157349	T	G	0.868787	1006
5	rs17665136	T	C	0.0675944	1006
5	rs157350	G	A	0.868787	1006
5	rs153843	T	G	0.843936	1006
5	rs157673	C	T	0.0258449	1006
5	rs157352	C	T	0.761431	1006
5	rs157353	T	C	0.130219	1006
5	rs157354	C	A	0.130219	1006
5	rs12521174	A	G	0.0685885	1006
5	rs10515741	C	T	0.129225	1006
5	rs282474	T	C	0.446322	1006
5	rs116302240	C	T	0.00994036	1006
5	rs157675	C	A	0.0258449	1006
5	rs17561376	T	C	0.130219	1006
5	rs75515089	C	G	0.0228628	1006
5	rs80065492	G	A	0.026839	1006
5	rs114680992	C	T	0.0218688	1006
5	rs78590044	A	G	0.0238569	1006
5	rs72803018	G	C	0.129225	1006
5	rs76423629	A	C	0.0228628	1006
5	rs157676	T	C	0.239563	1006
5	rs72803019	A	T	0.130219	1006
5	rs157677	T	C	0.240557	1006
5	rs11749404	C	T	0.129225	1006
5	rs17053831	A	G	0.0685885	1006
5	rs114726440	C	T	0.0228628	1006
5	rs78410740	A	T	0.00894632	1006
5	rs157678	T	A	0.682903	1006
5	rs75317960	A	T	0.0308151	1006
5	rs116148515	C	T	0.130219	1006
5	rs11948514	A	G	0.0218688	1006
5	rs282475	A	G	0.828032	1006
5	rs282465	C	T	0.427435	1006
5	rs157680	C	A	0.83002	1006
5	rs17053833	G	A	0.0357853	1006
5	rs17053835	C	T	0.0318091	1006
5	rs79857689	C	T	0.05666	1006
5	rs17053838	C	T	0.0328032	1006
5	rs17053843	G	A	0.0318091	1006
5	rs67453120	G	A	0.0337972	1006
5	rs459055	G	A	0.829026	1006
5	rs17053847	A	G	0.0318091	1006
5	rs2642660	G	A	0.83002	1006
5	rs67059134	G	A	0.0377734	1006
5	rs282466	G	A	0.422465	1006
5	rs2652324	A	T	0.831014	1006
5	rs188045959	A	G	0.00397614	1006
5	rs140119279	A	T	0.00397614	1006
5	rs466781	T	A	0.864811	1006
5	rs463728	G	A	0.866799	1006
5	rs72803027	T	G	0.0357853	1006
5	rs17053865	A	G	0.0357853	1006
5	rs462058	G	A	0.866799	1006
5	rs456290	C	T	0.82505	1006
5	rs72803029	C	G	0.0397614	1006
5	rs527934581	G	A	0.00298211	1006
5	rs10515742	A	G	0.0417495	1006
5	rs10515743	C	T	0.0367793	1006
5	rs150894262	C	T	0.00298211	1006
5	rs116461773	C	G	0.00894632	1006
5	rs148820887	T	C	0.00298211	1006
5	rs284443	G	A	0.823062	1006
5	rs143449933	T	C	0.00298211	1006
5	rs284444	G	A	0.823062	1006
5	rs141292562	A	G	0.00298211	1006
5	rs183501921	A	G	0.00298211	1006
5	rs138815758	G	A	0.00298211	1006
5	rs116761524	C	T	0.00298211	1006
5	rs149337737	T	C	0.00298211	1006
5	rs147462693	T	C	0.00298211	1006
5	rs142425080	C	T	0.00994036	1006
5	rs114672170	G	A	0.00298211	1006
5	rs283098	C	T	0.827038	1006
5	rs149869486	A	G	0.00298211	1006
5	rs55667497	C	A	0.0367793	1006
5	rs185513712	A	G	0.00298211	1006
5	rs71591069	C	A	0.0616302	1006
5	rs11949511	G	A	0.0387674	1006
5	rs148866493	T	A	0.00298211	1006
5	rs11954233	T	C	0.0377734	1006
5	rs76691977	G	A	0.115308	1006
5	rs116543869	T	C	0.0616302	1006
5	rs80158998	C	T	0.0109344	1006
5	rs283097	T	G	0.436382	1006
5	rs147323139	T	C	0.00298211	1006
5	rs139995557	A	G	0.00298211	1006
5	rs149390925	T	C	0.00298211	1006
5	rs144795391	C	T	0.00795229	1006
5	rs142552022	G	C	0.00298211	1006
5	rs17053873	G	T	0.0417495	1006
5	rs62382382	T	G	0.120278	1006
5	rs464992	G	A	0.863817	1006
5	rs150340462	A	G	0.00298211	1006
5	rs284442	A	G	0.826044	1006
5	rs72803033	G	C	0.0367793	1006
5	rs172240	G	A	0.862823	1006
5	rs10515744	C	T	0.0417495	1006
5	rs138430266	A	G	0.00298211	1006
5	rs284441	T	C	0.826044	1006
5	rs62382383	T	C	0.0139165	1006
5	rs56027130	C	T	0.0258449	1006
5	rs79605869	C	T	0.00695825	1006
5	rs143136059	A	G	0.00298211	1006
5	rs11955986	G	A	0.0417495	1006
5	rs187802294	G	A	0.00298211	1006
5	rs140824002	A	G	0.00298211	1006
5	rs147681090	T	G	0.00298211	1006
5	rs142456110	T	G	0.0337972	1006
5	rs189417683	A	G	0.00298211	1006
5	rs284440	T	G	0.861829	1006
5	rs10515745	G	A	0.0417495	1006
5	rs186140312	G	A	0.00298211	1006
5	rs284439	C	T	0.874751	1006
5	rs3969608	A	G	0.437376	1006
5	rs381258	G	A	0.917495	1006
5	rs66744889	C	T	0.0407555	1006
5	rs151284923	A	G	0.00298211	1006
5	rs150404227	C	G	0.00298211	1006
5	rs56297325	A	G	0.0417495	1006
5	rs80134361	A	C	0.0139165	1006
5	rs115822848	T	C	0.00497018	1006
5	rs56261607	A	G	0.0139165	1006
5	rs189571710	T	A	0.00298211	1006
5	rs182225647	A	C	0.00298211	1006
5	rs187539632	C	A	0.00298211	1006
5	rs75628933	T	G	0.0159046	1006
5	rs142761833	T	G	0.00298211	1006
5	rs145159139	G	A	0.0188867	1006
5	rs10050975	G	C	0.0387674	1006
5	rs59428757	C	T	0.0417495	1006
5	rs149487765	G	A	0.00497018	1006
5	rs143094561	G	A	0.00397614	1006
5	rs139773367	T	C	0.00298211	1006
5	rs181342133	T	C	0.00298211	1006
5	rs3857411	T	G	0.0377734	1006
5	rs146590498	C	T	0.00298211	1006
5	rs76296101	C	G	0.00298211	1006
5	rs11135380	G	A	0.0367793	1006
5	rs11135381	A	G	0.0417495	1006
5	rs11135382	C	A	0.0397614	1006
5	rs11135383	C	A	0.0367793	1006
5	rs57838784	C	T	0.0367793	1006
5	rs184292384	G	C	0.00298211	1006
5	rs57452961	T	C	0.0417495	1006
5	rs138176265	T	G	0.00298211	1006
5	rs57399099	G	A	0.0367793	1006
5	rs149532874	G	A	0.00298211	1006
5	rs115530474	C	T	0.00298211	1006
5	rs184309788	T	C	0.00298211	1006
5	rs116231084	C	T	0.0119284	1006
5	rs12110214	G	A	0.0377734	1006
5	rs146306910	C	T	0.00994036	1006
5	rs1494542	T	C	0.0377734	1006
5	rs3913020	A	G	0.0407555	1006
5	rs72803039	C	T	0.0367793	1006
5	rs72803040	A	G	0.0377734	1006
5	rs3857412	G	C	0.0417495	1006
5	rs72803041	A	G	0.0377734	1006
5	rs284445	C	T	0.371769	1006
5	rs1389818	T	C	0.0417495	1006
5	rs183838407	T	C	0.00298211	1006
5	rs72803042	T	C	0.0377734	1006
5	rs146249602	T	C	0.00298211	1006
5	rs56293630	T	C	0.0387674	1006
5	rs72803043	G	C	0.0367793	1006
5	rs72803044	G	T	0.0367793	1006
5	rs72803046	A	G	0.0367793	1006
5	rs56182215	G	A	0.0367793	1006
5	rs56389540	A	G	0.0417495	1006
5	rs55653598	T	C	0.0367793	1006
5	rs10041876	A	T	0.0417495	1006
5	rs1845479	T	C	0.0417495	1006
5	rs3913482	C	T	0.0397614	1006
5	rs11953631	C	T	0.0417495	1006
5	rs72803047	T	A	0.0377734	1006
5	rs1827368	G	A	0.862823	1006
5	rs72803048	C	A	0.0367793	1006
5	rs56233900	C	T	0.0377734	1006
5	rs72803049	C	T	0.0377734	1006
5	rs57534975	G	T	0.0377734	1006
5	rs2029776	A	G	0.0417495	1006
5	rs56920379	A	T	0.0417495	1006
5	rs36085389	T	G	0.0337972	1006
5	rs72803051	C	T	0.0377734	1006
5	rs72803052	G	A	0.0377734	1006
5	rs72803054	T	C	0.0377734	1006
5	rs2047175	T	C	0.0377734	1006
5	rs17053919	C	T	0.0377734	1006
5	rs56259528	C	T	0.0377734	1006
5	rs185288743	G	A	0.00298211	1006
5	rs112084988	A	G	0.0387674	1006
5	rs2047174	C	A	0.0377734	1006
5	rs56094322	A	G	0.0417495	1006
5	rs17053922	G	T	0.0387674	1006
5	rs59989471	C	T	0.0377734	1006
5	rs17053924	C	G	0.0377734	1006
5	rs76656136	G	C	0.00298211	1006
5	rs71591071	C	T	0.0467197	1006
5	rs139035375	T	C	0.00298211	1006
5	rs186990329	C	T	0.00298211	1006
5	rs114925121	T	C	0.00298211	1006
5	rs79727823	A	G	0.0626243	1006
5	rs6862763	C	T	0.0417495	1006
5	rs6867573	G	A	0.0367793	1006
5	rs143286409	A	G	0.0248509	1006
5	rs77402103	C	A	0.0944334	1006
5	rs72803058	A	T	0.0367793	1006
5	rs2652325	G	A	0.959245	1006
5	rs55663629	G	C	0.0119284	1006
5	rs183112827	G	A	0.00298211	1006
5	rs139828748	G	C	0.00298211	1006
5	rs6870581	T	C	0.0417495	1006
5	rs55880500	A	T	0.0387674	1006
5	rs113378153	A	C	0.0417495	1006
5	rs190852042	T	A	0.0357853	1006
5	rs6897623	T	C	0.0387674	1006
5	rs59504684	C	A	0.0417495	1006
5	rs4549508	G	C	0.0417495	1006
5	rs188829868	C	A	0.00298211	1006
5	rs113622376	T	A	0.0417495	1006
5	rs6869498	A	T	0.0367793	1006
5	rs111835718	G	C	0.00298211	1006
5	rs116468188	A	G	0.028827	1006
5	rs147980366	A	C	0.00298211	1006
5	rs143458896	C	A	0.0377734	1006
5	rs112573084	A	T	0.00298211	1006
5	rs142787352	A	G	0.00298211	1006
5	rs57047539	T	C	0.00397614	1006
5	rs146628533	G	A	0.026839	1006
5	rs77643868	T	C	0.00298211	1006
5	rs1603070	G	T	0.0417495	1006
5	rs75102922	C	T	0.00298211	1006
5	rs9918125	G	A	0.0417495	1006
5	rs72803061	G	A	0.0377734	1006
5	rs59553407	C	A	0.0417495	1006
5	rs59194303	C	T	0.00298211	1006
5	rs141740969	G	A	0.00298211	1006
5	rs150839468	T	C	0.00298211	1006
5	rs139638017	A	G	0.00298211	1006
5	rs284438	G	A	0.988072	1006
5	rs79842648	T	C	0.00298211	1006
5	rs75685785	T	C	0.00298211	1006
5	rs111940088	A	G	0.0109344	1006
5	rs76455663	C	T	0.0178926	1006
5	rs13361000	T	A	0.0417495	1006
5	rs57182083	C	A	0.00298211	1006
5	rs113114143	T	A	0.00298211	1006
5	rs67335156	A	C	0.0417495	1006
5	rs182206969	A	T	0.00298211	1006
5	rs73304987	A	C	0.00298211	1006
5	rs73304990	A	G	0.00298211	1006
5	rs183394807	G	A	0.00298211	1006
5	rs73304994	T	G	0.00397614	1006
5	rs73304995	G	T	0.00397614	1006
5	rs1494540	A	C	0.00397614	1006
5	rs2436424	G	A	0.370775	1006
5	rs116159221	G	A	0.121272	1006
5	rs191943593	A	G	0.0178926	1006
5	rs17053933	C	T	0.0337972	1006
5	rs2434708	C	A	0.45328	1006
5	rs55634260	G	A	0.028827	1006
5	rs185544964	T	C	0.0119284	1006
5	rs140879937	G	A	0.0337972	1006
5	rs61354888	A	G	0.00397614	1006
5	rs144870721	G	A	0.0337972	1006
5	rs146758835	G	C	0.00298211	1006
5	rs148316004	G	A	0.0337972	1006
5	rs140486911	G	A	0.00298211	1006
5	rs186267759	T	C	0.00298211	1006
5	rs4392605	T	C	0.00397614	1006
5	rs113142971	T	C	0.00397614	1006
5	rs113784317	T	C	0.0387674	1006
5	rs76214645	T	C	0.859841	1006
5	rs55642182	G	A	0.0387674	1006
5	rs11957697	G	T	0.00397614	1006
5	rs139877801	C	T	0.00397614	1006
5	rs6555689	C	A	0.857853	1006
5	rs73305001	T	C	0.00397614	1006
5	rs73305002	C	T	0.00397614	1006
5	rs145228389	A	G	0.00298211	1006
5	rs72803063	A	C	0.0337972	1006
5	rs116244176	T	C	0.0139165	1006
5	rs147876702	C	T	0.0119284	1006
5	rs17053938	T	C	0.00397614	1006
5	rs73306906	C	T	0.00397614	1006
5	rs80308056	A	T	0.054672	1006
5	rs113287182	T	C	0.00397614	1006
5	rs11745270	A	T	0.407555	1006
5	rs62382391	G	A	0.0596421	1006
5	rs72803064	G	A	0.0337972	1006
5	rs72803065	A	C	0.0337972	1006
5	rs17053940	A	G	0.00397614	1006
5	rs17053941	A	G	0.0397614	1006
5	rs147906570	G	A	0.00298211	1006
5	rs112426251	G	A	0.0109344	1006
5	rs72803066	C	T	0.028827	1006
5	rs187432809	C	T	0.00298211	1006
5	rs60973456	T	G	0.00397614	1006
5	rs56719723	G	A	0.00397614	1006
5	rs55797503	G	T	0.0337972	1006
5	rs55784232	C	T	0.0337972	1006
5	rs78597622	G	A	0.16998	1006
5	rs17053943	T	C	0.00397614	1006
5	rs57152293	A	G	0.00397614	1006
5	rs79971358	C	T	0.026839	1006
5	rs3909322	G	A	0.0377734	1006
5	rs113573310	C	T	0.026839	1006
5	rs191372814	G	T	0.00298211	1006
5	rs55650007	C	T	0.0328032	1006
5	rs114685223	C	T	0.0497018	1006
5	rs11950141	A	G	0.0337972	1006
5	rs10057251	T	A	0.0328032	1006
5	rs13171055	A	T	0.0636183	1006
5	rs10046047	C	T	0.0318091	1006
5	rs113874847	C	T	0.00994036	1006
5	rs1978426	C	T	0.0357853	1006
5	rs116036094	C	T	0.027833	1006
5	rs9313318	A	G	0.0357853	1006
5	rs17562917	G	A	0.055666	1006
5	rs78150915	G	C	0.0139165	1006
5	rs7725502	C	A	0.0357853	1006
5	rs6886058	C	T	0.0318091	1006
5	rs6890622	C	T	0.0318091	1006
5	rs10475501	C	A	0.0367793	1006
5	rs193231482	C	A	0.00596421	1006
5	rs143542285	A	G	0.00298211	1006
5	rs28898294	C	T	0.0328032	1006
5	rs11950839	A	G	0.0377734	1006
5	rs192129772	G	A	0.0248509	1006
5	rs6882391	A	T	0.0318091	1006
5	rs6886573	T	G	0.0318091	1006
5	rs6860450	G	C	0.0318091	1006
5	rs6882701	A	G	0.0328032	1006
5	rs72803076	C	T	0.0258449	1006
5	rs9885363	G	A	0.0357853	1006
5	rs116679455	T	C	0.0168986	1006
5	rs149861594	A	G	0.00298211	1006
5	rs6898902	T	G	0.0328032	1006
5	rs10462958	C	T	0.392644	1006
5	rs183888408	T	C	0.00298211	1006
5	rs140134888	C	T	0.00298211	1006
5	rs116010106	T	C	0.0119284	1006
5	rs7704664	T	C	0.0367793	1006
5	rs151151950	G	A	0.00894632	1006
5	rs56008664	C	T	0.027833	1006
5	rs142568124	A	G	0.00298211	1006
5	rs72803078	C	T	0.0318091	1006
5	rs144226288	T	C	0.00298211	1006
5	rs55711014	A	C	0.0367793	1006
5	rs141574727	A	G	0.0149105	1006
5	rs140042639	A	G	0.00298211	1006
5	rs11948317	C	A	0.0387674	1006
5	rs115156447	C	T	0.0318091	1006
5	rs72803083	G	A	0.0328032	1006
5	rs146517526	C	T	0.00298211	1006
5	rs6866926	C	T	0.0318091	1006
5	rs7707893	C	T	0.0367793	1006
5	rs6555703	C	T	0.0377734	1006
5	rs183361064	C	T	0.0109344	1006
5	rs7735929	T	G	0.0337972	1006
5	rs115853060	G	A	0.0168986	1006
5	rs4704810	G	A	0.39165	1006
5	rs187974782	G	A	0.00298211	1006
5	rs2161191	C	G	0.0318091	1006
5	rs76435567	T	G	0.0596421	1006
5	rs7446465	G	A	0.0318091	1006
5	rs10475789	A	C	0.0318091	1006
```
