## Supplementary material for "Characterization of shared and ancestry-specific signals driving complex traits using multi-ancestry fine-mapping": s1_ref.bim

```
5	rs74987384	0	155275180	T	C
5	rs6895133	0	155275396	G	T
5	rs2619727	0	155275787	A	T
5	rs3846690	0	155275873	C	T
5	rs12518602	0	155275951	G	A
5	rs62383760	0	155276251	C	T
5	rs75017687	0	155277014	A	G
5	rs59458149	0	155277027	A	G
5	rs2061908	0	155277215	G	A
5	rs28424124	0	155277680	A	G
5	rs28592780	0	155277767	T	A
5	rs7447535	0	155278032	T	A
5	rs6556773	0	155278408	A	G
5	rs62383761	0	155278742	C	T
5	rs2569026	0	155278825	C	T
5	rs2619719	0	155278826	G	A
5	rs62383762	0	155278996	A	T
5	rs2619716	0	155279757	T	C
5	rs77453483	0	155279764	T	C
5	rs192160612	0	155280000	C	T
5	rs11738333	0	155280625	C	T
5	rs974604	0	155280752	A	G
5	rs62383763	0	155280826	C	A
5	rs6556779	0	155281156	A	G
5	rs11738514	0	155281159	C	T
5	rs61562015	0	155282224	C	A
5	rs13357771	0	155282496	A	G
5	rs146862106	0	155282634	T	G
5	rs2871580	0	155282887	A	G
5	rs115231915	0	155283193	C	T
5	rs112389596	0	155283326	A	G
5	rs73299488	0	155283436	A	T
5	rs7719295	0	155284110	C	T
5	rs58739548	0	155285242	A	G
5	rs78733545	0	155285485	A	T
5	rs146957440	0	155285767	T	C
5	rs137966680	0	155286030	T	C
5	rs72814239	0	155286155	G	A
5	rs1594658	0	155286471	T	C
5	rs62383764	0	155286476	C	T
5	rs11135369	0	155286844	T	C
5	rs113210215	0	155286982	G	A
5	rs76005690	0	155287703	C	T
5	rs114955282	0	155288526	G	A
5	rs11745732	0	155288689	C	T
5	rs182937798	0	155288707	G	A
5	rs113165347	0	155288809	A	C
5	rs7378774	0	155288814	G	A
5	rs187900392	0	155289436	A	G
5	rs13186927	0	155290013	A	G
5	rs17052933	0	155290198	G	A
5	rs9314082	0	155290211	A	G
5	rs76817418	0	155290405	C	T
5	rs62383765	0	155290473	C	A
5	rs244965	0	155290714	A	G
5	rs73810324	0	155291249	C	T
5	rs114019818	0	155291410	A	G
5	rs244964	0	155291480	A	G
5	rs115898632	0	155291743	T	C
5	rs7726529	0	155292787	A	G
5	rs244963	0	155293075	G	A
5	rs165952	0	155293539	A	G
5	rs244962	0	155294143	C	T
5	rs13436254	0	155294302	C	A
5	rs10056344	0	155295197	G	T
5	rs10065329	0	155295201	A	G
5	rs145415617	0	155295212	C	T
5	rs78995376	0	155295965	A	G
5	rs10069258	0	155295985	T	C
5	rs244961	0	155296002	T	C
5	rs10058373	0	155296003	G	A
5	rs244994	0	155296496	T	C
5	rs1368326	0	155296497	A	C
5	rs147574992	0	155297779	A	G
5	rs244993	0	155298051	G	A
5	rs244992	0	155298795	T	G
5	rs17617120	0	155299213	C	T
5	rs141161480	0	155299920	C	T
5	rs165953	0	155300086	G	C
5	rs2116736	0	155301552	A	T
5	rs1432723	0	155302582	G	A
5	rs67625007	0	155302727	G	A
5	rs6874597	0	155303353	A	C
5	rs6555728	0	155303470	A	C
5	rs148439884	0	155303633	C	T
5	rs244991	0	155304299	G	A
5	rs171524	0	155304661	T	A
5	rs244990	0	155305036	A	G
5	rs1432721	0	155305537	A	G
5	rs244989	0	155305993	T	G
5	rs244988	0	155306174	C	A
5	rs143959744	0	155306574	T	C
5	rs78982502	0	155307071	G	A
5	rs77490356	0	155307234	A	G
5	rs5016818	0	155307270	A	G
5	rs74545702	0	155307756	C	T
5	rs4704822	0	155307953	T	G
5	rs244987	0	155308391	A	G
5	rs6860291	0	155309249	C	G
5	rs244986	0	155309258	A	T
5	rs244985	0	155309349	G	A
5	rs244984	0	155309581	G	T
5	rs244983	0	155310176	A	G
5	rs78472029	0	155310375	A	G
5	rs244982	0	155310585	A	G
5	rs2116739	0	155311168	C	T
5	rs145375938	0	155311929	G	A
5	rs75309704	0	155312605	C	T
5	rs244981	0	155313110	G	A
5	rs244980	0	155313290	C	T
5	rs17052948	0	155313664	G	C
5	rs244979	0	155313794	T	C
5	rs11739086	0	155313848	A	G
5	rs17533269	0	155314746	T	C
5	rs79576243	0	155315050	T	C
5	rs244978	0	155315335	G	A
5	rs79109423	0	155315518	C	T
5	rs76989382	0	155315647	G	T
5	rs17052951	0	155315890	C	T
5	rs7733552	0	155316248	G	A
5	rs139697078	0	155316343	T	A
5	rs244977	0	155316740	A	G
5	rs17617422	0	155317252	A	G
5	rs12517163	0	155317629	A	G
5	rs9313417	0	155317884	A	G
5	rs150289771	0	155318376	G	A
5	rs244976	0	155319175	A	C
5	rs74295103	0	155319504	G	A
5	rs183626	0	155320100	G	A
5	rs76791662	0	155320988	T	C
5	rs115592135	0	155321429	G	A
5	rs143766542	0	155321903	A	G
5	rs17533521	0	155323049	T	C
5	rs244975	0	155323385	T	C
5	rs244974	0	155323533	A	G
5	rs148509420	0	155323637	C	G
5	rs244973	0	155324169	G	T
5	rs73810343	0	155324865	T	C
5	rs1157296	0	155325495	A	G
5	rs244972	0	155325538	C	T
5	rs17052958	0	155325756	C	G
5	rs187791251	0	155325886	G	A
5	rs244971	0	155326608	G	C
5	rs1864956	0	155326812	C	T
5	rs72805670	0	155327255	A	G
5	rs34361546	0	155328388	C	T
5	rs7724912	0	155328492	T	C
5	rs244969	0	155328654	G	A
5	rs144913485	0	155329152	G	A
5	rs244968	0	155329416	T	C
5	rs141663307	0	155329484	A	G
5	rs4400109	0	155329521	T	C
5	rs79534328	0	155329975	C	A
5	rs61533738	0	155330508	C	A
5	rs244967	0	155330665	G	A
5	rs244966	0	155330778	A	T
5	rs1432734	0	155331080	C	T
5	rs1432813	0	155331820	G	C
5	rs3097823	0	155332845	C	T
5	rs55711130	0	155333022	A	G
5	rs3097822	0	155333051	G	A
5	rs3097813	0	155333075	G	C
5	rs3097821	0	155333254	C	T
5	rs34689423	0	155333269	T	C
5	rs72805676	0	155333312	T	C
5	rs244955	0	155333533	A	G
5	rs1073677	0	155333992	T	C
5	rs1594655	0	155334312	A	G
5	rs115748875	0	155334666	A	G
5	rs13169785	0	155334895	C	T
5	rs1432732	0	155335088	C	T
5	rs62380664	0	155335576	C	A
5	rs244954	0	155336076	C	T
5	rs4547913	0	155336479	G	T
5	rs1368332	0	155337316	G	A
5	rs11948388	0	155337927	A	G
5	rs11960137	0	155338081	C	G
5	rs6555912	0	155339941	T	C
5	rs7728169	0	155340750	A	T
5	rs62380665	0	155342417	A	G
5	rs430625	0	155342732	G	A
5	rs113283247	0	155343031	T	G
5	rs244953	0	155344802	G	A
5	rs4704858	0	155345118	G	A
5	rs17052994	0	155345178	T	C
5	rs2163746	0	155345221	A	G
5	rs2008129	0	155345295	G	A
5	rs4435847	0	155345299	A	C
5	rs181741	0	155345798	G	C
5	rs1368331	0	155346383	G	A
5	rs62380666	0	155347063	A	G
5	rs80177286	0	155348741	A	C
5	rs137883470	0	155348808	C	T
5	rs17053001	0	155348825	A	G
5	rs17053002	0	155349130	A	G
5	rs165951	0	155349843	G	A
5	rs244960	0	155351261	T	A
5	rs244959	0	155351357	A	G
5	rs244958	0	155351488	A	G
5	rs244957	0	155351784	A	G
5	rs4444954	0	155352899	G	A
5	rs78131374	0	155355400	G	A
5	rs114467740	0	155358291	T	C
5	rs10475581	0	155359603	C	A
5	rs13178470	0	155359757	A	G
5	rs17053010	0	155359809	G	C
5	rs113465676	0	155360323	T	A
5	rs114131384	0	155360998	T	C
5	rs17053011	0	155361116	G	T
5	rs182976487	0	155361273	A	G
5	rs10515732	0	155361440	C	G
5	rs6556055	0	155362564	T	G
5	rs79900480	0	155362783	T	C
5	rs76123169	0	155362853	G	A
5	rs7713768	0	155362902	A	T
5	rs35244942	0	155363036	C	T
5	rs11743754	0	155363693	G	A
5	rs77841783	0	155366011	A	G
5	rs112739409	0	155366667	A	T
5	rs75217931	0	155366966	C	T
5	rs13180871	0	155367253	C	G
5	rs10475595	0	155367633	G	A
5	rs4704874	0	155367811	T	C
5	rs189796704	0	155367849	C	T
5	rs4704876	0	155367923	A	G
5	rs74322565	0	155367944	G	T
5	rs4704878	0	155368084	G	T
5	rs17053028	0	155368423	T	C
5	rs73810353	0	155368573	G	A
5	rs73810354	0	155368649	T	G
5	rs17053030	0	155368705	C	T
5	rs141464768	0	155368832	G	T
5	rs17053032	0	155369024	G	T
5	rs17053035	0	155369080	G	A
5	rs34147443	0	155369701	G	A
5	rs4704880	0	155369702	A	G
5	rs17053040	0	155370467	C	T
5	rs56259673	0	155370724	T	C
5	rs115345513	0	155371079	T	C
5	rs1432730	0	155371233	C	T
5	rs17053050	0	155371550	T	C
5	rs6894182	0	155371614	A	T
5	rs6894361	0	155371739	A	G
5	rs6894695	0	155371893	A	G
5	rs78505098	0	155371938	A	G
5	rs73810356	0	155372487	C	T
5	rs73810357	0	155372527	G	C
5	rs73301362	0	155372746	C	T
5	rs78267523	0	155372771	G	A
5	rs114021007	0	155373160	C	T
5	rs6556104	0	155373213	G	A
5	rs7731978	0	155373230	C	G
5	rs146723284	0	155374030	T	C
5	rs1368327	0	155374568	C	T
5	rs1368329	0	155374745	C	T
5	rs1368330	0	155374801	A	G
5	rs7711809	0	155374863	A	G
5	rs62380670	0	155374925	T	C
5	rs7716740	0	155375117	T	C
5	rs11948724	0	155375249	C	T
5	rs11950822	0	155375281	T	C
5	rs7727854	0	155375293	G	A
5	rs10055113	0	155375303	A	C
5	rs4704884	0	155376414	A	C
5	rs72805689	0	155377828	A	G
5	rs78679054	0	155378321	C	A
5	rs6556145	0	155378761	T	C
5	rs10062650	0	155379999	C	T
5	rs4704888	0	155381531	C	T
5	rs6886366	0	155382118	T	C
5	rs10057754	0	155382970	C	T
5	rs4704889	0	155383309	A	T
5	rs35404889	0	155383635	G	A
5	rs891912	0	155383741	C	T
5	rs184185379	0	155384086	G	A
5	rs737307	0	155384112	A	G
5	rs737306	0	155384166	T	C
5	rs4704748	0	155384534	C	G
5	rs4704749	0	155384557	T	C
5	rs57370050	0	155384699	A	G
5	rs113449211	0	155385906	A	G
5	rs11746017	0	155386003	T	C
5	rs11745200	0	155386027	A	T
5	rs13187962	0	155386230	C	A
5	rs56708228	0	155386364	T	G
5	rs72805699	0	155387543	C	G
5	rs1991792	0	155387919	A	C
5	rs17053068	0	155388061	T	C
5	rs145292439	0	155388810	G	A
5	rs2033455	0	155388890	G	A
5	rs10515733	0	155389834	C	T
5	rs112892683	0	155389922	A	G
5	rs1432733	0	155390511	A	G
5	rs11959572	0	155390976	G	A
5	rs6556228	0	155391933	G	A
5	rs1816399	0	155392640	T	C
5	rs13174879	0	155393579	C	A
5	rs17053082	0	155394230	C	T
5	rs6888324	0	155394630	C	T
5	rs1036185	0	155394890	C	T
5	rs10061798	0	155395422	C	G
5	rs10066451	0	155395622	A	G
5	rs115217719	0	155395984	G	A
5	rs75125959	0	155396131	A	T
5	rs1432726	0	155396210	T	G
5	rs78440987	0	155396462	A	T
5	rs4704899	0	155396880	C	G
5	rs75588262	0	155397446	T	C
5	rs11743064	0	155398382	G	A
5	rs11746342	0	155398466	C	T
5	rs140770622	0	155400106	G	A
5	rs2310879	0	155400562	A	G
5	rs78087285	0	155401283	A	G
5	rs140540781	0	155401510	T	C
5	rs72807713	0	155402141	C	T
5	rs35087560	0	155402788	T	C
5	rs112222682	0	155402935	C	T
5	rs72807715	0	155402983	T	C
5	rs56398876	0	155403752	C	T
5	rs34532809	0	155403896	A	G
5	rs4512121	0	155404997	G	A
5	rs4551052	0	155405059	A	G
5	rs145196801	0	155405352	G	A
5	rs958444	0	155405405	T	C
5	rs112900707	0	155405821	G	A
5	rs2033456	0	155406533	G	A
5	rs115564515	0	155407459	G	A
5	rs71582126	0	155407546	C	T
5	rs66754916	0	155407573	C	T
5	rs17053091	0	155407878	C	T
5	rs17053093	0	155408565	A	G
5	rs13163399	0	155408641	T	G
5	rs78667460	0	155409475	T	C
5	rs7726727	0	155409530	G	A
5	rs35176390	0	155409789	C	T
5	rs4704908	0	155410395	C	T
5	rs4704763	0	155410406	T	A
5	rs17053102	0	155410970	G	A
5	rs1019921	0	155412309	C	T
5	rs729518	0	155412625	G	A
5	rs735331	0	155413224	T	C
5	rs17619501	0	155413881	G	A
5	rs116239456	0	155415107	G	A
5	rs35922649	0	155415513	G	A
5	rs17053110	0	155415603	G	A
5	rs10866706	0	155415607	T	C
5	rs11749818	0	155416094	G	A
5	rs4704766	0	155416264	T	C
5	rs56255014	0	155417293	C	T
5	rs13171665	0	155418006	C	T
5	rs79375969	0	155418126	G	A
5	rs75072411	0	155420215	G	A
5	rs12519159	0	155420223	T	G
5	rs6873515	0	155420642	A	C
5	rs6866134	0	155421004	C	T
5	rs1432724	0	155421539	A	G
5	rs1432725	0	155421589	T	A
5	rs13176599	0	155421795	T	C
5	rs12517364	0	155422738	T	C
5	rs1864943	0	155422838	G	A
5	rs6886073	0	155423412	A	G
5	rs35060941	0	155423849	G	C
5	rs13175377	0	155423952	C	T
5	rs10061155	0	155424445	C	T
5	rs35430862	0	155424638	A	G
5	rs80150359	0	155425601	G	A
5	rs10041446	0	155427558	C	A
5	rs6873111	0	155427667	A	C
5	rs150152121	0	155428150	A	G
5	rs12520821	0	155429766	C	T
5	rs75328295	0	155431788	C	A
5	rs1465687	0	155432401	A	G
5	rs138788067	0	155432751	T	C
5	rs17053124	0	155432857	T	C
5	rs4634337	0	155433732	A	T
5	rs142195109	0	155438366	A	C
5	rs75895997	0	155440632	C	T
5	rs10454973	0	155441300	C	T
5	rs75993682	0	155442105	C	T
5	rs11750885	0	155443062	A	G
5	rs12521203	0	155443558	G	T
5	rs13187689	0	155443790	C	T
5	rs78735085	0	155444001	T	A
5	rs72807743	0	155444106	T	A
5	rs10454961	0	155444535	C	G
5	rs17536228	0	155445324	A	G
5	rs17536262	0	155445818	T	C
5	rs2053041	0	155448202	A	G
5	rs256635	0	155448823	T	C
5	rs79456144	0	155448942	G	A
5	rs17536506	0	155450015	G	C
5	rs2163745	0	155450213	C	T
5	rs2116737	0	155450424	T	G
5	rs2436421	0	155450459	G	A
5	rs2436420	0	155450540	C	T
5	rs1432727	0	155451305	A	G
5	rs256634	0	155451319	C	G
5	rs145825229	0	155451487	C	T
5	rs256633	0	155451625	A	G
5	rs256632	0	155451848	G	A
5	rs17536707	0	155452730	A	G
5	rs73812913	0	155453200	A	C
5	rs3097811	0	155453475	T	C
5	rs7721978	0	155453603	C	A
5	rs7707208	0	155453618	G	C
5	rs256631	0	155453636	A	G
5	rs256630	0	155453674	A	G
5	rs7734472	0	155453675	T	C
5	rs256629	0	155453885	T	C
5	rs256628	0	155454079	A	G
5	rs10053395	0	155454123	G	A
5	rs4704934	0	155454345	T	C
5	rs4704935	0	155454432	A	T
5	rs256626	0	155454941	A	G
5	rs3097812	0	155455067	T	C
5	rs78882754	0	155455535	G	A
5	rs256625	0	155455954	T	C
5	rs1347116	0	155455973	C	T
5	rs77986776	0	155456295	G	C
5	rs6862821	0	155456437	A	G
5	rs3097855	0	155456936	C	G
5	rs73812915	0	155457195	A	G
5	rs7724181	0	155457230	G	A
5	rs7701517	0	155457318	C	T
5	rs1432728	0	155457602	T	G
5	rs1002844	0	155458243	T	C
5	rs17537018	0	155458803	A	G
5	rs74742493	0	155459416	T	A
5	rs113793267	0	155459651	C	T
5	rs10065929	0	155459680	G	T
5	rs10475659	0	155460115	T	C
5	rs12188985	0	155460299	A	C
5	rs61191718	0	155460418	G	A
5	rs116011165	0	155460795	A	T
5	rs9687494	0	155461543	T	C
5	rs58209951	0	155461709	T	A
5	rs1347118	0	155462260	G	A
5	rs75174473	0	155462439	A	G
5	rs992563	0	155462984	T	A
5	rs79681499	0	155463767	G	A
5	rs75842661	0	155463783	T	C
5	rs79707962	0	155463807	G	C
5	rs78054006	0	155463898	A	G
5	rs58327079	0	155463960	T	C
5	rs73812917	0	155464275	G	A
5	rs58982831	0	155465356	A	G
5	rs78866105	0	155466630	T	A
5	rs4601027	0	155467437	T	C
5	rs17537158	0	155468133	T	G
5	rs7736045	0	155468496	C	G
5	rs73812919	0	155469726	G	T
5	rs4704943	0	155470446	T	C
5	rs77005236	0	155471331	A	T
5	rs73812920	0	155471684	T	C
5	rs6556352	0	155471714	C	T
5	rs6897824	0	155471847	T	C
5	rs77732553	0	155471899	A	G
5	rs73812922	0	155472001	C	G
5	rs73812923	0	155472328	G	A
5	rs74871824	0	155472667	T	C
5	rs4418084	0	155473202	C	G
5	rs56347212	0	155473639	C	T
5	rs6556357	0	155473878	T	G
5	rs77691983	0	155474114	G	T
5	rs113792361	0	155474358	A	C
5	rs62380697	0	155474649	C	T
5	rs72643425	0	155474689	G	A
5	rs11949606	0	155474996	A	C
5	rs112211079	0	155475003	C	T
5	rs146733769	0	155475164	A	C
5	rs186309808	0	155476164	T	C
5	rs11742181	0	155476741	T	C
5	rs998997	0	155477866	T	C
5	rs6897778	0	155479715	A	C
5	rs6874329	0	155480039	G	A
5	rs75813120	0	155481165	C	T
5	rs116456269	0	155482372	T	G
5	rs58199274	0	155482577	G	A
5	rs13356726	0	155483209	A	G
5	rs144662964	0	155483498	A	C
5	rs79249483	0	155484594	C	T
5	rs116005553	0	155487992	C	T
5	rs10070956	0	155488438	A	G
5	rs10069855	0	155488917	C	T
5	rs115570144	0	155495107	T	C
5	rs60166257	0	155495605	G	A
5	rs10476272	0	155499060	A	G
5	rs73813227	0	155500542	T	C
5	rs12187915	0	155500631	A	G
5	rs10476276	0	155500647	A	G
5	rs4704970	0	155500992	G	A
5	rs114064656	0	155501069	A	T
5	rs13157744	0	155501212	T	G
5	rs71582133	0	155501284	T	C
5	rs73813228	0	155501356	A	G
5	rs80138336	0	155501438	A	G
5	rs113472609	0	155501582	T	C
5	rs67349834	0	155501648	C	T
5	rs11135048	0	155502327	T	A
5	rs11953463	0	155504405	G	A
5	rs73813229	0	155504517	T	C
5	rs77909569	0	155506153	G	A
5	rs67257169	0	155506333	G	A
5	rs79021922	0	155506386	T	C
5	rs73298688	0	155508728	C	T
5	rs143543396	0	155509360	C	A
5	rs78669099	0	155509639	G	C
5	rs76904853	0	155509837	A	G
5	rs7714933	0	155509890	T	C
5	rs7716954	0	155510524	C	T
5	rs7702268	0	155510573	G	A
5	rs256776	0	155511262	C	T
5	rs256775	0	155511486	T	C
5	rs76890297	0	155511559	T	C
5	rs114102084	0	155512243	G	A
5	rs80224366	0	155513055	T	C
5	rs78501373	0	155513066	G	A
5	rs79223307	0	155513494	G	C
5	rs57304745	0	155513847	G	T
5	rs139917725	0	155513973	T	A
5	rs74588864	0	155515368	T	C
5	rs12233931	0	155515594	C	T
5	rs114547313	0	155515611	G	A
5	rs32387	0	155515666	T	C
5	rs32386	0	155515803	G	A
5	rs32385	0	155516229	G	A
5	rs76490600	0	155516829	C	A
5	rs78643088	0	155516963	C	A
5	rs39947	0	155517167	A	C
5	rs115314930	0	155517435	C	T
5	rs7701883	0	155517631	G	T
5	rs116478477	0	155517876	G	A
5	rs11738430	0	155518305	G	A
5	rs7707018	0	155518474	G	A
5	rs7712924	0	155519799	G	A
5	rs7713089	0	155519909	G	A
5	rs7702370	0	155519933	T	G
5	rs752058	0	155520283	G	A
5	rs891909	0	155520303	C	A
5	rs891908	0	155521008	G	A
5	rs12152972	0	155521375	T	G
5	rs1432707	0	155521422	C	T
5	rs32384	0	155521511	C	A
5	rs74864866	0	155521595	G	A
5	rs145336913	0	155521889	T	C
5	rs79869048	0	155522569	A	G
5	rs78803444	0	155522726	T	C
5	rs79032277	0	155522991	A	C
5	rs80061347	0	155523905	A	C
5	rs185370	0	155524222	G	A
5	rs72807758	0	155526131	T	C
5	rs55896878	0	155526506	C	T
5	rs113491664	0	155526605	A	C
5	rs32383	0	155526719	T	C
5	rs10068004	0	155526907	A	G
5	rs1368321	0	155528034	C	T
5	rs3097865	0	155528085	T	C
5	rs1368320	0	155528225	C	T
5	rs17626481	0	155528738	A	G
5	rs188465766	0	155529049	C	T
5	rs32382	0	155529908	G	T
5	rs55756765	0	155530199	T	C
5	rs1549887	0	155530223	G	A
5	rs78671128	0	155530979	A	G
5	rs77722566	0	155531360	A	G
5	rs76515654	0	155531793	G	A
5	rs3097863	0	155532460	C	T
5	rs1030659	0	155532735	G	A
5	rs1030658	0	155532793	T	A
5	rs143843806	0	155532994	G	A
5	rs7737257	0	155535278	G	A
5	rs116562807	0	155535763	C	A
5	rs75826836	0	155535890	A	C
5	rs76716844	0	155537035	A	G
5	rs10075096	0	155537213	C	T
5	rs10042085	0	155537356	G	A
5	rs6874980	0	155538133	G	A
5	rs6890997	0	155538175	C	T
5	rs6891351	0	155538360	C	G
5	rs79446952	0	155538448	G	A
5	rs75624310	0	155538778	G	C
5	rs74359919	0	155539568	G	C
5	rs1368319	0	155540311	G	A
5	rs2871724	0	155540364	G	A
5	rs144242918	0	155540874	T	C
5	rs32381	0	155543235	C	T
5	rs115470966	0	155543362	A	G
5	rs75247331	0	155543951	T	C
5	rs186404037	0	155544533	C	A
5	rs32380	0	155545278	T	C
5	rs41084	0	155545564	A	T
5	rs4085065	0	155545570	A	G
5	rs1368317	0	155546610	G	A
5	rs17538098	0	155546850	G	A
5	rs3097808	0	155547120	A	G
5	rs77970015	0	155547301	T	C
5	rs919728	0	155548005	C	A
5	rs76876188	0	155549247	T	C
5	rs77200559	0	155549634	G	A
5	rs32379	0	155550414	C	T
5	rs79123167	0	155550534	C	T
5	rs72807765	0	155550580	C	T
5	rs1368316	0	155551585	C	T
5	rs74750800	0	155551659	C	A
5	rs3097862	0	155551741	G	A
5	rs60577002	0	155552225	G	A
5	rs17053240	0	155552410	C	T
5	rs32336	0	155552586	T	C
5	rs115636284	0	155554075	A	G
5	rs32337	0	155554320	C	T
5	rs3097860	0	155555244	C	T
5	rs143882398	0	155555552	C	T
5	rs32338	0	155555690	G	A
5	rs3097859	0	155557428	G	T
5	rs76323738	0	155557618	C	T
5	rs4704976	0	155558026	A	T
5	rs80125193	0	155558463	G	A
5	rs11748176	0	155558685	T	C
5	rs2436423	0	155559191	T	C
5	rs116341883	0	155559444	G	A
5	rs2436330	0	155559632	C	A
5	rs74441896	0	155560104	C	T
5	rs4704977	0	155560219	T	C
5	rs56324443	0	155561336	C	T
5	rs72807768	0	155561434	C	T
5	rs78374169	0	155562411	T	C
5	rs28589948	0	155563023	G	A
5	rs75402119	0	155563030	C	T
5	rs78501042	0	155564117	A	C
5	rs256773	0	155564123	C	T
5	rs80026004	0	155564203	T	G
5	rs76527864	0	155564268	G	A
5	rs75721317	0	155564988	G	T
5	rs114154914	0	155565063	G	T
5	rs79048803	0	155565066	G	C
5	rs138586789	0	155565199	C	T
5	rs1594651	0	155565826	A	G
5	rs77016117	0	155565850	A	C
5	rs115832022	0	155566039	A	G
5	rs76580807	0	155566212	T	A
5	rs80118583	0	155566222	A	G
5	rs256771	0	155566544	T	G
5	rs79408353	0	155566709	T	C
5	rs116046681	0	155566715	G	A
5	rs256770	0	155566924	G	A
5	rs256769	0	155566964	T	C
5	rs56206905	0	155567361	C	A
5	rs75989491	0	155567419	G	A
5	rs115764191	0	155567684	T	A
5	rs116148470	0	155567769	A	G
5	rs78223757	0	155568469	T	C
5	rs10053788	0	155568711	T	A
5	rs183957484	0	155569347	C	A
5	rs74916835	0	155569787	A	T
5	rs76830179	0	155570392	C	T
5	rs75037468	0	155570501	G	A
5	rs3097806	0	155570592	C	T
5	rs150095751	0	155571665	A	G
5	rs145604374	0	155571714	G	T
5	rs115947896	0	155571856	G	A
5	rs3097858	0	155571886	A	T
5	rs11955720	0	155571930	G	T
5	rs116783190	0	155572265	T	A
5	rs1594649	0	155572281	A	T
5	rs139878564	0	155573235	C	G
5	rs10078170	0	155573559	C	T
5	rs76882635	0	155573624	A	G
5	rs73811416	0	155573990	T	G
5	rs73811417	0	155574354	T	A
5	rs76019925	0	155574476	G	T
5	rs116596465	0	155574629	A	G
5	rs1966638	0	155574657	A	G
5	rs79213747	0	155574731	T	A
5	rs1966637	0	155574832	G	A
5	rs17053247	0	155575187	A	G
5	rs56342808	0	155575727	T	G
5	rs73811418	0	155575871	G	T
5	rs73811419	0	155575949	C	T
5	rs10055867	0	155576283	A	G
5	rs75964912	0	155576335	A	G
5	rs17053249	0	155576427	T	C
5	rs74858302	0	155576632	G	C
5	rs67331625	0	155576931	A	G
5	rs59728202	0	155577095	G	A
5	rs7724249	0	155577214	T	C
5	rs78661549	0	155577437	C	T
5	rs17053251	0	155577649	A	G
5	rs116783626	0	155577759	G	A
5	rs73811509	0	155578460	T	C
5	rs1835927	0	155578512	T	G
5	rs72807771	0	155578605	C	A
5	rs73811512	0	155579030	G	A
5	rs56872047	0	155579149	A	C
5	rs78610542	0	155579501	C	T
5	rs17053254	0	155580043	C	T
5	rs148923656	0	155580339	A	G
5	rs1816398	0	155580443	A	G
5	rs145651347	0	155580582	C	G
5	rs1821245	0	155580762	G	A
5	rs1821244	0	155580831	G	T
5	rs2311448	0	155580882	A	G
5	rs2311449	0	155580903	A	G
5	rs2311450	0	155580997	A	G
5	rs1821243	0	155581027	G	A
5	rs1821242	0	155581129	T	C
5	rs62380701	0	155581936	C	G
5	rs10054296	0	155582092	C	A
5	rs181100198	0	155582304	G	T
5	rs2311451	0	155582768	G	A
5	rs17053262	0	155583113	C	G
5	rs74947541	0	155583147	C	T
5	rs28532765	0	155583556	C	G
5	rs56356206	0	155583683	C	A
5	rs74765853	0	155583806	G	T
5	rs1972775	0	155584068	T	C
5	rs11952838	0	155584175	A	G
5	rs1972774	0	155584294	G	A
5	rs1972773	0	155584330	T	C
5	rs11948975	0	155584407	G	T
5	rs1972772	0	155584616	C	T
5	rs10063678	0	155585057	A	T
5	rs11739922	0	155585136	G	A
5	rs142716809	0	155586188	A	G
5	rs77209760	0	155586301	G	A
5	rs79869901	0	155587108	T	C
5	rs10059221	0	155587347	G	A
5	rs115228570	0	155587385	A	G
5	rs4397116	0	155587408	T	C
5	rs6886990	0	155587481	G	A
5	rs79454643	0	155587680	C	T
5	rs77303322	0	155587761	C	T
5	rs1835925	0	155588364	G	A
5	rs1835924	0	155588474	G	A
5	rs115259373	0	155588708	A	G
5	rs77813742	0	155588956	A	G
5	rs73811522	0	155589079	G	A
5	rs114468395	0	155590140	C	G
5	rs144449981	0	155590753	G	A
5	rs56282009	0	155590926	G	A
5	rs58716367	0	155591076	T	A
5	rs2311452	0	155591316	A	G
5	rs75044054	0	155592177	A	G
5	rs11741638	0	155592946	A	G
5	rs7714789	0	155593302	C	T
5	rs79133656	0	155593641	T	G
5	rs10866716	0	155593908	C	T
5	rs76506485	0	155594134	T	G
5	rs75782547	0	155594226	T	C
5	rs4704979	0	155594567	T	C
5	rs4704981	0	155594923	T	C
5	rs4704982	0	155595176	T	C
5	rs7733123	0	155595349	A	G
5	rs74971258	0	155595454	G	T
5	rs78203868	0	155595765	T	G
5	rs73811523	0	155596259	A	G
5	rs4704984	0	155596361	A	G
5	rs75913555	0	155596575	T	C
5	rs7709917	0	155597454	A	G
5	rs73811524	0	155597771	C	T
5	rs7726257	0	155598102	G	A
5	rs6556456	0	155598347	A	G
5	rs78773609	0	155598453	A	G
5	rs7731803	0	155599219	G	A
5	rs7732153	0	155599405	G	C
5	rs11954107	0	155599721	G	A
5	rs10064955	0	155600084	G	T
5	rs10075720	0	155600288	T	G
5	rs76220680	0	155600370	A	T
5	rs78651833	0	155600611	A	C
5	rs62380717	0	155600644	A	T
5	rs73811527	0	155600686	T	C
5	rs114209013	0	155600791	T	C
5	rs72809694	0	155600815	A	G
5	rs72809695	0	155600901	A	G
5	rs76490663	0	155600981	T	C
5	rs7736255	0	155600992	A	T
5	rs75043048	0	155601277	T	G
5	rs73811529	0	155602263	A	G
5	rs138022407	0	155602329	A	G
5	rs1835922	0	155602865	G	T
5	rs10223195	0	155603104	C	G
5	rs6885373	0	155603311	G	A
5	rs4526092	0	155603358	C	T
5	rs75780566	0	155603739	T	C
5	rs112751609	0	155603987	A	G
5	rs74938463	0	155604303	C	A
5	rs4704985	0	155604574	T	C
5	rs4704986	0	155604651	A	C
5	rs4704782	0	155604793	T	C
5	rs55866075	0	155604852	G	T
5	rs4704987	0	155604979	A	G
5	rs28524790	0	155605126	T	G
5	rs80283450	0	155605248	A	G
5	rs28407242	0	155605285	G	A
5	rs6872617	0	155605397	C	A
5	rs6897151	0	155605432	G	A
5	rs6860981	0	155605629	G	A
5	rs6861175	0	155605725	G	A
5	rs6890078	0	155605737	T	C
5	rs6861703	0	155606010	G	T
5	rs6890597	0	155606016	T	C
5	rs75678790	0	155606094	G	C
5	rs75968943	0	155606453	T	C
5	rs116020183	0	155606603	C	T
5	rs116366740	0	155606688	C	A
5	rs13160144	0	155606701	G	T
5	rs68120551	0	155606835	T	C
5	rs10476319	0	155606914	G	A
5	rs10475679	0	155606955	G	T
5	rs9313831	0	155607127	T	C
5	rs4493657	0	155607321	T	C
5	rs4342313	0	155607347	C	T
5	rs76907814	0	155607423	C	A
5	rs4540164	0	155607464	C	A
5	rs4626322	0	155607494	G	A
5	rs74461505	0	155607540	T	G
5	rs115833929	0	155607587	A	G
5	rs74872769	0	155607941	T	C
5	rs2871769	0	155608207	T	C
5	rs79418060	0	155608507	A	C
5	rs78198982	0	155608537	T	C
5	rs78076411	0	155608809	T	G
5	rs60446159	0	155608881	C	A
5	rs59484684	0	155608956	G	A
5	rs57906039	0	155609042	C	T
5	rs1835921	0	155609742	T	A
5	rs1835920	0	155610046	T	C
5	rs4704784	0	155610410	C	T
5	rs76220427	0	155611241	C	T
5	rs568135783	0	155611663	T	A
5	rs200490239	0	155611665	A	G
5	rs10073691	0	155611917	C	T
5	rs7729219	0	155612178	A	C
5	rs190340596	0	155612329	A	C
5	rs7711145	0	155612494	G	T
5	rs73811535	0	155613142	A	T
5	rs1835919	0	155613491	A	G
5	rs74977826	0	155613537	G	A
5	rs1835918	0	155613754	T	C
5	rs1835917	0	155613758	G	C
5	rs60536864	0	155613910	T	C
5	rs6860628	0	155613972	A	G
5	rs1835916	0	155614791	G	C
5	rs991611	0	155615071	G	A
5	rs12189076	0	155615540	G	A
5	rs4704988	0	155615982	C	T
5	rs13165703	0	155616360	A	T
5	rs60249910	0	155617294	G	A
5	rs13152921	0	155617681	G	A
5	rs6883190	0	155617757	A	G
5	rs78047759	0	155618250	T	C
5	rs6876263	0	155618395	C	T
5	rs13357629	0	155618738	T	C
5	rs11741549	0	155619139	C	T
5	rs76645285	0	155619387	G	C
5	rs11742893	0	155619397	A	C
5	rs79584764	0	155619642	A	G
5	rs13152929	0	155619741	T	C
5	rs76989770	0	155619997	A	G
5	rs73811537	0	155620008	A	G
5	rs76448342	0	155620017	T	G
5	rs35426260	0	155620464	C	T
5	rs17053320	0	155621000	A	G
5	rs62380739	0	155621096	T	G
5	rs79172588	0	155621543	G	A
5	rs4704989	0	155621766	T	C
5	rs4704991	0	155622088	G	T
5	rs4704785	0	155622257	T	C
5	rs75957940	0	155622394	A	G
5	rs10037014	0	155622447	C	T
5	rs73811538	0	155622572	A	C
5	rs79314732	0	155622631	G	A
5	rs12054896	0	155623030	T	G
5	rs146786005	0	155623039	G	A
5	rs114145307	0	155623070	C	T
5	rs12054851	0	155623164	A	G
5	rs12054855	0	155623375	A	G
5	rs1835915	0	155623686	C	G
5	rs10057957	0	155624023	C	G
5	rs80347451	0	155624894	A	T
5	rs62380741	0	155625082	C	T
5	rs74459676	0	155625279	T	C
5	rs57509490	0	155625357	T	C
5	rs13178125	0	155625385	C	T
5	rs75042609	0	155625713	T	C
5	rs147213300	0	155625822	T	C
5	rs11950500	0	155625971	G	A
5	rs116659662	0	155626190	A	G
5	rs4704786	0	155626279	G	A
5	rs4704992	0	155626339	C	A
5	rs4704787	0	155626341	G	A
5	rs55650714	0	155626557	G	A
5	rs62380743	0	155626741	G	A
5	rs72811723	0	155627398	A	G
5	rs12188348	0	155627998	A	C
5	rs1968434	0	155628122	T	A
5	rs62380744	0	155628167	A	G
5	rs1968433	0	155628282	T	C
5	rs62380745	0	155628365	A	G
5	rs11747910	0	155628571	T	G
5	rs4704993	0	155629046	G	A
5	rs4704994	0	155629355	T	G
5	rs17053328	0	155629710	C	T
5	rs111693124	0	155629741	C	T
5	rs17053330	0	155629804	A	G
5	rs11748101	0	155630040	A	T
5	rs1366227	0	155630783	C	T
5	rs10515735	0	155631291	A	G
5	rs249887	0	155631420	A	T
5	rs11951117	0	155631971	G	A
5	rs17053343	0	155632153	C	T
5	rs17053346	0	155632670	A	G
5	rs62380746	0	155633056	G	A
5	rs30283	0	155633473	C	A
5	rs56660863	0	155633706	T	C
5	rs114631375	0	155634095	A	C
5	rs17053347	0	155634715	T	C
5	rs57229190	0	155635684	C	A
5	rs249886	0	155636043	A	T
5	rs249885	0	155636790	T	G
5	rs62380749	0	155637192	G	A
5	rs249884	0	155637849	G	A
5	rs181165800	0	155638383	C	T
5	rs249883	0	155638939	A	G
5	rs114162640	0	155639031	T	G
5	rs249882	0	155639556	C	T
5	rs79942957	0	155639650	C	A
5	rs72811731	0	155640231	T	C
5	rs77651216	0	155640518	G	C
5	rs75271141	0	155641528	T	C
5	rs138662413	0	155641789	C	T
5	rs249881	0	155642709	G	A
5	rs79912697	0	155643306	A	G
5	rs77447213	0	155643780	T	A
5	rs249880	0	155643892	C	A
5	rs143420272	0	155644486	T	G
5	rs249879	0	155644791	A	T
5	rs11750859	0	155645129	C	G
5	rs249878	0	155645251	G	A
5	rs75678810	0	155645275	A	G
5	rs138764213	0	155645796	G	A
5	rs77156821	0	155646076	G	C
5	rs17053349	0	155647238	C	A
5	rs17053350	0	155647857	T	C
5	rs74322972	0	155648227	T	C
5	rs30277	0	155648680	T	G
5	rs114880222	0	155649155	G	A
5	rs76471616	0	155649288	A	T
5	rs79345698	0	155649454	A	C
5	rs30276	0	155649794	G	A
5	rs112846160	0	155649814	A	G
5	rs144617415	0	155649894	T	C
5	rs115864641	0	155650090	T	A
5	rs39584	0	155650355	C	G
5	rs114603152	0	155650877	C	T
5	rs75585166	0	155651728	C	G
5	rs405179	0	155651738	T	G
5	rs79154308	0	155651882	T	A
5	rs447817	0	155651950	C	A
5	rs142939180	0	155652472	A	G
5	rs72811735	0	155652814	A	G
5	rs114526884	0	155653987	C	T
5	rs116509412	0	155653992	T	C
5	rs140141858	0	155654001	G	A
5	rs249872	0	155654458	A	G
5	rs11949402	0	155654498	G	A
5	rs249873	0	155654699	A	T
5	rs142432846	0	155655407	C	T
5	rs74991596	0	155656004	T	C
5	rs28750556	0	155656861	A	G
5	rs59232655	0	155656893	T	C
5	rs116024920	0	155656918	A	T
5	rs249875	0	155657580	A	T
5	rs73811548	0	155657614	C	T
5	rs30273	0	155658806	T	C
5	rs116602921	0	155660015	T	C
5	rs75312759	0	155660323	G	A
5	rs30274	0	155661743	A	C
5	rs78340503	0	155661999	T	A
5	rs30275	0	155663026	G	C
5	rs145154838	0	155663711	G	A
5	rs249877	0	155663912	C	T
5	rs249894	0	155665009	T	G
5	rs249892	0	155665992	A	G
5	rs249891	0	155666020	G	A
5	rs2312058	0	155666219	G	A
5	rs148676726	0	155666230	C	T
5	rs249890	0	155666353	T	C
5	rs249889	0	155666367	G	A
5	rs249888	0	155666794	C	T
5	rs115990456	0	155667056	C	A
5	rs57499459	0	155669532	T	C
5	rs17053358	0	155670076	G	A
5	rs17053360	0	155670290	C	T
5	rs79118295	0	155671226	A	T
5	rs72811740	0	155672408	T	C
5	rs30281	0	155672677	G	A
5	rs30280	0	155672995	C	G
5	rs116604080	0	155673634	G	A
5	rs4704996	0	155673942	A	G
5	rs4704997	0	155674267	T	C
5	rs62382678	0	155674506	C	T
5	rs80355308	0	155674513	G	A
5	rs62382679	0	155674616	G	A
5	rs62382681	0	155675390	C	T
5	rs13354310	0	155675842	C	T
5	rs17053370	0	155676044	C	T
5	rs115453279	0	155677099	G	A
5	rs114395809	0	155677397	A	G
5	rs2033208	0	155678185	C	T
5	rs146342570	0	155678593	C	T
5	rs1896632	0	155679006	C	T
5	rs2033207	0	155679376	T	C
5	rs115633466	0	155679682	C	T
5	rs1428136	0	155680139	C	T
5	rs10075212	0	155680468	G	T
5	rs62382682	0	155680646	C	T
5	rs4235721	0	155681144	C	G
5	rs4704998	0	155681414	G	A
5	rs80009842	0	155681719	T	A
5	rs1593883	0	155681868	A	C
5	rs1428135	0	155682087	C	T
5	rs6556512	0	155682577	A	G
5	rs4560532	0	155682633	A	C
5	rs73302631	0	155682736	G	A
5	rs6556514	0	155683020	C	T
5	rs10058777	0	155683043	A	G
5	rs62383769	0	155683096	T	C
5	rs7725829	0	155683472	A	T
5	rs1428139	0	155683624	A	G
5	rs10062793	0	155684738	A	G
5	rs1121854	0	155685816	A	G
5	rs1121853	0	155685912	A	G
5	rs1121852	0	155685940	C	G
5	rs4134197	0	155686216	C	T
5	rs72811745	0	155686308	G	A
5	rs12653936	0	155686871	G	A
5	rs34501775	0	155687106	C	T
5	rs78171749	0	155687775	G	A
5	rs1346486	0	155687966	T	G
5	rs1346485	0	155688180	A	G
5	rs2312059	0	155688477	C	T
5	rs115246025	0	155688551	C	T
5	rs1593885	0	155689275	G	A
5	rs1593884	0	155689289	C	T
5	rs62383770	0	155689632	T	C
5	rs1834945	0	155689712	C	T
5	rs62383771	0	155690078	A	G
5	rs35052017	0	155690288	C	T
5	rs4461618	0	155690567	T	G
5	rs972324	0	155690872	T	C
5	rs62383772	0	155691035	T	C
5	rs116183633	0	155691277	C	T
5	rs1366228	0	155691535	A	G
5	rs79065932	0	155691669	A	G
5	rs6866397	0	155691924	C	T
5	rs4555777	0	155692036	C	A
5	rs116747806	0	155692800	T	C
5	rs76625693	0	155693039	A	G
5	rs17628942	0	155693049	T	A
5	rs12513679	0	155693544	G	C
5	rs13170433	0	155693929	C	T
5	rs10060287	0	155693936	A	T
5	rs10515734	0	155694257	G	T
5	rs6891033	0	155694709	A	G
5	rs12716365	0	155695053	T	A
5	rs12517231	0	155695657	C	T
5	rs116357544	0	155695672	G	A
5	rs62383773	0	155695745	G	A
5	rs193219367	0	155696208	G	A
5	rs73302651	0	155696891	G	T
5	rs11953745	0	155696945	C	T
5	rs112656381	0	155697022	A	C
5	rs72811746	0	155697193	T	A
5	rs12716369	0	155697355	T	C
5	rs12716370	0	155697370	G	A
5	rs140843977	0	155697756	C	T
5	rs112196454	0	155698038	C	A
5	rs7341071	0	155698123	T	C
5	rs62383774	0	155698260	C	G
5	rs201991990	0	155698706	A	G
5	rs73302655	0	155698881	G	A
5	rs12657973	0	155699061	T	C
5	rs12655476	0	155699582	G	A
5	rs75300904	0	155699673	C	A
5	rs62383775	0	155699962	A	C
5	rs62383776	0	155700224	G	A
5	rs73302659	0	155700721	A	T
5	rs113281451	0	155701190	G	A
5	rs62383777	0	155701276	A	G
5	rs13153827	0	155701481	A	T
5	rs62383778	0	155701609	T	C
5	rs17553409	0	155701666	A	G
5	rs73302669	0	155701917	A	G
5	rs10066281	0	155702205	A	T
5	rs76414420	0	155702370	G	T
5	rs115169161	0	155702451	T	A
5	rs79593969	0	155702459	T	A
5	rs6865821	0	155702467	A	C
5	rs77453609	0	155702703	T	C
5	rs77090078	0	155702997	G	A
5	rs10059484	0	155703275	G	T
5	rs10065545	0	155703396	C	T
5	rs11747400	0	155703442	T	A
5	rs1504932	0	155703518	A	C
5	rs12019319	0	155705020	C	G
5	rs76444735	0	155705087	A	G
5	rs988686	0	155705235	C	G
5	rs10044599	0	155705587	T	C
5	rs116149060	0	155705734	T	C
5	rs78688095	0	155705900	A	G
5	rs10074679	0	155706288	A	G
5	rs77800193	0	155706887	G	C
5	rs7721069	0	155706889	C	A
5	rs78732872	0	155707102	C	T
5	rs79537892	0	155707489	G	A
5	rs62383780	0	155707899	G	A
5	rs17053386	0	155709100	G	A
5	rs114901375	0	155709702	T	C
5	rs61271334	0	155709765	G	A
5	rs17553613	0	155709908	T	G
5	rs10064971	0	155710837	G	A
5	rs62383781	0	155711145	T	C
5	rs138693176	0	155712903	C	T
5	rs12523569	0	155713661	A	T
5	rs7714998	0	155713693	G	A
5	rs12657569	0	155714121	G	A
5	rs10052410	0	155714344	T	C
5	rs12658724	0	155715803	G	T
5	rs1504939	0	155715927	G	A
5	rs17053396	0	155716273	A	C
5	rs80105508	0	155716492	G	A
5	rs10077764	0	155717149	G	A
5	rs72811747	0	155718305	C	T
5	rs2174420	0	155718900	A	C
5	rs76024478	0	155719032	C	T
5	rs2135033	0	155719220	T	C
5	rs10054192	0	155720159	G	A
5	rs9885248	0	155720214	A	G
5	rs2089189	0	155720355	A	T
5	rs2312061	0	155720672	G	A
5	rs62380672	0	155720743	A	T
5	rs10036448	0	155721171	A	G
5	rs78679437	0	155721302	T	C
5	rs78528035	0	155721385	T	C
5	rs1604960	0	155721582	C	A
5	rs115303222	0	155721788	T	C
5	rs140081520	0	155722109	G	T
5	rs55805499	0	155722414	T	C
5	rs74623603	0	155722787	A	G
5	rs190593697	0	155724238	G	A
5	rs34887087	0	155725108	C	A
5	rs114668162	0	155725527	A	G
5	rs115025702	0	155725887	T	G
5	rs6878121	0	155726516	G	C
5	rs13358565	0	155726637	A	G
5	rs28826428	0	155727026	C	T
5	rs76947197	0	155727190	T	G
5	rs1812403	0	155727476	T	C
5	rs79876175	0	155727941	G	T
5	rs62380673	0	155727981	T	A
5	rs62380674	0	155728054	C	T
5	rs1604961	0	155728148	T	A
5	rs76630253	0	155728232	T	G
5	rs77309031	0	155728860	T	G
5	rs62380676	0	155729545	A	G
5	rs1580927	0	155729890	C	T
5	rs10063909	0	155731016	A	G
5	rs6556541	0	155731428	A	G
5	rs2221439	0	155731511	C	G
5	rs10056813	0	155731555	G	C
5	rs2202432	0	155731722	T	A
5	rs72811750	0	155732638	G	T
5	rs2102285	0	155732650	G	A
5	rs72813859	0	155732862	G	A
5	rs115821479	0	155733235	C	T
5	rs2135034	0	155733299	A	G
5	rs2135035	0	155733493	T	G
5	rs7704662	0	155733687	C	T
5	rs78912318	0	155734487	T	A
5	rs7732769	0	155734615	G	A
5	rs9986254	0	155735235	C	T
5	rs144137670	0	155735378	G	A
5	rs149076752	0	155735401	C	T
5	rs143136453	0	155735402	G	A
5	rs146645262	0	155735462	C	G
5	rs143032664	0	155735529	C	T
5	rs147107772	0	155735530	G	A
5	rs78680249	0	155735976	A	C
5	rs10071613	0	155736059	C	T
5	rs113202849	0	155736436	C	G
5	rs139064583	0	155736446	C	T
5	rs76236511	0	155736502	A	G
5	rs13158762	0	155736943	G	A
5	rs2135036	0	155737332	T	A
5	rs2135037	0	155737448	A	G
5	rs1504940	0	155737749	A	G
5	rs114238574	0	155737791	A	G
5	rs116356591	0	155738415	A	T
5	rs1504941	0	155738960	G	T
5	rs1504942	0	155738962	A	T
5	rs76245178	0	155739820	A	G
5	rs145254535	0	155739964	T	C
5	rs147890207	0	155740169	G	A
5	rs6556545	0	155740417	A	C
5	rs7737496	0	155741238	G	A
5	rs11744424	0	155741344	G	T
5	rs10044520	0	155741900	A	G
5	rs6898100	0	155742820	T	C
5	rs1604962	0	155742843	C	A
5	rs7710388	0	155743144	G	A
5	rs1857768	0	155743196	C	T
5	rs7733089	0	155743371	A	G
5	rs35408423	0	155743629	G	A
5	rs4705000	0	155744037	C	T
5	rs4704790	0	155745660	A	C
5	rs6885958	0	155745676	G	T
5	rs6886148	0	155745812	G	A
5	rs4705001	0	155745939	G	A
5	rs6875001	0	155746538	A	G
5	rs6875169	0	155746623	A	C
5	rs74381675	0	155746846	C	T
5	rs10045825	0	155747446	G	T
5	rs7736412	0	155747751	G	A
5	rs10079754	0	155747951	G	C
5	rs7737383	0	155748355	G	A
5	rs10038955	0	155748904	A	C
5	rs74418250	0	155748915	C	G
5	rs75817468	0	155748966	A	G
5	rs4705002	0	155749194	G	T
5	rs4235722	0	155749584	C	G
5	rs7737367	0	155750368	T	C
5	rs11738065	0	155750669	C	T
5	rs75587878	0	155750927	T	C
5	rs4705003	0	155751383	C	G
5	rs7729633	0	155751890	G	A
5	rs10057826	0	155752007	T	C
5	rs10058119	0	155753058	A	C
5	rs139476699	0	155753111	A	C
5	rs114128937	0	155753749	C	A
5	rs7725121	0	155753983	A	T
5	rs13170573	0	155754192	C	G
5	rs17554270	0	155755337	G	A
5	rs7713117	0	155755752	G	A
5	rs11950100	0	155755768	G	A
5	rs10064593	0	155756194	A	G
5	rs11744154	0	155756299	A	G
5	rs11740347	0	155756414	G	A
5	rs10447212	0	155756837	C	T
5	rs142576328	0	155756874	A	G
5	rs4704791	0	155757672	G	A
5	rs13358340	0	155757872	C	T
5	rs4704792	0	155757946	A	T
5	rs4705004	0	155758384	G	A
5	rs76529530	0	155758779	G	A
5	rs114817880	0	155759034	G	A
5	rs4705005	0	155759270	A	G
5	rs78000700	0	155759387	G	C
5	rs4705006	0	155759463	G	A
5	rs1354565	0	155759646	G	A
5	rs1394605	0	155759787	G	C
5	rs1394606	0	155759846	C	T
5	rs115037475	0	155759874	T	A
5	rs1948863	0	155760081	A	T
5	rs72813881	0	155760241	C	T
5	rs79672495	0	155760392	C	T
5	rs76131868	0	155760580	A	T
5	rs138098717	0	155760610	G	C
5	rs79179968	0	155761377	G	A
5	rs79799390	0	155761469	A	G
5	rs34848158	0	155761897	C	T
5	rs6893125	0	155761950	C	T
5	rs4705007	0	155762628	G	A
5	rs4705008	0	155762756	T	C
5	rs78571373	0	155762951	C	T
5	rs10462927	0	155763040	G	A
5	rs72813885	0	155763166	A	G
5	rs13160261	0	155763344	A	G
5	rs1354566	0	155763653	G	A
5	rs10061194	0	155763769	G	T
5	rs10039835	0	155764666	G	A
5	rs10042069	0	155764895	C	A
5	rs76869771	0	155764996	T	G
5	rs4704793	0	155765058	T	G
5	rs74940388	0	155765593	G	A
5	rs60947826	0	155765704	A	G
5	rs10074370	0	155765956	A	G
5	rs10065774	0	155766322	G	A
5	rs6888978	0	155766340	T	C
5	rs2135038	0	155766979	G	A
5	rs4394110	0	155767089	A	G
5	rs80146179	0	155767301	C	G
5	rs2135039	0	155767366	C	T
5	rs6894973	0	155767991	A	G
5	rs79028184	0	155768575	T	C
5	rs12188610	0	155768746	G	A
5	rs1857769	0	155769363	A	G
5	rs1857770	0	155769455	T	G
5	rs72813895	0	155769467	G	C
5	rs17053447	0	155769694	A	T
5	rs17053449	0	155769993	G	A
5	rs7725923	0	155770753	T	G
5	rs2871924	0	155770918	C	T
5	rs7714142	0	155771022	C	T
5	rs6556552	0	155771052	T	G
5	rs76348482	0	155771330	A	C
5	rs8180473	0	155771356	A	G
5	rs79949502	0	155771378	G	A
5	rs200386436	0	155771458	G	T
5	rs1801193	0	155771579	T	C
5	rs4434364	0	155771773	A	G
5	rs9313890	0	155771879	G	A
5	rs77723382	0	155772645	G	C
5	rs6892761	0	155772683	A	G
5	rs11750080	0	155773350	A	G
5	rs11748820	0	155773353	C	G
5	rs78292920	0	155773774	C	T
5	rs35017008	0	155773888	A	C
5	rs4579244	0	155773901	G	A
5	rs4345305	0	155774155	T	G
5	rs115928862	0	155774448	A	G
5	rs72815904	0	155774485	G	A
5	rs1394607	0	155774553	T	G
5	rs13172727	0	155774784	G	A
5	rs6556553	0	155774802	A	G
5	rs12652756	0	155774997	T	C
5	rs77040463	0	155775007	C	A
5	rs12652777	0	155775075	T	C
5	rs1504944	0	155775300	C	G
5	rs74384884	0	155775356	C	T
5	rs77229867	0	155775643	C	T
5	rs2135040	0	155776008	G	A
5	rs10056289	0	155776066	T	A
5	rs2135041	0	155776270	C	T
5	rs2174421	0	155776300	A	G
5	rs76574299	0	155776818	G	A
5	rs12153015	0	155777179	T	A
5	rs4404663	0	155777398	G	A
5	rs76012524	0	155777519	A	G
5	rs6872904	0	155777713	C	G
5	rs116017563	0	155777771	C	T
5	rs10037772	0	155778744	C	T
5	rs7447475	0	155779168	A	G
5	rs1504946	0	155779301	C	T
5	rs10059872	0	155779927	C	A
5	rs74421613	0	155780123	A	G
5	rs17555038	0	155780506	T	C
5	rs17053462	0	155780558	A	G
5	rs17053464	0	155780855	C	T
5	rs17053465	0	155780885	C	T
5	rs12514604	0	155781119	A	G
5	rs116824684	0	155781209	A	G
5	rs17555185	0	155781557	G	A
5	rs10044891	0	155781866	G	A
5	rs2036556	0	155782058	T	C
5	rs4704794	0	155782440	T	C
5	rs115641149	0	155783139	C	T
5	rs4094450	0	155783156	A	G
5	rs4235723	0	155783234	G	A
5	rs1394608	0	155783294	C	T
5	rs4288104	0	155783322	A	G
5	rs1394609	0	155783324	T	C
5	rs1394610	0	155783375	G	C
5	rs113578884	0	155783520	T	G
5	rs115369821	0	155783674	G	A
5	rs77616336	0	155783846	G	A
5	rs13182616	0	155784802	A	G
5	rs11743060	0	155784910	A	G
5	rs11743063	0	155784924	A	G
5	rs4704795	0	155784983	T	C
5	rs1394602	0	155786089	G	C
5	rs76155231	0	155786187	G	C
5	rs116076554	0	155786201	A	G
5	rs191192726	0	155787762	C	T
5	rs6860183	0	155788183	C	T
5	rs7706091	0	155788816	C	G
5	rs7714201	0	155789169	A	G
5	rs2014026	0	155789382	A	G
5	rs1813059	0	155789452	C	T
5	rs115500576	0	155789692	G	A
5	rs10043401	0	155790030	A	C
5	rs35150670	0	155790279	T	C
5	rs72798928	0	155790471	G	A
5	rs150458537	0	155790768	C	T
5	rs76024207	0	155790875	T	G
5	rs4068396	0	155791003	T	C
5	rs9313897	0	155791181	A	C
5	rs10036928	0	155791220	T	C
5	rs17636636	0	155791960	G	A
5	rs6889255	0	155792114	G	T
5	rs6873000	0	155792174	A	G
5	rs17555767	0	155792579	C	T
5	rs35804717	0	155792788	T	C
5	rs10038418	0	155792943	T	C
5	rs75810593	0	155793217	C	T
5	rs7700863	0	155793646	G	T
5	rs11741970	0	155793985	A	G
5	rs140010034	0	155794558	A	G
5	rs17053484	0	155794624	A	G
5	rs72798933	0	155795123	C	T
5	rs182986938	0	155795223	C	T
5	rs61603347	0	155795259	C	T
5	rs72798934	0	155795332	A	C
5	rs72798935	0	155795477	A	G
5	rs181029740	0	155796414	T	G
5	rs1504926	0	155796753	G	A
5	rs72798937	0	155796766	T	C
5	rs17636934	0	155796872	G	T
5	rs6866394	0	155797257	T	C
5	rs7722282	0	155797834	G	A
5	rs7722398	0	155797862	G	A
5	rs17637007	0	155798963	A	G
5	rs7732608	0	155799466	G	A
5	rs7721793	0	155799522	T	C
5	rs72798944	0	155799525	T	C
5	rs9313900	0	155800253	A	G
5	rs77815104	0	155800546	T	C
5	rs76176339	0	155800604	C	T
5	rs183395843	0	155800629	C	T
5	rs13184996	0	155800694	A	T
5	rs72798948	0	155800893	G	A
5	rs115763073	0	155800940	A	T
5	rs77365711	0	155801078	G	A
5	rs13355607	0	155801758	G	A
5	rs71591058	0	155801772	C	T
5	rs970476	0	155802080	T	G
5	rs970475	0	155802260	G	A
5	rs72798952	0	155802281	G	T
5	rs1021903	0	155803008	G	T
5	rs78405619	0	155803143	A	G
5	rs1875963	0	155803661	G	T
5	rs1504927	0	155804141	A	G
5	rs2055609	0	155804271	G	A
5	rs34201599	0	155804359	A	C
5	rs10062636	0	155804588	G	C
5	rs78814160	0	155805117	T	C
5	rs3969758	0	155805360	G	C
5	rs2312062	0	155805507	A	G
5	rs2312063	0	155805589	T	C
5	rs77234766	0	155807194	G	T
5	rs2312064	0	155807256	C	G
5	rs1472756	0	155807868	T	C
5	rs7737163	0	155808637	A	G
5	rs7737609	0	155808843	A	C
5	rs77681614	0	155808925	G	C
5	rs7715464	0	155809052	G	A
5	rs75086247	0	155809095	G	C
5	rs72798955	0	155809527	A	G
5	rs17556534	0	155809735	C	G
5	rs6880774	0	155809914	G	A
5	rs17053509	0	155810167	A	G
5	rs140957435	0	155810306	G	A
5	rs2135026	0	155810433	G	T
5	rs2135027	0	155810441	T	G
5	rs931798	0	155810823	A	G
5	rs140617	0	155810933	A	G
5	rs140616	0	155810954	T	C
5	rs140615	0	155811050	C	G
5	rs17053515	0	155811393	T	C
5	rs150143431	0	155812277	C	T
5	rs35129841	0	155812574	G	A
5	rs6556570	0	155812596	G	C
5	rs76585931	0	155812669	G	C
5	rs1983099	0	155813032	C	T
5	rs7723660	0	155813177	C	T
5	rs62380724	0	155813253	G	T
5	rs924872	0	155813324	T	C
5	rs4438860	0	155813531	C	T
5	rs905789	0	155814003	A	G
5	rs6556572	0	155814754	T	C
5	rs6556573	0	155814875	G	A
5	rs6556574	0	155814963	T	C
5	rs1553534	0	155815451	C	T
5	rs72798965	0	155815501	A	G
5	rs7708513	0	155815634	A	T
5	rs1553535	0	155815919	G	T
5	rs62380725	0	155815972	T	G
5	rs77214147	0	155816172	C	A
5	rs79762698	0	155816331	C	G
5	rs76025225	0	155816610	A	G
5	rs55669320	0	155816725	G	T
5	rs4704798	0	155816745	A	G
5	rs116658013	0	155816781	G	T
5	rs1059020	0	155816963	C	T
5	rs77006047	0	155817021	G	A
5	rs80312521	0	155817026	A	G
5	rs10476373	0	155817600	T	C
5	rs139831775	0	155817648	G	A
5	rs10476374	0	155817679	T	G
5	rs79019903	0	155817774	A	T
5	rs77199521	0	155817988	G	A
5	rs6556578	0	155818088	C	T
5	rs6884659	0	155818527	A	G
5	rs10780121	0	155818702	G	A
5	rs62380726	0	155818857	T	C
5	rs62380727	0	155818880	G	A
5	rs11743065	0	155819182	T	A
5	rs6862189	0	155819278	G	A
5	rs10036164	0	155819731	G	A
5	rs1472755	0	155819907	A	G
5	rs72798976	0	155819963	A	C
5	rs4704799	0	155820107	G	A
5	rs17053531	0	155820272	G	A
5	rs62380728	0	155820547	G	A
5	rs62380729	0	155820582	G	T
5	rs62380730	0	155820696	A	G
5	rs10475703	0	155820716	C	A
5	rs76581434	0	155821678	C	A
5	rs62380731	0	155821752	T	C
5	rs79166346	0	155822173	T	C
5	rs4704800	0	155822300	A	G
5	rs6869537	0	155822589	C	T
5	rs115075127	0	155823249	C	T
5	rs74390344	0	155823525	G	A
5	rs4705012	0	155823868	T	C
5	rs114551177	0	155823911	G	A
5	rs4704801	0	155824027	A	G
5	rs62380732	0	155824161	G	T
5	rs4441865	0	155824441	C	A
5	rs55755417	0	155824599	C	T
5	rs11743557	0	155824690	T	C
5	rs4454042	0	155824774	T	C
5	rs62380750	0	155825160	C	T
5	rs78360632	0	155825695	C	T
5	rs10054859	0	155825944	G	C
5	rs10040076	0	155826115	A	C
5	rs62380751	0	155826189	A	C
5	rs79043398	0	155826222	G	A
5	rs9313909	0	155826399	G	A
5	rs2135028	0	155826540	C	G
5	rs76533080	0	155827258	G	A
5	rs142806785	0	155827402	A	C
5	rs6865531	0	155827470	A	G
5	rs62380752	0	155827554	G	C
5	rs12716390	0	155828039	G	T
5	rs62380753	0	155828289	G	A
5	rs9313910	0	155828451	A	T
5	rs74542381	0	155828986	G	T
5	rs13185401	0	155829725	G	A
5	rs77689332	0	155829726	G	T
5	rs62380754	0	155829730	A	G
5	rs56709418	0	155829805	C	T
5	rs62380756	0	155829965	G	A
5	rs74980010	0	155830001	C	T
5	rs12054876	0	155830624	C	G
5	rs76506654	0	155830879	A	G
5	rs2017982	0	155830968	C	T
5	rs10062440	0	155832045	C	A
5	rs4705013	0	155832451	T	C
5	rs10515736	0	155833496	T	G
5	rs148027246	0	155833722	G	A
5	rs76885823	0	155834236	G	A
5	rs115206688	0	155834796	A	G
5	rs7731517	0	155834919	G	T
5	rs7731883	0	155835122	G	A
5	rs113841326	0	155835476	C	A
5	rs1504928	0	155835925	G	A
5	rs61422788	0	155836050	G	A
5	rs6886901	0	155836698	A	T
5	rs6879264	0	155836783	C	T
5	rs6879407	0	155836842	C	T
5	rs1827687	0	155837540	G	A
5	rs78152602	0	155838154	G	A
5	rs2055610	0	155838813	T	C
5	rs2036557	0	155839129	C	T
5	rs56371636	0	155840246	G	A
5	rs6556587	0	155840807	A	T
5	rs35414747	0	155841653	G	A
5	rs1910781	0	155843412	G	A
5	rs7727771	0	155843458	C	T
5	rs114168952	0	155843464	G	T
5	rs6872627	0	155843556	G	A
5	rs6896669	0	155843629	A	G
5	rs56080483	0	155844092	T	A
5	rs10042626	0	155844110	G	A
5	rs7729019	0	155844242	C	T
5	rs77301288	0	155844261	G	A
5	rs57792332	0	155844347	C	T
5	rs56347407	0	155844754	A	G
5	rs6894759	0	155844811	C	A
5	rs190584164	0	155845153	G	A
5	rs77533129	0	155845192	A	G
5	rs73812240	0	155845762	G	A
5	rs6556594	0	155846059	C	T
5	rs7718903	0	155846974	T	G
5	rs56132359	0	155847539	T	A
5	rs2174417	0	155847680	T	G
5	rs12163943	0	155848785	C	T
5	rs7729818	0	155849119	T	C
5	rs10476390	0	155849190	G	C
5	rs76586020	0	155850612	T	C
5	rs4502803	0	155850864	G	A
5	rs80032513	0	155851130	A	C
5	rs11135200	0	155851239	A	G
5	rs11135202	0	155851311	T	G
5	rs1504929	0	155852065	G	T
5	rs74745438	0	155852072	A	G
5	rs4705014	0	155852315	G	A
5	rs6556603	0	155852978	T	C
5	rs112621122	0	155853010	G	A
5	rs1604957	0	155853477	A	G
5	rs75036283	0	155854164	A	G
5	rs78411736	0	155854356	C	T
5	rs10063250	0	155854486	T	C
5	rs10038124	0	155854866	C	T
5	rs139065950	0	155854875	C	A
5	rs57757758	0	155855865	T	A
5	rs1604958	0	155856077	G	C
5	rs2135029	0	155856538	G	A
5	rs6556609	0	155856980	T	A
5	rs6556610	0	155857145	C	G
5	rs6556611	0	155857216	G	T
5	rs6556612	0	155857370	T	C
5	rs1587857	0	155858228	T	C
5	rs867009	0	155858266	G	A
5	rs114301250	0	155858329	A	G
5	rs116064669	0	155858951	T	C
5	rs6556615	0	155859368	T	C
5	rs147868363	0	155860872	C	T
5	rs62382689	0	155861401	A	G
5	rs905788	0	155862225	G	A
5	rs6881542	0	155863251	G	A
5	rs2055611	0	155863703	A	C
5	rs1504931	0	155863846	C	A
5	rs2055612	0	155863952	G	C
5	rs74986115	0	155864111	A	G
5	rs144695830	0	155864247	A	G
5	rs6880816	0	155864868	T	C
5	rs78312162	0	155865103	G	A
5	rs13189810	0	155866170	G	A
5	rs7737328	0	155866253	G	A
5	rs6556623	0	155866349	C	A
5	rs149315068	0	155866475	T	C
5	rs6556624	0	155866669	A	G
5	rs6556625	0	155866734	T	C
5	rs72798999	0	155867109	G	A
5	rs4705015	0	155867152	T	C
5	rs58106700	0	155867427	G	A
5	rs4705016	0	155867428	C	T
5	rs4705017	0	155867459	A	G
5	rs2312182	0	155868442	G	A
5	rs75105227	0	155869336	G	C
5	rs78409461	0	155869644	A	G
5	rs10054228	0	155870246	T	C
5	rs1504933	0	155870422	A	G
5	rs72799001	0	155870470	G	T
5	rs73815505	0	155871797	A	G
5	rs75493479	0	155872208	A	C
5	rs146314521	0	155872735	T	C
5	rs80088412	0	155873283	T	C
5	rs78980537	0	155873534	T	C
5	rs75499225	0	155873658	A	G
5	rs75941928	0	155873801	G	A
5	rs78566097	0	155873922	G	T
5	rs78724643	0	155874073	C	T
5	rs1504934	0	155874103	G	A
5	rs1504935	0	155874331	G	A
5	rs62382691	0	155875230	C	T
5	rs6863243	0	155875385	A	T
5	rs6883722	0	155875529	G	A
5	rs12652669	0	155876204	A	G
5	rs62382692	0	155876311	A	G
5	rs12659033	0	155876497	G	A
5	rs113092628	0	155876503	A	G
5	rs113331719	0	155876610	A	G
5	rs12653744	0	155876746	T	C
5	rs12653751	0	155876792	T	C
5	rs12659085	0	155876833	G	A
5	rs17053564	0	155877087	C	G
5	rs57683078	0	155878317	G	A
5	rs17052633	0	155878618	G	C
5	rs62382694	0	155879300	G	A
5	rs76606160	0	155879987	G	T
5	rs62382695	0	155880826	A	G
5	rs79004990	0	155882079	T	C
5	rs75893987	0	155882682	C	T
5	rs13162852	0	155882927	C	T
5	rs117838827	0	155883769	A	T
5	rs114961308	0	155884488	G	A
5	rs77020940	0	155884722	A	G
5	rs140033125	0	155885417	G	A
5	rs11954391	0	155885469	T	C
5	rs114164514	0	155885565	G	A
5	rs147309548	0	155885884	T	C
5	rs983467	0	155886268	A	G
5	rs79589300	0	155886496	A	T
5	rs77238449	0	155886740	C	A
5	rs11950842	0	155887238	G	A
5	rs74315535	0	155887632	C	A
5	rs77678906	0	155888638	C	A
5	rs75104256	0	155888688	G	T
5	rs144145672	0	155890199	G	A
5	rs7722422	0	155890208	T	C
5	rs7717944	0	155890332	A	G
5	rs113636560	0	155890906	T	C
5	rs116066768	0	155891893	T	G
5	rs62382696	0	155893567	A	G
5	rs184717581	0	155893570	C	T
5	rs115599582	0	155893769	C	G
5	rs17053572	0	155894497	A	G
5	rs114216122	0	155895109	A	C
5	rs7719992	0	155895111	C	G
5	rs148528375	0	155895754	C	A
5	rs1827688	0	155895979	A	G
5	rs114171315	0	155896363	C	A
5	rs9313941	0	155896817	A	G
5	rs72801107	0	155897342	G	A
5	rs142344139	0	155897407	T	G
5	rs7720922	0	155898011	G	A
5	rs7721082	0	155898139	G	A
5	rs55820495	0	155899473	T	G
5	rs149475636	0	155899722	C	T
5	rs77010810	0	155899724	T	C
5	rs80129747	0	155900335	T	C
5	rs1504936	0	155900401	C	T
5	rs77181257	0	155900586	C	T
5	rs80347127	0	155900757	A	C
5	rs116492681	0	155901176	T	C
5	rs2312183	0	155901577	A	G
5	rs2135030	0	155901875	T	C
5	rs55872084	0	155902003	G	T
5	rs73295175	0	155902280	G	T
5	rs4704803	0	155902345	C	G
5	rs144617589	0	155902688	C	A
5	rs77923491	0	155903676	A	G
5	rs75514942	0	155904300	A	G
5	rs79303017	0	155904638	G	A
5	rs75932857	0	155904667	T	C
5	rs1354563	0	155904804	A	G
5	rs114077209	0	155904850	A	G
5	rs79738834	0	155904882	T	C
5	rs1354564	0	155905133	A	G
5	rs116267957	0	155905242	T	G
5	rs115386244	0	155905246	A	G
5	rs1504937	0	155905306	C	T
5	rs79173302	0	155905543	A	G
5	rs11953896	0	155905734	G	A
5	rs113419837	0	155905742	C	T
5	rs2135031	0	155905810	C	G
5	rs80101119	0	155905986	C	T
5	rs76778863	0	155906682	A	G
5	rs4704804	0	155907487	A	G
5	rs77692553	0	155908055	A	G
5	rs980149	0	155908785	A	G
5	rs980148	0	155908920	C	T
5	rs17638584	0	155909073	G	T
5	rs111912456	0	155909236	G	T
5	rs115180142	0	155910096	G	A
5	rs116183795	0	155910924	C	A
5	rs2055613	0	155912152	A	G
5	rs2312184	0	155912474	C	A
5	rs61068059	0	155912517	C	T
5	rs2174419	0	155912576	A	G
5	rs75853718	0	155913020	G	A
5	rs116560088	0	155913317	C	T
5	rs75359579	0	155913566	A	T
5	rs4705018	0	155913895	A	C
5	rs4307078	0	155914451	G	A
5	rs2312185	0	155914878	G	A
5	rs10866739	0	155915825	T	G
5	rs80079140	0	155917287	C	T
5	rs80346689	0	155918560	C	G
5	rs256846	0	155918768	C	T
5	rs115010552	0	155919116	G	A
5	rs256845	0	155920247	C	T
5	rs80263052	0	155920583	A	T
5	rs7720984	0	155920912	G	A
5	rs256844	0	155921097	T	A
5	rs256843	0	155921307	A	T
5	rs1368300	0	155922099	C	T
5	rs256842	0	155922172	G	T
5	rs78192779	0	155922353	G	C
5	rs256841	0	155922368	A	G
5	rs17053585	0	155922433	A	G
5	rs6886828	0	155923844	T	C
5	rs256840	0	155924030	G	C
5	rs75659121	0	155924048	A	G
5	rs11738716	0	155924870	G	C
5	rs256821	0	155926544	G	A
5	rs256820	0	155926662	G	A
5	rs79605208	0	155927200	G	A
5	rs60556310	0	155927342	C	T
5	rs6880345	0	155927543	G	A
5	rs74511043	0	155927638	A	T
5	rs72801122	0	155928305	G	A
5	rs114236371	0	155928740	T	C
5	rs256819	0	155928790	C	T
5	rs151059921	0	155929319	G	A
5	rs141013800	0	155929328	T	A
5	rs77860934	0	155929581	G	C
5	rs73297105	0	155929877	G	T
5	rs4588577	0	155930607	C	T
5	rs4613690	0	155930612	G	A
5	rs1432686	0	155930876	T	G
5	rs1835912	0	155930926	T	C
5	rs9313957	0	155931865	G	T
5	rs256822	0	155932280	T	C
5	rs75587396	0	155932464	C	T
5	rs256823	0	155932998	C	A
5	rs114145189	0	155933150	G	A
5	rs78854340	0	155933501	C	T
5	rs77140588	0	155933669	A	G
5	rs256824	0	155933860	C	T
5	rs256825	0	155934970	G	A
5	rs77324277	0	155935252	G	A
5	rs45559835	0	155935708	G	A
5	rs115859006	0	155935836	A	G
5	rs256826	0	155935991	C	A
5	rs934417	0	155936086	T	G
5	rs13360574	0	155936162	A	G
5	rs78118273	0	155937258	C	T
5	rs256839	0	155937650	G	A
5	rs183745	0	155938071	C	T
5	rs1368299	0	155938322	A	G
5	rs78527211	0	155938730	T	C
5	rs138535761	0	155939001	C	T
5	rs147205086	0	155939158	C	T
5	rs256838	0	155939512	C	T
5	rs891907	0	155939857	G	A
5	rs891906	0	155940126	T	C
5	rs6883496	0	155941078	T	G
5	rs17053595	0	155941238	G	A
5	rs256837	0	155941336	C	A
5	rs17639279	0	155941396	T	G
5	rs256836	0	155941762	A	G
5	rs256835	0	155942745	C	T
5	rs256834	0	155943413	C	A
5	rs114538134	0	155943823	G	A
5	rs187438806	0	155943826	A	G
5	rs116506800	0	155944330	T	C
5	rs256833	0	155944656	C	G
5	rs74603109	0	155944736	A	G
5	rs256832	0	155944820	T	C
5	rs256831	0	155945171	G	A
5	rs56235470	0	155945315	G	A
5	rs114464189	0	155945423	A	G
5	rs256830	0	155945431	C	T
5	rs182858544	0	155945870	G	A
5	rs115561319	0	155946275	C	G
5	rs256829	0	155946293	G	A
5	rs256828	0	155947003	A	G
5	rs256827	0	155947035	C	G
5	rs34200624	0	155947113	A	G
5	rs116407489	0	155947311	G	C
5	rs115321168	0	155947476	A	G
5	rs139085097	0	155947763	C	T
5	rs114993688	0	155948557	A	G
5	rs4516838	0	155948651	A	G
5	rs4639205	0	155948656	A	G
5	rs115672382	0	155948893	G	A
5	rs7700916	0	155948970	G	T
5	rs7715748	0	155949003	C	T
5	rs7701076	0	155949057	G	A
5	rs148037615	0	155949181	C	T
5	rs4447971	0	155949389	A	G
5	rs2656894	0	155949781	G	C
5	rs75352978	0	155949939	T	C
5	rs6889462	0	155950131	A	G
5	rs76487314	0	155950272	T	G
5	rs78667023	0	155950295	A	G
5	rs79835445	0	155950398	G	A
5	rs76184192	0	155950402	C	T
5	rs6869314	0	155950696	T	G
5	rs72801133	0	155950713	G	A
5	rs80019372	0	155950923	G	A
5	rs114698895	0	155951061	G	A
5	rs1432681	0	155951563	G	A
5	rs74716532	0	155952226	A	G
5	rs2656895	0	155952339	C	T
5	rs115717922	0	155952705	G	C
5	rs7715938	0	155952774	A	G
5	rs75180367	0	155953053	C	T
5	rs4705019	0	155953508	A	T
5	rs75653992	0	155953765	A	G
5	rs2082388	0	155953919	A	G
5	rs78874806	0	155954319	G	A
5	rs17053596	0	155954515	T	C
5	rs61590496	0	155954914	C	T
5	rs116490389	0	155954953	C	T
5	rs72801134	0	155955655	T	C
5	rs77627069	0	155956088	A	C
5	rs10463128	0	155956125	A	G
5	rs6893816	0	155956207	A	C
5	rs144320058	0	155956279	A	G
5	rs115307128	0	155956812	T	A
5	rs116840398	0	155956819	C	T
5	rs12517498	0	155957041	C	A
5	rs79501217	0	155957172	T	C
5	rs77373074	0	155957394	A	G
5	rs12515560	0	155957420	G	C
5	rs7715923	0	155957439	G	T
5	rs60128166	0	155957604	T	C
5	rs56183897	0	155957887	C	T
5	rs17558929	0	155957913	A	G
5	rs194145	0	155958060	G	A
5	rs6897183	0	155958160	C	T
5	rs148926503	0	155958463	G	A
5	rs75152502	0	155959473	A	T
5	rs113985602	0	155959674	C	T
5	rs253604	0	155960089	G	A
5	rs12517691	0	155960169	G	T
5	rs72801137	0	155960454	T	C
5	rs2431771	0	155960805	A	T
5	rs1432682	0	155960937	G	A
5	rs2431770	0	155961088	G	A
5	rs77385690	0	155961773	G	A
5	rs6897279	0	155961916	A	T
5	rs10515740	0	155962175	T	G
5	rs140512581	0	155962285	G	A
5	rs17639646	0	155962974	C	T
5	rs17053602	0	155963491	T	C
5	rs11746739	0	155963640	T	G
5	rs253603	0	155964254	T	C
5	rs194144	0	155964872	T	C
5	rs55944369	0	155965065	A	G
5	rs11743093	0	155965341	G	A
5	rs12521822	0	155965947	T	G
5	rs253602	0	155966087	G	T
5	rs253601	0	155966483	T	C
5	rs253600	0	155966643	T	C
5	rs6877566	0	155966961	C	T
5	rs6885454	0	155967030	A	C
5	rs76715985	0	155967259	A	G
5	rs79127894	0	155967310	G	A
5	rs253599	0	155967509	C	T
5	rs1432683	0	155967562	C	T
5	rs2216656	0	155967728	C	T
5	rs17639859	0	155967974	T	A
5	rs253598	0	155968271	G	A
5	rs77362812	0	155968414	G	T
5	rs4337839	0	155968998	T	C
5	rs114737484	0	155968999	G	A
5	rs115748949	0	155969006	G	A
5	rs11750620	0	155969162	A	G
5	rs74598751	0	155969959	T	A
5	rs253596	0	155970466	A	C
5	rs253595	0	155970486	G	A
5	rs253594	0	155970607	C	T
5	rs253593	0	155970911	C	G
5	rs138430542	0	155971157	T	C
5	rs17053613	0	155971322	C	T
5	rs75617890	0	155971511	A	G
5	rs10071452	0	155971647	C	G
5	rs10076239	0	155971793	T	G
5	rs79963846	0	155972593	G	A
5	rs6880966	0	155972634	C	T
5	rs11748068	0	155972780	C	T
5	rs77001898	0	155972843	A	G
5	rs6890183	0	155973358	A	G
5	rs77210148	0	155973900	G	C
5	rs34260400	0	155974329	C	A
5	rs11749788	0	155974487	C	T
5	rs11738926	0	155974603	T	C
5	rs74455343	0	155974811	A	G
5	rs7717533	0	155975264	G	T
5	rs6876726	0	155976797	T	C
5	rs1368301	0	155978502	C	A
5	rs6874767	0	155978591	C	T
5	rs75476567	0	155979184	C	T
5	rs139702869	0	155979385	C	A
5	rs7727643	0	155979474	A	G
5	rs78219657	0	155979616	G	T
5	rs60716901	0	155980061	G	A
5	rs58558564	0	155980151	C	T
5	rs253592	0	155980364	C	A
5	rs111751755	0	155980418	C	T
5	rs76279578	0	155980521	G	A
5	rs1978450	0	155980730	C	A
5	rs78909890	0	155981874	G	A
5	rs9686475	0	155982225	T	G
5	rs116035917	0	155982341	T	C
5	rs2312187	0	155982551	C	T
5	rs2312188	0	155982786	A	G
5	rs80318760	0	155982875	T	A
5	rs115132068	0	155983718	T	C
5	rs77074720	0	155984561	C	A
5	rs76012977	0	155984594	A	G
5	rs2431769	0	155985033	G	A
5	rs437395	0	155985913	G	C
5	rs4705020	0	155986064	C	T
5	rs447983	0	155986075	C	G
5	rs62380862	0	155986218	C	T
5	rs60598425	0	155986323	G	T
5	rs447938	0	155986366	G	A
5	rs365187	0	155986686	G	C
5	rs412201	0	155987002	C	G
5	rs450151	0	155987003	T	A
5	rs11951246	0	155987523	G	A
5	rs67972044	0	155987761	G	C
5	rs6880543	0	155987898	G	A
5	rs73297195	0	155988127	C	T
5	rs1036180	0	155988228	C	T
5	rs74412895	0	155988847	C	G
5	rs10071360	0	155989064	T	C
5	rs7448097	0	155989590	G	A
5	rs3846689	0	155989666	T	G
5	rs80275589	0	155989723	C	T
5	rs3857410	0	155989724	A	G
5	rs7720258	0	155989850	T	C
5	rs4080412	0	155990147	T	A
5	rs34000324	0	155990223	C	T
5	rs79782815	0	155990742	G	A
5	rs73297202	0	155991005	G	A
5	rs6880030	0	155991126	G	T
5	rs11135273	0	155991569	G	A
5	rs11135274	0	155991635	G	A
5	rs11740312	0	155991707	T	C
5	rs138478085	0	155992921	G	A
5	rs112146477	0	155993139	A	G
5	rs171690	0	155993387	A	T
5	rs7712576	0	155993753	C	G
5	rs78311701	0	155994321	A	C
5	rs253605	0	155994533	C	T
5	rs114158576	0	155994590	G	A
5	rs55634634	0	155994763	C	A
5	rs7718591	0	155995318	C	T
5	rs75776487	0	155995430	C	A
5	rs7730140	0	155995443	A	G
5	rs74869065	0	155995492	C	T
5	rs11742816	0	155996932	C	T
5	rs17559915	0	155997392	A	C
5	rs17559950	0	155997518	C	A
5	rs253606	0	155998202	T	C
5	rs73812688	0	155998806	G	A
5	rs10069144	0	155999157	A	G
5	rs76981507	0	155999379	T	C
5	rs116490371	0	155999589	C	T
5	rs17640310	0	155999594	T	G
5	rs12520464	0	155999810	A	G
5	rs7718881	0	155999816	T	C
5	rs115498181	0	156000025	T	C
5	rs72801149	0	156000187	G	A
5	rs10052818	0	156000686	G	A
5	rs74466783	0	156001045	G	A
5	rs4382149	0	156001254	G	T
5	rs17640346	0	156001436	C	T
5	rs253607	0	156001476	A	G
5	rs17640369	0	156001548	C	T
5	rs114600345	0	156001645	C	T
5	rs6556717	0	156002438	G	A
5	rs934418	0	156002819	G	A
5	rs113980265	0	156003473	C	T
5	rs55975207	0	156003563	C	T
5	rs56390385	0	156003677	T	G
5	rs188728327	0	156003937	T	C
5	rs137972965	0	156004380	C	G
5	rs147791143	0	156004668	A	G
5	rs144581506	0	156004705	A	T
5	rs138538719	0	156005166	C	A
5	rs148072083	0	156005240	A	G
5	rs11953810	0	156006359	G	T
5	rs145864644	0	156006467	T	C
5	rs6883510	0	156006679	A	G
5	rs183406703	0	156007235	A	T
5	rs11135288	0	156007236	A	G
5	rs80206401	0	156007371	C	A
5	rs6894554	0	156007819	T	C
5	rs115301004	0	156007971	T	G
5	rs7706946	0	156008163	G	A
5	rs12520121	0	156008760	G	A
5	rs111286392	0	156008772	G	A
5	rs6859694	0	156008782	T	G
5	rs6887546	0	156009046	C	T
5	rs6860238	0	156009085	T	G
5	rs10077734	0	156009720	C	A
5	rs28433116	0	156009833	A	G
5	rs17053635	0	156010300	A	G
5	rs17053637	0	156011426	G	A
5	rs76354388	0	156011575	A	G
5	rs2436327	0	156012048	T	C
5	rs2431401	0	156012054	G	C
5	rs116575635	0	156013007	A	G
5	rs6864938	0	156013354	G	A
5	rs77456872	0	156013470	C	T
5	rs6893385	0	156013687	A	G
5	rs7710178	0	156013831	G	T
5	rs12332716	0	156014859	C	T
5	rs10077411	0	156015151	C	A
5	rs113379066	0	156015359	T	C
5	rs112046882	0	156015450	C	A
5	rs75093674	0	156015467	G	A
5	rs72801154	0	156015647	A	G
5	rs78587099	0	156015930	T	C
5	rs280475	0	156015955	G	A
5	rs181875	0	156016560	T	A
5	rs72801155	0	156016746	T	C
5	rs3797574	0	156017085	A	G
5	rs157292	0	156017089	A	G
5	rs157293	0	156017161	G	A
5	rs72801156	0	156017384	C	A
5	rs72801157	0	156017599	T	C
5	rs3797577	0	156018364	A	G
5	rs157290	0	156019310	G	A
5	rs157291	0	156019379	C	T
5	rs10515738	0	156019919	G	A
5	rs11739522	0	156021278	T	C
5	rs74598862	0	156021397	T	G
5	rs138502989	0	156022307	G	C
5	rs7714176	0	156022574	A	T
5	rs888842	0	156022936	T	C
5	rs6872066	0	156023850	C	A
5	rs6556729	0	156023851	A	G
5	rs280468	0	156024607	C	A
5	rs280469	0	156024618	G	A
5	rs280470	0	156024683	T	A
5	rs280471	0	156025506	C	T
5	rs35978892	0	156025784	A	G
5	rs78654597	0	156025874	T	G
5	rs72801160	0	156026443	G	T
5	rs182203	0	156027149	C	T
5	rs280472	0	156027314	A	T
5	rs193204243	0	156027386	T	A
5	rs203997	0	156028302	C	T
5	rs10068837	0	156028835	A	G
5	rs188108	0	156028850	C	T
5	rs280473	0	156029738	C	T
5	rs280474	0	156030186	A	G
5	rs1833609	0	156030737	T	C
5	rs6556736	0	156030946	T	C
5	rs11953051	0	156031320	A	C
5	rs422664	0	156031860	A	C
5	rs366643	0	156031885	A	G
5	rs114291306	0	156032214	C	A
5	rs9885282	0	156032412	A	G
5	rs148208831	0	156033993	G	A
5	rs188243108	0	156034903	C	T
5	rs7717319	0	156034922	T	A
5	rs11957087	0	156036726	C	T
5	rs140138767	0	156037360	G	A
5	rs280454	0	156037450	T	A
5	rs166810	0	156037506	C	T
5	rs280455	0	156037605	G	A
5	rs12519349	0	156037688	G	A
5	rs12522361	0	156037737	A	G
5	rs193142543	0	156037765	C	T
5	rs12521380	0	156037766	C	G
5	rs114146801	0	156037834	C	T
5	rs149377180	0	156038128	C	T
5	rs147446204	0	156038146	C	T
5	rs72801163	0	156038351	C	A
5	rs280456	0	156038648	G	A
5	rs400303	0	156038765	T	A
5	rs280457	0	156039391	A	G
5	rs280458	0	156039424	G	A
5	rs280459	0	156039533	A	G
5	rs2194036	0	156039751	T	C
5	rs6877118	0	156039988	G	A
5	rs78635810	0	156040908	A	G
5	rs76863534	0	156041614	C	G
5	rs187479036	0	156042832	G	A
5	rs280461	0	156043207	A	G
5	rs280462	0	156043586	G	A
5	rs280463	0	156044745	A	C
5	rs76893442	0	156044754	C	T
5	rs17053667	0	156045086	T	C
5	rs79154421	0	156045713	G	C
5	rs114645617	0	156045809	G	A
5	rs280464	0	156046064	A	C
5	rs62380867	0	156046246	A	G
5	rs280465	0	156046597	G	C
5	rs62380868	0	156047015	T	C
5	rs280466	0	156047273	G	A
5	rs79867160	0	156047362	G	A
5	rs72801167	0	156049719	G	A
5	rs280467	0	156050110	G	A
5	rs77300409	0	156050662	T	A
5	rs80257677	0	156051066	A	T
5	rs189105321	0	156051325	C	G
5	rs147861364	0	156051551	A	G
5	rs6860519	0	156051896	C	A
5	rs1363743	0	156052194	A	G
5	rs67752889	0	156052773	C	T
5	rs116233326	0	156053134	C	T
5	rs72801169	0	156053212	C	T
5	rs17561110	0	156053213	G	A
5	rs17561145	0	156053885	C	T
5	rs11743012	0	156054863	T	G
5	rs34775200	0	156055203	G	T
5	rs74408038	0	156056263	T	C
5	rs77821802	0	156056457	G	A
5	rs11740282	0	156056979	G	C
5	rs76106104	0	156057577	G	A
5	rs1363742	0	156057816	G	A
5	rs79258400	0	156058501	T	G
5	rs7723780	0	156058689	G	A
5	rs10428646	0	156059013	A	C
5	rs1422220	0	156060067	T	G
5	rs76711652	0	156060218	T	G
5	rs11743091	0	156060370	G	A
5	rs116229180	0	156060479	G	A
5	rs147340820	0	156060741	A	G
5	rs6886792	0	156061580	C	G
5	rs6871079	0	156061727	G	C
5	rs76283909	0	156062135	G	A
5	rs11743435	0	156063008	C	T
5	rs10068125	0	156063781	A	G
5	rs281047	0	156063917	A	G
5	rs35267300	0	156064318	A	G
5	rs6872094	0	156064892	A	C
5	rs42685	0	156065196	G	C
5	rs32063	0	156065593	T	C
5	rs6877490	0	156065646	A	G
5	rs32062	0	156066227	G	C
5	rs41074	0	156066415	C	T
5	rs157320	0	156066460	T	C
5	rs40486	0	156066471	C	T
5	rs32061	0	156066616	C	T
5	rs116716019	0	156066933	C	G
5	rs116487397	0	156067567	T	C
5	rs32060	0	156067682	A	G
5	rs10214374	0	156068128	T	C
5	rs185246	0	156068143	C	A
5	rs32059	0	156069282	G	T
5	rs32058	0	156069442	T	C
5	rs10476477	0	156069710	G	A
5	rs111725170	0	156069731	C	T
5	rs41073	0	156070520	T	C
5	rs17053714	0	156070589	C	A
5	rs80348306	0	156070693	T	G
5	rs32057	0	156070965	C	T
5	rs434847	0	156072730	T	C
5	rs434116	0	156072761	T	C
5	rs446261	0	156072820	T	A
5	rs394183	0	156073034	A	G
5	rs452986	0	156073215	T	C
5	rs32056	0	156074139	G	A
5	rs39925	0	156074250	T	G
5	rs32055	0	156074713	A	C
5	rs39924	0	156075210	A	G
5	rs32054	0	156075882	C	T
5	rs460462	0	156076051	A	G
5	rs462375	0	156076080	C	T
5	rs7709957	0	156076467	A	G
5	rs9314041	0	156076680	A	G
5	rs10491464	0	156077104	G	A
5	rs10077414	0	156077682	G	T
5	rs13354782	0	156077877	C	T
5	rs415118	0	156077991	C	A
5	rs114675560	0	156078229	C	T
5	rs449858	0	156078463	A	G
5	rs408310	0	156078558	G	A
5	rs693752	0	156079033	T	C
5	rs113692685	0	156079168	G	A
5	rs4704806	0	156079344	G	A
5	rs182211	0	156079449	G	A
5	rs7731165	0	156079823	T	C
5	rs113388072	0	156079906	A	G
5	rs281037	0	156080297	T	G
5	rs281039	0	156080579	C	T
5	rs281040	0	156080749	A	G
5	rs10491465	0	156080965	G	T
5	rs281041	0	156081094	G	A
5	rs281042	0	156081523	G	A
5	rs74811285	0	156081607	A	C
5	rs79178039	0	156081640	A	G
5	rs281043	0	156081906	G	A
5	rs10053950	0	156082152	A	G
5	rs281044	0	156082236	A	G
5	rs281045	0	156082671	T	C
5	rs281046	0	156082997	G	A
5	rs188130	0	156083824	T	G
5	rs116647836	0	156083898	G	T
5	rs153492	0	156085529	C	T
5	rs76273669	0	156094698	G	A
5	rs7716575	0	156095084	C	A
5	rs17053736	0	156096477	A	G
5	rs10491466	0	156096690	C	A
5	rs281053	0	156098709	T	G
5	rs115890347	0	156098851	G	A
5	rs74352410	0	156099812	C	T
5	rs32082	0	156100294	G	A
5	rs75148527	0	156100940	C	A
5	rs41075	0	156102098	T	C
5	rs10056555	0	156102983	G	A
5	rs32081	0	156103137	C	T
5	rs32080	0	156103226	G	A
5	rs116052603	0	156103464	C	T
5	rs76007058	0	156103895	T	C
5	rs7721754	0	156104280	G	T
5	rs114278976	0	156104693	T	C
5	rs32079	0	156104780	T	C
5	rs74912097	0	156105492	G	A
5	rs75018040	0	156107384	C	T
5	rs114729396	0	156107601	A	C
5	rs79164027	0	156108425	G	A
5	rs76198969	0	156108665	C	T
5	rs76864066	0	156109343	T	C
5	rs32077	0	156109709	T	C
5	rs76298111	0	156109718	T	C
5	rs115879008	0	156109839	G	A
5	rs72801195	0	156109842	C	T
5	rs10071404	0	156109847	G	A
5	rs10071427	0	156109921	G	A
5	rs34853524	0	156110439	T	C
5	rs80069245	0	156110648	G	A
5	rs32076	0	156111223	T	C
5	rs32075	0	156111238	T	C
5	rs32074	0	156111450	T	C
5	rs32073	0	156112063	A	G
5	rs80000754	0	156112088	C	G
5	rs77611325	0	156112979	C	T
5	rs157670	0	156113221	G	A
5	rs74809905	0	156113249	A	T
5	rs78163252	0	156113550	T	C
5	rs32072	0	156113632	A	T
5	rs32071	0	156113809	T	C
5	rs116644152	0	156113940	G	C
5	rs7723731	0	156114068	C	T
5	rs32070	0	156114818	G	A
5	rs32069	0	156114832	T	A
5	rs39927	0	156115007	T	A
5	rs32068	0	156115757	G	A
5	rs79897270	0	156116395	A	C
5	rs39926	0	156116412	C	T
5	rs17053748	0	156116484	G	A
5	rs1353249	0	156116642	A	G
5	rs17053760	0	156116891	G	A
5	rs10036419	0	156116992	A	G
5	rs157332	0	156117101	A	G
5	rs157333	0	156117200	G	C
5	rs157334	0	156117431	T	A
5	rs157335	0	156117447	T	C
5	rs6890150	0	156117615	G	T
5	rs157666	0	156117960	G	A
5	rs281054	0	156117997	T	C
5	rs157665	0	156118008	A	G
5	rs115270919	0	156118250	A	G
5	rs282472	0	156118540	T	C
5	rs281055	0	156118651	T	C
5	rs281056	0	156118997	A	G
5	rs79146596	0	156119383	A	G
5	rs281057	0	156119497	A	T
5	rs157662	0	156120365	G	A
5	rs17053768	0	156120606	A	G
5	rs281058	0	156120993	C	G
5	rs32095	0	156121187	C	T
5	rs32094	0	156121269	C	T
5	rs10085029	0	156121646	T	C
5	rs32092	0	156121837	C	T
5	rs157663	0	156122672	C	T
5	rs11740955	0	156122925	T	C
5	rs39929	0	156123651	G	A
5	rs468494	0	156123671	A	C
5	rs467530	0	156123672	G	C
5	rs157664	0	156123995	T	C
5	rs144010347	0	156124680	A	C
5	rs32091	0	156125130	A	T
5	rs32090	0	156125499	C	T
5	rs32089	0	156125525	C	T
5	rs32088	0	156126144	G	C
5	rs32087	0	156126942	G	T
5	rs32086	0	156126969	G	C
5	rs78503215	0	156127271	G	A
5	rs39928	0	156127620	A	G
5	rs32085	0	156128122	G	T
5	rs32084	0	156129061	T	C
5	rs32083	0	156129488	C	T
5	rs157336	0	156130882	G	A
5	rs157337	0	156131251	A	G
5	rs17053816	0	156131988	A	T
5	rs157338	0	156132205	C	T
5	rs157339	0	156132278	A	G
5	rs157340	0	156132583	A	G
5	rs281060	0	156133079	C	G
5	rs282478	0	156133133	G	A
5	rs116174051	0	156133329	T	C
5	rs157341	0	156133899	T	C
5	rs157342	0	156134041	G	A
5	rs9314059	0	156134335	A	G
5	rs157343	0	156134806	G	A
5	rs17053824	0	156135393	A	T
5	rs157344	0	156135695	C	A
5	rs157345	0	156135855	C	A
5	rs72803011	0	156135928	G	A
5	rs157346	0	156136082	A	G
5	rs115482506	0	156136959	G	C
5	rs157347	0	156137491	G	A
5	rs111694647	0	156138058	G	A
5	rs157348	0	156138117	G	C
5	rs157349	0	156138280	T	G
5	rs17665136	0	156138356	T	C
5	rs157350	0	156139569	G	A
5	rs153843	0	156139644	T	G
5	rs157673	0	156140970	C	T
5	rs157352	0	156141005	C	T
5	rs157353	0	156141337	T	C
5	rs157354	0	156141398	C	A
5	rs12521174	0	156141605	A	G
5	rs10515741	0	156141714	C	T
5	rs282474	0	156141917	T	C
5	rs116302240	0	156141962	C	T
5	rs157675	0	156141985	C	A
5	rs17561376	0	156142573	T	C
5	rs75515089	0	156143290	C	G
5	rs80065492	0	156143595	G	A
5	rs114680992	0	156143721	C	T
5	rs78590044	0	156144205	A	G
5	rs72803018	0	156144735	G	C
5	rs76423629	0	156144763	A	C
5	rs157676	0	156144783	T	C
5	rs72803019	0	156144844	A	T
5	rs157677	0	156144911	T	C
5	rs11749404	0	156145119	C	T
5	rs17053831	0	156145239	A	G
5	rs114726440	0	156145269	C	T
5	rs78410740	0	156145336	A	T
5	rs157678	0	156145654	T	A
5	rs75317960	0	156145664	A	T
5	rs116148515	0	156145750	C	T
5	rs11948514	0	156145856	A	G
5	rs282475	0	156146452	A	G
5	rs282465	0	156147365	C	T
5	rs157680	0	156148642	C	A
5	rs17053833	0	156149153	G	A
5	rs17053835	0	156149235	C	T
5	rs79857689	0	156149693	C	T
5	rs17053838	0	156150033	C	T
5	rs17053843	0	156150084	G	A
5	rs67453120	0	156150706	G	A
5	rs459055	0	156151046	G	A
5	rs17053847	0	156152882	A	G
5	rs2642660	0	156152920	G	A
5	rs67059134	0	156153139	G	A
5	rs282466	0	156153399	G	A
5	rs2652324	0	156153513	A	T
5	rs188045959	0	156153757	A	G
5	rs140119279	0	156153919	A	T
5	rs466781	0	156154144	T	A
5	rs463728	0	156154337	G	A
5	rs72803027	0	156154347	T	G
5	rs17053865	0	156154478	A	G
5	rs462058	0	156154739	G	A
5	rs456290	0	156155155	C	T
5	rs72803029	0	156155368	C	G
5	rs527934581	0	156155498	G	A
5	rs10515742	0	156155832	A	G
5	rs10515743	0	156156421	C	T
5	rs150894262	0	156156475	C	T
5	rs116461773	0	156157369	C	G
5	rs148820887	0	156157395	T	C
5	rs284443	0	156157661	G	A
5	rs143449933	0	156157718	T	C
5	rs284444	0	156158356	G	A
5	rs141292562	0	156158406	A	G
5	rs183501921	0	156158539	A	G
5	rs138815758	0	156158680	G	A
5	rs116761524	0	156158687	C	T
5	rs149337737	0	156158830	T	C
5	rs147462693	0	156158856	T	C
5	rs142425080	0	156159661	C	T
5	rs114672170	0	156159804	G	A
5	rs283098	0	156160001	C	T
5	rs149869486	0	156160303	A	G
5	rs55667497	0	156161245	C	A
5	rs185513712	0	156161370	A	G
5	rs71591069	0	156161473	C	A
5	rs11949511	0	156161536	G	A
5	rs148866493	0	156161586	T	A
5	rs11954233	0	156161689	T	C
5	rs76691977	0	156162652	G	A
5	rs116543869	0	156162659	T	C
5	rs80158998	0	156162672	C	T
5	rs283097	0	156162859	T	G
5	rs147323139	0	156163418	T	C
5	rs139995557	0	156163451	A	G
5	rs149390925	0	156163463	T	C
5	rs144795391	0	156163560	C	T
5	rs142552022	0	156164016	G	C
5	rs17053873	0	156164188	G	T
5	rs62382382	0	156164402	T	G
5	rs464992	0	156164513	G	A
5	rs150340462	0	156164943	A	G
5	rs284442	0	156164978	A	G
5	rs72803033	0	156165512	G	C
5	rs172240	0	156166739	G	A
5	rs10515744	0	156166759	C	T
5	rs138430266	0	156166890	A	G
5	rs284441	0	156167063	T	C
5	rs62382383	0	156167145	T	C
5	rs56027130	0	156167919	C	T
5	rs79605869	0	156168529	C	T
5	rs143136059	0	156168603	A	G
5	rs11955986	0	156168617	G	A
5	rs187802294	0	156168709	G	A
5	rs140824002	0	156169226	A	G
5	rs147681090	0	156169620	T	G
5	rs142456110	0	156169631	T	G
5	rs189417683	0	156170032	A	G
5	rs284440	0	156170215	T	G
5	rs10515745	0	156170837	G	A
5	rs186140312	0	156172127	G	A
5	rs284439	0	156172418	C	T
5	rs3969608	0	156173860	A	G
5	rs381258	0	156174011	G	A
5	rs66744889	0	156174457	C	T
5	rs151284923	0	156174696	A	G
5	rs150404227	0	156174895	C	G
5	rs56297325	0	156175259	A	G
5	rs80134361	0	156175405	A	C
5	rs115822848	0	156175866	T	C
5	rs56261607	0	156176183	A	G
5	rs189571710	0	156176776	T	A
5	rs182225647	0	156177823	A	C
5	rs187539632	0	156177901	C	A
5	rs75628933	0	156178274	T	G
5	rs142761833	0	156178993	T	G
5	rs145159139	0	156179323	G	A
5	rs10050975	0	156179453	G	C
5	rs59428757	0	156179592	C	T
5	rs149487765	0	156179869	G	A
5	rs143094561	0	156180243	G	A
5	rs139773367	0	156180500	T	C
5	rs181342133	0	156180917	T	C
5	rs3857411	0	156181309	T	G
5	rs146590498	0	156181371	C	T
5	rs76296101	0	156181657	C	G
5	rs11135380	0	156182048	G	A
5	rs11135381	0	156182200	A	G
5	rs11135382	0	156182450	C	A
5	rs11135383	0	156182462	C	A
5	rs57838784	0	156182737	C	T
5	rs184292384	0	156182760	G	C
5	rs57452961	0	156182818	T	C
5	rs138176265	0	156182912	T	G
5	rs57399099	0	156183042	G	A
5	rs149532874	0	156183065	G	A
5	rs115530474	0	156183197	C	T
5	rs184309788	0	156183715	T	C
5	rs116231084	0	156183876	C	T
5	rs12110214	0	156183901	G	A
5	rs146306910	0	156185424	C	T
5	rs1494542	0	156185591	T	C
5	rs3913020	0	156185734	A	G
5	rs72803039	0	156186087	C	T
5	rs72803040	0	156186761	A	G
5	rs3857412	0	156187182	G	C
5	rs72803041	0	156187774	A	G
5	rs284445	0	156187928	C	T
5	rs1389818	0	156188019	T	C
5	rs183838407	0	156188637	T	C
5	rs72803042	0	156188766	T	C
5	rs146249602	0	156189098	T	C
5	rs56293630	0	156189113	T	C
5	rs72803043	0	156189814	G	C
5	rs72803044	0	156190051	G	T
5	rs72803046	0	156190088	A	G
5	rs56182215	0	156190363	G	A
5	rs56389540	0	156190493	A	G
5	rs55653598	0	156190567	T	C
5	rs10041876	0	156190796	A	T
5	rs1845479	0	156191214	T	C
5	rs3913482	0	156191515	C	T
5	rs11953631	0	156192264	C	T
5	rs72803047	0	156192391	T	A
5	rs1827368	0	156193118	G	A
5	rs72803048	0	156193701	C	A
5	rs56233900	0	156194215	C	T
5	rs72803049	0	156195136	C	T
5	rs57534975	0	156195963	G	T
5	rs2029776	0	156196045	A	G
5	rs56920379	0	156196226	A	T
5	rs36085389	0	156196392	T	G
5	rs72803051	0	156196811	C	T
5	rs72803052	0	156197003	G	A
5	rs72803054	0	156197023	T	C
5	rs2047175	0	156197992	T	C
5	rs17053919	0	156198650	C	T
5	rs56259528	0	156198888	C	T
5	rs185288743	0	156199067	G	A
5	rs112084988	0	156199692	A	G
5	rs2047174	0	156200192	C	A
5	rs56094322	0	156201303	A	G
5	rs17053922	0	156202133	G	T
5	rs59989471	0	156202143	C	T
5	rs17053924	0	156202637	C	G
5	rs76656136	0	156202701	G	C
5	rs71591071	0	156203460	C	T
5	rs139035375	0	156203834	T	C
5	rs186990329	0	156204457	C	T
5	rs114925121	0	156204592	T	C
5	rs79727823	0	156204718	A	G
5	rs6862763	0	156205963	C	T
5	rs6867573	0	156207170	G	A
5	rs143286409	0	156207555	A	G
5	rs77402103	0	156208190	C	A
5	rs72803058	0	156208323	A	T
5	rs2652325	0	156208384	G	A
5	rs55663629	0	156208731	G	C
5	rs183112827	0	156209423	G	A
5	rs139828748	0	156209701	G	C
5	rs6870581	0	156210175	T	C
5	rs55880500	0	156211667	A	T
5	rs113378153	0	156211998	A	C
5	rs190852042	0	156212453	T	A
5	rs6897623	0	156212969	T	C
5	rs59504684	0	156213251	C	A
5	rs4549508	0	156214771	G	C
5	rs188829868	0	156214943	C	A
5	rs113622376	0	156215462	T	A
5	rs6869498	0	156215729	A	T
5	rs111835718	0	156216580	G	C
5	rs116468188	0	156216591	A	G
5	rs147980366	0	156216982	A	C
5	rs143458896	0	156217107	C	A
5	rs112573084	0	156217108	A	T
5	rs142787352	0	156217143	A	G
5	rs57047539	0	156217385	T	C
5	rs146628533	0	156218557	G	A
5	rs77643868	0	156219046	T	C
5	rs1603070	0	156219202	G	T
5	rs75102922	0	156219400	C	T
5	rs9918125	0	156219983	G	A
5	rs72803061	0	156220557	G	A
5	rs59553407	0	156221483	C	A
5	rs59194303	0	156221848	C	T
5	rs141740969	0	156221985	G	A
5	rs150839468	0	156222094	T	C
5	rs139638017	0	156222134	A	G
5	rs284438	0	156222147	G	A
5	rs79842648	0	156222349	T	C
5	rs75685785	0	156222396	T	C
5	rs111940088	0	156222433	A	G
5	rs76455663	0	156222611	C	T
5	rs13361000	0	156223126	T	A
5	rs57182083	0	156223879	C	A
5	rs113114143	0	156224126	T	A
5	rs67335156	0	156224370	A	C
5	rs182206969	0	156224730	A	T
5	rs73304987	0	156224974	A	C
5	rs73304990	0	156225011	A	G
5	rs183394807	0	156225478	G	A
5	rs73304994	0	156225856	T	G
5	rs73304995	0	156226108	G	T
5	rs1494540	0	156226341	A	C
5	rs2436424	0	156226550	G	A
5	rs116159221	0	156227056	G	A
5	rs191943593	0	156227175	A	G
5	rs17053933	0	156227270	C	T
5	rs2434708	0	156230976	C	A
5	rs55634260	0	156232616	G	A
5	rs185544964	0	156232852	T	C
5	rs140879937	0	156233544	G	A
5	rs61354888	0	156233735	A	G
5	rs144870721	0	156234102	G	A
5	rs146758835	0	156234278	G	C
5	rs148316004	0	156234792	G	A
5	rs140486911	0	156234847	G	A
5	rs186267759	0	156235586	T	C
5	rs4392605	0	156236705	T	C
5	rs113142971	0	156236796	T	C
5	rs113784317	0	156238162	T	C
5	rs76214645	0	156238205	T	C
5	rs55642182	0	156238582	G	A
5	rs11957697	0	156239296	G	T
5	rs139877801	0	156239465	C	T
5	rs6555689	0	156240267	C	A
5	rs73305001	0	156241403	T	C
5	rs73305002	0	156241774	C	T
5	rs145228389	0	156241915	A	G
5	rs72803063	0	156242117	A	C
5	rs116244176	0	156242748	T	C
5	rs147876702	0	156242885	C	T
5	rs17053938	0	156243136	T	C
5	rs73306906	0	156243381	C	T
5	rs80308056	0	156243420	A	T
5	rs113287182	0	156244160	T	C
5	rs11745270	0	156244960	A	T
5	rs62382391	0	156245066	G	A
5	rs72803064	0	156245789	G	A
5	rs72803065	0	156246285	A	C
5	rs17053940	0	156246406	A	G
5	rs17053941	0	156246511	A	G
5	rs147906570	0	156247407	G	A
5	rs112426251	0	156248289	G	A
5	rs72803066	0	156248723	C	T
5	rs187432809	0	156248891	C	T
5	rs60973456	0	156249184	T	G
5	rs56719723	0	156249256	G	A
5	rs55797503	0	156249743	G	T
5	rs55784232	0	156249772	C	T
5	rs78597622	0	156249773	G	A
5	rs17053943	0	156250595	T	C
5	rs57152293	0	156250726	A	G
5	rs79971358	0	156252715	C	T
5	rs3909322	0	156254003	G	A
5	rs113573310	0	156255494	C	T
5	rs191372814	0	156255683	G	T
5	rs55650007	0	156255923	C	T
5	rs114685223	0	156256112	C	T
5	rs11950141	0	156258719	A	G
5	rs10057251	0	156258911	T	A
5	rs13171055	0	156259595	A	T
5	rs10046047	0	156260121	C	T
5	rs113874847	0	156260589	C	T
5	rs1978426	0	156261279	C	T
5	rs116036094	0	156261536	C	T
5	rs9313318	0	156261737	A	G
5	rs17562917	0	156262000	G	A
5	rs78150915	0	156263017	G	C
5	rs7725502	0	156263206	C	A
5	rs6886058	0	156263282	C	T
5	rs6890622	0	156263624	C	T
5	rs10475501	0	156264032	C	A
5	rs193231482	0	156264075	C	A
5	rs143542285	0	156264416	A	G
5	rs28898294	0	156264672	C	T
5	rs11950839	0	156264787	A	G
5	rs192129772	0	156265035	G	A
5	rs6882391	0	156265497	A	T
5	rs6886573	0	156265523	T	G
5	rs6860450	0	156265580	G	C
5	rs6882701	0	156265706	A	G
5	rs72803076	0	156266752	C	T
5	rs9885363	0	156267197	G	A
5	rs116679455	0	156267347	T	C
5	rs149861594	0	156267507	A	G
5	rs6898902	0	156267982	T	G
5	rs10462958	0	156267996	C	T
5	rs183888408	0	156268076	T	C
5	rs140134888	0	156268119	C	T
5	rs116010106	0	156268599	T	C
5	rs7704664	0	156268656	T	C
5	rs151151950	0	156269044	G	A
5	rs56008664	0	156269772	C	T
5	rs142568124	0	156269903	A	G
5	rs72803078	0	156270571	C	T
5	rs144226288	0	156270663	T	C
5	rs55711014	0	156270765	A	C
5	rs141574727	0	156270769	A	G
5	rs140042639	0	156270899	A	G
5	rs11948317	0	156271292	C	A
5	rs115156447	0	156271571	C	T
5	rs72803083	0	156271746	G	A
5	rs146517526	0	156272070	C	T
5	rs6866926	0	156272280	C	T
5	rs7707893	0	156272432	C	T
5	rs6555703	0	156272490	C	T
5	rs183361064	0	156272871	C	T
5	rs7735929	0	156272908	T	G
5	rs115853060	0	156273325	G	A
5	rs4704810	0	156273481	G	A
5	rs187974782	0	156273592	G	A
5	rs2161191	0	156274026	C	G
5	rs76435567	0	156274149	T	G
5	rs7446465	0	156274634	G	A
5	rs10475789	0	156274961	A	C
```
