## Supplementary material for "Characterization of shared and ancestry-specific signals driving complex traits using multi-ancestry fine-mapping": s1_snps.txt

```
rs74987384
rs6895133
rs2619727
rs3846690
rs12518602
rs62383760
rs75017687
rs59458149
rs2061908
rs28424124
rs28592780
rs7447535
rs6556773
rs62383761
rs2569026
rs2619719
rs62383762
rs2619716
rs77453483
rs192160612
rs11738333
rs974604
rs62383763
rs6556779
rs11738514
rs61562015
rs13357771
rs146862106
rs2871580
rs115231915
rs112389596
rs73299488
rs7719295
rs58739548
rs78733545
rs146957440
rs137966680
rs72814239
rs1594658
rs62383764
rs11135369
rs113210215
rs76005690
rs114955282
rs11745732
rs182937798
rs113165347
rs7378774
rs187900392
rs13186927
rs17052933
rs9314082
rs76817418
rs62383765
rs244965
rs73810324
rs114019818
rs244964
rs115898632
rs7726529
rs244963
rs165952
rs244962
rs13436254
rs10056344
rs10065329
rs145415617
rs78995376
rs10069258
rs244961
rs10058373
rs244994
rs1368326
rs147574992
rs244993
rs244992
rs17617120
rs141161480
rs165953
rs2116736
rs1432723
rs67625007
rs6874597
rs6555728
rs148439884
rs244991
rs171524
rs244990
rs1432721
rs244989
rs244988
rs143959744
rs78982502
rs77490356
rs5016818
rs74545702
rs4704822
rs244987
rs6860291
rs244986
rs244985
rs244984
rs244983
rs78472029
rs244982
rs2116739
rs145375938
rs75309704
rs244981
rs244980
rs17052948
rs244979
rs11739086
rs17533269
rs79576243
rs244978
rs79109423
rs76989382
rs17052951
rs7733552
rs139697078
rs244977
rs17617422
rs12517163
rs9313417
rs150289771
rs244976
rs74295103
rs183626
rs76791662
rs115592135
rs143766542
rs17533521
rs244975
rs244974
rs148509420
rs244973
rs73810343
rs1157296
rs244972
rs17052958
rs187791251
rs244971
rs1864956
rs72805670
rs34361546
rs7724912
rs244969
rs144913485
rs244968
rs141663307
rs4400109
rs79534328
rs61533738
rs244967
rs244966
rs1432734
rs1432813
rs3097823
rs55711130
rs3097822
rs3097813
rs3097821
rs34689423
rs72805676
rs244955
rs1073677
rs1594655
rs115748875
rs13169785
rs1432732
rs62380664
rs244954
rs4547913
rs1368332
rs11948388
rs11960137
rs6555912
rs7728169
rs62380665
rs430625
rs113283247
rs244953
rs4704858
rs17052994
rs2163746
rs2008129
rs4435847
rs181741
rs1368331
rs62380666
rs80177286
rs137883470
rs17053001
rs17053002
rs165951
rs244960
rs244959
rs244958
rs244957
rs4444954
rs78131374
rs114467740
rs10475581
rs13178470
rs17053010
rs113465676
rs114131384
rs17053011
rs182976487
rs10515732
rs6556055
rs79900480
rs76123169
rs7713768
rs35244942
rs11743754
rs77841783
rs112739409
rs75217931
rs13180871
rs10475595
rs4704874
rs189796704
rs4704876
rs74322565
rs4704878
rs17053028
rs73810353
rs73810354
rs17053030
rs141464768
rs17053032
rs17053035
rs34147443
rs4704880
rs17053040
rs56259673
rs115345513
rs1432730
rs17053050
rs6894182
rs6894361
rs6894695
rs78505098
rs73810356
rs73810357
rs73301362
rs78267523
rs114021007
rs6556104
rs7731978
rs146723284
rs1368327
rs1368329
rs1368330
rs7711809
rs62380670
rs7716740
rs11948724
rs11950822
rs7727854
rs10055113
rs4704884
rs72805689
rs78679054
rs6556145
rs10062650
rs4704888
rs6886366
rs10057754
rs4704889
rs35404889
rs891912
rs184185379
rs737307
rs737306
rs4704748
rs4704749
rs57370050
rs113449211
rs11746017
rs11745200
rs13187962
rs56708228
rs72805699
rs1991792
rs17053068
rs145292439
rs2033455
rs10515733
rs112892683
rs1432733
rs11959572
rs6556228
rs1816399
rs13174879
rs17053082
rs6888324
rs1036185
rs10061798
rs10066451
rs115217719
rs75125959
rs1432726
rs78440987
rs4704899
rs75588262
rs11743064
rs11746342
rs140770622
rs2310879
rs78087285
rs140540781
rs72807713
rs35087560
rs112222682
rs72807715
rs56398876
rs34532809
rs4512121
rs4551052
rs145196801
rs958444
rs112900707
rs2033456
rs115564515
rs71582126
rs66754916
rs17053091
rs17053093
rs13163399
rs78667460
rs7726727
rs35176390
rs4704908
rs4704763
rs17053102
rs1019921
rs729518
rs735331
rs17619501
rs116239456
rs35922649
rs17053110
rs10866706
rs11749818
rs4704766
rs56255014
rs13171665
rs79375969
rs75072411
rs12519159
rs6873515
rs6866134
rs1432724
rs1432725
rs13176599
rs12517364
rs1864943
rs6886073
rs35060941
rs13175377
rs10061155
rs35430862
rs80150359
rs10041446
rs6873111
rs150152121
rs12520821
rs75328295
rs1465687
rs138788067
rs17053124
rs4634337
rs142195109
rs75895997
rs10454973
rs75993682
rs11750885
rs12521203
rs13187689
rs78735085
rs72807743
rs10454961
rs17536228
rs17536262
rs2053041
rs256635
rs79456144
rs17536506
rs2163745
rs2116737
rs2436421
rs2436420
rs1432727
rs256634
rs145825229
rs256633
rs256632
rs17536707
rs73812913
rs3097811
rs7721978
rs7707208
rs256631
rs256630
rs7734472
rs256629
rs256628
rs10053395
rs4704934
rs4704935
rs256626
rs3097812
rs78882754
rs256625
rs1347116
rs77986776
rs6862821
rs3097855
rs73812915
rs7724181
rs7701517
rs1432728
rs1002844
rs17537018
rs74742493
rs113793267
rs10065929
rs10475659
rs12188985
rs61191718
rs116011165
rs9687494
rs58209951
rs1347118
rs75174473
rs992563
rs79681499
rs75842661
rs79707962
rs78054006
rs58327079
rs73812917
rs58982831
rs78866105
rs4601027
rs17537158
rs7736045
rs73812919
rs4704943
rs77005236
rs73812920
rs6556352
rs6897824
rs77732553
rs73812922
rs73812923
rs74871824
rs4418084
rs56347212
rs6556357
rs77691983
rs113792361
rs62380697
rs72643425
rs11949606
rs112211079
rs146733769
rs186309808
rs11742181
rs998997
rs6897778
rs6874329
rs75813120
rs116456269
rs58199274
rs13356726
rs144662964
rs79249483
rs116005553
rs10070956
rs10069855
rs115570144
rs60166257
rs10476272
rs73813227
rs12187915
rs10476276
rs4704970
rs114064656
rs13157744
rs71582133
rs73813228
rs80138336
rs113472609
rs67349834
rs11135048
rs11953463
rs73813229
rs77909569
rs67257169
rs79021922
rs73298688
rs143543396
rs78669099
rs76904853
rs7714933
rs7716954
rs7702268
rs256776
rs256775
rs76890297
rs114102084
rs80224366
rs78501373
rs79223307
rs57304745
rs139917725
rs74588864
rs12233931
rs114547313
rs32387
rs32386
rs32385
rs76490600
rs78643088
rs39947
rs115314930
rs7701883
rs116478477
rs11738430
rs7707018
rs7712924
rs7713089
rs7702370
rs752058
rs891909
rs891908
rs12152972
rs1432707
rs32384
rs74864866
rs145336913
rs79869048
rs78803444
rs79032277
rs80061347
rs185370
rs72807758
rs55896878
rs113491664
rs32383
rs10068004
rs1368321
rs3097865
rs1368320
rs17626481
rs188465766
rs32382
rs55756765
rs1549887
rs78671128
rs77722566
rs76515654
rs3097863
rs1030659
rs1030658
rs143843806
rs7737257
rs116562807
rs75826836
rs76716844
rs10075096
rs10042085
rs6874980
rs6890997
rs6891351
rs79446952
rs75624310
rs74359919
rs1368319
rs2871724
rs144242918
rs32381
rs115470966
rs75247331
rs186404037
rs32380
rs41084
rs4085065
rs1368317
rs17538098
rs3097808
rs77970015
rs919728
rs76876188
rs77200559
rs32379
rs79123167
rs72807765
rs1368316
rs74750800
rs3097862
rs60577002
rs17053240
rs32336
rs115636284
rs32337
rs3097860
rs143882398
rs32338
rs3097859
rs76323738
rs4704976
rs80125193
rs11748176
rs2436423
rs116341883
rs2436330
rs74441896
rs4704977
rs56324443
rs72807768
rs78374169
rs28589948
rs75402119
rs78501042
rs256773
rs80026004
rs76527864
rs75721317
rs114154914
rs79048803
rs138586789
rs1594651
rs77016117
rs115832022
rs76580807
rs80118583
rs256771
rs79408353
rs116046681
rs256770
rs256769
rs56206905
rs75989491
rs115764191
rs116148470
rs78223757
rs10053788
rs183957484
rs74916835
rs76830179
rs75037468
rs3097806
rs150095751
rs145604374
rs115947896
rs3097858
rs11955720
rs116783190
rs1594649
rs139878564
rs10078170
rs76882635
rs73811416
rs73811417
rs76019925
rs116596465
rs1966638
rs79213747
rs1966637
rs17053247
rs56342808
rs73811418
rs73811419
rs10055867
rs75964912
rs17053249
rs74858302
rs67331625
rs59728202
rs7724249
rs78661549
rs17053251
rs116783626
rs73811509
rs1835927
rs72807771
rs73811512
rs56872047
rs78610542
rs17053254
rs148923656
rs1816398
rs145651347
rs1821245
rs1821244
rs2311448
rs2311449
rs2311450
rs1821243
rs1821242
rs62380701
rs10054296
rs181100198
rs2311451
rs17053262
rs74947541
rs28532765
rs56356206
rs74765853
rs1972775
rs11952838
rs1972774
rs1972773
rs11948975
rs1972772
rs10063678
rs11739922
rs142716809
rs77209760
rs79869901
rs10059221
rs115228570
rs4397116
rs6886990
rs79454643
rs77303322
rs1835925
rs1835924
rs115259373
rs77813742
rs73811522
rs114468395
rs144449981
rs56282009
rs58716367
rs2311452
rs75044054
rs11741638
rs7714789
rs79133656
rs10866716
rs76506485
rs75782547
rs4704979
rs4704981
rs4704982
rs7733123
rs74971258
rs78203868
rs73811523
rs4704984
rs75913555
rs7709917
rs73811524
rs7726257
rs6556456
rs78773609
rs7731803
rs7732153
rs11954107
rs10064955
rs10075720
rs76220680
rs78651833
rs62380717
rs73811527
rs114209013
rs72809694
rs72809695
rs76490663
rs7736255
rs75043048
rs73811529
rs138022407
rs1835922
rs10223195
rs6885373
rs4526092
rs75780566
rs112751609
rs74938463
rs4704985
rs4704986
rs4704782
rs55866075
rs4704987
rs28524790
rs80283450
rs28407242
rs6872617
rs6897151
rs6860981
rs6861175
rs6890078
rs6861703
rs6890597
rs75678790
rs75968943
rs116020183
rs116366740
rs13160144
rs68120551
rs10476319
rs10475679
rs9313831
rs4493657
rs4342313
rs76907814
rs4540164
rs4626322
rs74461505
rs115833929
rs74872769
rs2871769
rs79418060
rs78198982
rs78076411
rs60446159
rs59484684
rs57906039
rs1835921
rs1835920
rs4704784
rs76220427
rs568135783
rs200490239
rs10073691
rs7729219
rs190340596
rs7711145
rs73811535
rs1835919
rs74977826
rs1835918
rs1835917
rs60536864
rs6860628
rs1835916
rs991611
rs12189076
rs4704988
rs13165703
rs60249910
rs13152921
rs6883190
rs78047759
rs6876263
rs13357629
rs11741549
rs76645285
rs11742893
rs79584764
rs13152929
rs76989770
rs73811537
rs76448342
rs35426260
rs17053320
rs62380739
rs79172588
rs4704989
rs4704991
rs4704785
rs75957940
rs10037014
rs73811538
rs79314732
rs12054896
rs146786005
rs114145307
rs12054851
rs12054855
rs1835915
rs10057957
rs80347451
rs62380741
rs74459676
rs57509490
rs13178125
rs75042609
rs147213300
rs11950500
rs116659662
rs4704786
rs4704992
rs4704787
rs55650714
rs62380743
rs72811723
rs12188348
rs1968434
rs62380744
rs1968433
rs62380745
rs11747910
rs4704993
rs4704994
rs17053328
rs111693124
rs17053330
rs11748101
rs1366227
rs10515735
rs249887
rs11951117
rs17053343
rs17053346
rs62380746
rs30283
rs56660863
rs114631375
rs17053347
rs57229190
rs249886
rs249885
rs62380749
rs249884
rs181165800
rs249883
rs114162640
rs249882
rs79942957
rs72811731
rs77651216
rs75271141
rs138662413
rs249881
rs79912697
rs77447213
rs249880
rs143420272
rs249879
rs11750859
rs249878
rs75678810
rs138764213
rs77156821
rs17053349
rs17053350
rs74322972
rs30277
rs114880222
rs76471616
rs79345698
rs30276
rs112846160
rs144617415
rs115864641
rs39584
rs114603152
rs75585166
rs405179
rs79154308
rs447817
rs142939180
rs72811735
rs114526884
rs116509412
rs140141858
rs249872
rs11949402
rs249873
rs142432846
rs74991596
rs28750556
rs59232655
rs116024920
rs249875
rs73811548
rs30273
rs116602921
rs75312759
rs30274
rs78340503
rs30275
rs145154838
rs249877
rs249894
rs249892
rs249891
rs2312058
rs148676726
rs249890
rs249889
rs249888
rs115990456
rs57499459
rs17053358
rs17053360
rs79118295
rs72811740
rs30281
rs30280
rs116604080
rs4704996
rs4704997
rs62382678
rs80355308
rs62382679
rs62382681
rs13354310
rs17053370
rs115453279
rs114395809
rs2033208
rs146342570
rs1896632
rs2033207
rs115633466
rs1428136
rs10075212
rs62382682
rs4235721
rs4704998
rs80009842
rs1593883
rs1428135
rs6556512
rs4560532
rs73302631
rs6556514
rs10058777
rs62383769
rs7725829
rs1428139
rs10062793
rs1121854
rs1121853
rs1121852
rs4134197
rs72811745
rs12653936
rs34501775
rs78171749
rs1346486
rs1346485
rs2312059
rs115246025
rs1593885
rs1593884
rs62383770
rs1834945
rs62383771
rs35052017
rs4461618
rs972324
rs62383772
rs116183633
rs1366228
rs79065932
rs6866397
rs4555777
rs116747806
rs76625693
rs17628942
rs12513679
rs13170433
rs10060287
rs10515734
rs6891033
rs12716365
rs12517231
rs116357544
rs62383773
rs193219367
rs73302651
rs11953745
rs112656381
rs72811746
rs12716369
rs12716370
rs140843977
rs112196454
rs7341071
rs62383774
rs201991990
rs73302655
rs12657973
rs12655476
rs75300904
rs62383775
rs62383776
rs73302659
rs113281451
rs62383777
rs13153827
rs62383778
rs17553409
rs73302669
rs10066281
rs76414420
rs115169161
rs79593969
rs6865821
rs77453609
rs77090078
rs10059484
rs10065545
rs11747400
rs1504932
rs12019319
rs76444735
rs988686
rs10044599
rs116149060
rs78688095
rs10074679
rs77800193
rs7721069
rs78732872
rs79537892
rs62383780
rs17053386
rs114901375
rs61271334
rs17553613
rs10064971
rs62383781
rs138693176
rs12523569
rs7714998
rs12657569
rs10052410
rs12658724
rs1504939
rs17053396
rs80105508
rs10077764
rs72811747
rs2174420
rs76024478
rs2135033
rs10054192
rs9885248
rs2089189
rs2312061
rs62380672
rs10036448
rs78679437
rs78528035
rs1604960
rs115303222
rs140081520
rs55805499
rs74623603
rs190593697
rs34887087
rs114668162
rs115025702
rs6878121
rs13358565
rs28826428
rs76947197
rs1812403
rs79876175
rs62380673
rs62380674
rs1604961
rs76630253
rs77309031
rs62380676
rs1580927
rs10063909
rs6556541
rs2221439
rs10056813
rs2202432
rs72811750
rs2102285
rs72813859
rs115821479
rs2135034
rs2135035
rs7704662
rs78912318
rs7732769
rs9986254
rs144137670
rs149076752
rs143136453
rs146645262
rs143032664
rs147107772
rs78680249
rs10071613
rs113202849
rs139064583
rs76236511
rs13158762
rs2135036
rs2135037
rs1504940
rs114238574
rs116356591
rs1504941
rs1504942
rs76245178
rs145254535
rs147890207
rs6556545
rs7737496
rs11744424
rs10044520
rs6898100
rs1604962
rs7710388
rs1857768
rs7733089
rs35408423
rs4705000
rs4704790
rs6885958
rs6886148
rs4705001
rs6875001
rs6875169
rs74381675
rs10045825
rs7736412
rs10079754
rs7737383
rs10038955
rs74418250
rs75817468
rs4705002
rs4235722
rs7737367
rs11738065
rs75587878
rs4705003
rs7729633
rs10057826
rs10058119
rs139476699
rs114128937
rs7725121
rs13170573
rs17554270
rs7713117
rs11950100
rs10064593
rs11744154
rs11740347
rs10447212
rs142576328
rs4704791
rs13358340
rs4704792
rs4705004
rs76529530
rs114817880
rs4705005
rs78000700
rs4705006
rs1354565
rs1394605
rs1394606
rs115037475
rs1948863
rs72813881
rs79672495
rs76131868
rs138098717
rs79179968
rs79799390
rs34848158
rs6893125
rs4705007
rs4705008
rs78571373
rs10462927
rs72813885
rs13160261
rs1354566
rs10061194
rs10039835
rs10042069
rs76869771
rs4704793
rs74940388
rs60947826
rs10074370
rs10065774
rs6888978
rs2135038
rs4394110
rs80146179
rs2135039
rs6894973
rs79028184
rs12188610
rs1857769
rs1857770
rs72813895
rs17053447
rs17053449
rs7725923
rs2871924
rs7714142
rs6556552
rs76348482
rs8180473
rs79949502
rs200386436
rs1801193
rs4434364
rs9313890
rs77723382
rs6892761
rs11750080
rs11748820
rs78292920
rs35017008
rs4579244
rs4345305
rs115928862
rs72815904
rs1394607
rs13172727
rs6556553
rs12652756
rs77040463
rs12652777
rs1504944
rs74384884
rs77229867
rs2135040
rs10056289
rs2135041
rs2174421
rs76574299
rs12153015
rs4404663
rs76012524
rs6872904
rs116017563
rs10037772
rs7447475
rs1504946
rs10059872
rs74421613
rs17555038
rs17053462
rs17053464
rs17053465
rs12514604
rs116824684
rs17555185
rs10044891
rs2036556
rs4704794
rs115641149
rs4094450
rs4235723
rs1394608
rs4288104
rs1394609
rs1394610
rs113578884
rs115369821
rs77616336
rs13182616
rs11743060
rs11743063
rs4704795
rs1394602
rs76155231
rs116076554
rs191192726
rs6860183
rs7706091
rs7714201
rs2014026
rs1813059
rs115500576
rs10043401
rs35150670
rs72798928
rs150458537
rs76024207
rs4068396
rs9313897
rs10036928
rs17636636
rs6889255
rs6873000
rs17555767
rs35804717
rs10038418
rs75810593
rs7700863
rs11741970
rs140010034
rs17053484
rs72798933
rs182986938
rs61603347
rs72798934
rs72798935
rs181029740
rs1504926
rs72798937
rs17636934
rs6866394
rs7722282
rs7722398
rs17637007
rs7732608
rs7721793
rs72798944
rs9313900
rs77815104
rs76176339
rs183395843
rs13184996
rs72798948
rs115763073
rs77365711
rs13355607
rs71591058
rs970476
rs970475
rs72798952
rs1021903
rs78405619
rs1875963
rs1504927
rs2055609
rs34201599
rs10062636
rs78814160
rs3969758
rs2312062
rs2312063
rs77234766
rs2312064
rs1472756
rs7737163
rs7737609
rs77681614
rs7715464
rs75086247
rs72798955
rs17556534
rs6880774
rs17053509
rs140957435
rs2135026
rs2135027
rs931798
rs140617
rs140616
rs140615
rs17053515
rs150143431
rs35129841
rs6556570
rs76585931
rs1983099
rs7723660
rs62380724
rs924872
rs4438860
rs905789
rs6556572
rs6556573
rs6556574
rs1553534
rs72798965
rs7708513
rs1553535
rs62380725
rs77214147
rs79762698
rs76025225
rs55669320
rs4704798
rs116658013
rs1059020
rs77006047
rs80312521
rs10476373
rs139831775
rs10476374
rs79019903
rs77199521
rs6556578
rs6884659
rs10780121
rs62380726
rs62380727
rs11743065
rs6862189
rs10036164
rs1472755
rs72798976
rs4704799
rs17053531
rs62380728
rs62380729
rs62380730
rs10475703
rs76581434
rs62380731
rs79166346
rs4704800
rs6869537
rs115075127
rs74390344
rs4705012
rs114551177
rs4704801
rs62380732
rs4441865
rs55755417
rs11743557
rs4454042
rs62380750
rs78360632
rs10054859
rs10040076
rs62380751
rs79043398
rs9313909
rs2135028
rs76533080
rs142806785
rs6865531
rs62380752
rs12716390
rs62380753
rs9313910
rs74542381
rs13185401
rs77689332
rs62380754
rs56709418
rs62380756
rs74980010
rs12054876
rs76506654
rs2017982
rs10062440
rs4705013
rs10515736
rs148027246
rs76885823
rs115206688
rs7731517
rs7731883
rs113841326
rs1504928
rs61422788
rs6886901
rs6879264
rs6879407
rs1827687
rs78152602
rs2055610
rs2036557
rs56371636
rs6556587
rs35414747
rs1910781
rs7727771
rs114168952
rs6872627
rs6896669
rs56080483
rs10042626
rs7729019
rs77301288
rs57792332
rs56347407
rs6894759
rs190584164
rs77533129
rs73812240
rs6556594
rs7718903
rs56132359
rs2174417
rs12163943
rs7729818
rs10476390
rs76586020
rs4502803
rs80032513
rs11135200
rs11135202
rs1504929
rs74745438
rs4705014
rs6556603
rs112621122
rs1604957
rs75036283
rs78411736
rs10063250
rs10038124
rs139065950
rs57757758
rs1604958
rs2135029
rs6556609
rs6556610
rs6556611
rs6556612
rs1587857
rs867009
rs114301250
rs116064669
rs6556615
rs147868363
rs62382689
rs905788
rs6881542
rs2055611
rs1504931
rs2055612
rs74986115
rs144695830
rs6880816
rs78312162
rs13189810
rs7737328
rs6556623
rs149315068
rs6556624
rs6556625
rs72798999
rs4705015
rs58106700
rs4705016
rs4705017
rs2312182
rs75105227
rs78409461
rs10054228
rs1504933
rs72799001
rs73815505
rs75493479
rs146314521
rs80088412
rs78980537
rs75499225
rs75941928
rs78566097
rs78724643
rs1504934
rs1504935
rs62382691
rs6863243
rs6883722
rs12652669
rs62382692
rs12659033
rs113092628
rs113331719
rs12653744
rs12653751
rs12659085
rs17053564
rs57683078
rs17052633
rs62382694
rs76606160
rs62382695
rs79004990
rs75893987
rs13162852
rs117838827
rs114961308
rs77020940
rs140033125
rs11954391
rs114164514
rs147309548
rs983467
rs79589300
rs77238449
rs11950842
rs74315535
rs77678906
rs75104256
rs144145672
rs7722422
rs7717944
rs113636560
rs116066768
rs62382696
rs184717581
rs115599582
rs17053572
rs114216122
rs7719992
rs148528375
rs1827688
rs114171315
rs9313941
rs72801107
rs142344139
rs7720922
rs7721082
rs55820495
rs149475636
rs77010810
rs80129747
rs1504936
rs77181257
rs80347127
rs116492681
rs2312183
rs2135030
rs55872084
rs73295175
rs4704803
rs144617589
rs77923491
rs75514942
rs79303017
rs75932857
rs1354563
rs114077209
rs79738834
rs1354564
rs116267957
rs115386244
rs1504937
rs79173302
rs11953896
rs113419837
rs2135031
rs80101119
rs76778863
rs4704804
rs77692553
rs980149
rs980148
rs17638584
rs111912456
rs115180142
rs116183795
rs2055613
rs2312184
rs61068059
rs2174419
rs75853718
rs116560088
rs75359579
rs4705018
rs4307078
rs2312185
rs10866739
rs80079140
rs80346689
rs256846
rs115010552
rs256845
rs80263052
rs7720984
rs256844
rs256843
rs1368300
rs256842
rs78192779
rs256841
rs17053585
rs6886828
rs256840
rs75659121
rs11738716
rs256821
rs256820
rs79605208
rs60556310
rs6880345
rs74511043
rs72801122
rs114236371
rs256819
rs151059921
rs141013800
rs77860934
rs73297105
rs4588577
rs4613690
rs1432686
rs1835912
rs9313957
rs256822
rs75587396
rs256823
rs114145189
rs78854340
rs77140588
rs256824
rs256825
rs77324277
rs45559835
rs115859006
rs256826
rs934417
rs13360574
rs78118273
rs256839
rs183745
rs1368299
rs78527211
rs138535761
rs147205086
rs256838
rs891907
rs891906
rs6883496
rs17053595
rs256837
rs17639279
rs256836
rs256835
rs256834
rs114538134
rs187438806
rs116506800
rs256833
rs74603109
rs256832
rs256831
rs56235470
rs114464189
rs256830
rs182858544
rs115561319
rs256829
rs256828
rs256827
rs34200624
rs116407489
rs115321168
rs139085097
rs114993688
rs4516838
rs4639205
rs115672382
rs7700916
rs7715748
rs7701076
rs148037615
rs4447971
rs2656894
rs75352978
rs6889462
rs76487314
rs78667023
rs79835445
rs76184192
rs6869314
rs72801133
rs80019372
rs114698895
rs1432681
rs74716532
rs2656895
rs115717922
rs7715938
rs75180367
rs4705019
rs75653992
rs2082388
rs78874806
rs17053596
rs61590496
rs116490389
rs72801134
rs77627069
rs10463128
rs6893816
rs144320058
rs115307128
rs116840398
rs12517498
rs79501217
rs77373074
rs12515560
rs7715923
rs60128166
rs56183897
rs17558929
rs194145
rs6897183
rs148926503
rs75152502
rs113985602
rs253604
rs12517691
rs72801137
rs2431771
rs1432682
rs2431770
rs77385690
rs6897279
rs10515740
rs140512581
rs17639646
rs17053602
rs11746739
rs253603
rs194144
rs55944369
rs11743093
rs12521822
rs253602
rs253601
rs253600
rs6877566
rs6885454
rs76715985
rs79127894
rs253599
rs1432683
rs2216656
rs17639859
rs253598
rs77362812
rs4337839
rs114737484
rs115748949
rs11750620
rs74598751
rs253596
rs253595
rs253594
rs253593
rs138430542
rs17053613
rs75617890
rs10071452
rs10076239
rs79963846
rs6880966
rs11748068
rs77001898
rs6890183
rs77210148
rs34260400
rs11749788
rs11738926
rs74455343
rs7717533
rs6876726
rs1368301
rs6874767
rs75476567
rs139702869
rs7727643
rs78219657
rs60716901
rs58558564
rs253592
rs111751755
rs76279578
rs1978450
rs78909890
rs9686475
rs116035917
rs2312187
rs2312188
rs80318760
rs115132068
rs77074720
rs76012977
rs2431769
rs437395
rs4705020
rs447983
rs62380862
rs60598425
rs447938
rs365187
rs412201
rs450151
rs11951246
rs67972044
rs6880543
rs73297195
rs1036180
rs74412895
rs10071360
rs7448097
rs3846689
rs80275589
rs3857410
rs7720258
rs4080412
rs34000324
rs79782815
rs73297202
rs6880030
rs11135273
rs11135274
rs11740312
rs138478085
rs112146477
rs171690
rs7712576
rs78311701
rs253605
rs114158576
rs55634634
rs7718591
rs75776487
rs7730140
rs74869065
rs11742816
rs17559915
rs17559950
rs253606
rs73812688
rs10069144
rs76981507
rs116490371
rs17640310
rs12520464
rs7718881
rs115498181
rs72801149
rs10052818
rs74466783
rs4382149
rs17640346
rs253607
rs17640369
rs114600345
rs6556717
rs934418
rs113980265
rs55975207
rs56390385
rs188728327
rs137972965
rs147791143
rs144581506
rs138538719
rs148072083
rs11953810
rs145864644
rs6883510
rs183406703
rs11135288
rs80206401
rs6894554
rs115301004
rs7706946
rs12520121
rs111286392
rs6859694
rs6887546
rs6860238
rs10077734
rs28433116
rs17053635
rs17053637
rs76354388
rs2436327
rs2431401
rs116575635
rs6864938
rs77456872
rs6893385
rs7710178
rs12332716
rs10077411
rs113379066
rs112046882
rs75093674
rs72801154
rs78587099
rs280475
rs181875
rs72801155
rs3797574
rs157292
rs157293
rs72801156
rs72801157
rs3797577
rs157290
rs157291
rs10515738
rs11739522
rs74598862
rs138502989
rs7714176
rs888842
rs6872066
rs6556729
rs280468
rs280469
rs280470
rs280471
rs35978892
rs78654597
rs72801160
rs182203
rs280472
rs193204243
rs203997
rs10068837
rs188108
rs280473
rs280474
rs1833609
rs6556736
rs11953051
rs422664
rs366643
rs114291306
rs9885282
rs148208831
rs188243108
rs7717319
rs11957087
rs140138767
rs280454
rs166810
rs280455
rs12519349
rs12522361
rs193142543
rs12521380
rs114146801
rs149377180
rs147446204
rs72801163
rs280456
rs400303
rs280457
rs280458
rs280459
rs2194036
rs6877118
rs78635810
rs76863534
rs187479036
rs280461
rs280462
rs280463
rs76893442
rs17053667
rs79154421
rs114645617
rs280464
rs62380867
rs280465
rs62380868
rs280466
rs79867160
rs72801167
rs280467
rs77300409
rs80257677
rs189105321
rs147861364
rs6860519
rs1363743
rs67752889
rs116233326
rs72801169
rs17561110
rs17561145
rs11743012
rs34775200
rs74408038
rs77821802
rs11740282
rs76106104
rs1363742
rs79258400
rs7723780
rs10428646
rs1422220
rs76711652
rs11743091
rs116229180
rs147340820
rs6886792
rs6871079
rs76283909
rs11743435
rs10068125
rs281047
rs35267300
rs6872094
rs42685
rs32063
rs6877490
rs32062
rs41074
rs157320
rs40486
rs32061
rs116716019
rs116487397
rs32060
rs10214374
rs185246
rs32059
rs32058
rs10476477
rs111725170
rs41073
rs17053714
rs80348306
rs32057
rs434847
rs434116
rs446261
rs394183
rs452986
rs32056
rs39925
rs32055
rs39924
rs32054
rs460462
rs462375
rs7709957
rs9314041
rs10491464
rs10077414
rs13354782
rs415118
rs114675560
rs449858
rs408310
rs693752
rs113692685
rs4704806
rs182211
rs7731165
rs113388072
rs281037
rs281039
rs281040
rs10491465
rs281041
rs281042
rs74811285
rs79178039
rs281043
rs10053950
rs281044
rs281045
rs281046
rs188130
rs116647836
rs153492
rs76273669
rs7716575
rs17053736
rs10491466
rs281053
rs115890347
rs74352410
rs32082
rs75148527
rs41075
rs10056555
rs32081
rs32080
rs116052603
rs76007058
rs7721754
rs114278976
rs32079
rs74912097
rs75018040
rs114729396
rs79164027
rs76198969
rs76864066
rs32077
rs76298111
rs115879008
rs72801195
rs10071404
rs10071427
rs34853524
rs80069245
rs32076
rs32075
rs32074
rs32073
rs80000754
rs77611325
rs157670
rs74809905
rs78163252
rs32072
rs32071
rs116644152
rs7723731
rs32070
rs32069
rs39927
rs32068
rs79897270
rs39926
rs17053748
rs1353249
rs17053760
rs10036419
rs157332
rs157333
rs157334
rs157335
rs6890150
rs157666
rs281054
rs157665
rs115270919
rs282472
rs281055
rs281056
rs79146596
rs281057
rs157662
rs17053768
rs281058
rs32095
rs32094
rs10085029
rs32092
rs157663
rs11740955
rs39929
rs468494
rs467530
rs157664
rs144010347
rs32091
rs32090
rs32089
rs32088
rs32087
rs32086
rs78503215
rs39928
rs32085
rs32084
rs32083
rs157336
rs157337
rs17053816
rs157338
rs157339
rs157340
rs281060
rs282478
rs116174051
rs157341
rs157342
rs9314059
rs157343
rs17053824
rs157344
rs157345
rs72803011
rs157346
rs115482506
rs157347
rs111694647
rs157348
rs157349
rs17665136
rs157350
rs153843
rs157673
rs157352
rs157353
rs157354
rs12521174
rs10515741
rs282474
rs116302240
rs157675
rs17561376
rs75515089
rs80065492
rs114680992
rs78590044
rs72803018
rs76423629
rs157676
rs72803019
rs157677
rs11749404
rs17053831
rs114726440
rs78410740
rs157678
rs75317960
rs116148515
rs11948514
rs282475
rs282465
rs157680
rs17053833
rs17053835
rs79857689
rs17053838
rs17053843
rs67453120
rs459055
rs17053847
rs2642660
rs67059134
rs282466
rs2652324
rs188045959
rs140119279
rs466781
rs463728
rs72803027
rs17053865
rs462058
rs456290
rs72803029
rs527934581
rs10515742
rs10515743
rs150894262
rs116461773
rs148820887
rs284443
rs143449933
rs284444
rs141292562
rs183501921
rs138815758
rs116761524
rs149337737
rs147462693
rs142425080
rs114672170
rs283098
rs149869486
rs55667497
rs185513712
rs71591069
rs11949511
rs148866493
rs11954233
rs76691977
rs116543869
rs80158998
rs283097
rs147323139
rs139995557
rs149390925
rs144795391
rs142552022
rs17053873
rs62382382
rs464992
rs150340462
rs284442
rs72803033
rs172240
rs10515744
rs138430266
rs284441
rs62382383
rs56027130
rs79605869
rs143136059
rs11955986
rs187802294
rs140824002
rs147681090
rs142456110
rs189417683
rs284440
rs10515745
rs186140312
rs284439
rs3969608
rs381258
rs66744889
rs151284923
rs150404227
rs56297325
rs80134361
rs115822848
rs56261607
rs189571710
rs182225647
rs187539632
rs75628933
rs142761833
rs145159139
rs10050975
rs59428757
rs149487765
rs143094561
rs139773367
rs181342133
rs3857411
rs146590498
rs76296101
rs11135380
rs11135381
rs11135382
rs11135383
rs57838784
rs184292384
rs57452961
rs138176265
rs57399099
rs149532874
rs115530474
rs184309788
rs116231084
rs12110214
rs146306910
rs1494542
rs3913020
rs72803039
rs72803040
rs3857412
rs72803041
rs284445
rs1389818
rs183838407
rs72803042
rs146249602
rs56293630
rs72803043
rs72803044
rs72803046
rs56182215
rs56389540
rs55653598
rs10041876
rs1845479
rs3913482
rs11953631
rs72803047
rs1827368
rs72803048
rs56233900
rs72803049
rs57534975
rs2029776
rs56920379
rs36085389
rs72803051
rs72803052
rs72803054
rs2047175
rs17053919
rs56259528
rs185288743
rs112084988
rs2047174
rs56094322
rs17053922
rs59989471
rs17053924
rs76656136
rs71591071
rs139035375
rs186990329
rs114925121
rs79727823
rs6862763
rs6867573
rs143286409
rs77402103
rs72803058
rs2652325
rs55663629
rs183112827
rs139828748
rs6870581
rs55880500
rs113378153
rs190852042
rs6897623
rs59504684
rs4549508
rs188829868
rs113622376
rs6869498
rs111835718
rs116468188
rs147980366
rs143458896
rs112573084
rs142787352
rs57047539
rs146628533
rs77643868
rs1603070
rs75102922
rs9918125
rs72803061
rs59553407
rs59194303
rs141740969
rs150839468
rs139638017
rs284438
rs79842648
rs75685785
rs111940088
rs76455663
rs13361000
rs57182083
rs113114143
rs67335156
rs182206969
rs73304987
rs73304990
rs183394807
rs73304994
rs73304995
rs1494540
rs2436424
rs116159221
rs191943593
rs17053933
rs2434708
rs55634260
rs185544964
rs140879937
rs61354888
rs144870721
rs146758835
rs148316004
rs140486911
rs186267759
rs4392605
rs113142971
rs113784317
rs76214645
rs55642182
rs11957697
rs139877801
rs6555689
rs73305001
rs73305002
rs145228389
rs72803063
rs116244176
rs147876702
rs17053938
rs73306906
rs80308056
rs113287182
rs11745270
rs62382391
rs72803064
rs72803065
rs17053940
rs17053941
rs147906570
rs112426251
rs72803066
rs187432809
rs60973456
rs56719723
rs55797503
rs55784232
rs78597622
rs17053943
rs57152293
rs79971358
rs3909322
rs113573310
rs191372814
rs55650007
rs114685223
rs11950141
rs10057251
rs13171055
rs10046047
rs113874847
rs1978426
rs116036094
rs9313318
rs17562917
rs78150915
rs7725502
rs6886058
rs6890622
rs10475501
rs193231482
rs143542285
rs28898294
rs11950839
rs192129772
rs6882391
rs6886573
rs6860450
rs6882701
rs72803076
rs9885363
rs116679455
rs149861594
rs6898902
rs10462958
rs183888408
rs140134888
rs116010106
rs7704664
rs151151950
rs56008664
rs142568124
rs72803078
rs144226288
rs55711014
rs141574727
rs140042639
rs11948317
rs115156447
rs72803083
rs146517526
rs6866926
rs7707893
rs6555703
rs183361064
rs7735929
rs115853060
rs4704810
rs187974782
rs2161191
rs76435567
rs7446465
rs10475789
```
