## Supplementary material for "Characterization of shared and ancestry-specific signals driving complex traits using multi-ancestry fine-mapping": s2.afreq

```
#CHROM	ID	REF	ALT	ALT_FREQS	OBS_CT
5	rs6895133	G	T	0.220238	1008
5	rs2619727	A	T	0.267857	1008
5	rs3846690	C	T	0.998016	1008
5	rs12518602	G	A	0.0833333	1008
5	rs62383760	C	T	0.121032	1008
5	rs75017687	A	G	0.0287698	1008
5	rs2061908	G	A	0.264881	1008
5	rs28424124	A	G	0.191468	1008
5	rs28592780	T	A	0.191468	1008
5	rs7447535	T	A	0.998016	1008
5	rs6556773	A	G	0.998016	1008
5	rs62383761	C	T	0.188492	1008
5	rs2569026	C	T	0.431548	1008
5	rs2619719	G	A	0.566468	1008
5	rs62383762	A	T	0.119048	1008
5	rs2619716	T	C	0.431548	1008
5	rs77453483	T	C	0.0287698	1008
5	rs11738333	C	T	0.0833333	1008
5	rs974604	A	G	0.381944	1008
5	rs62383763	C	A	0.119048	1008
5	rs6556779	A	G	0.998016	1008
5	rs11738514	C	T	0.0833333	1008
5	rs61562015	C	A	0.188492	1008
5	rs13357771	A	G	0.0287698	1008
5	rs2871580	A	G	0.266865	1008
5	rs79646394	A	G	0.0694444	1008
5	rs112389596	A	G	0.0694444	1008
5	rs73299488	A	T	0.0843254	1008
5	rs7719295	C	T	0.0287698	1008
5	rs75445692	A	G	0.0684524	1008
5	rs58739548	A	G	0.434524	1008
5	rs78733545	A	T	0.0297619	1008
5	rs72814239	G	A	0.189484	1008
5	rs1594658	T	C	0.0873016	1008
5	rs62383764	C	T	0.118056	1008
5	rs11135369	T	C	0.990079	1008
5	rs188858935	T	A	0.0347222	1008
5	rs76005690	C	T	0.0694444	1008
5	rs114955282	G	A	0.0694444	1008
5	rs11745732	C	T	0.0863095	1008
5	rs113165347	A	C	0.0297619	1008
5	rs7378774	G	A	0.998016	1008
5	rs546251464	T	G	0.0198413	1008
5	rs13186927	A	G	0.0188492	1008
5	rs17052933	G	A	0.0287698	1008
5	rs62383765	C	A	0.121032	1008
5	rs80255077	T	A	0.0386905	1008
5	rs244964	A	G	0.0426587	1008
5	rs72814243	T	C	0.0228175	1008
5	rs4444953	A	C	0.0367063	1008
5	rs7726529	A	G	0.0386905	1008
5	rs244963	G	A	0.472222	1008
5	rs165952	A	G	0.474206	1008
5	rs147960460	C	T	0.0426587	1008
5	rs244962	C	T	0.472222	1008
5	rs13436254	C	A	0.0396825	1008
5	rs10056344	G	T	0.0367063	1008
5	rs10065329	A	G	0.0367063	1008
5	rs78995376	A	G	0.00396825	1008
5	rs10069258	T	C	0.0386905	1008
5	rs244961	T	C	0.475198	1008
5	rs10058373	G	A	0.0386905	1008
5	rs244994	T	C	0.473214	1008
5	rs1368326	A	C	0.196429	1008
5	rs75736584	C	T	0.210317	1008
5	rs244992	T	G	0.474206	1008
5	rs17617120	C	T	0.196429	1008
5	rs55700073	C	T	0.0347222	1008
5	rs165953	G	C	0.199405	1008
5	rs138622358	A	G	0.0208333	1008
5	rs2116736	A	T	0.270833	1008
5	rs1432723	G	A	0.196429	1008
5	rs67625007	G	A	0.270833	1008
5	rs6866337	C	T	0.00992063	1008
5	rs4526088	C	T	0.0347222	1008
5	rs6874597	A	C	0.0396825	1008
5	rs244991	G	A	0.467262	1008
5	rs171524	T	A	0.196429	1008
5	rs244990	A	G	0.195437	1008
5	rs1432721	A	G	0.27381	1008
5	rs244989	T	G	0.472222	1008
5	rs244988	C	A	0.196429	1008
5	rs5016818	A	G	0.0357143	1008
5	rs74545702	C	T	0.00198413	1008
5	rs4704822	T	G	0.0386905	1008
5	rs4502799	G	A	0.0357143	1008
5	rs6860291	C	G	0.276786	1008
5	rs244986	A	T	0.472222	1008
5	rs244985	G	A	0.491071	1008
5	rs10475521	T	A	0.0357143	1008
5	rs244984	G	T	0.472222	1008
5	rs244983	A	G	0.472222	1008
5	rs78472029	A	G	0.198413	1008
5	rs244982	A	G	0.470238	1008
5	rs2116739	C	T	0.27381	1008
5	rs78326014	G	A	0.0337302	1008
5	rs244980	C	T	0.529762	1008
5	rs244979	T	C	0.529762	1008
5	rs11739086	A	G	0.0744048	1008
5	rs17533269	T	C	0.198413	1008
5	rs79576243	T	C	0.198413	1008
5	rs244978	G	A	0.801587	1008
5	rs79109423	C	T	0.0605159	1008
5	rs76989382	G	T	0.197421	1008
5	rs7733552	G	A	0.27877	1008
5	rs244977	A	G	0.801587	1008
5	rs17617422	A	G	0.197421	1008
5	rs9313417	A	G	0.27877	1008
5	rs141159999	G	A	0.0238095	1008
5	rs244976	A	C	0.522817	1008
5	rs74295103	G	A	0.197421	1008
5	rs147435189	C	T	0.0436508	1008
5	rs183626	G	A	0.801587	1008
5	rs17533521	T	C	0.161706	1008
5	rs147398429	A	C	0.0228175	1008
5	rs244975	T	C	0.797619	1008
5	rs244974	A	G	0.796627	1008
5	rs73810343	T	C	0.00396825	1008
5	rs1157296	A	G	0.16369	1008
5	rs244972	C	T	0.621032	1008
5	rs17052958	C	G	0.16369	1008
5	rs114338836	G	A	0.0109127	1008
5	rs244971	G	C	0.796627	1008
5	rs1864956	C	T	0.22123	1008
5	rs72805670	A	G	0.0575397	1008
5	rs142789681	G	A	0.0109127	1008
5	rs7724912	T	C	0.0545635	1008
5	rs244969	G	A	0.796627	1008
5	rs17052965	T	C	0.0109127	1008
5	rs244968	T	C	0.797619	1008
5	rs4400109	T	C	0.0654762	1008
5	rs61533738	C	A	0.0545635	1008
5	rs244967	G	A	0.796627	1008
5	rs244966	A	T	0.56746	1008
5	rs1432734	C	T	0.162698	1008
5	rs74913103	G	A	0.0496032	1008
5	rs1432813	G	C	0.566468	1008
5	rs17052977	G	C	0.0128968	1008
5	rs56356229	T	C	0.181548	1008
5	rs3097823	C	T	0.674603	1008
5	rs55711130	A	G	0.229167	1008
5	rs3097822	G	A	0.553571	1008
5	rs3097813	G	C	0.554563	1008
5	rs3097821	C	T	0.512897	1008
5	rs244955	A	G	0.800595	1008
5	rs1594655	A	G	0.22123	1008
5	rs244954	C	T	0.548611	1008
5	rs4547913	G	T	0.249008	1008
5	rs1368332	G	A	0.0267857	1008
5	rs11948388	A	G	0.22123	1008
5	rs11960137	C	G	0.22123	1008
5	rs6555912	T	C	0.0277778	1008
5	rs148176941	G	C	0.0406746	1008
5	rs430625	G	A	0.782738	1008
5	rs244953	G	A	0.782738	1008
5	rs4704858	G	A	0.220238	1008
5	rs17052994	T	C	0.0267857	1008
5	rs2163746	A	G	0.22123	1008
5	rs2008129	G	A	0.22123	1008
5	rs4435847	A	C	0.0267857	1008
5	rs181741	G	C	0.782738	1008
5	rs1368331	G	A	0.0267857	1008
5	rs117118097	A	G	0.0277778	1008
5	rs17053002	A	G	0.0267857	1008
5	rs165951	G	A	0.781746	1008
5	rs244960	T	A	0.53373	1008
5	rs244959	A	G	0.53373	1008
5	rs244958	A	G	0.781746	1008
5	rs244957	A	G	0.781746	1008
5	rs143589876	T	A	0.0267857	1008
5	rs4444954	G	A	0.0267857	1008
5	rs10475581	C	A	0.259921	1008
5	rs13178470	A	G	0.522817	1008
5	rs17053010	G	C	0.231151	1008
5	rs17053011	G	T	0.231151	1008
5	rs191942008	C	T	0.0297619	1008
5	rs10515732	C	G	0.0267857	1008
5	rs6556055	T	G	0.781746	1008
5	rs76123169	G	A	0.231151	1008
5	rs35244942	C	T	0.0267857	1008
5	rs139647751	C	G	0.0178571	1008
5	rs11743754	G	A	0.522817	1008
5	rs75217931	C	T	0.231151	1008
5	rs79710468	A	C	0.0654762	1008
5	rs13180871	C	G	0.522817	1008
5	rs10475595	G	A	0.257937	1008
5	rs4704874	T	C	0.781746	1008
5	rs4704876	A	G	0.256944	1008
5	rs74322565	G	T	0.0267857	1008
5	rs4704878	G	T	0.257937	1008
5	rs74599458	C	T	0.194444	1008
5	rs17053028	T	C	0.0267857	1008
5	rs73810353	G	A	0.0267857	1008
5	rs73810354	T	G	0.0267857	1008
5	rs17053030	C	T	0.0267857	1008
5	rs17053032	G	T	0.0267857	1008
5	rs34147443	G	A	0.0267857	1008
5	rs4704880	A	G	0.231151	1008
5	rs17053040	C	T	0.0267857	1008
5	rs56259673	T	C	0.0267857	1008
5	rs17053044	A	G	0.0744048	1008
5	rs1432730	C	T	0.0267857	1008
5	rs17053050	T	C	0.0267857	1008
5	rs6894182	A	T	0.0267857	1008
5	rs6894361	A	G	0.0267857	1008
5	rs6894695	A	G	0.0267857	1008
5	rs73810356	C	T	0.238095	1008
5	rs73810357	G	C	0.238095	1008
5	rs73301362	C	T	0.0119048	1008
5	rs78267523	G	A	0.00297619	1008
5	rs6556104	G	A	0.0674603	1008
5	rs7731978	C	G	0.489087	1008
5	rs139855287	T	C	0.0386905	1008
5	rs1368327	C	T	0.27381	1008
5	rs1368329	C	T	0.27381	1008
5	rs1368330	A	G	0.274802	1008
5	rs7711809	A	G	0.27381	1008
5	rs62380670	T	C	0.27381	1008
5	rs7716740	T	C	0.27381	1008
5	rs11948724	C	T	0.671627	1008
5	rs11950822	T	C	0.27877	1008
5	rs7727854	G	A	0.27877	1008
5	rs10055113	A	C	0.671627	1008
5	rs4704884	A	C	0.27381	1008
5	rs6556145	T	C	0.274802	1008
5	rs10062650	C	T	0.670635	1008
5	rs4704888	C	T	0.274802	1008
5	rs6886366	T	C	0.274802	1008
5	rs10057754	C	T	0.100198	1008
5	rs4704889	A	T	0.274802	1008
5	rs891912	C	T	0.277778	1008
5	rs737307	A	G	0.277778	1008
5	rs737306	T	C	0.671627	1008
5	rs4704748	C	G	0.277778	1008
5	rs4704749	T	C	0.277778	1008
5	rs57370050	A	G	0.277778	1008
5	rs13187962	C	A	0.386905	1008
5	rs56708228	T	G	0.27877	1008
5	rs1991792	A	C	0.280754	1008
5	rs17053068	T	C	0.252976	1008
5	rs2033455	G	A	0.0267857	1008
5	rs10515733	C	T	0.251984	1008
5	rs1432733	A	G	0.251984	1008
5	rs6556228	G	A	0.269841	1008
5	rs1816399	T	C	0.251984	1008
5	rs79478288	A	G	0.0208333	1008
5	rs13174879	C	A	0.251984	1008
5	rs17053082	C	T	0.0277778	1008
5	rs6888324	C	T	0.251984	1008
5	rs1036185	C	T	0.200397	1008
5	rs10061798	C	G	0.251984	1008
5	rs10066451	A	G	0.279762	1008
5	rs1432726	T	G	0.251984	1008
5	rs4704899	C	G	0.251984	1008
5	rs75588262	T	C	0.00396825	1008
5	rs146339217	G	A	0.0664683	1008
5	rs11743064	G	A	0.251984	1008
5	rs11746342	C	T	0.251984	1008
5	rs117123055	A	T	0.0178571	1008
5	rs2310879	A	G	0.279762	1008
5	rs117538725	C	T	0.0178571	1008
5	rs35087560	T	C	0.260913	1008
5	rs4512121	G	A	0.259921	1008
5	rs4551052	A	G	0.259921	1008
5	rs117756927	C	T	0.0625	1008
5	rs2033456	G	A	0.811508	1008
5	rs79327734	C	T	0.0208333	1008
5	rs71582126	C	T	0.242063	1008
5	rs66754916	C	T	0.242063	1008
5	rs17053091	C	T	0.242063	1008
5	rs117021788	C	T	0.0178571	1008
5	rs17053093	A	G	0.00992063	1008
5	rs13163399	T	G	0.246032	1008
5	rs7726727	G	A	0.251984	1008
5	rs35176390	C	T	0.242063	1008
5	rs117850055	T	C	0.0178571	1008
5	rs4704908	C	T	0.242063	1008
5	rs4704763	T	A	0.242063	1008
5	rs17053102	G	A	0.248016	1008
5	rs729518	G	A	0.242063	1008
5	rs79227668	C	T	0.0178571	1008
5	rs142317824	G	A	0.0178571	1008
5	rs75836743	A	T	0.0178571	1008
5	rs17053110	G	A	0.249008	1008
5	rs10866706	T	C	0.248016	1008
5	rs11749818	G	A	0.242063	1008
5	rs4704766	T	C	0.242063	1008
5	rs56255014	C	T	0.242063	1008
5	rs13171665	C	T	0.242063	1008
5	rs146646473	C	T	0.0178571	1008
5	rs12519159	T	G	0.241071	1008
5	rs6873515	A	C	0.240079	1008
5	rs6866134	C	T	0.240079	1008
5	rs1432724	A	G	0.244048	1008
5	rs1432725	T	A	0.244048	1008
5	rs13176599	T	C	0.24504	1008
5	rs12517364	T	C	0.244048	1008
5	rs1864943	G	A	0.240079	1008
5	rs141483531	G	A	0.047619	1008
5	rs6886073	A	G	0.244048	1008
5	rs35060941	G	C	0.240079	1008
5	rs13175377	C	T	0.240079	1008
5	rs10061155	C	T	0.244048	1008
5	rs35430862	A	G	0.244048	1008
5	rs75792942	G	A	0.0753968	1008
5	rs143924990	C	T	0.0486111	1008
5	rs10041446	C	A	0.237103	1008
5	rs6873111	A	C	0.255952	1008
5	rs12520821	C	T	0.253968	1008
5	rs149944598	G	T	0.0218254	1008
5	rs1465687	A	G	0.257937	1008
5	rs17053124	T	C	0.258929	1008
5	rs963426	T	C	0.0208333	1008
5	rs4634337	A	T	0.25496	1008
5	rs116400023	G	A	0.0198413	1008
5	rs73810389	T	A	0.0198413	1008
5	rs10454973	C	T	0.284722	1008
5	rs75993682	C	T	0.0456349	1008
5	rs11750885	A	G	0.282738	1008
5	rs12521203	G	T	0.25496	1008
5	rs4704921	G	T	0.113095	1008
5	rs10454961	C	G	0.257937	1008
5	rs17536262	T	C	0.25496	1008
5	rs76128112	A	G	0.0198413	1008
5	rs117742787	C	A	0.0198413	1008
5	rs2053041	A	G	0.264881	1008
5	rs256635	T	C	0.436508	1008
5	rs73302947	A	C	0.0208333	1008
5	rs2163745	C	T	0.822421	1008
5	rs2116737	T	G	0.594246	1008
5	rs2436421	G	A	0.369048	1008
5	rs2436420	C	T	0.371032	1008
5	rs150239696	G	A	0.0119048	1008
5	rs1432727	A	G	0.284722	1008
5	rs256634	C	G	0.774802	1008
5	rs256633	A	G	0.634921	1008
5	rs256632	G	A	0.446429	1008
5	rs17536707	A	G	0.00595238	1008
5	rs73812913	A	C	0.00595238	1008
5	rs3097811	T	C	0.730159	1008
5	rs7721978	C	A	0.281746	1008
5	rs7707208	G	C	0.281746	1008
5	rs256631	A	G	0.447421	1008
5	rs256630	A	G	0.448413	1008
5	rs7734472	T	C	0.280754	1008
5	rs78669601	C	T	0.0218254	1008
5	rs256629	T	C	0.730159	1008
5	rs256628	A	G	0.447421	1008
5	rs10053395	G	A	0.281746	1008
5	rs4704934	T	C	0.281746	1008
5	rs4704935	A	T	0.281746	1008
5	rs256626	A	G	0.448413	1008
5	rs3097812	T	C	0.448413	1008
5	rs78882754	G	A	0.00496032	1008
5	rs256625	T	C	0.446429	1008
5	rs6862821	A	G	0.256944	1008
5	rs147201877	A	G	0.0347222	1008
5	rs3097855	C	G	0.0793651	1008
5	rs73812915	A	G	0.128968	1008
5	rs1432728	T	G	0.585317	1008
5	rs1002844	T	C	0.155754	1008
5	rs74742493	T	A	0.115079	1008
5	rs10065929	G	T	0.156746	1008
5	rs145920200	T	A	0.0406746	1008
5	rs10475659	T	C	0.156746	1008
5	rs12188985	A	C	0.154762	1008
5	rs61191718	G	A	0.154762	1008
5	rs2116738	C	T	0.0426587	1008
5	rs145509335	T	C	0.0238095	1008
5	rs9687494	T	C	0.155754	1008
5	rs58209951	T	A	0.435516	1008
5	rs1347118	G	A	0.154762	1008
5	rs138777583	G	A	0.093254	1008
5	rs992563	T	A	0.592262	1008
5	rs147847798	C	T	0.0436508	1008
5	rs4704943	T	C	0.00198413	1008
5	rs6556352	C	T	0.5625	1008
5	rs77310557	G	A	0.0257937	1008
5	rs12658158	G	A	0.429563	1008
5	rs80261895	T	C	0.112103	1008
5	rs72643425	G	A	0.139881	1008
5	rs150587077	C	A	0.0257937	1008
5	rs11949606	A	C	0.582341	1008
5	rs6897778	A	C	0.580357	1008
5	rs6874329	G	A	0.438492	1008
5	rs148002370	G	C	0.0426587	1008
5	rs7724381	T	C	0.4375	1008
5	rs79067988	C	T	0.0168651	1008
5	rs117246516	T	A	0.0496032	1008
5	rs4704951	A	G	0.439484	1008
5	rs12656800	A	G	0.0257937	1008
5	rs116005553	C	T	0.00396825	1008
5	rs10070956	A	G	0.581349	1008
5	rs190665748	C	T	0.0277778	1008
5	rs60166257	G	A	0.436508	1008
5	rs568517405	C	T	0.0873016	1008
5	rs188202743	G	A	0.0188492	1008
5	rs143127902	T	G	0.0426587	1008
5	rs187756977	T	G	0.0882937	1008
5	rs10476272	A	G	0.584325	1008
5	rs12187915	A	G	0.141865	1008
5	rs114064656	A	T	0.00396825	1008
5	rs150674030	G	A	0.0426587	1008
5	rs67349834	C	T	0.137897	1008
5	rs11135048	T	A	0.140873	1008
5	rs11953463	G	A	0.433532	1008
5	rs77909569	G	A	0.00992063	1008
5	rs67257169	G	A	0.137897	1008
5	rs7714933	T	C	0.80754	1008
5	rs7716954	C	T	0.00396825	1008
5	rs7702268	G	A	0.00297619	1008
5	rs256776	C	T	0.806548	1008
5	rs256775	T	C	0.19246	1008
5	rs148371863	G	A	0.0228175	1008
5	rs57304745	G	T	0.418651	1008
5	rs32387	T	C	0.194444	1008
5	rs32386	G	A	0.19246	1008
5	rs32385	G	A	0.190476	1008
5	rs39947	A	C	0.195437	1008
5	rs7701883	G	T	0.418651	1008
5	rs7707018	G	A	0.418651	1008
5	rs7712924	G	A	0.420635	1008
5	rs7713089	G	A	0.420635	1008
5	rs7702370	T	G	0.420635	1008
5	rs752058	G	A	0.419643	1008
5	rs891909	C	A	0.419643	1008
5	rs891908	G	A	0.417659	1008
5	rs12152972	T	G	0.00297619	1008
5	rs1432707	C	T	0.193452	1008
5	rs32384	C	A	0.196429	1008
5	rs79869048	A	G	0.00297619	1008
5	rs185370	G	A	0.194444	1008
5	rs55896878	C	T	0.00992063	1008
5	rs113491664	A	C	0.00297619	1008
5	rs32383	T	C	0.195437	1008
5	rs10068004	A	G	0.421627	1008
5	rs3097865	T	C	0.19246	1008
5	rs1368320	C	T	0.421627	1008
5	rs148593115	G	A	0.0228175	1008
5	rs150305681	C	T	0.0367063	1008
5	rs32382	G	T	0.193452	1008
5	rs1549887	G	A	0.194444	1008
5	rs3097863	C	T	0.191468	1008
5	rs1030658	T	A	0.193452	1008
5	rs7737257	G	A	0.422619	1008
5	rs10075096	C	T	0.419643	1008
5	rs10042085	G	A	0.422619	1008
5	rs6874980	G	A	0.419643	1008
5	rs6890997	C	T	0.419643	1008
5	rs6891351	C	G	0.419643	1008
5	rs190328425	G	T	0.00694444	1008
5	rs146151110	G	T	0.0208333	1008
5	rs1368319	G	A	0.422619	1008
5	rs2871724	G	A	0.419643	1008
5	rs32381	C	T	0.193452	1008
5	rs370899404	G	A	0.00992063	1008
5	rs32380	T	C	0.0456349	1008
5	rs41084	A	T	0.193452	1008
5	rs1368317	G	A	0.465278	1008
5	rs3097808	A	G	0.0456349	1008
5	rs919728	C	A	0.0456349	1008
5	rs32379	C	T	0.193452	1008
5	rs1368316	C	T	0.19246	1008
5	rs3097862	G	A	0.193452	1008
5	rs17053239	C	G	0.00992063	1008
5	rs60577002	G	A	0.421627	1008
5	rs17053240	C	T	0.422619	1008
5	rs32336	T	C	0.0456349	1008
5	rs32337	C	T	0.469246	1008
5	rs3097860	C	T	0.0456349	1008
5	rs32338	G	A	0.52877	1008
5	rs144117688	C	G	0.00694444	1008
5	rs3097859	G	T	0.193452	1008
5	rs79595232	G	A	0.0238095	1008
5	rs12109563	C	T	0.147817	1008
5	rs4704976	A	T	0.427579	1008
5	rs146903816	C	T	0.0595238	1008
5	rs17053242	C	T	0.147817	1008
5	rs2436423	T	C	0.0456349	1008
5	rs2436330	C	A	0.0446429	1008
5	rs10037288	G	T	0.147817	1008
5	rs56324443	C	T	0.0168651	1008
5	rs72807768	C	T	0.41369	1008
5	rs256773	C	T	0.0426587	1008
5	rs138101478	T	C	0.0615079	1008
5	rs1594652	T	C	0.00694444	1008
5	rs1594651	A	G	0.428571	1008
5	rs74397884	A	G	0.0198413	1008
5	rs256771	T	G	0.0446429	1008
5	rs256770	G	A	0.561508	1008
5	rs256769	T	C	0.5625	1008
5	rs140850135	C	T	0.0486111	1008
5	rs78223757	T	C	0.0902778	1008
5	rs6880666	G	T	0.147817	1008
5	rs3097806	C	T	0.0456349	1008
5	rs3097858	A	T	0.0446429	1008
5	rs11955720	G	T	0.40377	1008
5	rs1594649	A	T	0.0644841	1008
5	rs17053245	A	G	0.117063	1008
5	rs10078170	C	T	0.947421	1008
5	rs1966638	A	G	0.947421	1008
5	rs56342808	T	G	0.384921	1008
5	rs78621449	A	G	0.0228175	1008
5	rs79337658	G	A	0.0198413	1008
5	rs67331625	A	G	0.363095	1008
5	rs146128387	C	T	0.0248016	1008
5	rs7724249	T	C	0.945437	1008
5	rs117376085	T	C	0.0486111	1008
5	rs1816398	A	G	0.362103	1008
5	rs1821245	G	A	0.374008	1008
5	rs1821244	G	T	0.363095	1008
5	rs2311448	A	G	0.585317	1008
5	rs2311449	A	G	0.585317	1008
5	rs2311450	A	G	0.585317	1008
5	rs1821243	G	A	0.947421	1008
5	rs1821242	T	C	0.947421	1008
5	rs150741573	T	C	0.00297619	1008
5	rs7715033	C	T	0.0128968	1008
5	rs2311451	G	A	0.564484	1008
5	rs1972775	T	C	0.933532	1008
5	rs1972774	G	A	0.933532	1008
5	rs1972773	T	C	0.933532	1008
5	rs1972772	C	T	0.933532	1008
5	rs11739922	G	A	0.933532	1008
5	rs150792128	C	A	0.00694444	1008
5	rs10059221	G	A	0.563492	1008
5	rs4397116	T	C	0.382937	1008
5	rs6886990	G	A	0.563492	1008
5	rs1835925	G	A	0.947421	1008
5	rs7703516	C	A	0.0138889	1008
5	rs2311452	A	G	0.933532	1008
5	rs11741638	A	G	0.364087	1008
5	rs116875571	A	G	0.0396825	1008
5	rs7714789	C	T	0.933532	1008
5	rs75982848	C	T	0.159722	1008
5	rs10866716	C	T	0.933532	1008
5	rs4704979	T	C	0.587302	1008
5	rs4704981	T	C	0.93254	1008
5	rs4704982	T	C	0.361111	1008
5	rs7733123	A	G	0.584325	1008
5	rs4704984	A	G	0.362103	1008
5	rs7709917	A	G	0.933532	1008
5	rs7726257	G	A	0.563492	1008
5	rs6556456	A	G	0.584325	1008
5	rs149990711	T	C	0.0198413	1008
5	rs7732153	G	C	0.946429	1008
5	rs62380717	A	T	0.564484	1008
5	rs72809695	A	G	0.563492	1008
5	rs1835922	G	T	0.584325	1008
5	rs10223195	C	G	0.584325	1008
5	rs6885373	G	A	0.563492	1008
5	rs4526092	C	T	0.946429	1008
5	rs149063954	C	A	0.0188492	1008
5	rs4704985	T	C	0.933532	1008
5	rs4704986	A	C	0.933532	1008
5	rs4704782	T	C	0.933532	1008
5	rs55866075	G	T	0.563492	1008
5	rs4704783	T	C	0.00694444	1008
5	rs4704987	A	G	0.563492	1008
5	rs28524790	T	G	0.564484	1008
5	rs28407242	G	A	0.564484	1008
5	rs6872617	C	A	0.564484	1008
5	rs6897151	G	A	0.564484	1008
5	rs6860981	G	A	0.564484	1008
5	rs6861175	G	A	0.933532	1008
5	rs6890078	T	C	0.933532	1008
5	rs149589224	A	G	0.0446429	1008
5	rs6861703	G	T	0.933532	1008
5	rs6890597	T	C	0.933532	1008
5	rs68120551	T	C	0.37996	1008
5	rs10476319	G	A	0.564484	1008
5	rs10475679	G	T	0.56746	1008
5	rs9313831	T	C	0.56746	1008
5	rs4493657	T	C	0.56746	1008
5	rs4342313	C	T	0.56746	1008
5	rs4540164	C	A	0.56746	1008
5	rs4626322	G	A	0.56746	1008
5	rs143266769	A	G	0.0238095	1008
5	rs188557344	G	C	0.0188492	1008
5	rs2871769	T	C	0.56746	1008
5	rs140226360	T	C	0.0406746	1008
5	rs60446159	C	A	0.56746	1008
5	rs59484684	G	A	0.56746	1008
5	rs57906039	C	T	0.56746	1008
5	rs1835921	T	A	0.946429	1008
5	rs1835920	T	C	0.568452	1008
5	rs4704784	C	T	0.945437	1008
5	rs10073691	C	T	0.946429	1008
5	rs7729219	A	C	0.622024	1008
5	rs7711145	G	T	0.00396825	1008
5	rs1835919	A	G	0.598214	1008
5	rs1835918	T	C	0.652778	1008
5	rs1835917	G	C	0.598214	1008
5	rs60536864	T	C	0.597222	1008
5	rs114806713	G	A	0.0168651	1008
5	rs6860628	A	G	0.0555556	1008
5	rs1835916	G	C	0.597222	1008
5	rs991611	G	A	0.598214	1008
5	rs12189076	G	A	0.594246	1008
5	rs4704988	C	T	0.652778	1008
5	rs13165703	A	T	0.0565476	1008
5	rs60249910	G	A	0.597222	1008
5	rs6883190	A	G	0.597222	1008
5	rs6876263	C	T	0.597222	1008
5	rs11741549	C	T	0.597222	1008
5	rs11742893	A	C	0.597222	1008
5	rs13152929	T	C	0.0595238	1008
5	rs35426260	C	T	0.0565476	1008
5	rs17053320	A	G	0.597222	1008
5	rs62380739	T	G	0.597222	1008
5	rs145296057	C	T	0.014881	1008
5	rs4704989	T	C	0.597222	1008
5	rs4704991	G	T	0.597222	1008
5	rs4704785	T	C	0.597222	1008
5	rs10037014	C	T	0.597222	1008
5	rs12054896	T	G	0.597222	1008
5	rs12054851	A	G	0.597222	1008
5	rs12054855	A	G	0.597222	1008
5	rs1835915	C	G	0.598214	1008
5	rs62380741	C	T	0.597222	1008
5	rs74751442	A	C	0.186508	1008
5	rs57509490	T	C	0.597222	1008
5	rs13178125	C	T	0.0565476	1008
5	rs11950500	G	A	0.597222	1008
5	rs4704786	G	A	0.597222	1008
5	rs4704992	C	A	0.597222	1008
5	rs4704787	G	A	0.597222	1008
5	rs62380743	G	A	0.598214	1008
5	rs72811723	A	G	0.0119048	1008
5	rs12188348	A	C	0.597222	1008
5	rs1968434	T	A	0.0555556	1008
5	rs62380744	A	G	0.597222	1008
5	rs1968433	T	C	0.0565476	1008
5	rs62380745	A	G	0.597222	1008
5	rs11747910	T	G	0.597222	1008
5	rs4704993	G	A	0.597222	1008
5	rs4704994	T	G	0.65377	1008
5	rs17053328	C	T	0.597222	1008
5	rs17053330	A	G	0.597222	1008
5	rs11748101	A	T	0.597222	1008
5	rs1366227	C	T	0.608135	1008
5	rs249887	A	T	0.0803571	1008
5	rs11951117	G	A	0.618056	1008
5	rs17053343	C	T	0.618056	1008
5	rs17053346	A	G	0.619048	1008
5	rs146323639	C	T	0.0367063	1008
5	rs62380746	G	A	0.618056	1008
5	rs30283	C	A	0.078373	1008
5	rs56660863	T	C	0.618056	1008
5	rs57229190	C	A	0.618056	1008
5	rs249886	A	T	0.078373	1008
5	rs249885	T	G	0.709325	1008
5	rs62380749	G	A	0.618056	1008
5	rs249884	G	A	0.696429	1008
5	rs75399710	G	A	0.0575397	1008
5	rs249883	A	G	0.0912698	1008
5	rs249882	C	T	0.696429	1008
5	rs72811731	T	C	0.618056	1008
5	rs249881	G	A	0.078373	1008
5	rs249880	C	A	0.0912698	1008
5	rs249879	A	T	0.0912698	1008
5	rs249878	G	A	0.0902778	1008
5	rs17053349	C	A	0.618056	1008
5	rs17053350	T	C	0.618056	1008
5	rs79980878	C	T	0.0575397	1008
5	rs30276	G	A	0.709325	1008
5	rs39584	C	G	0.0912698	1008
5	rs405179	T	G	0.0912698	1008
5	rs447817	C	A	0.0902778	1008
5	rs249872	A	G	0.0912698	1008
5	rs11949402	G	A	0.617063	1008
5	rs249873	A	T	0.708333	1008
5	rs112882160	G	A	0.205357	1008
5	rs28750556	A	G	0.618056	1008
5	rs249875	A	T	0.709325	1008
5	rs147822667	A	G	0.00992063	1008
5	rs30273	T	C	0.708333	1008
5	rs30274	A	C	0.697421	1008
5	rs75940341	G	A	0.031746	1008
5	rs30275	G	C	0.078373	1008
5	rs249877	C	T	0.078373	1008
5	rs249894	T	G	0.697421	1008
5	rs249892	A	G	0.696429	1008
5	rs249891	G	A	0.696429	1008
5	rs2312058	G	A	0.618056	1008
5	rs249890	T	C	0.078373	1008
5	rs249889	G	A	0.078373	1008
5	rs249888	C	T	0.078373	1008
5	rs17053358	G	A	0.619048	1008
5	rs17053360	C	T	0.619048	1008
5	rs30281	G	A	0.078373	1008
5	rs30280	C	G	0.078373	1008
5	rs4704996	A	G	0.619048	1008
5	rs4704997	T	C	0.619048	1008
5	rs62382678	C	T	0.619048	1008
5	rs62382679	G	A	0.619048	1008
5	rs62382681	C	T	0.619048	1008
5	rs13354310	C	T	0.302579	1008
5	rs17053370	C	T	0.302579	1008
5	rs117393505	T	G	0.0456349	1008
5	rs2033208	C	T	0.299603	1008
5	rs74814753	T	C	0.0595238	1008
5	rs1896632	C	T	0.909722	1008
5	rs2033207	T	C	0.909722	1008
5	rs10075212	G	T	0.909722	1008
5	rs4235721	C	G	0.909722	1008
5	rs4704998	G	A	0.909722	1008
5	rs1593883	A	C	0.909722	1008
5	rs1428135	C	T	0.909722	1008
5	rs6556512	A	G	0.909722	1008
5	rs4560532	A	C	0.909722	1008
5	rs6556514	C	T	0.909722	1008
5	rs75830591	T	C	0.0853175	1008
5	rs7725829	A	T	0.909722	1008
5	rs1428139	A	G	0.909722	1008
5	rs10062793	A	G	0.909722	1008
5	rs1121854	A	G	0.0902778	1008
5	rs4134197	C	T	0.0902778	1008
5	rs12653936	G	A	0.0912698	1008
5	rs34501775	C	T	0.0902778	1008
5	rs1346486	T	G	0.0902778	1008
5	rs1346485	A	G	0.0902778	1008
5	rs2312059	C	T	0.0902778	1008
5	rs1593885	G	A	0.0902778	1008
5	rs1593884	C	T	0.0902778	1008
5	rs1834945	C	T	0.0902778	1008
5	rs35052017	C	T	0.0902778	1008
5	rs4461618	T	G	0.0902778	1008
5	rs972324	T	C	0.0902778	1008
5	rs1366228	A	G	0.0902778	1008
5	rs4555777	C	A	0.0902778	1008
5	rs115251155	G	A	0.0535714	1008
5	rs17628942	T	A	0.0902778	1008
5	rs12513679	G	C	0.0902778	1008
5	rs13170433	C	T	0.0902778	1008
5	rs10060287	A	T	0.0902778	1008
5	rs10515734	G	T	0.0902778	1008
5	rs12716365	T	A	0.0902778	1008
5	rs12517231	C	T	0.0902778	1008
5	rs142965069	G	A	0.0446429	1008
5	rs12716369	T	C	0.0902778	1008
5	rs12716370	G	A	0.0902778	1008
5	rs7341071	T	C	0.0902778	1008
5	rs12657973	T	C	0.0902778	1008
5	rs12655476	G	A	0.0902778	1008
5	rs13153827	A	T	0.0902778	1008
5	rs17553409	A	G	0.0902778	1008
5	rs6865821	A	C	0.0902778	1008
5	rs1504932	A	C	0.0902778	1008
5	rs988686	C	G	0.0902778	1008
5	rs17053386	G	A	0.0178571	1008
5	rs17553613	T	G	0.0902778	1008
5	rs117290431	C	G	0.047619	1008
5	rs117759905	T	G	0.0486111	1008
5	rs10064971	G	A	0.0902778	1008
5	rs150807377	A	G	0.0505952	1008
5	rs12523569	A	T	0.0902778	1008
5	rs12657569	G	A	0.0902778	1008
5	rs10052410	T	C	0.0902778	1008
5	rs12658724	G	T	0.0902778	1008
5	rs1504939	G	A	0.0912698	1008
5	rs72811747	C	T	0.164683	1008
5	rs2135033	T	C	0.0912698	1008
5	rs9885248	A	G	0.0912698	1008
5	rs79776780	G	A	0.0426587	1008
5	rs10036448	A	G	0.0912698	1008
5	rs1604960	C	A	0.573413	1008
5	rs4704789	A	C	0.255952	1008
5	rs34887087	C	A	0.16369	1008
5	rs6878121	G	C	0.0902778	1008
5	rs13358565	A	G	0.0902778	1008
5	rs28826428	C	T	0.0902778	1008
5	rs1812403	T	C	0.0902778	1008
5	rs1604961	T	A	0.0902778	1008
5	rs141851736	G	A	0.0218254	1008
5	rs1580927	C	T	0.184524	1008
5	rs10063909	A	G	0.884921	1008
5	rs6556541	A	G	0.905754	1008
5	rs2221439	C	G	0.825397	1008
5	rs10056813	G	C	0.0198413	1008
5	rs2202432	T	A	0.906746	1008
5	rs72811750	G	T	0.0198413	1008
5	rs2102285	G	A	0.906746	1008
5	rs114902158	C	T	0.0615079	1008
5	rs72813859	G	A	0.0198413	1008
5	rs2135034	A	G	0.825397	1008
5	rs2135035	T	G	0.825397	1008
5	rs7704662	C	T	0.0615079	1008
5	rs9986254	C	T	0.0198413	1008
5	rs143136453	G	A	0.0615079	1008
5	rs147107772	G	A	0.0198413	1008
5	rs10071613	C	T	0.0198413	1008
5	rs183338833	G	T	0.00595238	1008
5	rs76362912	G	A	0.0615079	1008
5	rs13158762	G	A	0.825397	1008
5	rs2135036	T	A	0.906746	1008
5	rs2135037	A	G	0.906746	1008
5	rs1504940	A	G	0.906746	1008
5	rs116356591	A	T	0.0615079	1008
5	rs1504941	G	T	0.906746	1008
5	rs1504942	A	T	0.886905	1008
5	rs76245178	A	G	0.0615079	1008
5	rs6556545	A	C	0.925595	1008
5	rs7737496	G	A	0.0198413	1008
5	rs11744424	G	T	0.808532	1008
5	rs10044520	A	G	0.90873	1008
5	rs139024057	A	C	0.0426587	1008
5	rs6898100	T	C	0.105159	1008
5	rs1604962	C	A	0.90873	1008
5	rs7710388	G	A	0.0734127	1008
5	rs1857768	C	T	0.90873	1008
5	rs7733089	A	G	0.0714286	1008
5	rs4705000	C	T	0.0257937	1008
5	rs4704790	A	C	0.0972222	1008
5	rs6885958	G	T	0.809524	1008
5	rs6886148	G	A	0.811508	1008
5	rs4705001	G	A	0.90873	1008
5	rs6875001	A	G	0.0972222	1008
5	rs6875169	A	C	0.0972222	1008
5	rs10045825	G	T	0.0972222	1008
5	rs7736412	G	A	0.90873	1008
5	rs10079754	G	C	0.0257937	1008
5	rs7737383	G	A	0.0972222	1008
5	rs10038955	A	C	0.0972222	1008
5	rs115677644	A	T	0.0615079	1008
5	rs4705002	G	T	0.811508	1008
5	rs4235722	C	G	0.811508	1008
5	rs7737367	T	C	0.907738	1008
5	rs533772228	C	T	0.00694444	1008
5	rs11738065	C	T	0.810516	1008
5	rs4705003	C	G	0.906746	1008
5	rs118189733	A	G	0.0446429	1008
5	rs7729633	G	A	0.078373	1008
5	rs10057826	T	C	0.0327381	1008
5	rs10058119	A	C	0.794643	1008
5	rs114128937	C	A	0.00992063	1008
5	rs7725121	A	T	0.0327381	1008
5	rs13170573	C	G	0.793651	1008
5	rs78707454	G	A	0.0188492	1008
5	rs7713117	G	A	0.906746	1008
5	rs11950100	G	A	0.0327381	1008
5	rs10064593	A	G	0.906746	1008
5	rs11744154	A	G	0.789683	1008
5	rs11740347	G	A	0.78869	1008
5	rs148029798	T	C	0.0386905	1008
5	rs142576328	A	G	0.0853175	1008
5	rs4704791	G	A	0.906746	1008
5	rs13358340	C	T	0.031746	1008
5	rs4704792	A	T	0.906746	1008
5	rs4705005	A	G	0.797619	1008
5	rs144354818	A	G	0.0267857	1008
5	rs4705006	G	A	0.906746	1008
5	rs1354565	G	A	0.796627	1008
5	rs1948863	A	T	0.790675	1008
5	rs72813881	C	T	0.031746	1008
5	rs79672495	C	T	0.077381	1008
5	rs79179968	G	A	0.0853175	1008
5	rs6893125	C	T	0.789683	1008
5	rs4705007	G	A	0.907738	1008
5	rs4705008	T	C	0.797619	1008
5	rs10462927	G	A	0.797619	1008
5	rs72813885	A	G	0.111111	1008
5	rs13160261	A	G	0.797619	1008
5	rs1354566	G	A	0.907738	1008
5	rs10061194	G	T	0.110119	1008
5	rs10039835	G	A	0.110119	1008
5	rs10042069	C	A	0.117063	1008
5	rs4704793	T	G	0.907738	1008
5	rs76798983	G	A	0.328373	1008
5	rs60947826	A	G	0.790675	1008
5	rs10074370	A	G	0.117063	1008
5	rs10065774	G	A	0.110119	1008
5	rs6888978	T	C	0.907738	1008
5	rs2135038	G	A	0.907738	1008
5	rs2135039	C	T	0.907738	1008
5	rs6894973	A	G	0.907738	1008
5	rs117811722	T	C	0.0128968	1008
5	rs1857769	A	G	0.031746	1008
5	rs1857770	T	G	0.031746	1008
5	rs17053447	A	T	0.031746	1008
5	rs17053449	G	A	0.110119	1008
5	rs7725923	T	G	0.12004	1008
5	rs2871924	C	T	0.907738	1008
5	rs7714142	C	T	0.0386905	1008
5	rs8180473	A	G	0.906746	1008
5	rs1801193	T	C	0.793651	1008
5	rs4434364	A	G	0.906746	1008
5	rs11750080	A	G	0.792659	1008
5	rs11748820	C	G	0.792659	1008
5	rs77472048	A	G	0.014881	1008
5	rs4345305	T	G	0.906746	1008
5	rs1394607	T	G	0.792659	1008
5	rs78115090	G	A	0.0793651	1008
5	rs13172727	G	A	0.785714	1008
5	rs6556553	A	G	0.906746	1008
5	rs12652756	T	C	0.792659	1008
5	rs12652777	T	C	0.792659	1008
5	rs1504944	C	G	0.792659	1008
5	rs2135040	G	A	0.792659	1008
5	rs10056289	T	A	0.0347222	1008
5	rs2135041	C	T	0.792659	1008
5	rs2174421	A	G	0.792659	1008
5	rs6872904	C	G	0.0347222	1008
5	rs78463773	T	G	0.0863095	1008
5	rs74858360	G	C	0.0257937	1008
5	rs10037772	C	T	0.906746	1008
5	rs17053458	T	G	0.0863095	1008
5	rs7447475	A	G	0.820437	1008
5	rs1504946	C	T	0.785714	1008
5	rs10059872	C	A	0.0347222	1008
5	rs17053462	A	G	0.0347222	1008
5	rs17053464	C	T	0.0793651	1008
5	rs17053465	C	T	0.0793651	1008
5	rs12514604	A	G	0.0793651	1008
5	rs10044891	G	A	0.0347222	1008
5	rs2036556	T	C	0.792659	1008
5	rs574505528	G	A	0.00694444	1008
5	rs4094450	A	G	0.792659	1008
5	rs4235723	G	A	0.792659	1008
5	rs1394608	C	T	0.906746	1008
5	rs4288104	A	G	0.792659	1008
5	rs1394609	T	C	0.906746	1008
5	rs76499093	G	A	0.0793651	1008
5	rs13182616	A	G	0.792659	1008
5	rs11743060	A	G	0.792659	1008
5	rs11743063	A	G	0.872024	1008
5	rs1394602	G	C	0.906746	1008
5	rs6860183	C	T	0.0347222	1008
5	rs80261187	C	T	0.0793651	1008
5	rs17053470	T	C	0.0863095	1008
5	rs7706091	C	G	0.872024	1008
5	rs2014026	A	G	0.827381	1008
5	rs148532213	C	T	0.0793651	1008
5	rs1813059	C	T	0.906746	1008
5	rs74435952	G	A	0.0793651	1008
5	rs10043401	A	C	0.0357143	1008
5	rs72798928	G	A	0.031746	1008
5	rs4068396	T	C	0.792659	1008
5	rs9313897	A	C	0.030754	1008
5	rs10036928	T	C	0.906746	1008
5	rs6889255	G	T	0.0347222	1008
5	rs6873000	A	G	0.906746	1008
5	rs17053477	T	C	0.0863095	1008
5	rs17555767	C	T	0.785714	1008
5	rs35804717	T	C	0.792659	1008
5	rs10038418	T	C	0.0347222	1008
5	rs12523127	G	A	0.0793651	1008
5	rs114294828	A	T	0.0793651	1008
5	rs7700863	G	T	0.906746	1008
5	rs76524654	A	C	0.0863095	1008
5	rs17053484	A	G	0.0347222	1008
5	rs12514194	G	A	0.0793651	1008
5	rs146866271	C	T	0.0575397	1008
5	rs72798933	C	T	0.047619	1008
5	rs61603347	C	T	0.785714	1008
5	rs72798934	A	C	0.0347222	1008
5	rs77946635	G	A	0.0793651	1008
5	rs190250601	A	T	0.00198413	1008
5	rs143203965	G	T	0.0178571	1008
5	rs1504926	G	A	0.906746	1008
5	rs72798937	T	C	0.030754	1008
5	rs6866394	T	C	0.0347222	1008
5	rs7722282	G	A	0.0347222	1008
5	rs7722398	G	A	0.906746	1008
5	rs17053491	G	A	0.0793651	1008
5	rs79448192	G	A	0.0793651	1008
5	rs7732608	G	A	0.827381	1008
5	rs7721793	T	C	0.827381	1008
5	rs17053495	C	A	0.0793651	1008
5	rs77027810	A	G	0.0505952	1008
5	rs17053497	C	T	0.0793651	1008
5	rs9313900	A	G	0.0347222	1008
5	rs112784044	A	T	0.030754	1008
5	rs13184996	A	T	0.906746	1008
5	rs72798948	G	A	0.0347222	1008
5	rs7725840	C	A	0.0793651	1008
5	rs13355607	G	A	0.0347222	1008
5	rs75722607	A	C	0.0863095	1008
5	rs970476	T	G	0.827381	1008
5	rs970475	G	A	0.827381	1008
5	rs78159313	T	C	0.0863095	1008
5	rs1021903	G	T	0.906746	1008
5	rs1875963	G	T	0.820437	1008
5	rs76717701	A	G	0.0863095	1008
5	rs1504927	A	G	0.906746	1008
5	rs2055609	G	A	0.612103	1008
5	rs34201599	A	C	0.793651	1008
5	rs10062636	G	C	0.0337302	1008
5	rs3969758	G	C	0.825397	1008
5	rs2312062	A	G	0.782738	1008
5	rs2312063	T	C	0.784722	1008
5	rs75464312	G	T	0.0198413	1008
5	rs117435888	G	A	0.10119	1008
5	rs80013625	G	A	0.078373	1008
5	rs2312064	C	G	0.896825	1008
5	rs1472756	T	C	0.818452	1008
5	rs12521900	C	T	0.078373	1008
5	rs12521918	C	T	0.078373	1008
5	rs77310224	T	G	0.0138889	1008
5	rs7737163	A	G	0.896825	1008
5	rs7737609	A	C	0.895833	1008
5	rs7715464	G	A	0.0922619	1008
5	rs17556534	C	G	0.0248016	1008
5	rs6880774	G	A	0.703373	1008
5	rs17053509	A	G	0.194444	1008
5	rs140979409	T	C	0.0238095	1008
5	rs2135026	G	T	0.222222	1008
5	rs2135027	T	G	0.897817	1008
5	rs931798	A	G	0.897817	1008
5	rs140617	A	G	0.186508	1008
5	rs140616	T	C	0.71131	1008
5	rs140615	C	G	0.71131	1008
5	rs75590149	G	T	0.185516	1008
5	rs17053516	G	A	0.0863095	1008
5	rs1394603	C	T	0.175595	1008
5	rs6556570	G	C	0.724206	1008
5	rs1983099	C	T	0.18254	1008
5	rs7723660	C	T	0.18254	1008
5	rs62380724	G	T	0.18254	1008
5	rs924872	T	C	0.725198	1008
5	rs4438860	C	T	0.18254	1008
5	rs148881497	A	G	0.031746	1008
5	rs905789	A	G	0.725198	1008
5	rs6556572	T	C	0.71131	1008
5	rs6556573	G	A	0.71131	1008
5	rs6556574	T	C	0.71131	1008
5	rs1553534	C	T	0.52381	1008
5	rs7708513	A	T	0.52381	1008
5	rs144468686	A	G	0.0277778	1008
5	rs1553535	G	T	0.710317	1008
5	rs62380725	T	G	0.186508	1008
5	rs77214147	C	A	0.186508	1008
5	rs55669320	G	T	0.186508	1008
5	rs4704798	A	G	0.712302	1008
5	rs12653782	T	G	0.184524	1008
5	rs1059020	C	T	0.186508	1008
5	rs10476373	T	C	0.519841	1008
5	rs10476374	T	G	0.712302	1008
5	rs79019903	A	T	0.193452	1008
5	rs77199521	G	A	0.0257937	1008
5	rs6556578	C	T	0.71131	1008
5	rs6884659	A	G	0.71131	1008
5	rs10780121	G	A	0.518849	1008
5	rs62380726	T	C	0.193452	1008
5	rs62380727	G	A	0.193452	1008
5	rs11743065	T	A	0.520833	1008
5	rs6862189	G	A	0.193452	1008
5	rs10036164	G	A	0.71131	1008
5	rs1472755	A	G	0.896825	1008
5	rs72798976	A	C	0.0248016	1008
5	rs4704799	G	A	0.524802	1008
5	rs17053531	G	A	0.185516	1008
5	rs62380728	G	A	0.19246	1008
5	rs62380729	G	T	0.19246	1008
5	rs62380730	A	G	0.193452	1008
5	rs10475703	C	A	0.710317	1008
5	rs62380731	T	C	0.193452	1008
5	rs4704800	A	G	0.896825	1008
5	rs6869537	C	T	0.185516	1008
5	rs4705012	T	C	0.896825	1008
5	rs4704801	A	G	0.896825	1008
5	rs62380732	G	T	0.185516	1008
5	rs55755417	C	T	0.185516	1008
5	rs4454042	T	C	0.725198	1008
5	rs62380750	C	T	0.222222	1008
5	rs10054859	G	C	0.525794	1008
5	rs10040076	A	C	0.710317	1008
5	rs62380751	A	C	0.186508	1008
5	rs9313909	G	A	0.710317	1008
5	rs2135028	C	G	0.371032	1008
5	rs140474267	T	C	0.0128968	1008
5	rs6865531	A	G	0.65873	1008
5	rs62380752	G	C	0.186508	1008
5	rs12716390	G	T	0.657738	1008
5	rs62380753	G	A	0.184524	1008
5	rs9313910	A	T	0.472222	1008
5	rs13185401	G	A	0.169643	1008
5	rs62380754	A	G	0.185516	1008
5	rs143515206	A	G	0.0267857	1008
5	rs56709418	C	T	0.184524	1008
5	rs118182737	G	A	0.0515873	1008
5	rs62380756	G	A	0.184524	1008
5	rs146067418	G	T	0.0128968	1008
5	rs12054876	C	G	0.488095	1008
5	rs2017982	C	T	0.184524	1008
5	rs972242	G	A	0.183532	1008
5	rs10062440	C	A	0.468254	1008
5	rs4705013	T	C	0.481151	1008
5	rs75020450	C	T	0.0257937	1008
5	rs10515736	T	G	0.844246	1008
5	rs7731517	G	T	0.185516	1008
5	rs7731883	G	A	0.184524	1008
5	rs117021244	G	A	0.0238095	1008
5	rs113841326	C	A	0.184524	1008
5	rs1504928	G	A	0.485119	1008
5	rs61422788	G	A	0.185516	1008
5	rs6886901	A	T	0.189484	1008
5	rs6879264	C	T	0.191468	1008
5	rs6879407	C	T	0.191468	1008
5	rs78183775	A	C	0.186508	1008
5	rs1827687	G	A	0.657738	1008
5	rs2055610	T	C	0.660714	1008
5	rs2036557	C	T	0.441468	1008
5	rs56371636	G	A	0.0972222	1008
5	rs6556587	A	T	0.68254	1008
5	rs35414747	G	A	0.843254	1008
5	rs142506220	G	A	0.0248016	1008
5	rs1910781	G	A	0.670635	1008
5	rs7727771	C	T	0.445437	1008
5	rs6872627	G	A	0.670635	1008
5	rs74654850	A	G	0.0386905	1008
5	rs6896669	A	G	0.671627	1008
5	rs10042626	G	A	0.453373	1008
5	rs74498483	A	T	0.0902778	1008
5	rs7729019	C	T	0.670635	1008
5	rs57792332	C	T	0.217262	1008
5	rs57620638	C	T	0.0902778	1008
5	rs6894759	C	A	0.217262	1008
5	rs6556594	C	T	0.681548	1008
5	rs7718903	T	G	0.68254	1008
5	rs75073278	T	C	0.094246	1008
5	rs56132359	T	A	0.217262	1008
5	rs2174417	T	G	0.843254	1008
5	rs78758134	G	A	0.159722	1008
5	rs12163943	C	T	0.683532	1008
5	rs7729818	T	C	0.683532	1008
5	rs10476390	G	C	0.455357	1008
5	rs4502803	G	A	0.671627	1008
5	rs11135202	T	G	0.672619	1008
5	rs76626199	C	G	0.014881	1008
5	rs76074594	G	A	0.171627	1008
5	rs1504929	G	T	0.671627	1008
5	rs4705014	G	A	0.671627	1008
5	rs6556603	T	C	0.843254	1008
5	rs1604957	A	G	0.683532	1008
5	rs10063250	T	C	0.671627	1008
5	rs10038124	C	T	0.664683	1008
5	rs57757758	T	A	0.218254	1008
5	rs1604958	G	C	0.843254	1008
5	rs2135029	G	A	0.671627	1008
5	rs6556609	T	A	0.672619	1008
5	rs6556610	C	G	0.672619	1008
5	rs6556611	G	T	0.672619	1008
5	rs6556612	T	C	0.843254	1008
5	rs1587857	T	C	0.671627	1008
5	rs867009	G	A	0.671627	1008
5	rs6556615	T	C	0.68254	1008
5	rs12655391	G	T	0.160714	1008
5	rs141570202	T	A	0.030754	1008
5	rs117667730	C	T	0.104167	1008
5	rs62382689	A	G	0.225198	1008
5	rs17053549	T	G	0.172619	1008
5	rs905788	G	A	0.218254	1008
5	rs6881542	G	A	0.454365	1008
5	rs2055611	A	C	0.472222	1008
5	rs1504931	C	A	0.453373	1008
5	rs2055612	G	C	0.843254	1008
5	rs6880816	T	C	0.843254	1008
5	rs58711341	G	A	0.250992	1008
5	rs76014956	T	C	0.171627	1008
5	rs13189810	G	A	0.448413	1008
5	rs7737328	G	A	0.448413	1008
5	rs6556623	C	A	0.672619	1008
5	rs6556624	A	G	0.672619	1008
5	rs6556625	T	C	0.449405	1008
5	rs72798999	G	A	0.0257937	1008
5	rs4705015	T	C	0.672619	1008
5	rs58106700	G	A	0.21627	1008
5	rs4705016	C	T	0.440476	1008
5	rs139972622	G	A	0.00793651	1008
5	rs4705017	A	G	0.661706	1008
5	rs2312182	G	A	0.650794	1008
5	rs78409461	A	G	0.155754	1008
5	rs10054228	T	C	0.349206	1008
5	rs1504933	A	G	0.738095	1008
5	rs72799001	G	T	0.00396825	1008
5	rs187946506	G	A	0.00694444	1008
5	rs73815505	A	G	0.155754	1008
5	rs146596474	C	G	0.0198413	1008
5	rs80088412	T	C	0.155754	1008
5	rs1504934	G	A	0.364087	1008
5	rs1504935	G	A	0.364087	1008
5	rs78297409	T	C	0.0515873	1008
5	rs137934671	T	G	0.0406746	1008
5	rs62382691	C	T	0.14881	1008
5	rs6863243	A	T	0.363095	1008
5	rs6883722	G	A	0.363095	1008
5	rs12652669	A	G	0.155754	1008
5	rs62382692	A	G	0.215278	1008
5	rs12659033	G	A	0.363095	1008
5	rs12653744	T	C	0.154762	1008
5	rs12653751	T	C	0.154762	1008
5	rs12659085	G	A	0.15377	1008
5	rs17053564	C	G	0.208333	1008
5	rs57683078	G	A	0.209325	1008
5	rs17052633	G	C	0.210317	1008
5	rs62382694	G	A	0.157738	1008
5	rs76606160	G	T	0.152778	1008
5	rs62382695	A	G	0.119048	1008
5	rs13162852	C	T	0.560516	1008
5	rs117838827	A	T	0.147817	1008
5	rs77020940	A	G	0.150794	1008
5	rs117639292	A	G	0.0535714	1008
5	rs11954391	T	C	0.565476	1008
5	rs117318591	C	G	0.0228175	1008
5	rs983467	A	G	0.775794	1008
5	rs11950842	G	A	0.0267857	1008
5	rs151012780	A	G	0.0396825	1008
5	rs7717944	A	G	0.358135	1008
5	rs75940790	C	T	0.0248016	1008
5	rs75564556	G	T	0.0535714	1008
5	rs17053572	A	G	0.0267857	1008
5	rs7719992	C	G	0.350198	1008
5	rs1827688	A	G	0.147817	1008
5	rs9313941	A	G	0.419643	1008
5	rs72801107	G	A	0.0267857	1008
5	rs7721082	G	A	0.766865	1008
5	rs140653269	C	T	0.0168651	1008
5	rs55820495	T	G	0.418651	1008
5	rs1504936	C	T	0.766865	1008
5	rs2312183	A	G	0.418651	1008
5	rs2135030	T	C	0.417659	1008
5	rs55872084	G	T	0.169643	1008
5	rs73295175	G	T	0.201389	1008
5	rs4704803	C	G	0.417659	1008
5	rs1354563	A	G	0.419643	1008
5	rs1354564	A	G	0.56746	1008
5	rs11953896	G	A	0.0267857	1008
5	rs2135031	C	G	0.435516	1008
5	rs4704804	A	G	0.582341	1008
5	rs77370445	G	T	0.0138889	1008
5	rs980149	A	G	0.436508	1008
5	rs980148	C	T	0.436508	1008
5	rs17638584	G	T	0.145833	1008
5	rs2055613	A	G	0.59127	1008
5	rs2312184	C	A	0.746032	1008
5	rs61068059	C	T	0.157738	1008
5	rs2174419	A	G	0.593254	1008
5	rs116560088	C	T	0.15377	1008
5	rs4705018	A	C	0.399802	1008
5	rs4307078	G	A	0.209325	1008
5	rs2312185	G	A	0.382937	1008
5	rs77019485	C	T	0.234127	1008
5	rs10866739	T	G	0.593254	1008
5	rs80346689	C	G	0.160714	1008
5	rs256846	C	T	0.24504	1008
5	rs256845	C	T	0.415675	1008
5	rs7720984	G	A	0.179563	1008
5	rs256844	T	A	0.603175	1008
5	rs256843	A	T	0.253968	1008
5	rs1368300	C	T	0.180556	1008
5	rs256842	G	T	0.253968	1008
5	rs256841	A	G	0.422619	1008
5	rs17053585	A	G	0.169643	1008
5	rs6886828	T	C	0.190476	1008
5	rs256840	G	C	0.423611	1008
5	rs11738716	G	C	0.189484	1008
5	rs256821	G	A	0.607143	1008
5	rs256820	G	A	0.607143	1008
5	rs60556310	C	T	0.0694444	1008
5	rs6880345	G	A	0.146825	1008
5	rs72801122	G	A	0.0684524	1008
5	rs148477518	C	T	0.00396825	1008
5	rs144157814	C	A	0.0198413	1008
5	rs256819	C	T	0.247024	1008
5	rs73297105	G	T	0.183532	1008
5	rs4588577	C	T	0.247024	1008
5	rs4613690	G	A	0.422619	1008
5	rs192618547	A	G	0.00992063	1008
5	rs1432686	T	G	0.185516	1008
5	rs1835912	T	C	0.1875	1008
5	rs141222290	A	G	0.0367063	1008
5	rs9313957	G	T	0.183532	1008
5	rs256822	T	C	0.249008	1008
5	rs256823	C	A	0.603175	1008
5	rs256824	C	T	0.416667	1008
5	rs74941933	G	A	0.0396825	1008
5	rs256825	G	A	0.605159	1008
5	rs115859006	A	G	0.169643	1008
5	rs256826	C	A	0.248016	1008
5	rs934417	T	G	0.361111	1008
5	rs13360574	A	G	0.361111	1008
5	rs256839	G	A	0.255952	1008
5	rs183745	C	T	0.608135	1008
5	rs1368299	A	G	0.354167	1008
5	rs256838	C	T	0.24504	1008
5	rs891907	G	A	0.345238	1008
5	rs891906	T	C	0.196429	1008
5	rs6883496	T	G	0.197421	1008
5	rs256837	C	A	0.0128968	1008
5	rs17639279	T	G	0.197421	1008
5	rs256836	A	G	0.0128968	1008
5	rs138086322	T	C	0.0753968	1008
5	rs116591545	G	A	0.0297619	1008
5	rs78905105	G	C	0.184524	1008
5	rs256835	C	T	0.392857	1008
5	rs78263503	G	A	0.183532	1008
5	rs117909579	A	T	0.183532	1008
5	rs256834	C	A	0.393849	1008
5	rs79761934	G	A	0.183532	1008
5	rs143434556	G	A	0.183532	1008
5	rs117191490	C	T	0.183532	1008
5	rs256833	C	G	0.0128968	1008
5	rs74603109	A	G	0.166667	1008
5	rs256832	T	C	0.393849	1008
5	rs256831	G	A	0.0128968	1008
5	rs56235470	G	A	0.196429	1008
5	rs256830	C	T	0.0128968	1008
5	rs256829	G	A	0.0128968	1008
5	rs256828	A	G	0.382937	1008
5	rs256827	C	G	0.382937	1008
5	rs116956902	C	T	0.190476	1008
5	rs4516838	A	G	0.0119048	1008
5	rs4639205	A	G	0.0119048	1008
5	rs115672382	G	A	0.0119048	1008
5	rs7700916	G	T	0.186508	1008
5	rs7701076	G	A	0.186508	1008
5	rs4447971	A	G	0.186508	1008
5	rs2656894	G	C	0.195437	1008
5	rs75352978	T	C	0.19246	1008
5	rs80282644	C	T	0.0257937	1008
5	rs79946104	G	C	0.18254	1008
5	rs6889462	A	G	0.1875	1008
5	rs78667023	A	G	0.155754	1008
5	rs79835445	G	A	0.185516	1008
5	rs80019372	G	A	0.0119048	1008
5	rs1432681	G	A	0.198413	1008
5	rs77425467	G	A	0.18254	1008
5	rs2656895	C	T	0.198413	1008
5	rs7715938	A	G	0.19246	1008
5	rs4705019	A	T	0.386905	1008
5	rs2082388	A	G	0.0119048	1008
5	rs78874806	G	A	0.18254	1008
5	rs17053596	T	C	0.18254	1008
5	rs61590496	C	T	0.191468	1008
5	rs74844963	G	T	0.0505952	1008
5	rs10463128	A	G	0.382937	1008
5	rs79639234	C	T	0.030754	1008
5	rs6893816	A	C	0.200397	1008
5	rs12517498	C	A	0.198413	1008
5	rs17053598	G	A	0.18254	1008
5	rs7715923	G	T	0.381944	1008
5	rs60128166	T	C	0.186508	1008
5	rs76599030	A	G	0.014881	1008
5	rs56183897	C	T	0.155754	1008
5	rs17558929	A	G	0.0119048	1008
5	rs194145	G	A	0.0119048	1008
5	rs75152502	A	T	0.185516	1008
5	rs113985602	C	T	0.380952	1008
5	rs253604	G	A	0.198413	1008
5	rs12517691	G	T	0.0119048	1008
5	rs2431771	A	T	0.443452	1008
5	rs1432682	G	A	0.350198	1008
5	rs75437621	G	A	0.0168651	1008
5	rs2431770	G	A	0.0119048	1008
5	rs17053601	A	G	0.0793651	1008
5	rs77385690	G	A	0.030754	1008
5	rs6897279	A	T	0.356151	1008
5	rs10515740	T	G	0.0119048	1008
5	rs10463129	C	T	0.18254	1008
5	rs9313970	C	T	0.18254	1008
5	rs17639646	C	T	0.0119048	1008
5	rs17053602	T	C	0.0178571	1008
5	rs78059333	C	T	0.030754	1008
5	rs11746739	T	G	0.350198	1008
5	rs253603	T	C	0.350198	1008
5	rs194144	T	C	0.0119048	1008
5	rs11743093	G	A	0.350198	1008
5	rs75865580	G	A	0.18254	1008
5	rs12521822	T	G	0.0119048	1008
5	rs253602	G	T	0.457341	1008
5	rs253601	T	C	0.0119048	1008
5	rs253600	T	C	0.356151	1008
5	rs6877566	C	T	0.387897	1008
5	rs6885454	A	C	0.344246	1008
5	rs79127894	G	A	0.155754	1008
5	rs253599	C	T	0.357143	1008
5	rs1432683	C	T	0.161706	1008
5	rs17053604	A	G	0.18254	1008
5	rs79697512	G	A	0.18254	1008
5	rs2216656	C	T	0.356151	1008
5	rs78756971	C	T	0.18254	1008
5	rs17639859	T	A	0.161706	1008
5	rs17053606	A	G	0.183532	1008
5	rs253598	G	A	0.350198	1008
5	rs77362812	G	T	0.0119048	1008
5	rs17053609	T	A	0.18254	1008
5	rs17053611	G	A	0.18254	1008
5	rs4337839	T	C	0.162698	1008
5	rs11750620	A	G	0.0119048	1008
5	rs253596	A	C	0.0119048	1008
5	rs253595	G	A	0.350198	1008
5	rs253594	C	T	0.667659	1008
5	rs253593	C	G	0.667659	1008
5	rs76460362	T	A	0.18254	1008
5	rs17053613	C	T	0.281746	1008
5	rs10071452	C	G	0.162698	1008
5	rs10076239	T	G	0.388889	1008
5	rs79981360	A	G	0.030754	1008
5	rs79963846	G	A	0.0119048	1008
5	rs6880966	C	T	0.0297619	1008
5	rs6880968	C	T	0.030754	1008
5	rs11748068	C	T	0.155754	1008
5	rs76988068	C	T	0.18254	1008
5	rs6890183	A	G	0.0327381	1008
5	rs34260400	C	A	0.00992063	1008
5	rs11749788	C	T	0.161706	1008
5	rs11738926	T	C	0.388889	1008
5	rs7717533	G	T	0.198413	1008
5	rs6876726	T	C	0.388889	1008
5	rs78310633	A	T	0.0357143	1008
5	rs1368301	C	A	0.0119048	1008
5	rs6874767	C	T	0.387897	1008
5	rs116279580	A	G	0.0297619	1008
5	rs75476567	C	T	0.194444	1008
5	rs7727643	A	G	0.031746	1008
5	rs60716901	G	A	0.031746	1008
5	rs58558564	C	T	0.031746	1008
5	rs253592	C	A	0.199405	1008
5	rs1978450	C	A	0.0119048	1008
5	rs148717970	G	C	0.18254	1008
5	rs17053620	T	C	0.18254	1008
5	rs78909890	G	A	0.194444	1008
5	rs9686475	T	G	0.161706	1008
5	rs2312187	C	T	0.388889	1008
5	rs2312188	A	G	0.389881	1008
5	rs77074720	C	A	0.0327381	1008
5	rs2431769	G	A	0.22619	1008
5	rs437395	G	C	0.0119048	1008
5	rs4705020	C	T	0.0585317	1008
5	rs447983	C	G	0.227183	1008
5	rs60598425	G	T	0.031746	1008
5	rs447938	G	A	0.194444	1008
5	rs365187	G	C	0.0119048	1008
5	rs412201	C	G	0.194444	1008
5	rs450151	T	A	0.462302	1008
5	rs11951246	G	A	0.225198	1008
5	rs75724215	C	T	0.18254	1008
5	rs78262873	G	A	0.0257937	1008
5	rs78373214	G	A	0.18254	1008
5	rs6880543	G	A	0.380952	1008
5	rs73297195	C	T	0.194444	1008
5	rs1036180	C	T	0.161706	1008
5	rs74412895	C	G	0.031746	1008
5	rs10071360	T	C	0.161706	1008
5	rs76500103	A	G	0.0257937	1008
5	rs7448097	G	A	0.160714	1008
5	rs3846689	T	G	0.193452	1008
5	rs80275589	C	T	0.0119048	1008
5	rs3857410	A	G	0.386905	1008
5	rs7720258	T	C	0.030754	1008
5	rs187279630	A	G	0.0119048	1008
5	rs4080412	T	A	0.322421	1008
5	rs78839775	T	A	0.18254	1008
5	rs79782815	G	A	0.030754	1008
5	rs73297202	G	A	0.030754	1008
5	rs6880030	G	T	0.191468	1008
5	rs151220552	G	A	0.18254	1008
5	rs11135273	G	A	0.197421	1008
5	rs11135274	G	A	0.386905	1008
5	rs11740312	T	C	0.161706	1008
5	rs148371351	C	T	0.183532	1008
5	rs112146477	A	G	0.161706	1008
5	rs171690	A	T	0.0119048	1008
5	rs78311701	A	C	0.030754	1008
5	rs253605	C	T	0.0119048	1008
5	rs55634634	C	A	0.155754	1008
5	rs7718591	C	T	0.161706	1008
5	rs75776487	C	A	0.0119048	1008
5	rs7730140	A	G	0.161706	1008
5	rs74869065	C	T	0.031746	1008
5	rs11742816	C	T	0.155754	1008
5	rs17559950	C	A	0.155754	1008
5	rs150711897	C	T	0.0297619	1008
5	rs253606	T	C	0.390873	1008
5	rs73812688	G	A	0.162698	1008
5	rs10069144	A	G	0.162698	1008
5	rs17640310	T	G	0.0119048	1008
5	rs12520464	A	G	0.0654762	1008
5	rs7718881	T	C	0.155754	1008
5	rs72801149	G	A	0.0178571	1008
5	rs10052818	G	A	0.154762	1008
5	rs116855174	T	C	0.184524	1008
5	rs74466783	G	A	0.0406746	1008
5	rs4382149	G	T	0.391865	1008
5	rs17640346	C	T	0.154762	1008
5	rs253607	A	G	0.392857	1008
5	rs17640369	C	T	0.154762	1008
5	rs6556717	G	A	0.207341	1008
5	rs934418	G	A	0.387897	1008
5	rs80101550	C	T	0.0406746	1008
5	rs113980265	C	T	0.0119048	1008
5	rs10214042	C	T	0.0406746	1008
5	rs55975207	C	T	0.0644841	1008
5	rs56390385	T	G	0.299603	1008
5	rs150468786	G	T	0.185516	1008
5	rs137972965	C	G	0.18254	1008
5	rs147791143	A	G	0.0119048	1008
5	rs9687336	C	G	0.0416667	1008
5	rs145547829	T	C	0.18254	1008
5	rs192040921	G	T	0.18254	1008
5	rs140724815	T	C	0.0396825	1008
5	rs144660611	G	A	0.0396825	1008
5	rs191220733	T	C	0.0396825	1008
5	rs11953810	G	T	0.0654762	1008
5	rs114040916	T	C	0.18254	1008
5	rs6883510	A	G	0.300595	1008
5	rs11135288	A	G	0.300595	1008
5	rs77141604	T	G	0.0396825	1008
5	rs80206401	C	A	0.0119048	1008
5	rs13358448	G	A	0.0406746	1008
5	rs6894554	T	C	0.0119048	1008
5	rs117914004	A	G	0.184524	1008
5	rs115301004	T	G	0.18254	1008
5	rs187618561	G	A	0.0257937	1008
5	rs7706946	G	A	0.118056	1008
5	rs12520121	G	A	0.0119048	1008
5	rs111286392	G	A	0.18254	1008
5	rs6859694	T	G	0.118056	1008
5	rs6887546	C	T	0.0525794	1008
5	rs6860238	T	G	0.0654762	1008
5	rs76296496	C	T	0.18254	1008
5	rs10077734	C	A	0.0525794	1008
5	rs28433116	A	G	0.113095	1008
5	rs79727779	G	T	0.18254	1008
5	rs17053635	A	G	0.18254	1008
5	rs79423511	C	T	0.0396825	1008
5	rs75354763	T	C	0.0416667	1008
5	rs17053637	G	A	0.0535714	1008
5	rs2436327	T	C	0.0119048	1008
5	rs2431401	G	C	0.301587	1008
5	rs17053642	T	C	0.18254	1008
5	rs10071215	C	T	0.0416667	1008
5	rs6864938	G	A	0.0654762	1008
5	rs6893385	A	G	0.0654762	1008
5	rs7710178	G	T	0.0525794	1008
5	rs142086963	C	T	0.0406746	1008
5	rs12332716	C	T	0.0416667	1008
5	rs10077411	C	A	0.0535714	1008
5	rs113379066	T	C	0.0119048	1008
5	rs280475	G	A	0.0119048	1008
5	rs74571343	T	A	0.181548	1008
5	rs181875	T	A	0.301587	1008
5	rs3797574	A	G	0.0654762	1008
5	rs157292	A	G	0.30754	1008
5	rs157293	G	A	0.308532	1008
5	rs72801157	T	C	0.0654762	1008
5	rs10515739	T	C	0.18254	1008
5	rs3797577	A	G	0.293651	1008
5	rs157290	G	A	0.293651	1008
5	rs157291	C	T	0.293651	1008
5	rs10515738	G	A	0.292659	1008
5	rs57957335	G	A	0.0396825	1008
5	rs11739522	T	C	0.294643	1008
5	rs78614691	C	G	0.0396825	1008
5	rs75437797	T	C	0.176587	1008
5	rs10515737	A	C	0.176587	1008
5	rs7714176	A	T	0.294643	1008
5	rs888842	T	C	0.294643	1008
5	rs6872066	C	A	0.218254	1008
5	rs6556729	A	G	0.294643	1008
5	rs280468	C	A	0.293651	1008
5	rs280469	G	A	0.0119048	1008
5	rs280470	T	A	0.293651	1008
5	rs79222439	G	A	0.0396825	1008
5	rs280471	C	T	0.0119048	1008
5	rs72801160	G	T	0.0644841	1008
5	rs76782005	C	T	0.0396825	1008
5	rs182203	C	T	0.294643	1008
5	rs280472	A	T	0.294643	1008
5	rs203997	C	T	0.293651	1008
5	rs74864915	A	C	0.0396825	1008
5	rs10068837	A	G	0.217262	1008
5	rs280473	C	T	0.292659	1008
5	rs117021826	G	A	0.0267857	1008
5	rs151184891	G	A	0.00992063	1008
5	rs77701528	A	G	0.208333	1008
5	rs117717525	T	C	0.0267857	1008
5	rs280474	A	G	0.292659	1008
5	rs1833609	T	C	0.217262	1008
5	rs6556736	T	C	0.292659	1008
5	rs11953051	A	C	0.292659	1008
5	rs422664	A	C	0.0138889	1008
5	rs366643	A	G	0.292659	1008
5	rs9885282	A	G	0.293651	1008
5	rs141749916	C	T	0.176587	1008
5	rs182216035	A	G	0.0446429	1008
5	rs148208831	G	A	0.0644841	1008
5	rs7717319	T	A	0.217262	1008
5	rs11957087	C	T	0.0634921	1008
5	rs142253475	G	A	0.0396825	1008
5	rs140138767	G	A	0.0436508	1008
5	rs183921577	C	T	0.0436508	1008
5	rs280455	G	A	0.292659	1008
5	rs60524199	G	A	0.0396825	1008
5	rs12519349	G	A	0.0119048	1008
5	rs12522361	A	G	0.292659	1008
5	rs12521380	C	G	0.292659	1008
5	rs139745195	C	T	0.0396825	1008
5	rs147446204	C	T	0.0634921	1008
5	rs72801163	C	A	0.0634921	1008
5	rs280456	G	A	0.293651	1008
5	rs400303	T	A	0.292659	1008
5	rs78365202	A	G	0.0386905	1008
5	rs79806934	T	C	0.0396825	1008
5	rs280457	A	G	0.292659	1008
5	rs280458	G	A	0.292659	1008
5	rs280459	A	G	0.293651	1008
5	rs2194036	T	C	0.0634921	1008
5	rs6877118	G	A	0.217262	1008
5	rs77107493	C	T	0.0396825	1008
5	rs280461	A	G	0.292659	1008
5	rs280462	G	A	0.292659	1008
5	rs76723521	T	C	0.176587	1008
5	rs280463	A	C	0.292659	1008
5	rs17053667	T	C	0.0634921	1008
5	rs17053670	G	A	0.176587	1008
5	rs280464	A	C	0.292659	1008
5	rs280465	G	C	0.292659	1008
5	rs280466	G	A	0.292659	1008
5	rs74861076	G	A	0.0238095	1008
5	rs59274622	G	A	0.0396825	1008
5	rs72801167	G	A	0.0634921	1008
5	rs280467	G	A	0.292659	1008
5	rs77627663	A	G	0.0396825	1008
5	rs6860519	C	A	0.292659	1008
5	rs1363743	A	G	0.292659	1008
5	rs72801169	C	T	0.0634921	1008
5	rs17561110	G	A	0.0119048	1008
5	rs17561145	C	T	0.0119048	1008
5	rs11743012	T	G	0.0119048	1008
5	rs76193874	C	A	0.0396825	1008
5	rs11740282	G	C	0.0119048	1008
5	rs1363742	G	A	0.0119048	1008
5	rs79258400	T	G	0.0119048	1008
5	rs7723780	G	A	0.0119048	1008
5	rs10428646	A	C	0.0119048	1008
5	rs1422220	T	G	0.281746	1008
5	rs76711652	T	G	0.0119048	1008
5	rs11743091	G	A	0.0119048	1008
5	rs6886792	C	G	0.295635	1008
5	rs6871079	G	C	0.295635	1008
5	rs6887652	C	G	0.0396825	1008
5	rs11743435	C	T	0.0119048	1008
5	rs75192516	G	A	0.0396825	1008
5	rs10068125	A	G	0.28373	1008
5	rs281047	A	G	0.295635	1008
5	rs6872094	A	C	0.284722	1008
5	rs42685	G	C	0.300595	1008
5	rs32063	T	C	0.115079	1008
5	rs6877490	A	G	0.104167	1008
5	rs32062	G	C	0.294643	1008
5	rs41074	C	T	0.0119048	1008
5	rs189061788	T	G	0.0337302	1008
5	rs157320	T	C	0.253968	1008
5	rs40486	C	T	0.0119048	1008
5	rs32061	C	T	0.0119048	1008
5	rs78257706	A	G	0.0396825	1008
5	rs32060	A	G	0.252976	1008
5	rs10214374	T	C	0.0615079	1008
5	rs185246	C	A	0.292659	1008
5	rs78941689	T	C	0.168651	1008
5	rs32059	G	T	0.0128968	1008
5	rs32058	T	C	0.279762	1008
5	rs10476477	G	A	0.167659	1008
5	rs41073	T	C	0.987103	1008
5	rs32057	C	T	0.808532	1008
5	rs434847	T	C	0.987103	1008
5	rs434116	T	C	0.808532	1008
5	rs446261	T	A	0.987103	1008
5	rs394183	A	G	0.987103	1008
5	rs452986	T	C	0.987103	1008
5	rs17053716	A	C	0.179563	1008
5	rs32056	G	A	0.987103	1008
5	rs39925	T	G	0.573413	1008
5	rs32055	A	C	0.987103	1008
5	rs39924	A	G	0.818452	1008
5	rs79086938	A	G	0.00992063	1008
5	rs32054	C	T	0.987103	1008
5	rs460462	A	G	0.987103	1008
5	rs462375	C	T	0.987103	1008
5	rs7709957	A	G	0.987103	1008
5	rs9314041	A	G	0.987103	1008
5	rs77974534	T	A	0.176587	1008
5	rs10491464	G	A	0.168651	1008
5	rs415118	C	A	0.81746	1008
5	rs449858	A	G	0.987103	1008
5	rs408310	G	A	0.987103	1008
5	rs693752	T	C	0.811508	1008
5	rs4704806	G	A	0.987103	1008
5	rs182211	G	A	0.987103	1008
5	rs7731165	T	C	0.973214	1008
5	rs281037	T	G	0.987103	1008
5	rs281039	C	T	0.987103	1008
5	rs281040	A	G	0.81746	1008
5	rs281041	G	A	0.986111	1008
5	rs281042	G	A	0.81746	1008
5	rs281043	G	A	0.987103	1008
5	rs281044	A	G	0.987103	1008
5	rs281045	T	C	0.987103	1008
5	rs281046	G	A	0.987103	1008
5	rs188130	T	G	0.986111	1008
5	rs153492	C	T	0.550595	1008
5	rs187730194	G	A	0.200397	1008
5	rs17053736	A	G	0.0615079	1008
5	rs140504675	A	G	0.0287698	1008
5	rs536237836	G	A	0.00992063	1008
5	rs281053	T	G	0.818452	1008
5	rs32082	G	A	0.987103	1008
5	rs75148527	C	A	0.0615079	1008
5	rs41075	T	C	0.987103	1008
5	rs32080	G	A	0.81746	1008
5	rs143547553	G	T	0.0248016	1008
5	rs76007058	T	C	0.0615079	1008
5	rs78242171	A	G	0.0386905	1008
5	rs75018040	C	T	0.0615079	1008
5	rs79682097	C	G	0.0376984	1008
5	rs157571	C	T	0.176587	1008
5	rs157457	A	G	0.175595	1008
5	rs32077	T	C	0.986111	1008
5	rs72801195	C	T	0.0615079	1008
5	rs32076	T	C	0.81746	1008
5	rs32075	T	C	0.81746	1008
5	rs32073	A	G	0.81746	1008
5	rs75107183	C	T	0.0376984	1008
5	rs157456	G	C	0.168651	1008
5	rs157671	T	A	0.168651	1008
5	rs157670	G	A	0.207341	1008
5	rs32072	A	T	0.77877	1008
5	rs157669	G	A	0.168651	1008
5	rs32071	T	C	0.81746	1008
5	rs7723731	C	T	0.0386905	1008
5	rs157668	C	G	0.176587	1008
5	rs138776713	C	G	0.00793651	1008
5	rs183651704	A	G	0.0168651	1008
5	rs188752051	C	A	0.0168651	1008
5	rs32070	G	A	0.986111	1008
5	rs32069	T	A	0.947421	1008
5	rs39927	T	A	0.986111	1008
5	rs157667	G	A	0.168651	1008
5	rs32068	G	A	0.986111	1008
5	rs76116514	A	G	0.0376984	1008
5	rs39926	C	T	0.770833	1008
5	rs1353249	A	G	0.0615079	1008
5	rs157332	A	G	0.986111	1008
5	rs157333	G	C	0.777778	1008
5	rs157334	T	A	0.777778	1008
5	rs157335	T	C	0.77877	1008
5	rs157666	G	A	0.169643	1008
5	rs281054	T	C	0.986111	1008
5	rs157665	A	G	0.169643	1008
5	rs282471	A	G	0.169643	1008
5	rs282472	T	C	0.208333	1008
5	rs281055	T	C	0.986111	1008
5	rs281056	A	G	0.77877	1008
5	rs281057	A	T	0.986111	1008
5	rs157662	G	A	0.170635	1008
5	rs281058	C	G	0.986111	1008
5	rs32095	C	T	0.986111	1008
5	rs32094	C	T	0.771825	1008
5	rs157663	C	T	0.169643	1008
5	rs39929	G	A	0.770833	1008
5	rs468494	A	C	0.986111	1008
5	rs467530	G	C	0.986111	1008
5	rs157664	T	C	0.214286	1008
5	rs80156653	T	G	0.0376984	1008
5	rs32091	A	T	0.986111	1008
5	rs32090	C	T	0.771825	1008
5	rs32089	C	T	0.769841	1008
5	rs32088	G	C	0.986111	1008
5	rs32087	G	T	0.986111	1008
5	rs32086	G	C	0.986111	1008
5	rs117779567	A	G	0.0287698	1008
5	rs32085	G	T	0.770833	1008
5	rs32084	T	C	0.779762	1008
5	rs32083	C	T	0.986111	1008
5	rs157336	G	A	0.779762	1008
5	rs157337	A	G	0.986111	1008
5	rs78940236	C	T	0.0376984	1008
5	rs282476	T	A	0.169643	1008
5	rs157338	C	T	0.769841	1008
5	rs157339	A	G	0.986111	1008
5	rs157340	A	G	0.986111	1008
5	rs281060	C	G	0.986111	1008
5	rs282478	G	A	0.207341	1008
5	rs157341	T	C	0.986111	1008
5	rs157342	G	A	0.986111	1008
5	rs78446756	G	A	0.0376984	1008
5	rs157343	G	A	0.986111	1008
5	rs282479	C	T	0.169643	1008
5	rs157344	C	A	0.77877	1008
5	rs157345	C	A	0.708333	1008
5	rs72803011	G	A	0.0615079	1008
5	rs157346	A	G	0.986111	1008
5	rs157347	G	A	0.986111	1008
5	rs157348	G	C	0.986111	1008
5	rs157349	T	G	0.986111	1008
5	rs17665136	T	C	0.0625	1008
5	rs73302871	C	T	0.0376984	1008
5	rs157350	G	A	0.986111	1008
5	rs153843	T	G	0.780754	1008
5	rs77295132	G	A	0.0228175	1008
5	rs157672	C	T	0.167659	1008
5	rs17053827	A	G	0.21131	1008
5	rs157673	C	T	0.206349	1008
5	rs157352	C	T	0.702381	1008
5	rs157353	T	C	0.015873	1008
5	rs157354	C	A	0.015873	1008
5	rs12521174	A	G	0.0615079	1008
5	rs282474	T	C	0.373016	1008
5	rs157675	C	A	0.206349	1008
5	rs78590044	A	G	0.0386905	1008
5	rs157676	T	C	0.285714	1008
5	rs157677	T	C	0.285714	1008
5	rs17053831	A	G	0.0625	1008
5	rs114726440	C	T	0.015873	1008
5	rs157678	T	A	0.858135	1008
5	rs75317960	A	T	0.0337302	1008
5	rs116148515	C	T	0.00496032	1008
5	rs11948514	A	G	0.0327381	1008
5	rs282475	A	G	0.820437	1008
5	rs282465	C	T	0.578373	1008
5	rs157680	C	A	0.957341	1008
5	rs17053833	G	A	0.0277778	1008
5	rs17053835	C	T	0.0277778	1008
5	rs17053838	C	T	0.0277778	1008
5	rs17053840	G	A	0.0615079	1008
5	rs17053843	G	A	0.0277778	1008
5	rs67453120	G	A	0.0287698	1008
5	rs282464	C	T	0.0605159	1008
5	rs459055	G	A	0.90377	1008
5	rs145562645	C	T	0.047619	1008
5	rs466413	A	C	0.077381	1008
5	rs76099403	A	G	0.0952381	1008
5	rs17053847	A	G	0.0297619	1008
5	rs2642660	G	A	0.907738	1008
5	rs67059134	G	A	0.0297619	1008
5	rs282466	G	A	0.566468	1008
5	rs2652324	A	T	0.907738	1008
5	rs466781	T	A	0.9375	1008
5	rs463728	G	A	0.9375	1008
5	rs72803027	T	G	0.0297619	1008
5	rs17053865	A	G	0.0297619	1008
5	rs462058	G	A	0.9375	1008
5	rs456290	C	T	0.820437	1008
5	rs72803029	C	G	0.077381	1008
5	rs10515742	A	G	0.078373	1008
5	rs10515743	C	T	0.077381	1008
5	rs149686178	A	G	0.00496032	1008
5	rs284443	G	A	0.856151	1008
5	rs284444	G	A	0.850198	1008
5	rs283098	C	T	0.852183	1008
5	rs113901595	T	C	0.0952381	1008
5	rs55667497	C	A	0.0813492	1008
5	rs11949511	G	A	0.0823413	1008
5	rs11954233	T	C	0.0813492	1008
5	rs76691977	G	A	0.0327381	1008
5	rs283097	T	G	0.587302	1008
5	rs17053873	G	T	0.0823413	1008
5	rs464992	G	A	0.935516	1008
5	rs284442	A	G	0.820437	1008
5	rs72803033	G	C	0.0813492	1008
5	rs172240	G	A	0.935516	1008
5	rs10515744	C	T	0.0803571	1008
5	rs284441	T	C	0.813492	1008
5	rs11955986	G	A	0.0803571	1008
5	rs284440	T	G	0.934524	1008
5	rs10515745	G	A	0.0813492	1008
5	rs117207998	G	A	0.0228175	1008
5	rs284439	C	T	0.849206	1008
5	rs3969608	A	G	0.582341	1008
5	rs381258	G	A	0.933532	1008
5	rs66744889	C	T	0.0853175	1008
5	rs56297325	A	G	0.0823413	1008
5	rs60743126	C	T	0.0406746	1008
5	rs80048103	G	A	0.0208333	1008
5	rs10050975	G	C	0.0952381	1008
5	rs59428757	C	T	0.0823413	1008
5	rs284432	G	A	0.108135	1008
5	rs150003354	T	C	0.0406746	1008
5	rs117662458	C	T	0.0813492	1008
5	rs3857411	T	G	0.0823413	1008
5	rs143597008	A	T	0.0277778	1008
5	rs11135380	G	A	0.0803571	1008
5	rs11135381	A	G	0.123016	1008
5	rs11135382	C	A	0.0803571	1008
5	rs11135383	C	A	0.0803571	1008
5	rs77889463	T	C	0.014881	1008
5	rs57838784	C	T	0.0803571	1008
5	rs57452961	T	C	0.123016	1008
5	rs57399099	G	A	0.0823413	1008
5	rs59056886	A	G	0.0406746	1008
5	rs12110214	G	A	0.0823413	1008
5	rs1494542	T	C	0.0823413	1008
5	rs3913020	A	G	0.0823413	1008
5	rs72803039	C	T	0.0823413	1008
5	rs72803040	A	G	0.0823413	1008
5	rs3857412	G	C	0.123016	1008
5	rs72803041	A	G	0.0823413	1008
5	rs284445	C	T	0.232143	1008
5	rs1389818	T	C	0.0823413	1008
5	rs72803042	T	C	0.0823413	1008
5	rs56293630	T	C	0.0823413	1008
5	rs72803043	G	C	0.0823413	1008
5	rs72803044	G	T	0.0803571	1008
5	rs72803046	A	G	0.0823413	1008
5	rs56182215	G	A	0.0853175	1008
5	rs56389540	A	G	0.0823413	1008
5	rs55653598	T	C	0.0823413	1008
5	rs10041876	A	T	0.12004	1008
5	rs1845479	T	C	0.0823413	1008
5	rs3913482	C	T	0.0823413	1008
5	rs11953631	C	T	0.122024	1008
5	rs117879283	C	A	0.077381	1008
5	rs72803047	T	A	0.0803571	1008
5	rs10065295	C	T	0.0396825	1008
5	rs1827368	G	A	0.928571	1008
5	rs72803048	C	A	0.0823413	1008
5	rs56233900	C	T	0.0823413	1008
5	rs72803049	C	T	0.0823413	1008
5	rs57534975	G	T	0.0803571	1008
5	rs2029776	A	G	0.121032	1008
5	rs56920379	A	T	0.0823413	1008
5	rs72803051	C	T	0.0803571	1008
5	rs17053913	C	T	0.0595238	1008
5	rs72803052	G	A	0.0793651	1008
5	rs72803054	T	C	0.0803571	1008
5	rs2047175	T	C	0.0714286	1008
5	rs17053919	C	T	0.0714286	1008
5	rs56259528	C	T	0.0714286	1008
5	rs112084988	A	G	0.0714286	1008
5	rs2047174	C	A	0.0714286	1008
5	rs56094322	A	G	0.0714286	1008
5	rs57433210	C	A	0.0386905	1008
5	rs17053922	G	T	0.0714286	1008
5	rs59989471	C	T	0.0714286	1008
5	rs17053924	C	G	0.0813492	1008
5	rs6862763	C	T	0.0813492	1008
5	rs6867573	G	A	0.0793651	1008
5	rs72803058	A	T	0.0803571	1008
5	rs6870581	T	C	0.0813492	1008
5	rs55880500	A	T	0.0813492	1008
5	rs113378153	A	C	0.116071	1008
5	rs6897623	T	C	0.0803571	1008
5	rs59504684	C	A	0.0793651	1008
5	rs4549508	G	C	0.0793651	1008
5	rs148747904	A	T	0.0119048	1008
5	rs113622376	T	A	0.0793651	1008
5	rs6869498	A	T	0.0793651	1008
5	rs143458896	C	A	0.0793651	1008
5	rs1603070	G	T	0.0793651	1008
5	rs9918125	G	A	0.114087	1008
5	rs72803061	G	A	0.0793651	1008
5	rs144650943	C	G	0.0238095	1008
5	rs59553407	C	A	0.114087	1008
5	rs77428782	A	G	0.0347222	1008
5	rs117492524	G	A	0.0267857	1008
5	rs13361000	T	A	0.114087	1008
5	rs67335156	A	C	0.116071	1008
5	rs142048263	C	G	0.00496032	1008
5	rs10045795	A	T	0.0347222	1008
5	rs193170863	C	T	0.0138889	1008
5	rs2436424	G	A	0.232143	1008
5	rs184585863	G	A	0.00396825	1008
5	rs17053933	C	T	0.0813492	1008
5	rs2434708	C	A	0.358135	1008
5	rs55634260	G	A	0.0277778	1008
5	rs140879937	G	A	0.0793651	1008
5	rs139102622	C	T	0.0257937	1008
5	rs148316004	G	A	0.0793651	1008
5	rs113784317	T	C	0.114087	1008
5	rs76214645	T	C	0.709325	1008
5	rs55642182	G	A	0.114087	1008
5	rs6555689	C	A	0.709325	1008
5	rs72803063	A	C	0.0813492	1008
5	rs11745270	A	T	0.243056	1008
5	rs72803064	G	A	0.0803571	1008
5	rs72803065	A	C	0.0823413	1008
5	rs17053941	A	G	0.116071	1008
5	rs79816030	C	T	0.213294	1008
5	rs72803066	C	T	0.0277778	1008
5	rs61307570	G	A	0.0347222	1008
5	rs116945760	T	C	0.00992063	1008
5	rs77077400	G	A	0.0238095	1008
5	rs55797503	G	T	0.115079	1008
5	rs55784232	C	T	0.0803571	1008
5	rs78597622	G	A	0.27381	1008
5	rs3909322	G	A	0.115079	1008
5	rs55650007	C	T	0.106151	1008
5	rs114685223	C	T	0.00198413	1008
5	rs10036367	A	G	0.0347222	1008
5	rs11950141	A	G	0.107143	1008
5	rs10057251	T	A	0.106151	1008
5	rs10046047	C	T	0.106151	1008
5	rs1978426	C	T	0.106151	1008
5	rs116036094	C	T	0.0257937	1008
5	rs9313318	A	G	0.106151	1008
5	rs7725502	C	A	0.106151	1008
5	rs6886058	C	T	0.106151	1008
5	rs6890622	C	T	0.106151	1008
5	rs10475501	C	A	0.110119	1008
5	rs28898294	C	T	0.110119	1008
5	rs11950839	A	G	0.110119	1008
5	rs6882391	A	T	0.110119	1008
5	rs6886573	T	G	0.110119	1008
5	rs6860450	G	C	0.110119	1008
5	rs6882701	A	G	0.110119	1008
5	rs9885363	G	A	0.110119	1008
5	rs6898902	T	G	0.110119	1008
5	rs10462958	C	T	0.374008	1008
5	rs7704664	T	C	0.110119	1008
5	rs151151950	G	A	0.0109127	1008
5	rs59269473	G	A	0.0436508	1008
5	rs72803078	C	T	0.110119	1008
5	rs55711014	A	C	0.110119	1008
5	rs11948317	C	A	0.111111	1008
5	rs115156447	C	T	0.0753968	1008
5	rs75049055	G	A	0.0347222	1008
5	rs72803083	G	A	0.110119	1008
5	rs6866926	C	T	0.110119	1008
5	rs7707893	C	T	0.110119	1008
5	rs6555703	C	T	0.110119	1008
5	rs7735929	T	G	0.110119	1008
5	rs4704810	G	A	0.377976	1008
5	rs2161191	C	G	0.110119	1008
5	rs7446465	G	A	0.110119	1008
5	rs10475789	A	C	0.110119	1008
```
