## Supplementary material for "Characterization of shared and ancestry-specific signals driving complex traits using multi-ancestry fine-mapping": s2_ref.bim

```
5	rs6895133	0	155275396	G	T
5	rs2619727	0	155275787	A	T
5	rs3846690	0	155275873	C	T
5	rs12518602	0	155275951	G	A
5	rs62383760	0	155276251	C	T
5	rs75017687	0	155277014	A	G
5	rs2061908	0	155277215	G	A
5	rs28424124	0	155277680	A	G
5	rs28592780	0	155277767	T	A
5	rs7447535	0	155278032	T	A
5	rs6556773	0	155278408	A	G
5	rs62383761	0	155278742	C	T
5	rs2569026	0	155278825	C	T
5	rs2619719	0	155278826	G	A
5	rs62383762	0	155278996	A	T
5	rs2619716	0	155279757	T	C
5	rs77453483	0	155279764	T	C
5	rs11738333	0	155280625	C	T
5	rs974604	0	155280752	A	G
5	rs62383763	0	155280826	C	A
5	rs6556779	0	155281156	A	G
5	rs11738514	0	155281159	C	T
5	rs61562015	0	155282224	C	A
5	rs13357771	0	155282496	A	G
5	rs2871580	0	155282887	A	G
5	rs79646394	0	155283285	A	G
5	rs112389596	0	155283326	A	G
5	rs73299488	0	155283436	A	T
5	rs7719295	0	155284110	C	T
5	rs75445692	0	155284926	A	G
5	rs58739548	0	155285242	A	G
5	rs78733545	0	155285485	A	T
5	rs72814239	0	155286155	G	A
5	rs1594658	0	155286471	T	C
5	rs62383764	0	155286476	C	T
5	rs11135369	0	155286844	T	C
5	rs188858935	0	155287683	T	A
5	rs76005690	0	155287703	C	T
5	rs114955282	0	155288526	G	A
5	rs11745732	0	155288689	C	T
5	rs113165347	0	155288809	A	C
5	rs7378774	0	155288814	G	A
5	rs546251464	0	155289505	T	G
5	rs13186927	0	155290013	A	G
5	rs17052933	0	155290198	G	A
5	rs62383765	0	155290473	C	A
5	rs80255077	0	155291186	T	A
5	rs244964	0	155291480	A	G
5	rs72814243	0	155291627	T	C
5	rs4444953	0	155292520	A	C
5	rs7726529	0	155292787	A	G
5	rs244963	0	155293075	G	A
5	rs165952	0	155293539	A	G
5	rs147960460	0	155293934	C	T
5	rs244962	0	155294143	C	T
5	rs13436254	0	155294302	C	A
5	rs10056344	0	155295197	G	T
5	rs10065329	0	155295201	A	G
5	rs78995376	0	155295965	A	G
5	rs10069258	0	155295985	T	C
5	rs244961	0	155296002	T	C
5	rs10058373	0	155296003	G	A
5	rs244994	0	155296496	T	C
5	rs1368326	0	155296497	A	C
5	rs75736584	0	155297807	C	T
5	rs244992	0	155298795	T	G
5	rs17617120	0	155299213	C	T
5	rs55700073	0	155299417	C	T
5	rs165953	0	155300086	G	C
5	rs138622358	0	155300430	A	G
5	rs2116736	0	155301552	A	T
5	rs1432723	0	155302582	G	A
5	rs67625007	0	155302727	G	A
5	rs6866337	0	155303148	C	T
5	rs4526088	0	155303298	C	T
5	rs6874597	0	155303353	A	C
5	rs244991	0	155304299	G	A
5	rs171524	0	155304661	T	A
5	rs244990	0	155305036	A	G
5	rs1432721	0	155305537	A	G
5	rs244989	0	155305993	T	G
5	rs244988	0	155306174	C	A
5	rs5016818	0	155307270	A	G
5	rs74545702	0	155307756	C	T
5	rs4704822	0	155307953	T	G
5	rs4502799	0	155308829	G	A
5	rs6860291	0	155309249	C	G
5	rs244986	0	155309258	A	T
5	rs244985	0	155309349	G	A
5	rs10475521	0	155309354	T	A
5	rs244984	0	155309581	G	T
5	rs244983	0	155310176	A	G
5	rs78472029	0	155310375	A	G
5	rs244982	0	155310585	A	G
5	rs2116739	0	155311168	C	T
5	rs78326014	0	155312834	G	A
5	rs244980	0	155313290	C	T
5	rs244979	0	155313794	T	C
5	rs11739086	0	155313848	A	G
5	rs17533269	0	155314746	T	C
5	rs79576243	0	155315050	T	C
5	rs244978	0	155315335	G	A
5	rs79109423	0	155315518	C	T
5	rs76989382	0	155315647	G	T
5	rs7733552	0	155316248	G	A
5	rs244977	0	155316740	A	G
5	rs17617422	0	155317252	A	G
5	rs9313417	0	155317884	A	G
5	rs141159999	0	155318302	G	A
5	rs244976	0	155319175	A	C
5	rs74295103	0	155319504	G	A
5	rs147435189	0	155320065	C	T
5	rs183626	0	155320100	G	A
5	rs17533521	0	155323049	T	C
5	rs147398429	0	155323129	A	C
5	rs244975	0	155323385	T	C
5	rs244974	0	155323533	A	G
5	rs73810343	0	155324865	T	C
5	rs1157296	0	155325495	A	G
5	rs244972	0	155325538	C	T
5	rs17052958	0	155325756	C	G
5	rs114338836	0	155326021	G	A
5	rs244971	0	155326608	G	C
5	rs1864956	0	155326812	C	T
5	rs72805670	0	155327255	A	G
5	rs142789681	0	155328179	G	A
5	rs7724912	0	155328492	T	C
5	rs244969	0	155328654	G	A
5	rs17052965	0	155329062	T	C
5	rs244968	0	155329416	T	C
5	rs4400109	0	155329521	T	C
5	rs61533738	0	155330508	C	A
5	rs244967	0	155330665	G	A
5	rs244966	0	155330778	A	T
5	rs1432734	0	155331080	C	T
5	rs74913103	0	155331318	G	A
5	rs1432813	0	155331820	G	C
5	rs17052977	0	155332233	G	C
5	rs56356229	0	155332819	T	C
5	rs3097823	0	155332845	C	T
5	rs55711130	0	155333022	A	G
5	rs3097822	0	155333051	G	A
5	rs3097813	0	155333075	G	C
5	rs3097821	0	155333254	C	T
5	rs244955	0	155333533	A	G
5	rs1594655	0	155334312	A	G
5	rs244954	0	155336076	C	T
5	rs4547913	0	155336479	G	T
5	rs1368332	0	155337316	G	A
5	rs11948388	0	155337927	A	G
5	rs11960137	0	155338081	C	G
5	rs6555912	0	155339941	T	C
5	rs148176941	0	155340305	G	C
5	rs430625	0	155342732	G	A
5	rs244953	0	155344802	G	A
5	rs4704858	0	155345118	G	A
5	rs17052994	0	155345178	T	C
5	rs2163746	0	155345221	A	G
5	rs2008129	0	155345295	G	A
5	rs4435847	0	155345299	A	C
5	rs181741	0	155345798	G	C
5	rs1368331	0	155346383	G	A
5	rs117118097	0	155348170	A	G
5	rs17053002	0	155349130	A	G
5	rs165951	0	155349843	G	A
5	rs244960	0	155351261	T	A
5	rs244959	0	155351357	A	G
5	rs244958	0	155351488	A	G
5	rs244957	0	155351784	A	G
5	rs143589876	0	155352581	T	A
5	rs4444954	0	155352899	G	A
5	rs10475581	0	155359603	C	A
5	rs13178470	0	155359757	A	G
5	rs17053010	0	155359809	G	C
5	rs17053011	0	155361116	G	T
5	rs191942008	0	155361383	C	T
5	rs10515732	0	155361440	C	G
5	rs6556055	0	155362564	T	G
5	rs76123169	0	155362853	G	A
5	rs35244942	0	155363036	C	T
5	rs139647751	0	155363456	C	G
5	rs11743754	0	155363693	G	A
5	rs75217931	0	155366966	C	T
5	rs79710468	0	155366973	A	C
5	rs13180871	0	155367253	C	G
5	rs10475595	0	155367633	G	A
5	rs4704874	0	155367811	T	C
5	rs4704876	0	155367923	A	G
5	rs74322565	0	155367944	G	T
5	rs4704878	0	155368084	G	T
5	rs74599458	0	155368214	C	T
5	rs17053028	0	155368423	T	C
5	rs73810353	0	155368573	G	A
5	rs73810354	0	155368649	T	G
5	rs17053030	0	155368705	C	T
5	rs17053032	0	155369024	G	T
5	rs34147443	0	155369701	G	A
5	rs4704880	0	155369702	A	G
5	rs17053040	0	155370467	C	T
5	rs56259673	0	155370724	T	C
5	rs17053044	0	155370819	A	G
5	rs1432730	0	155371233	C	T
5	rs17053050	0	155371550	T	C
5	rs6894182	0	155371614	A	T
5	rs6894361	0	155371739	A	G
5	rs6894695	0	155371893	A	G
5	rs73810356	0	155372487	C	T
5	rs73810357	0	155372527	G	C
5	rs73301362	0	155372746	C	T
5	rs78267523	0	155372771	G	A
5	rs6556104	0	155373213	G	A
5	rs7731978	0	155373230	C	G
5	rs139855287	0	155373446	T	C
5	rs1368327	0	155374568	C	T
5	rs1368329	0	155374745	C	T
5	rs1368330	0	155374801	A	G
5	rs7711809	0	155374863	A	G
5	rs62380670	0	155374925	T	C
5	rs7716740	0	155375117	T	C
5	rs11948724	0	155375249	C	T
5	rs11950822	0	155375281	T	C
5	rs7727854	0	155375293	G	A
5	rs10055113	0	155375303	A	C
5	rs4704884	0	155376414	A	C
5	rs6556145	0	155378761	T	C
5	rs10062650	0	155379999	C	T
5	rs4704888	0	155381531	C	T
5	rs6886366	0	155382118	T	C
5	rs10057754	0	155382970	C	T
5	rs4704889	0	155383309	A	T
5	rs891912	0	155383741	C	T
5	rs737307	0	155384112	A	G
5	rs737306	0	155384166	T	C
5	rs4704748	0	155384534	C	G
5	rs4704749	0	155384557	T	C
5	rs57370050	0	155384699	A	G
5	rs13187962	0	155386230	C	A
5	rs56708228	0	155386364	T	G
5	rs1991792	0	155387919	A	C
5	rs17053068	0	155388061	T	C
5	rs2033455	0	155388890	G	A
5	rs10515733	0	155389834	C	T
5	rs1432733	0	155390511	A	G
5	rs6556228	0	155391933	G	A
5	rs1816399	0	155392640	T	C
5	rs79478288	0	155393508	A	G
5	rs13174879	0	155393579	C	A
5	rs17053082	0	155394230	C	T
5	rs6888324	0	155394630	C	T
5	rs1036185	0	155394890	C	T
5	rs10061798	0	155395422	C	G
5	rs10066451	0	155395622	A	G
5	rs1432726	0	155396210	T	G
5	rs4704899	0	155396880	C	G
5	rs75588262	0	155397446	T	C
5	rs146339217	0	155398202	G	A
5	rs11743064	0	155398382	G	A
5	rs11746342	0	155398466	C	T
5	rs117123055	0	155398790	A	T
5	rs2310879	0	155400562	A	G
5	rs117538725	0	155402270	C	T
5	rs35087560	0	155402788	T	C
5	rs4512121	0	155404997	G	A
5	rs4551052	0	155405059	A	G
5	rs117756927	0	155406132	C	T
5	rs2033456	0	155406533	G	A
5	rs79327734	0	155406848	C	T
5	rs71582126	0	155407546	C	T
5	rs66754916	0	155407573	C	T
5	rs17053091	0	155407878	C	T
5	rs117021788	0	155407996	C	T
5	rs17053093	0	155408565	A	G
5	rs13163399	0	155408641	T	G
5	rs7726727	0	155409530	G	A
5	rs35176390	0	155409789	C	T
5	rs117850055	0	155410293	T	C
5	rs4704908	0	155410395	C	T
5	rs4704763	0	155410406	T	A
5	rs17053102	0	155410970	G	A
5	rs729518	0	155412625	G	A
5	rs79227668	0	155413347	C	T
5	rs142317824	0	155413727	G	A
5	rs75836743	0	155415413	A	T
5	rs17053110	0	155415603	G	A
5	rs10866706	0	155415607	T	C
5	rs11749818	0	155416094	G	A
5	rs4704766	0	155416264	T	C
5	rs56255014	0	155417293	C	T
5	rs13171665	0	155418006	C	T
5	rs146646473	0	155420181	C	T
5	rs12519159	0	155420223	T	G
5	rs6873515	0	155420642	A	C
5	rs6866134	0	155421004	C	T
5	rs1432724	0	155421539	A	G
5	rs1432725	0	155421589	T	A
5	rs13176599	0	155421795	T	C
5	rs12517364	0	155422738	T	C
5	rs1864943	0	155422838	G	A
5	rs141483531	0	155422883	G	A
5	rs6886073	0	155423412	A	G
5	rs35060941	0	155423849	G	C
5	rs13175377	0	155423952	C	T
5	rs10061155	0	155424445	C	T
5	rs35430862	0	155424638	A	G
5	rs75792942	0	155425697	G	A
5	rs143924990	0	155425918	C	T
5	rs10041446	0	155427558	C	A
5	rs6873111	0	155427667	A	C
5	rs12520821	0	155429766	C	T
5	rs149944598	0	155431819	G	T
5	rs1465687	0	155432401	A	G
5	rs17053124	0	155432857	T	C
5	rs963426	0	155432927	T	C
5	rs4634337	0	155433732	A	T
5	rs116400023	0	155434155	G	A
5	rs73810389	0	155437083	T	A
5	rs10454973	0	155441300	C	T
5	rs75993682	0	155442105	C	T
5	rs11750885	0	155443062	A	G
5	rs12521203	0	155443558	G	T
5	rs4704921	0	155443664	G	T
5	rs10454961	0	155444535	C	G
5	rs17536262	0	155445818	T	C
5	rs76128112	0	155446925	A	G
5	rs117742787	0	155447958	C	A
5	rs2053041	0	155448202	A	G
5	rs256635	0	155448823	T	C
5	rs73302947	0	155449092	A	C
5	rs2163745	0	155450213	C	T
5	rs2116737	0	155450424	T	G
5	rs2436421	0	155450459	G	A
5	rs2436420	0	155450540	C	T
5	rs150239696	0	155451304	G	A
5	rs1432727	0	155451305	A	G
5	rs256634	0	155451319	C	G
5	rs256633	0	155451625	A	G
5	rs256632	0	155451848	G	A
5	rs17536707	0	155452730	A	G
5	rs73812913	0	155453200	A	C
5	rs3097811	0	155453475	T	C
5	rs7721978	0	155453603	C	A
5	rs7707208	0	155453618	G	C
5	rs256631	0	155453636	A	G
5	rs256630	0	155453674	A	G
5	rs7734472	0	155453675	T	C
5	rs78669601	0	155453756	C	T
5	rs256629	0	155453885	T	C
5	rs256628	0	155454079	A	G
5	rs10053395	0	155454123	G	A
5	rs4704934	0	155454345	T	C
5	rs4704935	0	155454432	A	T
5	rs256626	0	155454941	A	G
5	rs3097812	0	155455067	T	C
5	rs78882754	0	155455535	G	A
5	rs256625	0	155455954	T	C
5	rs6862821	0	155456437	A	G
5	rs147201877	0	155456875	A	G
5	rs3097855	0	155456936	C	G
5	rs73812915	0	155457195	A	G
5	rs1432728	0	155457602	T	G
5	rs1002844	0	155458243	T	C
5	rs74742493	0	155459416	T	A
5	rs10065929	0	155459680	G	T
5	rs145920200	0	155459978	T	A
5	rs10475659	0	155460115	T	C
5	rs12188985	0	155460299	A	C
5	rs61191718	0	155460418	G	A
5	rs2116738	0	155460794	C	T
5	rs145509335	0	155461084	T	C
5	rs9687494	0	155461543	T	C
5	rs58209951	0	155461709	T	A
5	rs1347118	0	155462260	G	A
5	rs138777583	0	155462503	G	A
5	rs992563	0	155462984	T	A
5	rs147847798	0	155467315	C	T
5	rs4704943	0	155470446	T	C
5	rs6556352	0	155471714	C	T
5	rs77310557	0	155474238	G	A
5	rs12658158	0	155474265	G	A
5	rs80261895	0	155474558	T	C
5	rs72643425	0	155474689	G	A
5	rs150587077	0	155474938	C	A
5	rs11949606	0	155474996	A	C
5	rs6897778	0	155479715	A	C
5	rs6874329	0	155480039	G	A
5	rs148002370	0	155480841	G	C
5	rs7724381	0	155482169	T	C
5	rs79067988	0	155482632	C	T
5	rs117246516	0	155483429	T	A
5	rs4704951	0	155484667	A	G
5	rs12656800	0	155487207	A	G
5	rs116005553	0	155487992	C	T
5	rs10070956	0	155488438	A	G
5	rs190665748	0	155495275	C	T
5	rs60166257	0	155495605	G	A
5	rs568517405	0	155495702	C	T
5	rs188202743	0	155496427	G	A
5	rs143127902	0	155497026	T	G
5	rs187756977	0	155498276	T	G
5	rs10476272	0	155499060	A	G
5	rs12187915	0	155500631	A	G
5	rs114064656	0	155501069	A	T
5	rs150674030	0	155501574	G	A
5	rs67349834	0	155501648	C	T
5	rs11135048	0	155502327	T	A
5	rs11953463	0	155504405	G	A
5	rs77909569	0	155506153	G	A
5	rs67257169	0	155506333	G	A
5	rs7714933	0	155509890	T	C
5	rs7716954	0	155510524	C	T
5	rs7702268	0	155510573	G	A
5	rs256776	0	155511262	C	T
5	rs256775	0	155511486	T	C
5	rs148371863	0	155512144	G	A
5	rs57304745	0	155513847	G	T
5	rs32387	0	155515666	T	C
5	rs32386	0	155515803	G	A
5	rs32385	0	155516229	G	A
5	rs39947	0	155517167	A	C
5	rs7701883	0	155517631	G	T
5	rs7707018	0	155518474	G	A
5	rs7712924	0	155519799	G	A
5	rs7713089	0	155519909	G	A
5	rs7702370	0	155519933	T	G
5	rs752058	0	155520283	G	A
5	rs891909	0	155520303	C	A
5	rs891908	0	155521008	G	A
5	rs12152972	0	155521375	T	G
5	rs1432707	0	155521422	C	T
5	rs32384	0	155521511	C	A
5	rs79869048	0	155522569	A	G
5	rs185370	0	155524222	G	A
5	rs55896878	0	155526506	C	T
5	rs113491664	0	155526605	A	C
5	rs32383	0	155526719	T	C
5	rs10068004	0	155526907	A	G
5	rs3097865	0	155528085	T	C
5	rs1368320	0	155528225	C	T
5	rs148593115	0	155528496	G	A
5	rs150305681	0	155529458	C	T
5	rs32382	0	155529908	G	T
5	rs1549887	0	155530223	G	A
5	rs3097863	0	155532460	C	T
5	rs1030658	0	155532793	T	A
5	rs7737257	0	155535278	G	A
5	rs10075096	0	155537213	C	T
5	rs10042085	0	155537356	G	A
5	rs6874980	0	155538133	G	A
5	rs6890997	0	155538175	C	T
5	rs6891351	0	155538360	C	G
5	rs190328425	0	155538982	G	T
5	rs146151110	0	155539850	G	T
5	rs1368319	0	155540311	G	A
5	rs2871724	0	155540364	G	A
5	rs32381	0	155543235	C	T
5	rs370899404	0	155544055	G	A
5	rs32380	0	155545278	T	C
5	rs41084	0	155545564	A	T
5	rs1368317	0	155546610	G	A
5	rs3097808	0	155547120	A	G
5	rs919728	0	155548005	C	A
5	rs32379	0	155550414	C	T
5	rs1368316	0	155551585	C	T
5	rs3097862	0	155551741	G	A
5	rs17053239	0	155552019	C	G
5	rs60577002	0	155552225	G	A
5	rs17053240	0	155552410	C	T
5	rs32336	0	155552586	T	C
5	rs32337	0	155554320	C	T
5	rs3097860	0	155555244	C	T
5	rs32338	0	155555690	G	A
5	rs144117688	0	155557111	C	G
5	rs3097859	0	155557428	G	T
5	rs79595232	0	155557603	G	A
5	rs12109563	0	155557846	C	T
5	rs4704976	0	155558026	A	T
5	rs146903816	0	155558030	C	T
5	rs17053242	0	155558952	C	T
5	rs2436423	0	155559191	T	C
5	rs2436330	0	155559632	C	A
5	rs10037288	0	155560893	G	T
5	rs56324443	0	155561336	C	T
5	rs72807768	0	155561434	C	T
5	rs256773	0	155564123	C	T
5	rs138101478	0	155564312	T	C
5	rs1594652	0	155565736	T	C
5	rs1594651	0	155565826	A	G
5	rs74397884	0	155566314	A	G
5	rs256771	0	155566544	T	G
5	rs256770	0	155566924	G	A
5	rs256769	0	155566964	T	C
5	rs140850135	0	155568266	C	T
5	rs78223757	0	155568469	T	C
5	rs6880666	0	155569147	G	T
5	rs3097806	0	155570592	C	T
5	rs3097858	0	155571886	A	T
5	rs11955720	0	155571930	G	T
5	rs1594649	0	155572281	A	T
5	rs17053245	0	155572727	A	G
5	rs10078170	0	155573559	C	T
5	rs1966638	0	155574657	A	G
5	rs56342808	0	155575727	T	G
5	rs78621449	0	155576587	A	G
5	rs79337658	0	155576669	G	A
5	rs67331625	0	155576931	A	G
5	rs146128387	0	155577016	C	T
5	rs7724249	0	155577214	T	C
5	rs117376085	0	155578381	T	C
5	rs1816398	0	155580443	A	G
5	rs1821245	0	155580762	G	A
5	rs1821244	0	155580831	G	T
5	rs2311448	0	155580882	A	G
5	rs2311449	0	155580903	A	G
5	rs2311450	0	155580997	A	G
5	rs1821243	0	155581027	G	A
5	rs1821242	0	155581129	T	C
5	rs150741573	0	155581436	T	C
5	rs7715033	0	155582719	C	T
5	rs2311451	0	155582768	G	A
5	rs1972775	0	155584068	T	C
5	rs1972774	0	155584294	G	A
5	rs1972773	0	155584330	T	C
5	rs1972772	0	155584616	C	T
5	rs11739922	0	155585136	G	A
5	rs150792128	0	155586190	C	A
5	rs10059221	0	155587347	G	A
5	rs4397116	0	155587408	T	C
5	rs6886990	0	155587481	G	A
5	rs1835925	0	155588364	G	A
5	rs7703516	0	155590938	C	A
5	rs2311452	0	155591316	A	G
5	rs11741638	0	155592946	A	G
5	rs116875571	0	155593021	A	G
5	rs7714789	0	155593302	C	T
5	rs75982848	0	155593490	C	T
5	rs10866716	0	155593908	C	T
5	rs4704979	0	155594567	T	C
5	rs4704981	0	155594923	T	C
5	rs4704982	0	155595176	T	C
5	rs7733123	0	155595349	A	G
5	rs4704984	0	155596361	A	G
5	rs7709917	0	155597454	A	G
5	rs7726257	0	155598102	G	A
5	rs6556456	0	155598347	A	G
5	rs149990711	0	155598433	T	C
5	rs7732153	0	155599405	G	C
5	rs62380717	0	155600644	A	T
5	rs72809695	0	155600901	A	G
5	rs1835922	0	155602865	G	T
5	rs10223195	0	155603104	C	G
5	rs6885373	0	155603311	G	A
5	rs4526092	0	155603358	C	T
5	rs149063954	0	155604308	C	A
5	rs4704985	0	155604574	T	C
5	rs4704986	0	155604651	A	C
5	rs4704782	0	155604793	T	C
5	rs55866075	0	155604852	G	T
5	rs4704783	0	155604864	T	C
5	rs4704987	0	155604979	A	G
5	rs28524790	0	155605126	T	G
5	rs28407242	0	155605285	G	A
5	rs6872617	0	155605397	C	A
5	rs6897151	0	155605432	G	A
5	rs6860981	0	155605629	G	A
5	rs6861175	0	155605725	G	A
5	rs6890078	0	155605737	T	C
5	rs149589224	0	155605887	A	G
5	rs6861703	0	155606010	G	T
5	rs6890597	0	155606016	T	C
5	rs68120551	0	155606835	T	C
5	rs10476319	0	155606914	G	A
5	rs10475679	0	155606955	G	T
5	rs9313831	0	155607127	T	C
5	rs4493657	0	155607321	T	C
5	rs4342313	0	155607347	C	T
5	rs4540164	0	155607464	C	A
5	rs4626322	0	155607494	G	A
5	rs143266769	0	155607566	A	G
5	rs188557344	0	155607895	G	C
5	rs2871769	0	155608207	T	C
5	rs140226360	0	155608504	T	C
5	rs60446159	0	155608881	C	A
5	rs59484684	0	155608956	G	A
5	rs57906039	0	155609042	C	T
5	rs1835921	0	155609742	T	A
5	rs1835920	0	155610046	T	C
5	rs4704784	0	155610410	C	T
5	rs10073691	0	155611917	C	T
5	rs7729219	0	155612178	A	C
5	rs7711145	0	155612494	G	T
5	rs1835919	0	155613491	A	G
5	rs1835918	0	155613754	T	C
5	rs1835917	0	155613758	G	C
5	rs60536864	0	155613910	T	C
5	rs114806713	0	155613916	G	A
5	rs6860628	0	155613972	A	G
5	rs1835916	0	155614791	G	C
5	rs991611	0	155615071	G	A
5	rs12189076	0	155615540	G	A
5	rs4704988	0	155615982	C	T
5	rs13165703	0	155616360	A	T
5	rs60249910	0	155617294	G	A
5	rs6883190	0	155617757	A	G
5	rs6876263	0	155618395	C	T
5	rs11741549	0	155619139	C	T
5	rs11742893	0	155619397	A	C
5	rs13152929	0	155619741	T	C
5	rs35426260	0	155620464	C	T
5	rs17053320	0	155621000	A	G
5	rs62380739	0	155621096	T	G
5	rs145296057	0	155621462	C	T
5	rs4704989	0	155621766	T	C
5	rs4704991	0	155622088	G	T
5	rs4704785	0	155622257	T	C
5	rs10037014	0	155622447	C	T
5	rs12054896	0	155623030	T	G
5	rs12054851	0	155623164	A	G
5	rs12054855	0	155623375	A	G
5	rs1835915	0	155623686	C	G
5	rs62380741	0	155625082	C	T
5	rs74751442	0	155625088	A	C
5	rs57509490	0	155625357	T	C
5	rs13178125	0	155625385	C	T
5	rs11950500	0	155625971	G	A
5	rs4704786	0	155626279	G	A
5	rs4704992	0	155626339	C	A
5	rs4704787	0	155626341	G	A
5	rs62380743	0	155626741	G	A
5	rs72811723	0	155627398	A	G
5	rs12188348	0	155627998	A	C
5	rs1968434	0	155628122	T	A
5	rs62380744	0	155628167	A	G
5	rs1968433	0	155628282	T	C
5	rs62380745	0	155628365	A	G
5	rs11747910	0	155628571	T	G
5	rs4704993	0	155629046	G	A
5	rs4704994	0	155629355	T	G
5	rs17053328	0	155629710	C	T
5	rs17053330	0	155629804	A	G
5	rs11748101	0	155630040	A	T
5	rs1366227	0	155630783	C	T
5	rs249887	0	155631420	A	T
5	rs11951117	0	155631971	G	A
5	rs17053343	0	155632153	C	T
5	rs17053346	0	155632670	A	G
5	rs146323639	0	155632904	C	T
5	rs62380746	0	155633056	G	A
5	rs30283	0	155633473	C	A
5	rs56660863	0	155633706	T	C
5	rs57229190	0	155635684	C	A
5	rs249886	0	155636043	A	T
5	rs249885	0	155636790	T	G
5	rs62380749	0	155637192	G	A
5	rs249884	0	155637849	G	A
5	rs75399710	0	155638866	G	A
5	rs249883	0	155638939	A	G
5	rs249882	0	155639556	C	T
5	rs72811731	0	155640231	T	C
5	rs249881	0	155642709	G	A
5	rs249880	0	155643892	C	A
5	rs249879	0	155644791	A	T
5	rs249878	0	155645251	G	A
5	rs17053349	0	155647238	C	A
5	rs17053350	0	155647857	T	C
5	rs79980878	0	155649375	C	T
5	rs30276	0	155649794	G	A
5	rs39584	0	155650355	C	G
5	rs405179	0	155651738	T	G
5	rs447817	0	155651950	C	A
5	rs249872	0	155654458	A	G
5	rs11949402	0	155654498	G	A
5	rs249873	0	155654699	A	T
5	rs112882160	0	155655712	G	A
5	rs28750556	0	155656861	A	G
5	rs249875	0	155657580	A	T
5	rs147822667	0	155658040	A	G
5	rs30273	0	155658806	T	C
5	rs30274	0	155661743	A	C
5	rs75940341	0	155662098	G	A
5	rs30275	0	155663026	G	C
5	rs249877	0	155663912	C	T
5	rs249894	0	155665009	T	G
5	rs249892	0	155665992	A	G
5	rs249891	0	155666020	G	A
5	rs2312058	0	155666219	G	A
5	rs249890	0	155666353	T	C
5	rs249889	0	155666367	G	A
5	rs249888	0	155666794	C	T
5	rs17053358	0	155670076	G	A
5	rs17053360	0	155670290	C	T
5	rs30281	0	155672677	G	A
5	rs30280	0	155672995	C	G
5	rs4704996	0	155673942	A	G
5	rs4704997	0	155674267	T	C
5	rs62382678	0	155674506	C	T
5	rs62382679	0	155674616	G	A
5	rs62382681	0	155675390	C	T
5	rs13354310	0	155675842	C	T
5	rs17053370	0	155676044	C	T
5	rs117393505	0	155678011	T	G
5	rs2033208	0	155678185	C	T
5	rs74814753	0	155678341	T	C
5	rs1896632	0	155679006	C	T
5	rs2033207	0	155679376	T	C
5	rs10075212	0	155680468	G	T
5	rs4235721	0	155681144	C	G
5	rs4704998	0	155681414	G	A
5	rs1593883	0	155681868	A	C
5	rs1428135	0	155682087	C	T
5	rs6556512	0	155682577	A	G
5	rs4560532	0	155682633	A	C
5	rs6556514	0	155683020	C	T
5	rs75830591	0	155683189	T	C
5	rs7725829	0	155683472	A	T
5	rs1428139	0	155683624	A	G
5	rs10062793	0	155684738	A	G
5	rs1121854	0	155685816	A	G
5	rs4134197	0	155686216	C	T
5	rs12653936	0	155686871	G	A
5	rs34501775	0	155687106	C	T
5	rs1346486	0	155687966	T	G
5	rs1346485	0	155688180	A	G
5	rs2312059	0	155688477	C	T
5	rs1593885	0	155689275	G	A
5	rs1593884	0	155689289	C	T
5	rs1834945	0	155689712	C	T
5	rs35052017	0	155690288	C	T
5	rs4461618	0	155690567	T	G
5	rs972324	0	155690872	T	C
5	rs1366228	0	155691535	A	G
5	rs4555777	0	155692036	C	A
5	rs115251155	0	155692893	G	A
5	rs17628942	0	155693049	T	A
5	rs12513679	0	155693544	G	C
5	rs13170433	0	155693929	C	T
5	rs10060287	0	155693936	A	T
5	rs10515734	0	155694257	G	T
5	rs12716365	0	155695053	T	A
5	rs12517231	0	155695657	C	T
5	rs142965069	0	155696262	G	A
5	rs12716369	0	155697355	T	C
5	rs12716370	0	155697370	G	A
5	rs7341071	0	155698123	T	C
5	rs12657973	0	155699061	T	C
5	rs12655476	0	155699582	G	A
5	rs13153827	0	155701481	A	T
5	rs17553409	0	155701666	A	G
5	rs6865821	0	155702467	A	C
5	rs1504932	0	155703518	A	C
5	rs988686	0	155705235	C	G
5	rs17053386	0	155709100	G	A
5	rs17553613	0	155709908	T	G
5	rs117290431	0	155710698	C	G
5	rs117759905	0	155710699	T	G
5	rs10064971	0	155710837	G	A
5	rs150807377	0	155713633	A	G
5	rs12523569	0	155713661	A	T
5	rs12657569	0	155714121	G	A
5	rs10052410	0	155714344	T	C
5	rs12658724	0	155715803	G	T
5	rs1504939	0	155715927	G	A
5	rs72811747	0	155718305	C	T
5	rs2135033	0	155719220	T	C
5	rs9885248	0	155720214	A	G
5	rs79776780	0	155721026	G	A
5	rs10036448	0	155721171	A	G
5	rs1604960	0	155721582	C	A
5	rs4704789	0	155722399	A	C
5	rs34887087	0	155725108	C	A
5	rs6878121	0	155726516	G	C
5	rs13358565	0	155726637	A	G
5	rs28826428	0	155727026	C	T
5	rs1812403	0	155727476	T	C
5	rs1604961	0	155728148	T	A
5	rs141851736	0	155729110	G	A
5	rs1580927	0	155729890	C	T
5	rs10063909	0	155731016	A	G
5	rs6556541	0	155731428	A	G
5	rs2221439	0	155731511	C	G
5	rs10056813	0	155731555	G	C
5	rs2202432	0	155731722	T	A
5	rs72811750	0	155732638	G	T
5	rs2102285	0	155732650	G	A
5	rs114902158	0	155732655	C	T
5	rs72813859	0	155732862	G	A
5	rs2135034	0	155733299	A	G
5	rs2135035	0	155733493	T	G
5	rs7704662	0	155733687	C	T
5	rs9986254	0	155735235	C	T
5	rs143136453	0	155735402	G	A
5	rs147107772	0	155735530	G	A
5	rs10071613	0	155736059	C	T
5	rs183338833	0	155736141	G	T
5	rs76362912	0	155736207	G	A
5	rs13158762	0	155736943	G	A
5	rs2135036	0	155737332	T	A
5	rs2135037	0	155737448	A	G
5	rs1504940	0	155737749	A	G
5	rs116356591	0	155738415	A	T
5	rs1504941	0	155738960	G	T
5	rs1504942	0	155738962	A	T
5	rs76245178	0	155739820	A	G
5	rs6556545	0	155740417	A	C
5	rs7737496	0	155741238	G	A
5	rs11744424	0	155741344	G	T
5	rs10044520	0	155741900	A	G
5	rs139024057	0	155742017	A	C
5	rs6898100	0	155742820	T	C
5	rs1604962	0	155742843	C	A
5	rs7710388	0	155743144	G	A
5	rs1857768	0	155743196	C	T
5	rs7733089	0	155743371	A	G
5	rs4705000	0	155744037	C	T
5	rs4704790	0	155745660	A	C
5	rs6885958	0	155745676	G	T
5	rs6886148	0	155745812	G	A
5	rs4705001	0	155745939	G	A
5	rs6875001	0	155746538	A	G
5	rs6875169	0	155746623	A	C
5	rs10045825	0	155747446	G	T
5	rs7736412	0	155747751	G	A
5	rs10079754	0	155747951	G	C
5	rs7737383	0	155748355	G	A
5	rs10038955	0	155748904	A	C
5	rs115677644	0	155749094	A	T
5	rs4705002	0	155749194	G	T
5	rs4235722	0	155749584	C	G
5	rs7737367	0	155750368	T	C
5	rs533772228	0	155750613	C	T
5	rs11738065	0	155750669	C	T
5	rs4705003	0	155751383	C	G
5	rs118189733	0	155751460	A	G
5	rs7729633	0	155751890	G	A
5	rs10057826	0	155752007	T	C
5	rs10058119	0	155753058	A	C
5	rs114128937	0	155753749	C	A
5	rs7725121	0	155753983	A	T
5	rs13170573	0	155754192	C	G
5	rs78707454	0	155754771	G	A
5	rs7713117	0	155755752	G	A
5	rs11950100	0	155755768	G	A
5	rs10064593	0	155756194	A	G
5	rs11744154	0	155756299	A	G
5	rs11740347	0	155756414	G	A
5	rs148029798	0	155756858	T	C
5	rs142576328	0	155756874	A	G
5	rs4704791	0	155757672	G	A
5	rs13358340	0	155757872	C	T
5	rs4704792	0	155757946	A	T
5	rs4705005	0	155759270	A	G
5	rs144354818	0	155759375	A	G
5	rs4705006	0	155759463	G	A
5	rs1354565	0	155759646	G	A
5	rs1948863	0	155760081	A	T
5	rs72813881	0	155760241	C	T
5	rs79672495	0	155760392	C	T
5	rs79179968	0	155761377	G	A
5	rs6893125	0	155761950	C	T
5	rs4705007	0	155762628	G	A
5	rs4705008	0	155762756	T	C
5	rs10462927	0	155763040	G	A
5	rs72813885	0	155763166	A	G
5	rs13160261	0	155763344	A	G
5	rs1354566	0	155763653	G	A
5	rs10061194	0	155763769	G	T
5	rs10039835	0	155764666	G	A
5	rs10042069	0	155764895	C	A
5	rs4704793	0	155765058	T	G
5	rs76798983	0	155765698	G	A
5	rs60947826	0	155765704	A	G
5	rs10074370	0	155765956	A	G
5	rs10065774	0	155766322	G	A
5	rs6888978	0	155766340	T	C
5	rs2135038	0	155766979	G	A
5	rs2135039	0	155767366	C	T
5	rs6894973	0	155767991	A	G
5	rs117811722	0	155769037	T	C
5	rs1857769	0	155769363	A	G
5	rs1857770	0	155769455	T	G
5	rs17053447	0	155769694	A	T
5	rs17053449	0	155769993	G	A
5	rs7725923	0	155770753	T	G
5	rs2871924	0	155770918	C	T
5	rs7714142	0	155771022	C	T
5	rs8180473	0	155771356	A	G
5	rs1801193	0	155771579	T	C
5	rs4434364	0	155771773	A	G
5	rs11750080	0	155773350	A	G
5	rs11748820	0	155773353	C	G
5	rs77472048	0	155773461	A	G
5	rs4345305	0	155774155	T	G
5	rs1394607	0	155774553	T	G
5	rs78115090	0	155774602	G	A
5	rs13172727	0	155774784	G	A
5	rs6556553	0	155774802	A	G
5	rs12652756	0	155774997	T	C
5	rs12652777	0	155775075	T	C
5	rs1504944	0	155775300	C	G
5	rs2135040	0	155776008	G	A
5	rs10056289	0	155776066	T	A
5	rs2135041	0	155776270	C	T
5	rs2174421	0	155776300	A	G
5	rs6872904	0	155777713	C	G
5	rs78463773	0	155777811	T	G
5	rs74858360	0	155778522	G	C
5	rs10037772	0	155778744	C	T
5	rs17053458	0	155779076	T	G
5	rs7447475	0	155779168	A	G
5	rs1504946	0	155779301	C	T
5	rs10059872	0	155779927	C	A
5	rs17053462	0	155780558	A	G
5	rs17053464	0	155780855	C	T
5	rs17053465	0	155780885	C	T
5	rs12514604	0	155781119	A	G
5	rs10044891	0	155781866	G	A
5	rs2036556	0	155782058	T	C
5	rs574505528	0	155782804	G	A
5	rs4094450	0	155783156	A	G
5	rs4235723	0	155783234	G	A
5	rs1394608	0	155783294	C	T
5	rs4288104	0	155783322	A	G
5	rs1394609	0	155783324	T	C
5	rs76499093	0	155784471	G	A
5	rs13182616	0	155784802	A	G
5	rs11743060	0	155784910	A	G
5	rs11743063	0	155784924	A	G
5	rs1394602	0	155786089	G	C
5	rs6860183	0	155788183	C	T
5	rs80261187	0	155788292	C	T
5	rs17053470	0	155788710	T	C
5	rs7706091	0	155788816	C	G
5	rs2014026	0	155789382	A	G
5	rs148532213	0	155789432	C	T
5	rs1813059	0	155789452	C	T
5	rs74435952	0	155789680	G	A
5	rs10043401	0	155790030	A	C
5	rs72798928	0	155790471	G	A
5	rs4068396	0	155791003	T	C
5	rs9313897	0	155791181	A	C
5	rs10036928	0	155791220	T	C
5	rs6889255	0	155792114	G	T
5	rs6873000	0	155792174	A	G
5	rs17053477	0	155792414	T	C
5	rs17555767	0	155792579	C	T
5	rs35804717	0	155792788	T	C
5	rs10038418	0	155792943	T	C
5	rs12523127	0	155793162	G	A
5	rs114294828	0	155793645	A	T
5	rs7700863	0	155793646	G	T
5	rs76524654	0	155793975	A	C
5	rs17053484	0	155794624	A	G
5	rs12514194	0	155794735	G	A
5	rs146866271	0	155795092	C	T
5	rs72798933	0	155795123	C	T
5	rs61603347	0	155795259	C	T
5	rs72798934	0	155795332	A	C
5	rs77946635	0	155796111	G	A
5	rs190250601	0	155796387	A	T
5	rs143203965	0	155796715	G	T
5	rs1504926	0	155796753	G	A
5	rs72798937	0	155796766	T	C
5	rs6866394	0	155797257	T	C
5	rs7722282	0	155797834	G	A
5	rs7722398	0	155797862	G	A
5	rs17053491	0	155798966	G	A
5	rs79448192	0	155799015	G	A
5	rs7732608	0	155799466	G	A
5	rs7721793	0	155799522	T	C
5	rs17053495	0	155799968	C	A
5	rs77027810	0	155800107	A	G
5	rs17053497	0	155800158	C	T
5	rs9313900	0	155800253	A	G
5	rs112784044	0	155800461	A	T
5	rs13184996	0	155800694	A	T
5	rs72798948	0	155800893	G	A
5	rs7725840	0	155801272	C	A
5	rs13355607	0	155801758	G	A
5	rs75722607	0	155802058	A	C
5	rs970476	0	155802080	T	G
5	rs970475	0	155802260	G	A
5	rs78159313	0	155802746	T	C
5	rs1021903	0	155803008	G	T
5	rs1875963	0	155803661	G	T
5	rs76717701	0	155803790	A	G
5	rs1504927	0	155804141	A	G
5	rs2055609	0	155804271	G	A
5	rs34201599	0	155804359	A	C
5	rs10062636	0	155804588	G	C
5	rs3969758	0	155805360	G	C
5	rs2312062	0	155805507	A	G
5	rs2312063	0	155805589	T	C
5	rs75464312	0	155806200	G	T
5	rs117435888	0	155807010	G	A
5	rs80013625	0	155807067	G	A
5	rs2312064	0	155807256	C	G
5	rs1472756	0	155807868	T	C
5	rs12521900	0	155807968	C	T
5	rs12521918	0	155808042	C	T
5	rs77310224	0	155808441	T	G
5	rs7737163	0	155808637	A	G
5	rs7737609	0	155808843	A	C
5	rs7715464	0	155809052	G	A
5	rs17556534	0	155809735	C	G
5	rs6880774	0	155809914	G	A
5	rs17053509	0	155810167	A	G
5	rs140979409	0	155810405	T	C
5	rs2135026	0	155810433	G	T
5	rs2135027	0	155810441	T	G
5	rs931798	0	155810823	A	G
5	rs140617	0	155810933	A	G
5	rs140616	0	155810954	T	C
5	rs140615	0	155811050	C	G
5	rs75590149	0	155811648	G	T
5	rs17053516	0	155811937	G	A
5	rs1394603	0	155811990	C	T
5	rs6556570	0	155812596	G	C
5	rs1983099	0	155813032	C	T
5	rs7723660	0	155813177	C	T
5	rs62380724	0	155813253	G	T
5	rs924872	0	155813324	T	C
5	rs4438860	0	155813531	C	T
5	rs148881497	0	155813836	A	G
5	rs905789	0	155814003	A	G
5	rs6556572	0	155814754	T	C
5	rs6556573	0	155814875	G	A
5	rs6556574	0	155814963	T	C
5	rs1553534	0	155815451	C	T
5	rs7708513	0	155815634	A	T
5	rs144468686	0	155815744	A	G
5	rs1553535	0	155815919	G	T
5	rs62380725	0	155815972	T	G
5	rs77214147	0	155816172	C	A
5	rs55669320	0	155816725	G	T
5	rs4704798	0	155816745	A	G
5	rs12653782	0	155816790	T	G
5	rs1059020	0	155816963	C	T
5	rs10476373	0	155817600	T	C
5	rs10476374	0	155817679	T	G
5	rs79019903	0	155817774	A	T
5	rs77199521	0	155817988	G	A
5	rs6556578	0	155818088	C	T
5	rs6884659	0	155818527	A	G
5	rs10780121	0	155818702	G	A
5	rs62380726	0	155818857	T	C
5	rs62380727	0	155818880	G	A
5	rs11743065	0	155819182	T	A
5	rs6862189	0	155819278	G	A
5	rs10036164	0	155819731	G	A
5	rs1472755	0	155819907	A	G
5	rs72798976	0	155819963	A	C
5	rs4704799	0	155820107	G	A
5	rs17053531	0	155820272	G	A
5	rs62380728	0	155820547	G	A
5	rs62380729	0	155820582	G	T
5	rs62380730	0	155820696	A	G
5	rs10475703	0	155820716	C	A
5	rs62380731	0	155821752	T	C
5	rs4704800	0	155822300	A	G
5	rs6869537	0	155822589	C	T
5	rs4705012	0	155823868	T	C
5	rs4704801	0	155824027	A	G
5	rs62380732	0	155824161	G	T
5	rs55755417	0	155824599	C	T
5	rs4454042	0	155824774	T	C
5	rs62380750	0	155825160	C	T
5	rs10054859	0	155825944	G	C
5	rs10040076	0	155826115	A	C
5	rs62380751	0	155826189	A	C
5	rs9313909	0	155826399	G	A
5	rs2135028	0	155826540	C	G
5	rs140474267	0	155827237	T	C
5	rs6865531	0	155827470	A	G
5	rs62380752	0	155827554	G	C
5	rs12716390	0	155828039	G	T
5	rs62380753	0	155828289	G	A
5	rs9313910	0	155828451	A	T
5	rs13185401	0	155829725	G	A
5	rs62380754	0	155829730	A	G
5	rs143515206	0	155829758	A	G
5	rs56709418	0	155829805	C	T
5	rs118182737	0	155829866	G	A
5	rs62380756	0	155829965	G	A
5	rs146067418	0	155830151	G	T
5	rs12054876	0	155830624	C	G
5	rs2017982	0	155830968	C	T
5	rs972242	0	155831789	G	A
5	rs10062440	0	155832045	C	A
5	rs4705013	0	155832451	T	C
5	rs75020450	0	155833480	C	T
5	rs10515736	0	155833496	T	G
5	rs7731517	0	155834919	G	T
5	rs7731883	0	155835122	G	A
5	rs117021244	0	155835342	G	A
5	rs113841326	0	155835476	C	A
5	rs1504928	0	155835925	G	A
5	rs61422788	0	155836050	G	A
5	rs6886901	0	155836698	A	T
5	rs6879264	0	155836783	C	T
5	rs6879407	0	155836842	C	T
5	rs78183775	0	155837121	A	C
5	rs1827687	0	155837540	G	A
5	rs2055610	0	155838813	T	C
5	rs2036557	0	155839129	C	T
5	rs56371636	0	155840246	G	A
5	rs6556587	0	155840807	A	T
5	rs35414747	0	155841653	G	A
5	rs142506220	0	155842265	G	A
5	rs1910781	0	155843412	G	A
5	rs7727771	0	155843458	C	T
5	rs6872627	0	155843556	G	A
5	rs74654850	0	155843562	A	G
5	rs6896669	0	155843629	A	G
5	rs10042626	0	155844110	G	A
5	rs74498483	0	155844130	A	T
5	rs7729019	0	155844242	C	T
5	rs57792332	0	155844347	C	T
5	rs57620638	0	155844408	C	T
5	rs6894759	0	155844811	C	A
5	rs6556594	0	155846059	C	T
5	rs7718903	0	155846974	T	G
5	rs75073278	0	155847491	T	C
5	rs56132359	0	155847539	T	A
5	rs2174417	0	155847680	T	G
5	rs78758134	0	155848343	G	A
5	rs12163943	0	155848785	C	T
5	rs7729818	0	155849119	T	C
5	rs10476390	0	155849190	G	C
5	rs4502803	0	155850864	G	A
5	rs11135202	0	155851311	T	G
5	rs76626199	0	155851807	C	G
5	rs76074594	0	155851966	G	A
5	rs1504929	0	155852065	G	T
5	rs4705014	0	155852315	G	A
5	rs6556603	0	155852978	T	C
5	rs1604957	0	155853477	A	G
5	rs10063250	0	155854486	T	C
5	rs10038124	0	155854866	C	T
5	rs57757758	0	155855865	T	A
5	rs1604958	0	155856077	G	C
5	rs2135029	0	155856538	G	A
5	rs6556609	0	155856980	T	A
5	rs6556610	0	155857145	C	G
5	rs6556611	0	155857216	G	T
5	rs6556612	0	155857370	T	C
5	rs1587857	0	155858228	T	C
5	rs867009	0	155858266	G	A
5	rs6556615	0	155859368	T	C
5	rs12655391	0	155860310	G	T
5	rs141570202	0	155860955	T	A
5	rs117667730	0	155861085	C	T
5	rs62382689	0	155861401	A	G
5	rs17053549	0	155861448	T	G
5	rs905788	0	155862225	G	A
5	rs6881542	0	155863251	G	A
5	rs2055611	0	155863703	A	C
5	rs1504931	0	155863846	C	A
5	rs2055612	0	155863952	G	C
5	rs6880816	0	155864868	T	C
5	rs58711341	0	155865056	G	A
5	rs76014956	0	155865434	T	C
5	rs13189810	0	155866170	G	A
5	rs7737328	0	155866253	G	A
5	rs6556623	0	155866349	C	A
5	rs6556624	0	155866669	A	G
5	rs6556625	0	155866734	T	C
5	rs72798999	0	155867109	G	A
5	rs4705015	0	155867152	T	C
5	rs58106700	0	155867427	G	A
5	rs4705016	0	155867428	C	T
5	rs139972622	0	155867429	G	A
5	rs4705017	0	155867459	A	G
5	rs2312182	0	155868442	G	A
5	rs78409461	0	155869644	A	G
5	rs10054228	0	155870246	T	C
5	rs1504933	0	155870422	A	G
5	rs72799001	0	155870470	G	T
5	rs187946506	0	155870608	G	A
5	rs73815505	0	155871797	A	G
5	rs146596474	0	155873094	C	G
5	rs80088412	0	155873283	T	C
5	rs1504934	0	155874103	G	A
5	rs1504935	0	155874331	G	A
5	rs78297409	0	155874418	T	C
5	rs137934671	0	155874941	T	G
5	rs62382691	0	155875230	C	T
5	rs6863243	0	155875385	A	T
5	rs6883722	0	155875529	G	A
5	rs12652669	0	155876204	A	G
5	rs62382692	0	155876311	A	G
5	rs12659033	0	155876497	G	A
5	rs12653744	0	155876746	T	C
5	rs12653751	0	155876792	T	C
5	rs12659085	0	155876833	G	A
5	rs17053564	0	155877087	C	G
5	rs57683078	0	155878317	G	A
5	rs17052633	0	155878618	G	C
5	rs62382694	0	155879300	G	A
5	rs76606160	0	155879987	G	T
5	rs62382695	0	155880826	A	G
5	rs13162852	0	155882927	C	T
5	rs117838827	0	155883769	A	T
5	rs77020940	0	155884722	A	G
5	rs117639292	0	155884967	A	G
5	rs11954391	0	155885469	T	C
5	rs117318591	0	155885563	C	G
5	rs983467	0	155886268	A	G
5	rs11950842	0	155887238	G	A
5	rs151012780	0	155887594	A	G
5	rs7717944	0	155890332	A	G
5	rs75940790	0	155891740	C	T
5	rs75564556	0	155892733	G	T
5	rs17053572	0	155894497	A	G
5	rs7719992	0	155895111	C	G
5	rs1827688	0	155895979	A	G
5	rs9313941	0	155896817	A	G
5	rs72801107	0	155897342	G	A
5	rs7721082	0	155898139	G	A
5	rs140653269	0	155898716	C	T
5	rs55820495	0	155899473	T	G
5	rs1504936	0	155900401	C	T
5	rs2312183	0	155901577	A	G
5	rs2135030	0	155901875	T	C
5	rs55872084	0	155902003	G	T
5	rs73295175	0	155902280	G	T
5	rs4704803	0	155902345	C	G
5	rs1354563	0	155904804	A	G
5	rs1354564	0	155905133	A	G
5	rs11953896	0	155905734	G	A
5	rs2135031	0	155905810	C	G
5	rs4704804	0	155907487	A	G
5	rs77370445	0	155908259	G	T
5	rs980149	0	155908785	A	G
5	rs980148	0	155908920	C	T
5	rs17638584	0	155909073	G	T
5	rs2055613	0	155912152	A	G
5	rs2312184	0	155912474	C	A
5	rs61068059	0	155912517	C	T
5	rs2174419	0	155912576	A	G
5	rs116560088	0	155913317	C	T
5	rs4705018	0	155913895	A	C
5	rs4307078	0	155914451	G	A
5	rs2312185	0	155914878	G	A
5	rs77019485	0	155915105	C	T
5	rs10866739	0	155915825	T	G
5	rs80346689	0	155918560	C	G
5	rs256846	0	155918768	C	T
5	rs256845	0	155920247	C	T
5	rs7720984	0	155920912	G	A
5	rs256844	0	155921097	T	A
5	rs256843	0	155921307	A	T
5	rs1368300	0	155922099	C	T
5	rs256842	0	155922172	G	T
5	rs256841	0	155922368	A	G
5	rs17053585	0	155922433	A	G
5	rs6886828	0	155923844	T	C
5	rs256840	0	155924030	G	C
5	rs11738716	0	155924870	G	C
5	rs256821	0	155926544	G	A
5	rs256820	0	155926662	G	A
5	rs60556310	0	155927342	C	T
5	rs6880345	0	155927543	G	A
5	rs72801122	0	155928305	G	A
5	rs148477518	0	155928320	C	T
5	rs144157814	0	155928783	C	A
5	rs256819	0	155928790	C	T
5	rs73297105	0	155929877	G	T
5	rs4588577	0	155930607	C	T
5	rs4613690	0	155930612	G	A
5	rs192618547	0	155930747	A	G
5	rs1432686	0	155930876	T	G
5	rs1835912	0	155930926	T	C
5	rs141222290	0	155931123	A	G
5	rs9313957	0	155931865	G	T
5	rs256822	0	155932280	T	C
5	rs256823	0	155932998	C	A
5	rs256824	0	155933860	C	T
5	rs74941933	0	155934933	G	A
5	rs256825	0	155934970	G	A
5	rs115859006	0	155935836	A	G
5	rs256826	0	155935991	C	A
5	rs934417	0	155936086	T	G
5	rs13360574	0	155936162	A	G
5	rs256839	0	155937650	G	A
5	rs183745	0	155938071	C	T
5	rs1368299	0	155938322	A	G
5	rs256838	0	155939512	C	T
5	rs891907	0	155939857	G	A
5	rs891906	0	155940126	T	C
5	rs6883496	0	155941078	T	G
5	rs256837	0	155941336	C	A
5	rs17639279	0	155941396	T	G
5	rs256836	0	155941762	A	G
5	rs138086322	0	155941810	T	C
5	rs116591545	0	155942576	G	A
5	rs78905105	0	155942731	G	C
5	rs256835	0	155942745	C	T
5	rs78263503	0	155942779	G	A
5	rs117909579	0	155943367	A	T
5	rs256834	0	155943413	C	A
5	rs79761934	0	155943716	G	A
5	rs143434556	0	155943817	G	A
5	rs117191490	0	155943931	C	T
5	rs256833	0	155944656	C	G
5	rs74603109	0	155944736	A	G
5	rs256832	0	155944820	T	C
5	rs256831	0	155945171	G	A
5	rs56235470	0	155945315	G	A
5	rs256830	0	155945431	C	T
5	rs256829	0	155946293	G	A
5	rs256828	0	155947003	A	G
5	rs256827	0	155947035	C	G
5	rs116956902	0	155947625	C	T
5	rs4516838	0	155948651	A	G
5	rs4639205	0	155948656	A	G
5	rs115672382	0	155948893	G	A
5	rs7700916	0	155948970	G	T
5	rs7701076	0	155949057	G	A
5	rs4447971	0	155949389	A	G
5	rs2656894	0	155949781	G	C
5	rs75352978	0	155949939	T	C
5	rs80282644	0	155950048	C	T
5	rs79946104	0	155950130	G	C
5	rs6889462	0	155950131	A	G
5	rs78667023	0	155950295	A	G
5	rs79835445	0	155950398	G	A
5	rs80019372	0	155950923	G	A
5	rs1432681	0	155951563	G	A
5	rs77425467	0	155951690	G	A
5	rs2656895	0	155952339	C	T
5	rs7715938	0	155952774	A	G
5	rs4705019	0	155953508	A	T
5	rs2082388	0	155953919	A	G
5	rs78874806	0	155954319	G	A
5	rs17053596	0	155954515	T	C
5	rs61590496	0	155954914	C	T
5	rs74844963	0	155955446	G	T
5	rs10463128	0	155956125	A	G
5	rs79639234	0	155956159	C	T
5	rs6893816	0	155956207	A	C
5	rs12517498	0	155957041	C	A
5	rs17053598	0	155957101	G	A
5	rs7715923	0	155957439	G	T
5	rs60128166	0	155957604	T	C
5	rs76599030	0	155957707	A	G
5	rs56183897	0	155957887	C	T
5	rs17558929	0	155957913	A	G
5	rs194145	0	155958060	G	A
5	rs75152502	0	155959473	A	T
5	rs113985602	0	155959674	C	T
5	rs253604	0	155960089	G	A
5	rs12517691	0	155960169	G	T
5	rs2431771	0	155960805	A	T
5	rs1432682	0	155960937	G	A
5	rs75437621	0	155961071	G	A
5	rs2431770	0	155961088	G	A
5	rs17053601	0	155961374	A	G
5	rs77385690	0	155961773	G	A
5	rs6897279	0	155961916	A	T
5	rs10515740	0	155962175	T	G
5	rs10463129	0	155962649	C	T
5	rs9313970	0	155962663	C	T
5	rs17639646	0	155962974	C	T
5	rs17053602	0	155963491	T	C
5	rs78059333	0	155963577	C	T
5	rs11746739	0	155963640	T	G
5	rs253603	0	155964254	T	C
5	rs194144	0	155964872	T	C
5	rs11743093	0	155965341	G	A
5	rs75865580	0	155965787	G	A
5	rs12521822	0	155965947	T	G
5	rs253602	0	155966087	G	T
5	rs253601	0	155966483	T	C
5	rs253600	0	155966643	T	C
5	rs6877566	0	155966961	C	T
5	rs6885454	0	155967030	A	C
5	rs79127894	0	155967310	G	A
5	rs253599	0	155967509	C	T
5	rs1432683	0	155967562	C	T
5	rs17053604	0	155967644	A	G
5	rs79697512	0	155967663	G	A
5	rs2216656	0	155967728	C	T
5	rs78756971	0	155967919	C	T
5	rs17639859	0	155967974	T	A
5	rs17053606	0	155968173	A	G
5	rs253598	0	155968271	G	A
5	rs77362812	0	155968414	G	T
5	rs17053609	0	155968832	T	A
5	rs17053611	0	155968863	G	A
5	rs4337839	0	155968998	T	C
5	rs11750620	0	155969162	A	G
5	rs253596	0	155970466	A	C
5	rs253595	0	155970486	G	A
5	rs253594	0	155970607	C	T
5	rs253593	0	155970911	C	G
5	rs76460362	0	155971219	T	A
5	rs17053613	0	155971322	C	T
5	rs10071452	0	155971647	C	G
5	rs10076239	0	155971793	T	G
5	rs79981360	0	155971838	A	G
5	rs79963846	0	155972593	G	A
5	rs6880966	0	155972634	C	T
5	rs6880968	0	155972641	C	T
5	rs11748068	0	155972780	C	T
5	rs76988068	0	155972830	C	T
5	rs6890183	0	155973358	A	G
5	rs34260400	0	155974329	C	A
5	rs11749788	0	155974487	C	T
5	rs11738926	0	155974603	T	C
5	rs7717533	0	155975264	G	T
5	rs6876726	0	155976797	T	C
5	rs78310633	0	155977036	A	T
5	rs1368301	0	155978502	C	A
5	rs6874767	0	155978591	C	T
5	rs116279580	0	155979065	A	G
5	rs75476567	0	155979184	C	T
5	rs7727643	0	155979474	A	G
5	rs60716901	0	155980061	G	A
5	rs58558564	0	155980151	C	T
5	rs253592	0	155980364	C	A
5	rs1978450	0	155980730	C	A
5	rs148717970	0	155981322	G	C
5	rs17053620	0	155981728	T	C
5	rs78909890	0	155981874	G	A
5	rs9686475	0	155982225	T	G
5	rs2312187	0	155982551	C	T
5	rs2312188	0	155982786	A	G
5	rs77074720	0	155984561	C	A
5	rs2431769	0	155985033	G	A
5	rs437395	0	155985913	G	C
5	rs4705020	0	155986064	C	T
5	rs447983	0	155986075	C	G
5	rs60598425	0	155986323	G	T
5	rs447938	0	155986366	G	A
5	rs365187	0	155986686	G	C
5	rs412201	0	155987002	C	G
5	rs450151	0	155987003	T	A
5	rs11951246	0	155987523	G	A
5	rs75724215	0	155987621	C	T
5	rs78262873	0	155987781	G	A
5	rs78373214	0	155987844	G	A
5	rs6880543	0	155987898	G	A
5	rs73297195	0	155988127	C	T
5	rs1036180	0	155988228	C	T
5	rs74412895	0	155988847	C	G
5	rs10071360	0	155989064	T	C
5	rs76500103	0	155989117	A	G
5	rs7448097	0	155989590	G	A
5	rs3846689	0	155989666	T	G
5	rs80275589	0	155989723	C	T
5	rs3857410	0	155989724	A	G
5	rs7720258	0	155989850	T	C
5	rs187279630	0	155989851	A	G
5	rs4080412	0	155990147	T	A
5	rs78839775	0	155990373	T	A
5	rs79782815	0	155990742	G	A
5	rs73297202	0	155991005	G	A
5	rs6880030	0	155991126	G	T
5	rs151220552	0	155991226	G	A
5	rs11135273	0	155991569	G	A
5	rs11135274	0	155991635	G	A
5	rs11740312	0	155991707	T	C
5	rs148371351	0	155992663	C	T
5	rs112146477	0	155993139	A	G
5	rs171690	0	155993387	A	T
5	rs78311701	0	155994321	A	C
5	rs253605	0	155994533	C	T
5	rs55634634	0	155994763	C	A
5	rs7718591	0	155995318	C	T
5	rs75776487	0	155995430	C	A
5	rs7730140	0	155995443	A	G
5	rs74869065	0	155995492	C	T
5	rs11742816	0	155996932	C	T
5	rs17559950	0	155997518	C	A
5	rs150711897	0	155998095	C	T
5	rs253606	0	155998202	T	C
5	rs73812688	0	155998806	G	A
5	rs10069144	0	155999157	A	G
5	rs17640310	0	155999594	T	G
5	rs12520464	0	155999810	A	G
5	rs7718881	0	155999816	T	C
5	rs72801149	0	156000187	G	A
5	rs10052818	0	156000686	G	A
5	rs116855174	0	156000844	T	C
5	rs74466783	0	156001045	G	A
5	rs4382149	0	156001254	G	T
5	rs17640346	0	156001436	C	T
5	rs253607	0	156001476	A	G
5	rs17640369	0	156001548	C	T
5	rs6556717	0	156002438	G	A
5	rs934418	0	156002819	G	A
5	rs80101550	0	156003438	C	T
5	rs113980265	0	156003473	C	T
5	rs10214042	0	156003549	C	T
5	rs55975207	0	156003563	C	T
5	rs56390385	0	156003677	T	G
5	rs150468786	0	156004267	G	T
5	rs137972965	0	156004380	C	G
5	rs147791143	0	156004668	A	G
5	rs9687336	0	156005169	C	G
5	rs145547829	0	156005186	T	C
5	rs192040921	0	156005566	G	T
5	rs140724815	0	156006084	T	C
5	rs144660611	0	156006086	G	A
5	rs191220733	0	156006098	T	C
5	rs11953810	0	156006359	G	T
5	rs114040916	0	156006430	T	C
5	rs6883510	0	156006679	A	G
5	rs11135288	0	156007236	A	G
5	rs77141604	0	156007247	T	G
5	rs80206401	0	156007371	C	A
5	rs13358448	0	156007396	G	A
5	rs6894554	0	156007819	T	C
5	rs117914004	0	156007864	A	G
5	rs115301004	0	156007971	T	G
5	rs187618561	0	156008114	G	A
5	rs7706946	0	156008163	G	A
5	rs12520121	0	156008760	G	A
5	rs111286392	0	156008772	G	A
5	rs6859694	0	156008782	T	G
5	rs6887546	0	156009046	C	T
5	rs6860238	0	156009085	T	G
5	rs76296496	0	156009293	C	T
5	rs10077734	0	156009720	C	A
5	rs28433116	0	156009833	A	G
5	rs79727779	0	156009904	G	T
5	rs17053635	0	156010300	A	G
5	rs79423511	0	156010657	C	T
5	rs75354763	0	156011274	T	C
5	rs17053637	0	156011426	G	A
5	rs2436327	0	156012048	T	C
5	rs2431401	0	156012054	G	C
5	rs17053642	0	156012079	T	C
5	rs10071215	0	156012193	C	T
5	rs6864938	0	156013354	G	A
5	rs6893385	0	156013687	A	G
5	rs7710178	0	156013831	G	T
5	rs142086963	0	156014613	C	T
5	rs12332716	0	156014859	C	T
5	rs10077411	0	156015151	C	A
5	rs113379066	0	156015359	T	C
5	rs280475	0	156015955	G	A
5	rs74571343	0	156016201	T	A
5	rs181875	0	156016560	T	A
5	rs3797574	0	156017085	A	G
5	rs157292	0	156017089	A	G
5	rs157293	0	156017161	G	A
5	rs72801157	0	156017599	T	C
5	rs10515739	0	156017631	T	C
5	rs3797577	0	156018364	A	G
5	rs157290	0	156019310	G	A
5	rs157291	0	156019379	C	T
5	rs10515738	0	156019919	G	A
5	rs57957335	0	156020498	G	A
5	rs11739522	0	156021278	T	C
5	rs78614691	0	156021416	C	G
5	rs75437797	0	156021526	T	C
5	rs10515737	0	156022529	A	C
5	rs7714176	0	156022574	A	T
5	rs888842	0	156022936	T	C
5	rs6872066	0	156023850	C	A
5	rs6556729	0	156023851	A	G
5	rs280468	0	156024607	C	A
5	rs280469	0	156024618	G	A
5	rs280470	0	156024683	T	A
5	rs79222439	0	156024710	G	A
5	rs280471	0	156025506	C	T
5	rs72801160	0	156026443	G	T
5	rs76782005	0	156026886	C	T
5	rs182203	0	156027149	C	T
5	rs280472	0	156027314	A	T
5	rs203997	0	156028302	C	T
5	rs74864915	0	156028440	A	C
5	rs10068837	0	156028835	A	G
5	rs280473	0	156029738	C	T
5	rs117021826	0	156029792	G	A
5	rs151184891	0	156029865	G	A
5	rs77701528	0	156030015	A	G
5	rs117717525	0	156030122	T	C
5	rs280474	0	156030186	A	G
5	rs1833609	0	156030737	T	C
5	rs6556736	0	156030946	T	C
5	rs11953051	0	156031320	A	C
5	rs422664	0	156031860	A	C
5	rs366643	0	156031885	A	G
5	rs9885282	0	156032412	A	G
5	rs141749916	0	156032448	C	T
5	rs182216035	0	156033077	A	G
5	rs148208831	0	156033993	G	A
5	rs7717319	0	156034922	T	A
5	rs11957087	0	156036726	C	T
5	rs142253475	0	156037072	G	A
5	rs140138767	0	156037360	G	A
5	rs183921577	0	156037527	C	T
5	rs280455	0	156037605	G	A
5	rs60524199	0	156037686	G	A
5	rs12519349	0	156037688	G	A
5	rs12522361	0	156037737	A	G
5	rs12521380	0	156037766	C	G
5	rs139745195	0	156038117	C	T
5	rs147446204	0	156038146	C	T
5	rs72801163	0	156038351	C	A
5	rs280456	0	156038648	G	A
5	rs400303	0	156038765	T	A
5	rs78365202	0	156038821	A	G
5	rs79806934	0	156039048	T	C
5	rs280457	0	156039391	A	G
5	rs280458	0	156039424	G	A
5	rs280459	0	156039533	A	G
5	rs2194036	0	156039751	T	C
5	rs6877118	0	156039988	G	A
5	rs77107493	0	156041580	C	T
5	rs280461	0	156043207	A	G
5	rs280462	0	156043586	G	A
5	rs76723521	0	156043830	T	C
5	rs280463	0	156044745	A	C
5	rs17053667	0	156045086	T	C
5	rs17053670	0	156045288	G	A
5	rs280464	0	156046064	A	C
5	rs280465	0	156046597	G	C
5	rs280466	0	156047273	G	A
5	rs74861076	0	156048559	G	A
5	rs59274622	0	156049328	G	A
5	rs72801167	0	156049719	G	A
5	rs280467	0	156050110	G	A
5	rs77627663	0	156051807	A	G
5	rs6860519	0	156051896	C	A
5	rs1363743	0	156052194	A	G
5	rs72801169	0	156053212	C	T
5	rs17561110	0	156053213	G	A
5	rs17561145	0	156053885	C	T
5	rs11743012	0	156054863	T	G
5	rs76193874	0	156055154	C	A
5	rs11740282	0	156056979	G	C
5	rs1363742	0	156057816	G	A
5	rs79258400	0	156058501	T	G
5	rs7723780	0	156058689	G	A
5	rs10428646	0	156059013	A	C
5	rs1422220	0	156060067	T	G
5	rs76711652	0	156060218	T	G
5	rs11743091	0	156060370	G	A
5	rs6886792	0	156061580	C	G
5	rs6871079	0	156061727	G	C
5	rs6887652	0	156062117	C	G
5	rs11743435	0	156063008	C	T
5	rs75192516	0	156063655	G	A
5	rs10068125	0	156063781	A	G
5	rs281047	0	156063917	A	G
5	rs6872094	0	156064892	A	C
5	rs42685	0	156065196	G	C
5	rs32063	0	156065593	T	C
5	rs6877490	0	156065646	A	G
5	rs32062	0	156066227	G	C
5	rs41074	0	156066415	C	T
5	rs189061788	0	156066450	T	G
5	rs157320	0	156066460	T	C
5	rs40486	0	156066471	C	T
5	rs32061	0	156066616	C	T
5	rs78257706	0	156067353	A	G
5	rs32060	0	156067682	A	G
5	rs10214374	0	156068128	T	C
5	rs185246	0	156068143	C	A
5	rs78941689	0	156069246	T	C
5	rs32059	0	156069282	G	T
5	rs32058	0	156069442	T	C
5	rs10476477	0	156069710	G	A
5	rs41073	0	156070520	T	C
5	rs32057	0	156070965	C	T
5	rs434847	0	156072730	T	C
5	rs434116	0	156072761	T	C
5	rs446261	0	156072820	T	A
5	rs394183	0	156073034	A	G
5	rs452986	0	156073215	T	C
5	rs17053716	0	156073576	A	C
5	rs32056	0	156074139	G	A
5	rs39925	0	156074250	T	G
5	rs32055	0	156074713	A	C
5	rs39924	0	156075210	A	G
5	rs79086938	0	156075395	A	G
5	rs32054	0	156075882	C	T
5	rs460462	0	156076051	A	G
5	rs462375	0	156076080	C	T
5	rs7709957	0	156076467	A	G
5	rs9314041	0	156076680	A	G
5	rs77974534	0	156076886	T	A
5	rs10491464	0	156077104	G	A
5	rs415118	0	156077991	C	A
5	rs449858	0	156078463	A	G
5	rs408310	0	156078558	G	A
5	rs693752	0	156079033	T	C
5	rs4704806	0	156079344	G	A
5	rs182211	0	156079449	G	A
5	rs7731165	0	156079823	T	C
5	rs281037	0	156080297	T	G
5	rs281039	0	156080579	C	T
5	rs281040	0	156080749	A	G
5	rs281041	0	156081094	G	A
5	rs281042	0	156081523	G	A
5	rs281043	0	156081906	G	A
5	rs281044	0	156082236	A	G
5	rs281045	0	156082671	T	C
5	rs281046	0	156082997	G	A
5	rs188130	0	156083824	T	G
5	rs153492	0	156085529	C	T
5	rs187730194	0	156091385	G	A
5	rs17053736	0	156096477	A	G
5	rs140504675	0	156097578	A	G
5	rs536237836	0	156098491	G	A
5	rs281053	0	156098709	T	G
5	rs32082	0	156100294	G	A
5	rs75148527	0	156100940	C	A
5	rs41075	0	156102098	T	C
5	rs32080	0	156103226	G	A
5	rs143547553	0	156103643	G	T
5	rs76007058	0	156103895	T	C
5	rs78242171	0	156105624	A	G
5	rs75018040	0	156107384	C	T
5	rs79682097	0	156108443	C	G
5	rs157571	0	156108624	C	T
5	rs157457	0	156109192	A	G
5	rs32077	0	156109709	T	C
5	rs72801195	0	156109842	C	T
5	rs32076	0	156111223	T	C
5	rs32075	0	156111238	T	C
5	rs32073	0	156112063	A	G
5	rs75107183	0	156112604	C	T
5	rs157456	0	156112701	G	C
5	rs157671	0	156112766	T	A
5	rs157670	0	156113221	G	A
5	rs32072	0	156113632	A	T
5	rs157669	0	156113762	G	A
5	rs32071	0	156113809	T	C
5	rs7723731	0	156114068	C	T
5	rs157668	0	156114089	C	G
5	rs138776713	0	156114664	C	G
5	rs183651704	0	156114761	A	G
5	rs188752051	0	156114762	C	A
5	rs32070	0	156114818	G	A
5	rs32069	0	156114832	T	A
5	rs39927	0	156115007	T	A
5	rs157667	0	156115045	G	A
5	rs32068	0	156115757	G	A
5	rs76116514	0	156116294	A	G
5	rs39926	0	156116412	C	T
5	rs1353249	0	156116642	A	G
5	rs157332	0	156117101	A	G
5	rs157333	0	156117200	G	C
5	rs157334	0	156117431	T	A
5	rs157335	0	156117447	T	C
5	rs157666	0	156117960	G	A
5	rs281054	0	156117997	T	C
5	rs157665	0	156118008	A	G
5	rs282471	0	156118498	A	G
5	rs282472	0	156118540	T	C
5	rs281055	0	156118651	T	C
5	rs281056	0	156118997	A	G
5	rs281057	0	156119497	A	T
5	rs157662	0	156120365	G	A
5	rs281058	0	156120993	C	G
5	rs32095	0	156121187	C	T
5	rs32094	0	156121269	C	T
5	rs157663	0	156122672	C	T
5	rs39929	0	156123651	G	A
5	rs468494	0	156123671	A	C
5	rs467530	0	156123672	G	C
5	rs157664	0	156123995	T	C
5	rs80156653	0	156125008	T	G
5	rs32091	0	156125130	A	T
5	rs32090	0	156125499	C	T
5	rs32089	0	156125525	C	T
5	rs32088	0	156126144	G	C
5	rs32087	0	156126942	G	T
5	rs32086	0	156126969	G	C
5	rs117779567	0	156127903	A	G
5	rs32085	0	156128122	G	T
5	rs32084	0	156129061	T	C
5	rs32083	0	156129488	C	T
5	rs157336	0	156130882	G	A
5	rs157337	0	156131251	A	G
5	rs78940236	0	156131676	C	T
5	rs282476	0	156131828	T	A
5	rs157338	0	156132205	C	T
5	rs157339	0	156132278	A	G
5	rs157340	0	156132583	A	G
5	rs281060	0	156133079	C	G
5	rs282478	0	156133133	G	A
5	rs157341	0	156133899	T	C
5	rs157342	0	156134041	G	A
5	rs78446756	0	156134219	G	A
5	rs157343	0	156134806	G	A
5	rs282479	0	156135437	C	T
5	rs157344	0	156135695	C	A
5	rs157345	0	156135855	C	A
5	rs72803011	0	156135928	G	A
5	rs157346	0	156136082	A	G
5	rs157347	0	156137491	G	A
5	rs157348	0	156138117	G	C
5	rs157349	0	156138280	T	G
5	rs17665136	0	156138356	T	C
5	rs73302871	0	156138505	C	T
5	rs157350	0	156139569	G	A
5	rs153843	0	156139644	T	G
5	rs77295132	0	156139842	G	A
5	rs157672	0	156140082	C	T
5	rs17053827	0	156140093	A	G
5	rs157673	0	156140970	C	T
5	rs157352	0	156141005	C	T
5	rs157353	0	156141337	T	C
5	rs157354	0	156141398	C	A
5	rs12521174	0	156141605	A	G
5	rs282474	0	156141917	T	C
5	rs157675	0	156141985	C	A
5	rs78590044	0	156144205	A	G
5	rs157676	0	156144783	T	C
5	rs157677	0	156144911	T	C
5	rs17053831	0	156145239	A	G
5	rs114726440	0	156145269	C	T
5	rs157678	0	156145654	T	A
5	rs75317960	0	156145664	A	T
5	rs116148515	0	156145750	C	T
5	rs11948514	0	156145856	A	G
5	rs282475	0	156146452	A	G
5	rs282465	0	156147365	C	T
5	rs157680	0	156148642	C	A
5	rs17053833	0	156149153	G	A
5	rs17053835	0	156149235	C	T
5	rs17053838	0	156150033	C	T
5	rs17053840	0	156150034	G	A
5	rs17053843	0	156150084	G	A
5	rs67453120	0	156150706	G	A
5	rs282464	0	156150744	C	T
5	rs459055	0	156151046	G	A
5	rs145562645	0	156151442	C	T
5	rs466413	0	156151966	A	C
5	rs76099403	0	156152000	A	G
5	rs17053847	0	156152882	A	G
5	rs2642660	0	156152920	G	A
5	rs67059134	0	156153139	G	A
5	rs282466	0	156153399	G	A
5	rs2652324	0	156153513	A	T
5	rs466781	0	156154144	T	A
5	rs463728	0	156154337	G	A
5	rs72803027	0	156154347	T	G
5	rs17053865	0	156154478	A	G
5	rs462058	0	156154739	G	A
5	rs456290	0	156155155	C	T
5	rs72803029	0	156155368	C	G
5	rs10515742	0	156155832	A	G
5	rs10515743	0	156156421	C	T
5	rs149686178	0	156157350	A	G
5	rs284443	0	156157661	G	A
5	rs284444	0	156158356	G	A
5	rs283098	0	156160001	C	T
5	rs113901595	0	156160437	T	C
5	rs55667497	0	156161245	C	A
5	rs11949511	0	156161536	G	A
5	rs11954233	0	156161689	T	C
5	rs76691977	0	156162652	G	A
5	rs283097	0	156162859	T	G
5	rs17053873	0	156164188	G	T
5	rs464992	0	156164513	G	A
5	rs284442	0	156164978	A	G
5	rs72803033	0	156165512	G	C
5	rs172240	0	156166739	G	A
5	rs10515744	0	156166759	C	T
5	rs284441	0	156167063	T	C
5	rs11955986	0	156168617	G	A
5	rs284440	0	156170215	T	G
5	rs10515745	0	156170837	G	A
5	rs117207998	0	156171992	G	A
5	rs284439	0	156172418	C	T
5	rs3969608	0	156173860	A	G
5	rs381258	0	156174011	G	A
5	rs66744889	0	156174457	C	T
5	rs56297325	0	156175259	A	G
5	rs60743126	0	156176017	C	T
5	rs80048103	0	156177553	G	A
5	rs10050975	0	156179453	G	C
5	rs59428757	0	156179592	C	T
5	rs284432	0	156180329	G	A
5	rs150003354	0	156180806	T	C
5	rs117662458	0	156180935	C	T
5	rs3857411	0	156181309	T	G
5	rs143597008	0	156181770	A	T
5	rs11135380	0	156182048	G	A
5	rs11135381	0	156182200	A	G
5	rs11135382	0	156182450	C	A
5	rs11135383	0	156182462	C	A
5	rs77889463	0	156182664	T	C
5	rs57838784	0	156182737	C	T
5	rs57452961	0	156182818	T	C
5	rs57399099	0	156183042	G	A
5	rs59056886	0	156183806	A	G
5	rs12110214	0	156183901	G	A
5	rs1494542	0	156185591	T	C
5	rs3913020	0	156185734	A	G
5	rs72803039	0	156186087	C	T
5	rs72803040	0	156186761	A	G
5	rs3857412	0	156187182	G	C
5	rs72803041	0	156187774	A	G
5	rs284445	0	156187928	C	T
5	rs1389818	0	156188019	T	C
5	rs72803042	0	156188766	T	C
5	rs56293630	0	156189113	T	C
5	rs72803043	0	156189814	G	C
5	rs72803044	0	156190051	G	T
5	rs72803046	0	156190088	A	G
5	rs56182215	0	156190363	G	A
5	rs56389540	0	156190493	A	G
5	rs55653598	0	156190567	T	C
5	rs10041876	0	156190796	A	T
5	rs1845479	0	156191214	T	C
5	rs3913482	0	156191515	C	T
5	rs11953631	0	156192264	C	T
5	rs117879283	0	156192278	C	A
5	rs72803047	0	156192391	T	A
5	rs10065295	0	156192801	C	T
5	rs1827368	0	156193118	G	A
5	rs72803048	0	156193701	C	A
5	rs56233900	0	156194215	C	T
5	rs72803049	0	156195136	C	T
5	rs57534975	0	156195963	G	T
5	rs2029776	0	156196045	A	G
5	rs56920379	0	156196226	A	T
5	rs72803051	0	156196811	C	T
5	rs17053913	0	156196855	C	T
5	rs72803052	0	156197003	G	A
5	rs72803054	0	156197023	T	C
5	rs2047175	0	156197992	T	C
5	rs17053919	0	156198650	C	T
5	rs56259528	0	156198888	C	T
5	rs112084988	0	156199692	A	G
5	rs2047174	0	156200192	C	A
5	rs56094322	0	156201303	A	G
5	rs57433210	0	156202031	C	A
5	rs17053922	0	156202133	G	T
5	rs59989471	0	156202143	C	T
5	rs17053924	0	156202637	C	G
5	rs6862763	0	156205963	C	T
5	rs6867573	0	156207170	G	A
5	rs72803058	0	156208323	A	T
5	rs6870581	0	156210175	T	C
5	rs55880500	0	156211667	A	T
5	rs113378153	0	156211998	A	C
5	rs6897623	0	156212969	T	C
5	rs59504684	0	156213251	C	A
5	rs4549508	0	156214771	G	C
5	rs148747904	0	156215305	A	T
5	rs113622376	0	156215462	T	A
5	rs6869498	0	156215729	A	T
5	rs143458896	0	156217107	C	A
5	rs1603070	0	156219202	G	T
5	rs9918125	0	156219983	G	A
5	rs72803061	0	156220557	G	A
5	rs144650943	0	156221388	C	G
5	rs59553407	0	156221483	C	A
5	rs77428782	0	156222106	A	G
5	rs117492524	0	156223031	G	A
5	rs13361000	0	156223126	T	A
5	rs67335156	0	156224370	A	C
5	rs142048263	0	156224972	C	G
5	rs10045795	0	156226011	A	T
5	rs193170863	0	156226133	C	T
5	rs2436424	0	156226550	G	A
5	rs184585863	0	156226812	G	A
5	rs17053933	0	156227270	C	T
5	rs2434708	0	156230976	C	A
5	rs55634260	0	156232616	G	A
5	rs140879937	0	156233544	G	A
5	rs139102622	0	156233777	C	T
5	rs148316004	0	156234792	G	A
5	rs113784317	0	156238162	T	C
5	rs76214645	0	156238205	T	C
5	rs55642182	0	156238582	G	A
5	rs6555689	0	156240267	C	A
5	rs72803063	0	156242117	A	C
5	rs11745270	0	156244960	A	T
5	rs72803064	0	156245789	G	A
5	rs72803065	0	156246285	A	C
5	rs17053941	0	156246511	A	G
5	rs79816030	0	156248141	C	T
5	rs72803066	0	156248723	C	T
5	rs61307570	0	156249379	G	A
5	rs116945760	0	156249618	T	C
5	rs77077400	0	156249652	G	A
5	rs55797503	0	156249743	G	T
5	rs55784232	0	156249772	C	T
5	rs78597622	0	156249773	G	A
5	rs3909322	0	156254003	G	A
5	rs55650007	0	156255923	C	T
5	rs114685223	0	156256112	C	T
5	rs10036367	0	156258344	A	G
5	rs11950141	0	156258719	A	G
5	rs10057251	0	156258911	T	A
5	rs10046047	0	156260121	C	T
5	rs1978426	0	156261279	C	T
5	rs116036094	0	156261536	C	T
5	rs9313318	0	156261737	A	G
5	rs7725502	0	156263206	C	A
5	rs6886058	0	156263282	C	T
5	rs6890622	0	156263624	C	T
5	rs10475501	0	156264032	C	A
5	rs28898294	0	156264672	C	T
5	rs11950839	0	156264787	A	G
5	rs6882391	0	156265497	A	T
5	rs6886573	0	156265523	T	G
5	rs6860450	0	156265580	G	C
5	rs6882701	0	156265706	A	G
5	rs9885363	0	156267197	G	A
5	rs6898902	0	156267982	T	G
5	rs10462958	0	156267996	C	T
5	rs7704664	0	156268656	T	C
5	rs151151950	0	156269044	G	A
5	rs59269473	0	156269554	G	A
5	rs72803078	0	156270571	C	T
5	rs55711014	0	156270765	A	C
5	rs11948317	0	156271292	C	A
5	rs115156447	0	156271571	C	T
5	rs75049055	0	156271709	G	A
5	rs72803083	0	156271746	G	A
5	rs6866926	0	156272280	C	T
5	rs7707893	0	156272432	C	T
5	rs6555703	0	156272490	C	T
5	rs7735929	0	156272908	T	G
5	rs4704810	0	156273481	G	A
5	rs2161191	0	156274026	C	G
5	rs7446465	0	156274634	G	A
5	rs10475789	0	156274961	A	C
```
