## Supplementary material for "Characterization of shared and ancestry-specific signals driving complex traits using multi-ancestry fine-mapping": susiex_nc3.cs80.cs

```
CS_ID	SNP	BP	REF_ALLELE	ALT_ALLELE	REF_FRQ	BETA	SE	-LOG10P	CS_PIP	OVRL_PIP
1	rs1394609	155783324	C,C	T,T	0.347913,0.093254	-0.022667,-0.0131713	0.00415099,0.0147003	7.32383,0.431492	0.104442	0.104485
1	rs10475703	155820716	A,A	C,C	0.351889,0.289683	-0.0226564,-0.00333597	0.00414011,0.00942357	7.35266,0.140659	0.0905664	0.0906062
1	rs10036164	155819731	A,A	G,G	0.350895,0.28869	-0.0226711,-0.00294883	0.0041428,0.00943317	7.35266,0.122293	0.0864219	0.086462
1	rs1394608	155783294	T,T	C,C	0.348907,0.093254	-0.0225143,-0.0127773	0.00414823,0.0147003	7.24288,0.414824	0.0848599	0.084902
1	rs10476374	155817679	G,G	T,T	0.350895,0.287698	-0.0226223,-0.00324508	0.0041428,0.00944284	7.32383,0.13602	0.0811886	0.0812287
1	rs7700863	155793646	T,T	G,G	0.349901,0.093254	-0.0224063,-0.0140598	0.0041455,0.0147003	7.18829,0.469984	0.0791628	0.0792063
1	rs7737163	155808637	G,G	A,A	0.350895,0.103175	-0.0222497,-0.0154153	0.0041428,0.0140528	7.1055,0.56438	0.075593	0.0756388
1	rs6556578	155818088	T,T	C,C	0.350895,0.28869	-0.0224848,-0.00314414	0.0041428,0.00943317	7.24288,0.131412	0.0694127	0.0694524
1	rs10037772	155778744	T,T	C,C	0.348907,0.093254	-0.0222345,-0.0131674	0.00414823,0.0147003	7.07972,0.431328	0.0588373	0.0588797
1	rs12652777	155775075	C,C	T,T	0.461233,0.207341	-0.022506,-0.0138008	0.00396624,0.0105443	7.85639,0.719904	0.0542836	0.0544276
1	rs6872627	155843556	A,A	G,G	0.34493,0.329365	-0.021954,-0.00900106	0.0041594,0.00909539	6.88448,0.491665	0.0376777	0.037725
2	rs114154914	155565063	T,NA	G,NA	0.981113,NA	0.0434783,NA	0.0145245,NA	2.55933,NA	0.0446968	0.0446973
2	rs17619501	155413881	A,NA	G,NA	0.980119,NA	0.045945,NA	0.0141639,NA	2.92832,NA	0.0196983	0.0196998
2	rs146596474	155873094	NA,G	NA,C	NA,0.980159	NA,0.0854793	NA,0.0306528	NA,2.27629	0.00783233	0.00783282
2	rs183957484	155569347	A,NA	C,NA	0.981113,NA	0.0350502,NA	0.0145245,NA	1.80095,NA	0.00733534	0.00733547
2	rs17053320	155621000	G,G	A,A	0.772366,0.402778	-0.0128241,-0.0246611	0.0047153,0.0087157	2.18479,2.33142	0.00675081	0.006751
2	rs998997	155477866	C,NA	T,NA	0.978131,NA	0.0333413,NA	0.0135185,NA	1.86487,NA	0.00669314	0.00669326
2	rs12054855	155623375	G,G	A,A	0.772366,0.402778	-0.0126971,-0.02476	0.0047153,0.0087157	2.14957,2.34685	0.00659338	0.00659356
2	rs117717525	156030122	NA,C	NA,T	NA,0.973214	NA,0.0724469	NA,0.0264757	NA,2.20674	0.00640477	0.00640518
2	rs62380741	155625082	T,T	C,C	0.774354,0.402778	-0.013019,-0.0242651	0.00472994,0.0087157	2.22807,2.27018	0.00615082	0.00615099
2	rs6876263	155618395	T,T	C,C	0.771372,0.402778	-0.0126166,-0.0244631	0.00470807,0.0087157	2.13269,2.3007	0.00598432	0.00598449
2	rs17053330	155629804	G,G	A,A	0.772366,0.402778	-0.0125608,-0.024515	0.0047153,0.0087157	2.11208,2.30873	0.00583469	0.00583486
2	rs60249910	155617294	A,A	G,G	0.772366,0.402778	-0.0123699,-0.0242651	0.0047153,0.0087157	2.06014,2.27018	0.00505629	0.00505644
2	rs77005236	155471331	T,NA	A,NA	0.980119,NA	0.0336352,NA	0.0141639,NA	1.7554,NA	0.00473849	0.00473858
2	rs74871824	155472667	C,NA	T,NA	0.980119,NA	0.0334839,NA	0.0141639,NA	1.74286,NA	0.00460509	0.00460518
2	rs13356726	155483209	G,NA	A,NA	0.978131,NA	0.0314324,NA	0.0135185,NA	1.69757,NA	0.00455023	0.00455031
2	rs1835915	155623686	G,G	C,C	0.756461,0.401786	-0.00982389,-0.024671	0.0046064,0.00871922	1.48211,2.33142	0.0045272	0.00452736
2	rs6556357	155473878	G,NA	T,NA	0.980119,NA	0.0333368,NA	0.0141639,NA	1.7307,NA	0.00447942	0.00447951
2	rs4418084	155473202	G,NA	C,NA	0.980119,NA	0.0332491,NA	0.0141639,NA	1.72348,NA	0.00440635	0.00440643
2	rs113792361	155474358	C,NA	A,NA	0.980119,NA	0.0332124,NA	0.0141639,NA	1.72046,NA	0.0043762	0.00437628
2	rs77691983	155474114	T,NA	G,NA	0.980119,NA	0.0332124,NA	0.0141639,NA	1.72046,NA	0.0043762	0.00437628
2	rs148747904	156215305	NA,T	NA,A	NA,0.988095	NA,-0.102863	NA,0.0394133	NA,2.04295	0.00428049	0.00428082
2	rs112211079	155475003	T,NA	C,NA	0.980119,NA	0.033025,NA	0.0141639,NA	1.70508,NA	0.00422578	0.00422586
2	rs62380744	155628167	G,G	A,A	0.756461,0.402778	-0.00982389,-0.024416	0.0046064,0.0087157	1.48211,2.29342	0.00420772	0.00420787
2	rs57509490	155625357	C,C	T,T	0.756461,0.402778	-0.00977786,-0.0244631	0.0046064,0.0087157	1.47132,2.3007	0.0041913	0.00419145
2	rs4704993	155629046	A,A	G,G	0.756461,0.402778	-0.00986992,-0.024317	0.0046064,0.0087157	1.49294,2.27815	0.00416501	0.00416516
2	rs11747910	155628571	G,G	T,T	0.756461,0.402778	-0.00982389,-0.0243642	0.0046064,0.0087157	1.48211,2.28542	0.00414814	0.0041483
2	rs12188348	155627998	C,C	A,A	0.756461,0.402778	-0.00982389,-0.0243642	0.0046064,0.0087157	1.48211,2.28542	0.00414814	0.0041483
2	rs62380739	155621096	G,G	T,T	0.756461,0.402778	-0.00982389,-0.024317	0.0046064,0.0087157	1.48211,2.27815	0.00409483	0.00409498
2	rs4704785	155622257	C,C	T,T	0.756461,0.402778	-0.00977786,-0.0243642	0.0046064,0.0087157	1.47132,2.28542	0.00407864	0.00407878
2	rs62380745	155628365	G,G	A,A	0.756461,0.402778	-0.00977786,-0.0243642	0.0046064,0.0087157	1.47132,2.28542	0.00407864	0.00407878
2	rs4704989	155621766	C,C	T,T	0.756461,0.402778	-0.00977786,-0.0243642	0.0046064,0.0087157	1.47132,2.28542	0.00407864	0.00407878
2	rs12054896	155623030	G,G	T,T	0.756461,0.402778	-0.00973182,-0.024416	0.0046064,0.0087157	1.46056,2.29342	0.00406827	0.00406842
2	rs11950500	155625971	A,A	G,G	0.755467,0.402778	-0.00976438,-0.0244631	0.00460006,0.0087157	1.47132,2.3007	0.00403822	0.00403837
2	rs4704786	155626279	A,A	G,G	0.755467,0.402778	-0.00976438,-0.0244631	0.00460006,0.0087157	1.47132,2.3007	0.00403822	0.00403837
2	rs4704991	155622088	T,T	G,G	0.756461,0.402778	-0.00977786,-0.024317	0.0046064,0.0087157	1.47132,2.27815	0.00402621	0.00402636
2	rs12054851	155623164	G,G	A,A	0.756461,0.402778	-0.00973182,-0.0243642	0.0046064,0.0087157	1.46056,2.28542	0.00401067	0.00401082
2	rs6897824	155471847	C,NA	T,NA	0.980119,NA	0.0327367,NA	0.0141639,NA	1.68156,NA	0.00400568	0.00400576
2	rs62380743	155626741	A,A	G,G	0.755467,0.401786	-0.00981035,-0.024374	0.00460006,0.00871922	1.48211,2.28542	0.0039932	0.00399335
2	rs11741549	155619139	T,T	C,C	0.756461,0.402778	-0.00963512,-0.0243042	0.0046064,0.0087157	1.4381,2.27618	0.00380965	0.00380979
2	rs17053350	155647857	C,C	T,T	0.77336,0.381944	-0.0135558,-0.0217991	0.00472259,0.00879811	2.38728,1.87866	0.00373313	0.00373327
2	rs6883190	155617757	G,G	A,A	0.755467,0.402778	-0.00962184,-0.0241571	0.00460006,0.0087157	1.4381,2.25362	0.00369274	0.00369288
2	rs4704992	155626339	A,A	C,C	0.754473,0.402778	-0.00946615,-0.0244631	0.00459376,0.0087157	1.40521,2.3007	0.0036919	0.00369203
2	rs10037014	155622447	T,T	C,C	0.727634,0.402778	-0.00635668,-0.0252544	0.00444126,0.0087157	0.817156,2.42474	0.00366401	0.00366422
2	rs4704787	155626341	A,A	G,G	0.754473,0.402778	-0.00942068,-0.0244631	0.00459376,0.0087157	1.3948,2.3007	0.00363365	0.00363378
2	rs11748101	155630040	T,T	A,A	0.756461,0.402778	-0.00968117,-0.0240671	0.0046064,0.0087157	1.44877,2.23985	0.00363098	0.00363111
2	rs11742893	155619397	C,C	A,A	0.756461,0.402778	-0.00963512,-0.0241189	0.0046064,0.0087157	1.4381,2.24777	0.00362185	0.00362198
2	rs116562807	155535763	A,NA	C,NA	0.983101,NA	0.0333506,NA	0.0153396,NA	1.52733,NA	0.00358266	0.00358274
2	rs244973	155324169	T,NA	G,NA	0.005964,NA	-0.0572874,NA	0.0256785,NA	1.59033,NA	0.00357128	0.00357139
2	rs72811731	155640231	C,C	T,T	0.772366,0.381944	-0.0135806,-0.0216997	0.0047153,0.00879811	2.40064,1.86494	0.00357032	0.00357047
2	rs17053328	155629710	T,T	C,C	0.756461,0.402778	-0.00963512,-0.0240199	0.0046064,0.0087157	1.4381,2.23266	0.00352584	0.00352597
2	rs17053349	155647238	A,A	C,C	0.771372,0.381944	-0.0132761,-0.0217991	0.00470807,0.00879811	2.31836,1.87866	0.00335857	0.00335871
2	rs17053343	155632153	T,T	C,C	0.772366,0.381944	-0.0134844,-0.0215785	0.0047153,0.00879811	2.37262,1.84827	0.00333	0.00333013
2	rs62380749	155637192	A,A	G,G	0.772366,0.381944	-0.0133424,-0.021747	0.0047153,0.00879811	2.33154,1.87147	0.00326425	0.00326438
2	rs57229190	155635684	A,A	C,C	0.772366,0.381944	-0.0134386,-0.0215267	0.0047153,0.00879811	2.35933,1.84118	0.00322649	0.00322662
2	rs79681499	155463767	A,NA	G,NA	0.983101,NA	0.0364129,NA	0.0153396,NA	1.75431,NA	0.00320815	0.00320823
2	rs62380746	155633056	A,A	G,G	0.772366,0.381944	-0.0134386,-0.0214797	0.0047153,0.00879811	2.35933,1.83474	0.00319104	0.00319116
2	rs79707962	155463807	C,NA	G,NA	0.983101,NA	0.0362815,NA	0.0153396,NA	1.74425,NA	0.00313935	0.00313943
2	rs142086963	156014613	NA,T	NA,C	NA,0.959325	NA,0.053048	NA,0.0216401	NA,1.84676	0.00309191	0.00309212
2	rs141222290	155931123	NA,G	NA,A	NA,0.963294	NA,-0.0552511	NA,0.0227328	NA,1.8216	0.00306405	0.00306426
2	rs75842661	155463783	C,NA	T,NA	0.983101,NA	0.0360862,NA	0.0153396,NA	1.72935,NA	0.00304027	0.00304035
2	rs117492524	156223031	NA,A	NA,G	NA,0.973214	NA,0.0634379	NA,0.0264757	NA,1.78064	0.00299871	0.00299891
2	rs78866105	155466630	A,NA	T,NA	0.983101,NA	0.0355711,NA	0.0153396,NA	1.69036,NA	0.00279572	0.0027958
2	rs183921577	156037527	NA,T	NA,C	NA,0.956349	NA,-0.0505562	NA,0.0209218	NA,1.80484	0.00278067	0.00278088
2	rs12189076	155615540	A,A	G,G	0.791252,0.405754	-0.00780426,-0.0238663	0.00486487,0.0087054	0.963897,2.21361	0.00271193	0.002712
2	rs116875571	155593021	NA,G	NA,A	NA,0.960318	NA,0.0516819	NA,0.0218976	NA,1.73833	0.00267234	0.0026725
2	rs17053346	155632670	G,G	A,A	0.769384,0.380952	-0.0132358,-0.0210477	0.00469379,0.0088025	2.31836,1.77475	0.00264735	0.00264745
2	rs60536864	155613910	C,C	T,T	0.791252,0.402778	-0.0103892,-0.0236871	0.00486487,0.0087157	1.48525,2.18226	0.00255546	0.00255552
2	rs11949402	155654498	A,A	G,G	0.772366,0.382937	-0.0128746,-0.0212121	0.0047153,0.00879376	2.19887,1.79976	0.00248921	0.0024893
2	rs17053002	155349130	G,G	A,A	0.907555,0.973214	-0.00699613,0.0764799	0.00682591,0.0264757	0.515141,2.41245	0.00248798	0.0024881
2	rs17053360	155670290	T,T	C,C	0.77336,0.380952	-0.0128945,-0.0210566	0.00472259,0.0088025	2.19887,1.77594	0.00247925	0.00247935
2	rs4435847	155345299	C,C	A,A	0.90159,0.973214	-0.00676684,0.0767311	0.00663768,0.0264757	0.51147,2.42557	0.00246037	0.00246049
2	rs62382681	155675390	T,T	C,C	0.772366,0.380952	-0.0126359,-0.0212579	0.0047153,0.0088025	2.13269,1.80311	0.0024384	0.00243849
2	rs4704996	155673942	G,G	A,A	0.77336,0.380952	-0.0126555,-0.0213058	0.00472259,0.0088025	2.13269,1.80961	0.00238613	0.00238622
2	rs62382679	155674616	A,A	G,G	0.77336,0.380952	-0.0126555,-0.0213058	0.00472259,0.0088025	2.13269,1.80961	0.00238613	0.00238622
2	rs62382678	155674506	T,T	C,C	0.77336,0.380952	-0.0126555,-0.0212579	0.00472259,0.0088025	2.13269,1.80311	0.00235975	0.00235984
2	rs4704997	155674267	C,C	T,T	0.77336,0.380952	-0.0126555,-0.0212579	0.00472259,0.0088025	2.13269,1.80311	0.00235975	0.00235984
2	rs17053358	155670076	A,A	G,G	0.77336,0.380952	-0.012798,-0.0210038	0.00472259,0.0088025	2.17202,1.76886	0.00235584	0.00235593
2	rs113283247	155343031	G,NA	T,NA	0.985089,NA	-0.0477344,NA	0.0163138,NA	2.46427,NA	0.00234678	0.00234705
2	rs28750556	155656861	G,G	A,A	0.772366,0.381944	-0.0127782,-0.0209748	0.0047153,0.00879811	2.17202,1.76637	0.00225785	0.00225794
2	rs17052994	155345178	C,C	T,T	0.898608,0.973214	-0.00565218,0.0769109	0.00655017,0.0264757	0.410957,2.43498	0.00222118	0.00222129
2	rs56660863	155633706	C,C	T,T	0.759443,0.381944	-0.0104334,-0.0216255	0.00462576,0.00879811	1.61795,1.85473	0.00218736	0.00218746
2	rs77732553	155471899	G,NA	A,NA	0.895626,NA	-0.0167018,NA	0.00646666,NA	2.0087,NA	0.00212565	0.00212581
2	rs1835919	155613491	G,G	A,A	0.793241,0.401786	-0.0108524,-0.0225639	0.00488208,0.00871922	1.58133,2.01511	0.00208641	0.00208647
2	rs146723284	155374030	C,NA	T,NA	0.974155,NA	0.0301916,NA	0.0124606,NA	1.81265,NA	0.00206758	0.00206771
2	rs2312058	155666219	A,A	G,G	0.77336,0.381944	-0.0126555,-0.0206433	0.00472259,0.00879811	2.13269,1.72218	0.00206027	0.00206035
2	rs1835917	155613758	C,C	G,G	0.77833,0.401786	-0.00780859,-0.0234008	0.00475997,0.00871922	0.996077,2.13795	0.00201552	0.00201558
2	rs1835916	155614791	C,C	G,G	0.779324,0.402778	-0.00729559,-0.0236707	0.00476763,0.0087157	0.89977,2.17978	0.00192663	0.00192669
2	rs991611	155615071	A,A	G,G	0.779324,0.401786	-0.00724863,-0.023581	0.00476763,0.00871922	0.891385,2.16488	0.00184797	0.00184802
2	rs1835920	155610046	C,C	T,T	0.77833,0.431548	-0.0110585,-0.0191054	0.00475997,0.00863061	1.69537,1.57104	0.0017722	0.00177224
2	rs11951117	155631971	A,A	G,G	0.73161,0.381944	-0.00732578,-0.0216773	0.00446187,0.00879811	0.997325,1.86185	0.00171061	0.00171074
2	rs10515732	155361440	G,G	C,C	0.916501,0.973214	-0.00657293,0.0740445	0.00714714,0.0264757	0.446419,2.28712	0.00166407	0.00166416
2	rs4704783	155604864	NA,C	NA,T	NA,0.993056	NA,0.10776	NA,0.0514752	NA,1.43997	0.00165059	0.0016507
2	rs57906039	155609042	T,T	C,C	0.779324,0.43254	-0.0107978,-0.0190489	0.00476763,0.00862824	1.62849,1.56443	0.00164147	0.0016415
2	rs4444954	155352899	A,A	G,G	0.911531,0.973214	-0.00455717,0.0747181	0.00696238,0.0264757	0.290084,2.32144	0.00163892	0.001639
2	rs10515744	156166759	T,T	C,C	0.958251,0.919643	0.0245936,0.0108341	0.00988495,0.0157247	1.8912,0.309068	0.00159737	0.00159741
2	rs60446159	155608881	A,A	C,C	0.779324,0.43254	-0.0107978,-0.0189044	0.00476763,0.00862824	1.62849,1.54587	0.00159093	0.00159097
2	rs146862106	155282634	G,NA	T,NA	0.992048,NA	-0.0609435,NA	0.0222601,NA	2.20864,NA	0.00149198	0.00149222
2	rs150792128	155586190	NA,A	NA,C	NA,0.993056	NA,0.104892	NA,0.0514752	NA,1.38113	0.00148702	0.00148712
2	rs116468188	156216591	G,NA	A,NA	0.971173,NA	0.032199,NA	0.0118166,NA	2.19165,NA	0.00148223	0.00148253
2	rs192160612	155280000	T,NA	C,NA	0.992048,NA	-0.060406,NA	0.0222601,NA	2.17687,NA	0.00141446	0.00141468
2	rs6555912	155339941	C,C	T,T	0.898608,0.972222	-0.00509412,0.0713252	0.00655017,0.0260119	0.359776,2.21423	0.00139782	0.00139789
2	rs13169785	155334895	T,NA	C,NA	0.942346,NA	0.0213842,NA	0.00848241,NA	1.93174,NA	0.00137446	0.00137467
2	rs1368331	155346383	A,A	G,G	0.911531,0.973214	-0.00476974,0.0725397	0.00696238,0.0264757	0.306891,2.21137	0.00136066	0.00136073
2	rs11955986	156168617	A,A	G,G	0.958251,0.919643	0.0240757,0.00978292	0.00988495,0.0157247	1.82777,0.27258	0.00133839	0.00133842
2	rs72809695	155600901	G,G	A,A	0.782306,0.436508	-0.0100974,-0.0190379	0.00479102,0.00861912	1.45509,1.56561	0.00130953	0.00130956
2	rs17053873	156164188	T,T	G,G	0.958251,0.917659	0.0238369,0.0103481	0.00988495,0.0155508	1.79888,0.296047	0.00129567	0.0012957
2	rs73810354	155368649	G,G	T,T	0.903579,0.973214	-0.00506943,0.071516	0.00669838,0.0264757	0.347598,2.16058	0.00123343	0.0012335
2	rs10515745	156170837	A,A	G,G	0.958251,0.918651	0.0237921,0.00941408	0.00988495,0.0156369	1.79349,0.261897	0.00123116	0.0012312
2	rs4704979	155594567	C,C	T,T	0.781312,0.412698	-0.0109246,-0.0176562	0.00478316,0.00868273	1.65027,1.37672	0.00120668	0.0012067
2	rs145159139	156179323	A,NA	G,NA	0.981113,NA	0.0202476,NA	0.0145245,NA	0.786987,NA	0.00117298	0.00117301
2	rs1366227	155630783	T,T	C,C	0.725646,0.391865	-0.00694927,-0.0200695	0.0044312,0.00875659	0.932481,1.65937	0.00114304	0.00114312
2	rs145509335	155461084	NA,C	NA,T	NA,0.97619	NA,-0.0531707	NA,0.0280389	NA,1.23719	0.00109647	0.00109654
2	rs56297325	156175259	G,G	A,A	0.958251,0.917659	0.0237166,0.00603153	0.00988495,0.0155508	1.78442,0.15607	0.00109175	0.00109178
2	rs182216035	156033077	NA,G	NA,A	NA,0.955357	NA,0.039551	NA,0.0206987	NA,1.25157	0.00108913	0.0010892
2	rs112882160	155655712	NA,A	NA,G	NA,0.794643	NA,-0.0205944	NA,0.0105819	NA,1.28708	0.00108671	0.00108678
2	rs35244942	155363036	T,T	C,C	0.914513,0.973214	-0.00357854,0.0715175	0.00707122,0.0264757	0.212676,2.16065	0.00108097	0.00108102
2	rs73813229	155504517	C,NA	T,NA	0.799205,NA	-0.00960694,NA	0.00493553,NA	1.28738,NA	0.00107109	0.00107113
2	rs7704664	156268656	C,C	T,T	0.963221,0.889881	0.0252615,-0.00318003	0.0105045,0.0136555	1.79103,0.0883855	0.0010623	0.00106234
2	rs75464312	155806200	NA,T	NA,G	NA,0.980159	NA,0.0583511	NA,0.0306528	NA,1.24443	0.00105796	0.00105803
2	rs66744889	156174457	T,T	C,C	0.959245,0.914682	0.0239222,0.00818976	0.00999958,0.015302	1.77618,0.227307	0.00105703	0.00105706
2	rs55711014	156270765	C,C	A,A	0.963221,0.889881	0.0252101,-0.00312822	0.0105045,0.0136555	1.78521,0.0868195	0.00104863	0.00104867
2	rs10475501	156264032	A,A	C,C	0.963221,0.889881	0.0251638,-0.00281209	0.0105045,0.0136555	1.77998,0.0773555	0.00103388	0.00103391
2	rs17053941	156246511	G,G	A,A	0.960239,0.883929	0.0236124,-0.00494228	0.0101186,0.0133454	1.70734,0.148049	0.00101753	0.00101756
2	rs958444	155405405	C,NA	T,NA	0.047714,NA	-0.0265121,NA	0.00927541,NA	2.3707,NA	0.00101457	0.0010152
2	rs6555703	156272490	T,T	C,C	0.962227,0.889881	0.0243103,-0.00328362	0.0103707,0.0136555	1.71962,0.0915301	0.00101272	0.00101276
2	rs34689423	155333269	C,NA	T,NA	0.94334,NA	0.0206395,NA	0.00855199,NA	1.80124,NA	0.00100208	0.00100224
2	rs17537018	155458803	G,NA	A,NA	0.794235,NA	-0.00964575,NA	0.00489079,NA	1.31351,NA	0.000993824	0.000993868
2	rs73812917	155464275	A,NA	G,NA	0.801193,NA	-0.00990874,NA	0.00495399,NA	1.34214,NA	0.000990852	0.000990894
2	rs182976487	155361273	G,NA	A,NA	0.992048,NA	-0.0566643,NA	0.0222601,NA	1.96216,NA	0.000990302	0.00099045
2	rs55642182	156238582	A,A	G,G	0.961233,0.885913	0.0243488,-0.00179818	0.0102422,0.0134459	1.75847,0.0488509	0.000979767	0.000979797
2	rs79776780	155721026	NA,A	NA,G	NA,0.957341	NA,-0.0394259	NA,0.0211527	NA,1.20523	0.000978658	0.000978721
2	rs73298688	155508728	T,NA	C,NA	0.803181,NA	-0.00967944,NA	0.00497278,NA	1.28738,NA	0.000976621	0.00097666
2	rs113784317	156238162	C,C	T,T	0.961233,0.885913	0.0242851,-0.00266684	0.0102422,0.0134459	1.75115,0.0742858	0.000970201	0.000970231
2	rs78054006	155463898	G,NA	A,NA	0.983101,NA	0.0283555,NA	0.0153396,NA	1.19025,NA	0.000969021	0.000969054
2	rs80138336	155501438	G,NA	A,NA	0.799205,NA	-0.0093366,NA	0.00493553,NA	1.23263,NA	0.000957574	0.000957614
2	rs113472609	155501582	C,NA	T,NA	0.799205,NA	-0.0093366,NA	0.00493553,NA	1.23263,NA	0.000957574	0.000957614
2	rs59428757	156179592	T,T	C,C	0.958251,0.917659	0.0230976,0.00681083	0.00988495,0.0155508	1.71091,0.179532	0.000951844	0.00095187
2	rs73813228	155501356	G,NA	A,NA	0.799205,NA	-0.00929306,NA	0.00493553,NA	1.22391,NA	0.000940708	0.000940746
2	rs59484684	155608956	A,A	G,G	0.767396,0.43254	-0.00753423,-0.0186152	0.00467973,0.00862824	0.968978,1.50908	0.000936692	0.000936718
2	rs28407242	155605285	A,A	G,G	0.767396,0.435516	-0.00744212,-0.0187523	0.00467973,0.00862135	0.951675,1.52838	0.000933553	0.000933579
2	rs11959572	155390976	A,NA	G,NA	0.972167,NA	0.0302781,NA	0.0120196,NA	1.92935,NA	0.000933362	0.000933421
2	rs6862763	156205963	T,T	C,C	0.958251,0.918651	0.0230814,0.00610945	0.00988495,0.0156369	1.70901,0.157382	0.000931326	0.000931351
2	rs6860981	155605629	A,A	G,G	0.767396,0.435516	-0.00739606,-0.0187992	0.00467973,0.00862135	0.943076,1.53436	0.000928409	0.000928435
2	rs4704970	155500992	A,NA	G,NA	0.799205,NA	-0.00924951,NA	0.00493553,NA	1.21523,NA	0.000924206	0.000924244
2	rs1389818	156188019	C,C	T,T	0.958251,0.917659	0.0228133,0.00808826	0.00988495,0.0155508	1.67766,0.219696	0.000922285	0.00092231
2	rs1603070	156219202	T,T	G,G	0.958251,0.920635	0.0229374,0.00707582	0.00988495,0.0158141	1.69214,0.184051	0.000919016	0.000919041
2	rs1845479	156191214	C,C	T,T	0.958251,0.917659	0.0228582,0.00754149	0.00988495,0.0155508	1.68289,0.202243	0.000916521	0.000916545
2	rs113622376	156215462	A,A	T,T	0.958251,0.920635	0.0229374,0.00683471	0.00988495,0.0158141	1.69214,0.176785	0.000912913	0.000912937
2	rs73812923	155472328	A,NA	G,NA	0.802187,NA	-0.00974811,NA	0.00496334,NA	1.30515,NA	0.00091242	0.000912459
2	rs4549508	156214771	C,C	G,G	0.958251,0.920635	0.0229374,0.00678712	0.00988495,0.0158141	1.69214,0.175359	0.000911735	0.00091176
2	rs59553407	156221483	A,A	C,C	0.958251,0.885913	0.0233321,-0.00186355	0.00988495,0.0134459	1.73858,0.0507226	0.000910298	0.000910323
2	rs59504684	156213251	A,A	C,C	0.958251,0.920635	0.0229374,0.00668138	0.00988495,0.0158141	1.69214,0.172202	0.000909151	0.000909175
2	rs2871769	155608207	C,C	T,T	0.767396,0.43254	-0.00753423,-0.0184706	0.00467973,0.00862824	0.968978,1.49084	0.000908512	0.000908538
2	rs73813227	155500542	C,NA	T,NA	0.799205,NA	-0.00920596,NA	0.00493553,NA	1.20658,NA	0.000908061	0.000908098
2	rs6872617	155605397	A,A	C,C	0.767396,0.435516	-0.00734539,-0.0187523	0.00467973,0.00862135	0.933658,1.52838	0.000903638	0.000903664
2	rs73812922	155472001	G,NA	C,NA	0.802187,NA	-0.00970436,NA	0.00496334,NA	1.2962,NA	0.000896546	0.000896584
2	rs28524790	155605126	G,G	T,T	0.767396,0.435516	-0.00734539,-0.0187054	0.00467973,0.00862135	0.933658,1.52241	0.000894639	0.000894664
2	rs6870581	156210175	C,C	T,T	0.958251,0.918651	0.0229871,0.00524738	0.00988495,0.0156369	1.69795,0.13242	0.000891344	0.000891368
2	rs4704987	155604979	G,G	A,A	0.767396,0.436508	-0.00734539,-0.0187006	0.00467973,0.00861912	0.933658,1.52241	0.00089092	0.000890946
2	rs11746017	155386003	C,NA	T,NA	0.971173,NA	0.0319663,NA	0.0118166,NA	2.16583,NA	0.000888503	0.000888593
2	rs11950839	156264787	G,G	A,A	0.962227,0.889881	0.0237924,-0.00239721	0.0103707,0.0136555	1.66195,0.0651746	0.000887106	0.000887136
2	rs4540164	155607464	A,A	C,C	0.767396,0.43254	-0.00758028,-0.0182279	0.00467973,0.00862824	0.977683,1.46047	0.000877389	0.000877414
2	rs56920379	156196226	T,T	A,A	0.958251,0.917659	0.0225603,0.00803526	0.00988495,0.0155508	1.64835,0.217987	0.000865468	0.000865492
2	rs17053035	155369080	A,NA	G,NA	0.941352,NA	0.0196489,NA	0.00841466,NA	1.70909,NA	0.000863771	0.000863886
2	rs7707893	156272432	T,T	C,C	0.963221,0.889881	0.0243825,-0.00328362	0.0105045,0.0136555	1.69296,0.0915301	0.000863068	0.0008631
2	rs74322565	155367944	T,T	G,G	0.907555,0.973214	-0.00277445,0.0691513	0.00682591,0.0264757	0.164687,2.04553	0.00086155	0.000861598
2	rs9918125	156219983	A,A	G,G	0.958251,0.885913	0.0230976,-0.0020259	0.00988495,0.0134459	1.71091,0.0554012	0.000859256	0.00085928
2	rs62380717	155600644	T,T	A,A	0.759443,0.435516	-0.00597973,-0.0192863	0.00462576,0.00862135	0.707492,1.59716	0.000858703	0.000858733
2	rs143924990	155425918	NA,T	NA,C	NA,0.951389	NA,-0.0328285	NA,0.0198773	NA,1.00602	0.000857717	0.000857775
2	rs73810353	155368573	A,A	G,G	0.911531,0.973214	-0.00445012,0.0683321	0.00696238,0.0264757	0.281735,2.00642	0.000856139	0.000856185
2	rs11745200	155386027	T,NA	A,NA	0.971173,NA	0.0316445,NA	0.0118166,NA	2.13036,NA	0.000842106	0.00084219
2	rs10475679	155606955	T,T	G,G	0.767396,0.43254	-0.00748818,-0.0181765	0.00467973,0.00862824	0.960309,1.45408	0.000841119	0.000841143
2	rs55866075	155604852	T,T	G,G	0.766402,0.436508	-0.00728849,-0.0186491	0.00467279,0.00861912	0.925133,1.51586	0.00083777	0.000837795
2	rs9313831	155607127	C,C	T,T	0.767396,0.43254	-0.00744212,-0.0182279	0.00467973,0.00862824	0.951675,1.46047	0.00083691	0.000836934
2	rs56389540	156190493	G,G	A,A	0.958251,0.917659	0.022466,0.00769556	0.00988495,0.0155508	1.6375,0.207121	0.000836794	0.000836817
2	rs67335156	156224370	C,C	A,A	0.958251,0.883929	0.0228928,-0.0028877	0.00988495,0.0133454	1.68692,0.0816075	0.000822154	0.000822177
2	rs3857412	156187182	C,C	G,G	0.958251,0.876984	0.0229081,-0.00230564	0.00988495,0.0130145	1.68871,0.0658133	0.000821866	0.000821889
2	rs13361000	156223126	A,A	T,T	0.958251,0.885913	0.0229081,-0.00186355	0.00988495,0.0134459	1.68871,0.0507226	0.000819155	0.000819178
2	rs11135382	156182450	A,A	C,C	0.960239,0.919643	0.022837,0.0100991	0.0101186,0.0157247	1.61957,0.283402	0.000818345	0.00081837
2	rs188045959	156153757	G,NA	A,NA	0.996024,NA	0.0736233,NA	0.0314177,NA	1.71873,NA	0.000818036	0.000818151
2	rs10476319	155606914	A,A	G,G	0.767396,0.435516	-0.00744212,-0.0180206	0.00467973,0.00862135	0.951675,1.43655	0.000800919	0.000800943
2	rs10041876	156190796	T,T	A,A	0.958251,0.87996	0.0227634,-0.00274233	0.00988495,0.0131525	1.67187,0.0783983	0.000795928	0.00079595
2	rs2029776	156196045	G,G	A,A	0.958251,0.878968	0.0227634,-0.00252726	0.00988495,0.0131059	1.67187,0.072071	0.000794303	0.000794325
2	rs57452961	156182818	C,C	T,T	0.958251,0.876984	0.0227634,-0.00168654	0.00988495,0.0130145	1.67187,0.0472603	0.000790137	0.000790159
2	rs150674030	155501574	NA,A	NA,G	NA,0.957341	NA,0.0392424	NA,0.0211527	NA,1.19676	0.00078843	0.000788495
2	rs11135381	156182200	G,G	A,A	0.958251,0.876984	0.0227186,-0.00194082	0.00988495,0.0130145	1.66666,0.054801	0.00078253	0.000782552
2	rs10515742	156155832	G,G	A,A	0.958251,0.921627	0.0219951,0.00907685	0.00988495,0.0159053	1.58379,0.245486	0.000779127	0.00077915
2	rs80158998	156162672	T,NA	C,NA	0.989066,NA	0.0250086,NA	0.0190121,NA	0.724982,NA	0.000776424	0.000776447
2	rs115251155	155692893	NA,A	NA,G	NA,0.946429	NA,0.0314983	NA,0.0189842	NA,1.01287	0.000775793	0.000775843
2	rs113378153	156211998	C,C	A,A	0.958251,0.883929	0.0226687,-0.00196703	0.00988495,0.0133454	1.66088,0.0541273	0.000772723	0.000772745
2	rs4493657	155607321	C,C	T,T	0.767396,0.43254	-0.00725324,-0.0181299	0.00467973,0.00862824	0.916644,1.44829	0.000769877	0.000769899
2	rs147201877	155456875	NA,G	NA,A	NA,0.965278	NA,-0.0398125	NA,0.0233493	NA,1.05464	0.000765257	0.000765319
2	rs79727823	156204718	G,NA	A,NA	0.937376,NA	0.0246678,NA	0.0081604,NA	2.60138,NA	0.000763756	0.000764476
2	rs17053030	155368705	T,T	C,C	0.908549,0.973214	-0.003807,0.0675592	0.00685915,0.0264757	0.237413,1.96986	0.000762386	0.000762429
2	rs148881497	155813836	NA,G	NA,A	NA,0.968254	NA,-0.0415432	NA,0.0243817	NA,1.05352	0.000761412	0.000761467
2	rs7726257	155598102	A,A	G,G	0.759443,0.436508	-0.00588746,-0.0187943	0.00462576,0.00861912	0.69228,1.53436	0.000752448	0.000752475
2	rs4342313	155607347	T,T	C,C	0.766402,0.43254	-0.00728849,-0.0180785	0.00467279,0.00862824	0.925133,1.44193	0.000747538	0.000747561
2	rs3913020	156185734	G,G	A,A	0.959245,0.917659	0.0225811,0.00834802	0.00999958,0.0155508	1.621,0.228125	0.000746093	0.000746116
2	rs149944598	155431819	NA,T	NA,G	NA,0.978175	NA,-0.0478858	NA,0.0292559	NA,0.992788	0.000739096	0.00073915
2	rs141483531	155422883	NA,A	NA,G	NA,0.952381	NA,-0.0310737	NA,0.0200728	NA,0.915031	0.000732865	0.000732915
2	rs9313318	156261737	G,G	A,A	0.964215,0.893849	0.0245032,-0.00227798	0.0106439,0.0138774	1.67101,0.0606741	0.00073262	0.000732651
2	rs3913482	156191515	T,T	C,C	0.960239,0.917659	0.022645,0.00808826	0.0101186,0.0155508	1.5982,0.219696	0.000732375	0.000732397
2	rs7725502	156263206	A,A	C,C	0.964215,0.893849	0.0245032,-0.00179626	0.0106439,0.0138774	1.67101,0.0472019	0.000730817	0.000730848
2	rs56259673	155370724	C,C	T,T	0.907555,0.973214	-0.00580813,0.0654778	0.00682591,0.0264757	0.403592,1.8731	0.000729685	0.000729725
2	rs1978426	156261279	T,T	C,C	0.964215,0.893849	0.0244415,-0.00254162	0.0106439,0.0138774	1.66436,0.0681954	0.000723852	0.000723883
2	rs17053028	155368423	C,C	T,T	0.911531,0.973214	-0.00370233,0.0668941	0.00696238,0.0264757	0.225563,1.93868	0.000717078	0.000717118
2	rs1368332	155337316	A,A	G,G	0.910537,0.973214	-0.00490088,0.0650227	0.00692737,0.0264757	0.319413,1.85227	0.000716226	0.000716264
2	rs9885363	156267197	A,A	G,G	0.964215,0.889881	0.0243575,-0.00276025	0.0106439,0.0136555	1.65534,0.0758186	0.000711535	0.000711565
2	rs143127902	155497026	NA,G	NA,T	NA,0.957341	NA,0.0377158	NA,0.0211527	NA,1.12737	0.000708642	0.0007087
2	rs6886990	155587481	A,A	G,G	0.775348,0.436508	-0.00993888,-0.0168029	0.00473736,0.00861912	1.44482,1.29042	0.000708296	0.000708315
2	rs56094322	156201303	G,G	A,A	0.958251,0.928571	0.0221338,0.00439511	0.00988495,0.0165981	1.59952,0.101732	0.000708195	0.000708215
2	rs1835922	155602865	T,T	G,G	0.743539,0.415675	-0.00410814,-0.0188584	0.00452769,0.00867359	0.438625,1.52742	0.000703585	0.000703615
2	rs17053050	155371550	C,C	T,T	0.907555,0.973214	-0.00571625,0.0650137	0.00682591,0.0264757	0.395397,1.85186	0.000696112	0.00069615
2	rs17053040	155370467	T,T	C,C	0.907555,0.973214	-0.00616234,0.0644501	0.00682591,0.0264757	0.435761,1.82623	0.000693221	0.000693259
2	rs1432730	155371233	T,T	C,C	0.910537,0.973214	-0.00580791,0.0647468	0.00692737,0.0264757	0.395983,1.8397	0.000686256	0.000686294
2	rs7733123	155595349	G,G	A,A	0.766402,0.415675	-0.00668084,-0.0186146	0.00467279,0.00867359	0.815893,1.49671	0.00068318	0.0006832
2	rs3909322	156254003	A,A	G,G	0.962227,0.884921	0.0234565,-0.00317026	0.0103707,0.0133953	1.62508,0.0899557	0.000676606	0.00067663
2	rs139024057	155742017	NA,C	NA,A	NA,0.957341	NA,-0.0342141	NA,0.0211527	NA,0.975617	0.000672535	0.00067258
2	rs140226360	155608504	NA,C	NA,T	NA,0.959325	NA,-0.0345945	NA,0.0216401	NA,0.958992	0.000665	0.000665043
2	rs113573310	156255494	T,NA	C,NA	0.973161,NA	0.0278435,NA	0.0122339,NA	1.64112,NA	0.000661996	0.000662119
2	rs77490356	155307234	G,NA	A,NA	0.932406,NA	0.0154932,NA	0.00787557,NA	1.30843,NA	0.000661944	0.000662013
2	rs6897151	155605432	A,A	G,G	0.744533,0.435516	-0.00355248,-0.0191412	0.00453346,0.00862135	0.363244,1.57832	0.000656494	0.000656522
2	rs78087285	155401283	G,NA	A,NA	0.981113,NA	0.030317,NA	0.0145245,NA	1.43343,NA	0.000647222	0.000647278
2	rs1604960	155721582	A,A	C,C	0.200795,0.426587	0.0106009,0.0156901	0.00493553,0.00864302	1.49861,1.1582	0.000645165	0.000645203
2	rs140540781	155401510	C,NA	T,NA	0.981113,NA	0.0302837,NA	0.0145245,NA	1.43099,NA	0.000644524	0.00064458
2	rs17053032	155369024	T,T	G,G	0.911531,0.973214	-0.00383953,0.0655274	0.00696238,0.0264757	0.23559,1.87538	0.000643483	0.000643519
2	rs140119279	156153919	T,NA	A,NA	0.996024,NA	0.0695747,NA	0.0314177,NA	1.57197,NA	0.000642122	0.000642209
2	rs146151110	155539850	NA,T	NA,G	NA,0.979167	NA,-0.0470105	NA,0.0299292	NA,0.934616	0.000641607	0.000641652
2	rs190250601	155796387	NA,T	NA,A	NA,0.998016	NA,0.151871	NA,0.0960615	NA,0.943542	0.000640718	0.000640764
2	rs2116738	155460794	NA,T	NA,C	NA,0.957341	NA,0.0361593	NA,0.0211527	NA,1.05864	0.00063865	0.000638701
2	rs9885248	155720214	G,G	A,A	0.72664,0.90873	0.0159089,0.0222902	0.00443621,0.014843	3.47417,0.875605	0.000626094	0.000634151
2	rs2311448	155580882	G,G	A,A	0.77833,0.414683	-0.009799,-0.0162864	0.00475997,0.0086766	1.40307,1.21816	0.000625133	0.00062515
2	rs2311449	155580903	G,G	A,A	0.77833,0.414683	-0.009799,-0.0162864	0.00475997,0.0086766	1.40307,1.21816	0.000625133	0.00062515
2	rs114925121	156204592	C,NA	T,NA	0.997018,NA	0.0874418,NA	0.0362599,NA	1.79899,NA	0.00061832	0.000618454
2	rs147435189	155320065	NA,T	NA,C	NA,0.956349	NA,0.0319574	NA,0.0209218	NA,0.897414	0.000614507	0.000614556
2	rs142789681	155328179	NA,A	NA,G	NA,0.989087	NA,0.0625891	NA,0.0411453	NA,0.892057	0.000612549	0.000612592
2	rs114338836	155326021	NA,A	NA,G	NA,0.989087	NA,0.0624598	NA,0.0411453	NA,0.889389	0.000609953	0.000609995
2	rs17052965	155329062	NA,C	NA,T	NA,0.989087	NA,0.062282	NA,0.0411453	NA,0.885725	0.000606409	0.000606452
2	rs6894182	155371614	T,T	A,A	0.903579,0.973214	-0.00185858,0.0653533	0.00669838,0.0264757	0.107115,1.86739	0.0006027	0.000602735
2	rs4626322	155607494	A,A	G,G	0.744533,0.43254	-0.00359886,-0.0186619	0.00453346,0.00862824	0.36928,1.51499	0.000600635	0.00060066
2	rs79971358	156252715	T,NA	C,NA	0.973161,NA	0.0274034,NA	0.0122339,NA	1.60044,NA	0.000598639	0.000598753
2	rs115822848	156175866	C,NA	T,NA	0.99503,NA	0.061117,NA	0.0281148,NA	1.52699,NA	0.000590974	0.000591048
2	rs13180871	155367253	G,G	C,C	0.436382,0.477183	-0.00922605,-0.00038666	0.0039867,0.00855827	1.68494,0.0159391	0.000590888	0.000590947
2	rs17536506	155450015	C,NA	G,NA	0.985089,NA	-0.0330357,NA	0.0163138,NA	1.36789,NA	0.00058812	0.000588168
2	rs74397884	155566314	NA,G	NA,A	NA,0.980159	NA,0.0443062	NA,0.0306528	NA,0.828743	0.000586411	0.000586451
2	rs76791662	155320988	C,NA	T,NA	0.932406,NA	0.0149448,NA	0.00787557,NA	1.23847,NA	0.000584016	0.000584076
2	rs147847798	155467315	NA,T	NA,C	NA,0.956349	NA,0.0341603	NA,0.0209218	NA,0.989193	0.000578839	0.000578886
2	rs10223195	155603104	G,G	C,C	0.743539,0.415675	-0.00359428,-0.0186615	0.00452769,0.00867359	0.36928,1.50259	0.000578212	0.000578236
2	rs6885373	155603311	A,A	G,G	0.743539,0.436508	-0.00368691,-0.0185038	0.00452769,0.00861912	0.381458,1.49747	0.000577635	0.00057766
2	rs147960460	155293934	NA,T	NA,C	NA,0.957341	NA,0.0313068	NA,0.0211527	NA,0.857413	0.000576097	0.000576143
2	rs34147443	155369701	A,A	G,G	0.911531,0.973214	-0.00352525,0.0642494	0.00696238,0.0264757	0.212804,1.81714	0.000569444	0.000569477
2	rs7731978	155373230	G,G	C,C	0.432406,0.510913	-0.0104648,0.00457138	0.00399094,0.00855139	2.05859,0.226988	0.000565938	0.000566077
2	rs145375938	155311929	A,NA	G,NA	0.993042,NA	-0.0548283,NA	0.0237851,NA	1.67452,NA	0.000565762	0.000565852
2	rs13186927	155290013	G,G	A,A	0.798211,0.981151	-0.00678298,-0.0598569	0.00492643,0.0314332	0.773254,1.24507	0.000561678	0.000561708
2	rs147980366	156216982	C,NA	A,NA	0.997018,NA	0.0854128,NA	0.0362599,NA	1.73297,NA	0.000560044	0.000560162
2	rs6894361	155371739	G,G	A,A	0.908549,0.973214	-0.0027264,0.0642292	0.00685915,0.0264757	0.160515,1.81623	0.000552275	0.000552307
2	rs10476276	155500647	G,NA	A,NA	0.796223,NA	-0.00812273,NA	0.00490845,NA	1.00897,NA	0.000551237	0.000551264
2	rs78360632	155825695	T,NA	C,NA	0.979125,NA	-0.0347419,NA	0.0138296,NA	1.92082,NA	0.000549083	0.000549243
2	rs72803027	156154347	G,G	T,T	0.964215,0.970238	0.0217731,0.0250123	0.0106439,0.0251555	1.38939,0.49475	0.000546691	0.000546715
2	rs6894695	155371893	G,G	A,A	0.908549,0.973214	-0.00240499,0.0642146	0.00685915,0.0264757	0.139142,1.81557	0.000545978	0.00054601
2	rs141464768	155368832	T,NA	G,NA	0.975149,NA	-0.02821,NA	0.0127009,NA	1.57933,NA	0.000543213	0.000543264
2	rs6556456	155598347	G,G	A,A	0.747515,0.415675	-0.002816,-0.0190506	0.00455105,0.00867359	0.270774,1.55185	0.000543033	0.000543055
2	rs10064971	155710837	A,A	G,G	0.694831,0.909722	0.0177633,0.0180257	0.00429368,0.0149162	4.45377,0.644223	0.000541439	0.000543661
2	rs11953631	156192264	T,T	C,C	0.958251,0.877976	0.0211459,-0.0022625	0.00988495,0.0130599	1.4892,0.0642598	0.000540007	0.000540023
2	rs17053833	156149153	A,A	G,G	0.964215,0.972222	0.0208167,0.0330799	0.0106439,0.0260119	1.29674,0.691496	0.000539566	0.000539593
2	rs6865821	155702467	C,C	A,A	0.61829,0.909722	0.0203949,0.0202651	0.00406983,0.0149162	6.26694,0.758765	0.000535601	0.000664421
2	rs17053865	156154478	G,G	A,A	0.964215,0.970238	0.0213858,0.0263599	0.0106439,0.0251555	1.3515,0.530626	0.000534441	0.000534464
2	rs145296057	155621462	NA,T	NA,C	NA,0.985119	NA,0.0491081	NA,0.0353055	NA,0.784516	0.000532859	0.0005329
2	rs74814753	155678341	NA,C	NA,T	NA,0.940476	NA,0.0246308	NA,0.0180669	NA,0.762492	0.000524706	0.00052474
2	rs148002370	155480841	NA,C	NA,G	NA,0.957341	NA,0.0328722	NA,0.0211527	NA,0.920188	0.000520947	0.000520989
2	rs146628533	156218557	A,NA	G,NA	0.973161,NA	0.0269802,NA	0.0122339,NA	1.5618,NA	0.000514257	0.00051436
2	rs78440987	155396462	T,NA	A,NA	0.965209,NA	-0.024274,NA	0.0107893,NA	1.61154,NA	0.000509673	0.000509761
2	rs73812919	155469726	T,NA	G,NA	0.805169,NA	-0.00876897,NA	0.00499191,NA	1.10248,NA	0.000508462	0.000508489
2	rs72803029	156155368	G,G	C,C	0.960239,0.922619	0.0215201,0.00859762	0.0101186,0.0159983	1.47577,0.228422	0.000501318	0.000501336
2	rs77309031	155728860	G,NA	T,NA	0.94831,NA	0.0238276,NA	0.00893021,NA	2.11772,NA	0.000500652	0.000500923
2	rs113465676	155360323	A,NA	T,NA	0.975149,NA	-0.0275979,NA	0.0127009,NA	1.52597,NA	0.000500442	0.000500488
2	rs79337658	155576669	NA,A	NA,G	NA,0.980159	NA,0.0413273	NA,0.0306528	NA,0.750603	0.000497601	0.00049764
2	rs6860519	156051896	A,A	C,C	0.759443,0.707341	0.0169144,-0.00405521	0.00462576,0.00939524	3.59241,0.176516	0.000497187	0.000497806
2	rs10052410	155714344	C,C	T,T	0.617296,0.909722	0.0202032,0.0193812	0.00406782,0.0149162	6.16661,0.712586	0.000489262	0.0005851
2	rs2135033	155719220	C,C	T,T	0.614314,0.90873	0.0196684,0.0206661	0.00406188,0.014843	5.89136,0.785614	0.000486672	0.000563294
2	rs112656381	155697022	C,NA	A,NA	0.950298,NA	0.0240761,NA	0.00909753,NA	2.08967,NA	0.000485453	0.000485696
2	rs13171055	156259595	T,NA	A,NA	0.936382,NA	-0.00663352,NA	0.00810069,NA	0.384205,NA	0.000475982	0.000475994
2	rs145196801	155405352	A,NA	G,NA	0.982107,NA	-0.0241049,NA	0.014915,NA	0.974441,NA	0.000475131	0.00047516
2	rs73304994	156225856	G,NA	T,NA	0.996024,NA	0.069996,NA	0.0314177,NA	1.58694,NA	0.000474406	0.000474494
2	rs77234766	155807194	T,NA	G,NA	0.915507,NA	-0.0199136,NA	0.00710883,NA	2.29324,NA	0.000472521	0.000472846
2	rs78982502	155307071	A,NA	G,NA	0.978131,NA	-0.0147283,NA	0.0135185,NA	0.559191,NA	0.000470745	0.000470773
2	rs73304995	156226108	T,NA	G,NA	0.996024,NA	0.0697401,NA	0.0314177,NA	1.57784,NA	0.000468101	0.000468188
2	rs1494540	156226341	C,NA	A,NA	0.996024,NA	0.0697401,NA	0.0314177,NA	1.57784,NA	0.000468101	0.000468188
2	rs10050975	156179453	C,C	G,G	0.961233,0.904762	0.0186427,0.00905138	0.0102422,0.0145623	1.16286,0.272271	0.0004678	0.000467812
2	rs190328425	155538982	NA,T	NA,G	NA,0.993056	NA,0.0652794	NA,0.0514752	NA,0.688806	0.000467246	0.000467278
2	rs546251464	155289505	NA,G	NA,T	NA,0.980159	NA,0.0394374	NA,0.0306528	NA,0.702812	0.000466229	0.000466266
2	rs140653269	155898716	NA,T	NA,C	NA,0.983135	NA,0.0442043	NA,0.0331973	NA,0.73754	0.000466009	0.000466044
2	rs1835918	155613754	C,C	T,T	0.377734,0.347222	0.00371722,-0.0208542	0.00407811,0.00897877	0.441257,1.69465	0.000465055	0.000465072
2	rs78118273	155937258	T,NA	C,NA	0.977137,NA	0.0267513,NA	0.0132281,NA	1.36508,NA	0.000463449	0.000463539
2	rs72798976	155819963	C,C	A,A	0.917495,0.975198	0.00574732,0.0281921	0.00718617,0.0274863	0.372797,0.515637	0.000462074	0.00046208
2	rs1432727	155451305	G,G	A,A	0.812127,0.715278	0.00874015,0.018056	0.00506169,0.00947229	1.0746,1.24699	0.000459748	0.000459777
2	rs67059134	156153139	A,A	G,G	0.962227,0.970238	0.0206912,0.0243312	0.0103707,0.0251555	1.337,0.476996	0.00045472	0.000454742
2	rs244959	155351357	G,G	A,A	0.454274,0.46627	-0.00847657,0.000487111	0.00397094,0.00856887	1.48426,0.0201479	0.000454095	0.000454137
2	rs10068125	156063781	G,G	A,A	0.919483,0.71627	0.0106972,-0.00362197	0.00726648,0.00948227	0.850819,0.153365	0.000453398	0.000453406
2	rs141159999	155318302	NA,A	NA,G	NA,0.97619	NA,0.0363795	NA,0.0280389	NA,0.711146	0.000452567	0.0004526
2	rs145651347	155580582	G,NA	C,NA	0.987078,NA	-0.0337567,NA	0.0175062,NA	1.26905,NA	0.000448232	0.000448266
2	rs10036448	155721171	G,G	A,A	0.615308,0.90873	0.0195873,0.0205988	0.00406384,0.014843	5.84274,0.781979	0.000446474	0.000515735
2	rs1504939	155715927	A,A	G,G	0.689861,0.90873	0.0168749,0.017887	0.00427445,0.014843	4.10317,0.641738	0.000444834	0.000446267
2	rs140504675	156097578	NA,G	NA,A	NA,0.97123	NA,-0.033381	NA,0.0255725	NA,0.717208	0.000443465	0.000443499
2	rs112892683	155389922	G,NA	A,NA	0.985089,NA	-0.0302764,NA	0.0163138,NA	1.19742,NA	0.000442136	0.000442172
2	rs7732769	155734615	A,NA	G,NA	0.90159,NA	0.0100665,NA	0.00663768,NA	0.888149,NA	0.000440996	0.000441026
2	rs2311450	155580997	G,G	A,A	0.755467,0.414683	-0.0059465,-0.0163333	0.00460006,0.0086766	0.707492,1.22348	0.000435072	0.00043509
2	rs32058	156069442	C,C	T,T	0.761431,0.720238	0.0165096,-0.00403664	0.00463892,0.00952293	3.42901,0.172858	0.000434165	0.000434668
2	rs4704994	155629355	G,G	T,T	0.394632,0.34623	0.00445322,-0.0206373	0.00404514,0.0089848	0.567113,1.66508	0.000433176	0.000433195
2	rs187279630	155989851	NA,G	NA,A	NA,0.988095	NA,-0.0504323	NA,0.0394133	NA,0.697466	0.000431808	0.00043184
2	rs114021007	155373160	T,NA	C,NA	0.981113,NA	-0.0253471,NA	0.0145245,NA	1.09171,NA	0.000429591	0.000429637
2	rs138430542	155971157	C,NA	T,NA	0.989066,NA	-0.0332018,NA	0.0190121,NA	1.09286,NA	0.000428082	0.000428129
2	rs6872094	156064892	C,C	A,A	0.918489,0.715278	0.0105966,-0.00325902	0.00722595,0.00947229	0.846121,0.1362	0.000427461	0.000427469
2	rs148176941	155340305	NA,C	NA,G	NA,0.959325	NA,-0.0259918	NA,0.0216401	NA,0.638814	0.000425018	0.00042505
2	rs115530474	156183197	T,NA	C,NA	0.997018,NA	0.0793268,NA	0.0362599,NA	1.54228,NA	0.000423823	0.000423905
2	rs73306906	156243381	T,NA	C,NA	0.996024,NA	0.0677519,NA	0.0314177,NA	1.508,NA	0.000422804	0.00042288
2	rs111693124	155629741	T,NA	C,NA	0.95328,NA	0.0229653,NA	0.0093687,NA	1.84664,NA	0.000420992	0.000421205
2	rs72811723	155627398	G,G	A,A	0.973161,0.988095	8.12963e-05,0.089352	0.0122339,0.0394133	0.00230878,1.63103	0.000420809	0.000420834
2	rs11957697	156239296	T,NA	G,NA	0.996024,NA	0.067621,NA	0.0314177,NA	1.50346,NA	0.000420038	0.000420113
2	rs17533521	155323049	C,C	T,T	0.870775,0.838294	0.0106508,-0.018734	0.00589404,0.0116103	1.15024,0.972162	0.000419562	0.000419612
2	rs79067988	155482632	NA,T	NA,C	NA,0.983135	NA,-0.0403586	NA,0.0331973	NA,0.649576	0.000417802	0.000417832
2	rs281047	156063917	G,G	A,A	0.758449,0.704365	0.0162564,-0.00573165	0.00461925,0.00936756	3.36379,0.267101	0.000415491	0.000415941
2	rs61354888	156233735	G,NA	A,NA	0.996024,NA	0.0672939,NA	0.0314177,NA	1.49214,NA	0.000413234	0.000413308
2	rs113142971	156236796	C,NA	T,NA	0.996024,NA	0.0671631,NA	0.0314177,NA	1.48762,NA	0.000410556	0.000410629
2	rs117779567	156127903	NA,G	NA,A	NA,0.97123	NA,-0.0315595	NA,0.0255725	NA,0.663221	0.000410404	0.000410435
2	rs4392605	156236705	C,NA	T,NA	0.996024,NA	0.0670977,NA	0.0314177,NA	1.48537,NA	0.000409226	0.000409299
2	rs42685	156065196	C,C	G,G	0.757455,0.699405	0.0164166,-0.00435887	0.0046128,0.00932283	3.42901,0.193747	0.000406957	0.000407428
2	rs11954233	156161689	C,C	T,T	0.962227,0.918651	0.0185731,0.0100093	0.0103707,0.0156369	1.13487,0.282244	0.000406452	0.000406463
2	rs32062	156066227	C,C	G,G	0.759443,0.705357	0.0165521,-0.00372177	0.00462576,0.00937671	3.46103,0.160252	0.000402241	0.00040278
2	rs11960137	155338081	G,G	C,C	0.850895,0.77877	0.00811943,-0.0136511	0.0055508,0.0102986	0.84304,0.732846	0.000399664	0.000399687
2	rs72814243	155291627	NA,C	NA,T	NA,0.977182	NA,0.0339536	NA,0.0286274	NA,0.627822	0.000399622	0.000399651
2	rs4704988	155615982	T,T	C,C	0.38668,0.347222	0.00369626,-0.02009	0.00405994,0.00897877	0.440571,1.59767	0.00039862	0.000398636
2	rs13153827	155701481	T,T	A,A	0.62326,0.909722	0.0199496,0.0197924	0.00408022,0.0149162	5.99495,0.733909	0.000396924	0.000480039
2	rs144117688	155557111	NA,G	NA,C	NA,0.993056	NA,0.0575043	NA,0.0514752	NA,0.578494	0.000396138	0.000396166
2	rs146866271	155795092	NA,T	NA,C	NA,0.94246	NA,0.0215928	NA,0.0183564	NA,0.620747	0.000395505	0.000395536
2	rs117759905	155710699	NA,G	NA,T	NA,0.951389	NA,0.0223777	NA,0.0198773	NA,0.584604	0.000394541	0.000394568
2	rs185288743	156199067	A,NA	G,NA	0.997018,NA	0.0776535,NA	0.0362599,NA	1.49178,NA	0.000394445	0.00039452
2	rs11948388	155337927	G,G	A,A	0.851889,0.77877	0.00814188,-0.013892	0.00556614,0.0102986	0.84304,0.75114	0.000393928	0.000393952
2	rs17053933	156227270	T,T	C,C	0.966203,0.918651	0.019782,0.00476959	0.0109412,0.0156369	1.15119,0.118986	0.000392865	0.000392875
2	rs147398429	155323129	NA,C	NA,A	NA,0.977182	NA,-0.0329089	NA,0.0286274	NA,0.601497	0.00039277	0.0003928
2	rs73305001	156241403	C,NA	T,NA	0.996024,NA	0.0662482,NA	0.0314177,NA	1.45622,NA	0.000392491	0.00039256
2	rs73305002	156241774	T,NA	C,NA	0.996024,NA	0.0662482,NA	0.0314177,NA	1.45622,NA	0.000392491	0.00039256
2	rs56356229	155332819	NA,C	NA,T	NA,0.818452	NA,-0.0121419	NA,0.0110895	NA,0.562951	0.000392433	0.000392462
2	rs139877801	156239465	T,NA	C,NA	0.996024,NA	0.0602098,NA	0.0314177,NA	1.25719,NA	0.000392092	0.000392143
2	rs113287182	156244160	C,NA	T,NA	0.996024,NA	0.0661829,NA	0.0314177,NA	1.45399,NA	0.000391244	0.000391313
2	rs183838407	156188637	C,NA	T,NA	0.997018,NA	0.0774442,NA	0.0362599,NA	1.48552,NA	0.000390973	0.000391046
2	rs17053938	156243136	C,NA	T,NA	0.996024,NA	0.0661176,NA	0.0314177,NA	1.45177,NA	0.000390004	0.000390072
2	rs144617415	155649894	C,NA	T,NA	0.980119,NA	0.0169632,NA	0.0141639,NA	0.636274,NA	0.000389886	0.000389904
2	rs117376085	155578381	NA,C	NA,T	NA,0.951389	NA,0.0273018	NA,0.0198773	NA,0.770597	0.000389126	0.000389158
2	rs114538134	155943823	A,NA	G,NA	0.959245,NA	-0.0209722,NA	0.00999958,NA	1.44411,NA	0.000388897	0.000388963
2	rs149487765	156179869	A,NA	G,NA	0.99503,NA	0.0558471,NA	0.0281148,NA	1.328,NA	0.000386895	0.000386957
2	rs157676	156144783	C,C	T,T	0.760437,0.714286	0.016009,-0.00325561	0.00463231,0.0094624	3.26091,0.1362	0.000386798	0.000387141
2	rs144695830	155864247	G,NA	A,NA	0.957256,NA	0.0288538,NA	0.00977441,NA	2.50066,NA	0.000386079	0.000387001
2	rs139035375	156203834	C,NA	T,NA	0.997018,NA	0.0770875,NA	0.0362599,NA	1.47488,NA	0.000385156	0.000385228
2	rs186990329	156204457	T,NA	C,NA	0.997018,NA	0.0770875,NA	0.0362599,NA	1.47488,NA	0.000385156	0.000385228
2	rs79595232	155557603	NA,A	NA,G	NA,0.97619	NA,-0.032761	NA,0.0280389	NA,0.615036	0.000384941	0.000384969
2	rs76296101	156181657	G,NA	C,NA	0.997018,NA	0.0770257,NA	0.0362599,NA	1.47304,NA	0.00038416	0.000384232
2	rs146249602	156189098	C,NA	T,NA	0.997018,NA	0.0770257,NA	0.0362599,NA	1.47304,NA	0.00038416	0.000384232
2	rs76656136	156202701	C,NA	G,NA	0.997018,NA	0.076995,NA	0.0362599,NA	1.47213,NA	0.000383667	0.000383739
2	rs149475636	155899722	T,NA	C,NA	0.971173,NA	0.0328575,NA	0.0118166,NA	2.26557,NA	0.000383277	0.000383613
2	rs17553409	155701666	G,G	A,A	0.619284,0.909722	0.0197645,0.0204134	0.00407187,0.0149162	5.91704,0.766639	0.00038314	0.000448492
2	rs144145672	155890199	A,NA	G,NA	0.991054,NA	0.0340246,NA	0.0209976,NA	0.978214,NA	0.000383126	0.000383141
2	rs143589876	155352581	NA,A	NA,T	NA,0.973214	NA,-0.0297682	NA,0.0264757	NA,0.583592	0.000382293	0.000382322
2	rs149532874	156183065	A,NA	G,NA	0.997018,NA	0.0768862,NA	0.0362599,NA	1.4689,NA	0.000381927	0.000381999
2	rs138176265	156182912	G,NA	T,NA	0.997018,NA	0.0768862,NA	0.0362599,NA	1.4689,NA	0.000381927	0.000381999
2	rs184309788	156183715	C,NA	T,NA	0.997018,NA	0.0768862,NA	0.0362599,NA	1.4689,NA	0.000381927	0.000381999
2	rs189796704	155367849	T,NA	C,NA	0.992048,NA	-0.0446897,NA	0.0222601,NA	1.34985,NA	0.000381388	0.000381436
2	rs183112827	156209423	A,NA	G,NA	0.997018,NA	0.0768091,NA	0.0362599,NA	1.46661,NA	0.0003807	0.000380771
2	rs139828748	156209701	C,NA	G,NA	0.997018,NA	0.0768091,NA	0.0362599,NA	1.46661,NA	0.0003807	0.000380771
2	rs146590498	156181371	T,NA	C,NA	0.997018,NA	0.0767468,NA	0.0362599,NA	1.46476,NA	0.000379713	0.000379784
2	rs184292384	156182760	C,NA	G,NA	0.997018,NA	0.0767468,NA	0.0362599,NA	1.46476,NA	0.000379713	0.000379784
2	rs181342133	156180917	C,NA	T,NA	0.997018,NA	0.0767468,NA	0.0362599,NA	1.46476,NA	0.000379713	0.000379784
2	rs139773367	156180500	C,NA	T,NA	0.997018,NA	0.0767468,NA	0.0362599,NA	1.46476,NA	0.000379713	0.000379784
2	rs1594655	155334312	G,G	A,A	0.851889,0.77877	0.00805716,-0.0138136	0.00556614,0.0102986	0.830477,0.745164	0.000378224	0.000378247
2	rs150587077	155474938	NA,A	NA,C	NA,0.974206	NA,0.0305484	NA,0.0269663	NA,0.589589	0.000378075	0.000378103
2	rs4704858	155345118	A,A	G,G	0.851889,0.779762	0.00774241,-0.0145476	0.00556614,0.0103152	0.784546,0.800112	0.000376706	0.000376729
2	rs6871079	156061727	C,C	G,G	0.759443,0.704365	0.016143,-0.0051188	0.00462576,0.00936756	3.31573,0.233019	0.000374314	0.000374703
2	rs2163746	155345221	G,G	A,A	0.851889,0.77877	0.00765716,-0.0146703	0.00556614,0.0102986	0.772306,0.811628	0.00037385	0.000373873
2	rs185246	156068143	A,A	C,C	0.759443,0.707341	0.0165097,-0.00250096	0.00462576,0.00939524	3.44584,0.102324	0.00037378	0.000374282
2	rs188829868	156214943	A,NA	C,NA	0.997018,NA	0.0761767,NA	0.0362599,NA	1.4479,NA	0.00037085	0.000370919
2	rs17053940	156246406	G,NA	A,NA	0.996024,NA	0.0649362,NA	0.0314177,NA	1.41177,NA	0.000368491	0.000368555
2	rs142787352	156217143	G,NA	A,NA	0.997018,NA	0.0759762,NA	0.0362599,NA	1.44199,NA	0.000367803	0.000367871
2	rs140141858	155654001	A,NA	G,NA	0.980119,NA	0.0164089,NA	0.0141639,NA	0.607898,NA	0.000367543	0.00036756
2	rs150239696	155451304	NA,A	NA,G	NA,0.988095	NA,-0.0432488	NA,0.0394133	NA,0.564627	0.00036742	0.000367447
2	rs140850135	155568266	NA,T	NA,C	NA,0.951389	NA,-0.0212057	NA,0.0198773	NA,0.543563	0.000366746	0.000366774
2	rs2008129	155345295	A,A	G,G	0.851889,0.77877	0.00757618,-0.0146703	0.00556614,0.0102986	0.76076,0.811628	0.000365106	0.000365129
2	rs3097813	155333075	C,C	G,G	0.33002,0.445437	-0.00885149,0.00285009	0.00420473,0.00860072	1.45247,0.130558	0.000363882	0.0003639
2	rs79534328	155329975	A,NA	C,NA	0.978131,NA	-0.0135196,NA	0.0135185,NA	0.498568,NA	0.00036387	0.000363895
2	rs284432	156180329	NA,A	NA,G	NA,0.891865	NA,0.0143525	NA,0.0137648	NA,0.527113	0.000363621	0.000363649
2	rs57047539	156217385	C,NA	T,NA	0.996024,NA	0.0642887,NA	0.0314177,NA	1.39008,NA	0.000363225	0.000363289
2	rs78159313	155802746	NA,C	NA,T	NA,0.91369	NA,0.01586	NA,0.0152221	NA,0.526577	0.000362957	0.000362985
2	rs17636636	155791960	A,NA	G,NA	0.971173,NA	0.0345788,NA	0.0118166,NA	2.46468,NA	0.00036279	0.000363321
2	rs143420272	155644486	G,NA	T,NA	0.980119,NA	0.0162833,NA	0.0141639,NA	0.601548,NA	0.000362739	0.000362755
2	rs141740969	156221985	A,NA	G,NA	0.997018,NA	0.0756294,NA	0.0362599,NA	1.43179,NA	0.000362616	0.000362683
2	rs150839468	156222094	C,NA	T,NA	0.997018,NA	0.0756294,NA	0.0362599,NA	1.43179,NA	0.000362616	0.000362683
2	rs17052977	155332233	NA,C	NA,G	NA,0.987103	NA,0.0400181	NA,0.0378862	NA,0.53634	0.00036217	0.000362196
2	rs78115090	155774602	NA,A	NA,G	NA,0.920635	NA,0.0164878	NA,0.0158141	NA,0.527048	0.000362137	0.000362164
2	rs73304990	156225011	G,NA	A,NA	0.997018,NA	0.0755681,NA	0.0362599,NA	1.43,NA	0.000361711	0.000361777
2	rs139638017	156222134	G,NA	A,NA	0.997018,NA	0.07556,NA	0.0362599,NA	1.42976,NA	0.000361592	0.000361658
2	rs114162640	155639031	G,NA	T,NA	0.980119,NA	0.0162458,NA	0.0141639,NA	0.599656,NA	0.000361321	0.000361338
2	rs6886792	156061580	G,G	C,C	0.758449,0.704365	0.0160312,-0.0051188	0.00461925,0.00936756	3.28444,0.233019	0.000361194	0.000361568
2	rs73304987	156224974	C,NA	A,NA	0.997018,NA	0.0754924,NA	0.0362599,NA	1.42778,NA	0.000360596	0.000360663
2	rs76717701	155803790	NA,G	NA,A	NA,0.91369	NA,0.0157507	NA,0.0152221	NA,0.521726	0.000360508	0.000360535
2	rs182206969	156224730	T,NA	A,NA	0.997018,NA	0.0754214,NA	0.0362599,NA	1.4257,NA	0.000359556	0.000359622
2	rs183394807	156225478	A,NA	G,NA	0.997018,NA	0.075352,NA	0.0362599,NA	1.42367,NA	0.000358544	0.00035861
2	rs157677	156144911	C,C	T,T	0.759443,0.714286	0.0159444,-0.00298675	0.00462576,0.0094624	3.24634,0.123625	0.000357599	0.000357936
2	rs113793267	155459651	T,NA	C,NA	0.786282,NA	-0.00612906,NA	0.00482314,NA	0.690766,NA	0.000357596	0.00035761
2	rs75830591	155683189	NA,C	NA,T	NA,0.914682	NA,0.0215248	NA,0.015302	NA,0.797168	0.000357265	0.000357299
2	rs75722607	155802058	NA,C	NA,A	NA,0.91369	NA,0.015592	NA,0.0152221	NA,0.514713	0.00035701	0.000357037
2	rs74941933	155934933	NA,A	NA,G	NA,0.960318	NA,0.0234513	NA,0.0218976	NA,0.546391	0.000356659	0.000356686
2	rs76798983	155765698	NA,A	NA,G	NA,0.671627	NA,-0.0108416	NA,0.00910239	NA,0.631483	0.000356104	0.000356131
2	rs10059221	155587347	A,A	G,G	0.747515,0.436508	-0.002816,-0.0169479	0.00455105,0.00861912	0.270774,1.30748	0.000355494	0.00035551
2	rs4705020	155986064	T,T	C,C	0.991054,0.941468	0.0262358,0.0356722	0.0209976,0.0182098	0.674703,1.30001	0.000355442	0.000355462
2	rs75736584	155297807	NA,T	NA,C	NA,0.789683	NA,0.0108271	NA,0.0104891	NA,0.520037	0.000355091	0.000355117
2	rs58327079	155463960	C,NA	T,NA	0.787276,NA	-0.00600583,NA	0.00483134,NA	0.669928,NA	0.000354917	0.000354931
2	rs72803033	156165512	C,C	G,G	0.963221,0.918651	0.0178249,0.0103707	0.0105045,0.0156369	1.04712,0.29483	0.000354334	0.000354343
2	rs75125959	155396131	T,NA	A,NA	0.983101,NA	0.0316847,NA	0.0153396,NA	1.41037,NA	0.000353868	0.000353948
2	rs112573084	156217108	T,NA	A,NA	0.997018,NA	0.0749576,NA	0.0362599,NA	1.41215,NA	0.000352866	0.00035293
2	rs111835718	156216580	C,NA	G,NA	0.997018,NA	0.0749576,NA	0.0362599,NA	1.41215,NA	0.000352866	0.00035293
2	rs3097822	155333051	A,A	G,G	0.33002,0.446429	-0.00872132,0.0024243	0.00420473,0.00859885	1.41949,0.109024	0.000352603	0.00035262
2	rs150003354	156180806	NA,C	NA,T	NA,0.959325	NA,-0.0230614	NA,0.0216401	NA,0.542771	0.000352103	0.00035213
2	rs17053516	155811937	NA,A	NA,G	NA,0.91369	NA,0.0148239	NA,0.0152221	NA,0.48131	0.000352103	0.000352129
2	rs58982831	155465356	G,NA	A,NA	0.78827,NA	-0.00587773,NA	0.00483962,NA	0.648677,NA	0.000351425	0.000351439
2	rs77643868	156219046	C,NA	T,NA	0.997018,NA	0.074748,NA	0.0362599,NA	1.40605,NA	0.000349902	0.000349965
2	rs12521918	155808042	NA,T	NA,C	NA,0.921627	NA,0.0160061	NA,0.0159053	NA,0.502722	0.00034969	0.000349716
2	rs55944369	155965065	G,NA	A,NA	0.975149,NA	0.0157982,NA	0.0127009,NA	0.670504,NA	0.000347843	0.000347859
2	rs12521900	155807968	NA,T	NA,C	NA,0.921627	NA,0.0159062	NA,0.0159053	NA,0.498553	0.000347701	0.000347727
2	rs117290431	155710698	NA,G	NA,C	NA,0.952381	NA,0.0199465	NA,0.0200728	NA,0.494354	0.000347091	0.000347115
2	rs244954	155336076	T,T	C,C	0.460239,0.451389	-0.00851985,0.000388406	0.00396686,0.00859004	1.49849,0.0159521	0.00034625	0.000346281
2	rs7725840	155801272	NA,A	NA,C	NA,0.920635	NA,0.0156614	NA,0.0158141	NA,0.492137	0.000345127	0.000345153
2	rs113114143	156224126	A,NA	T,NA	0.997018,NA	0.0743988,NA	0.0362599,NA	1.39591,NA	0.000345043	0.000345106
2	rs79842648	156222349	C,NA	T,NA	0.997018,NA	0.0743988,NA	0.0362599,NA	1.39591,NA	0.000345043	0.000345106
2	rs75685785	156222396	C,NA	T,NA	0.997018,NA	0.0743988,NA	0.0362599,NA	1.39591,NA	0.000345043	0.000345106
2	rs59194303	156221848	T,NA	C,NA	0.997018,NA	0.0743988,NA	0.0362599,NA	1.39591,NA	0.000345043	0.000345106
2	rs1594652	155565736	NA,C	NA,T	NA,0.993056	NA,0.0499899	NA,0.0514752	NA,0.479549	0.000344324	0.000344349
2	rs75102922	156219400	T,NA	C,NA	0.997018,NA	0.074329,NA	0.0362599,NA	1.39389,NA	0.000344084	0.000344146
2	rs146758835	156234278	C,NA	G,NA	0.997018,NA	0.0742408,NA	0.0362599,NA	1.39134,NA	0.000342877	0.000342939
2	rs57182083	156223879	A,NA	C,NA	0.997018,NA	0.0741971,NA	0.0362599,NA	1.39008,NA	0.000342282	0.000342344
2	rs144662964	155483498	C,NA	A,NA	0.980119,NA	0.0197381,NA	0.0141639,NA	0.7866,NA	0.000342224	0.000342252
2	rs11949511	156161536	A,A	G,G	0.961233,0.917659	0.0175699,0.0101603	0.0102422,0.0155508	1.06417,0.28944	0.000342085	0.000342095
2	rs157345	156135855	A,A	C,C	0.238569,0.291667	-0.0158548,0.00245415	0.00463892,0.00940461	3.19972,0.100108	0.000341187	0.000341519
2	rs75174473	155462439	G,NA	A,NA	0.787276,NA	-0.00586769,NA	0.00483134,NA	0.648677,NA	0.00034021	0.000340224
2	rs17053495	155799968	NA,A	NA,C	NA,0.920635	NA,0.0153976	NA,0.0158141	NA,0.481189	0.00034004	0.000340065
2	rs79448192	155799015	NA,A	NA,G	NA,0.920635	NA,0.0153976	NA,0.0158141	NA,0.481189	0.00034004	0.000340065
2	rs76524654	155793975	NA,C	NA,A	NA,0.91369	NA,0.01474	NA,0.0152221	NA,0.477711	0.000339368	0.000339394
2	rs77946635	155796111	NA,A	NA,G	NA,0.920635	NA,0.0153495	NA,0.0158141	NA,0.479205	0.00033913	0.000339156
2	rs12514194	155794735	NA,A	NA,G	NA,0.920635	NA,0.0153495	NA,0.0158141	NA,0.479205	0.00033913	0.000339156
2	rs17053497	155800158	NA,T	NA,C	NA,0.920635	NA,0.0153472	NA,0.0158141	NA,0.479112	0.000339088	0.000339113
2	rs1593883	155681868	C,C	A,A	0.292247,0.090278	-0.017164,-0.0207879	0.00434734,0.0149162	4.10374,0.786686	0.000338285	0.000339632
2	rs148037615	155949181	T,NA	C,NA	0.986084,NA	-0.0329069,NA	0.0168779,NA	1.29064,NA	0.00033827	0.000338327
2	rs114294828	155793645	NA,T	NA,A	NA,0.920635	NA,0.0152961	NA,0.0158141	NA,0.477005	0.000338126	0.000338151
2	rs12523127	155793162	NA,A	NA,G	NA,0.920635	NA,0.0152961	NA,0.0158141	NA,0.477005	0.000338126	0.000338151
2	rs17053491	155798966	NA,A	NA,G	NA,0.920635	NA,0.0152961	NA,0.0158141	NA,0.477005	0.000338126	0.000338151
2	rs76499093	155784471	NA,A	NA,G	NA,0.920635	NA,0.0152961	NA,0.0158141	NA,0.477005	0.000338126	0.000338151
2	rs17053251	155577649	G,NA	A,NA	0.988072,NA	0.053645,NA	0.0182119,NA	2.49172,NA	0.000338005	0.000338019
2	rs60743126	156176017	NA,T	NA,C	NA,0.959325	NA,-0.0220297	NA,0.0216401	NA,0.510498	0.000337391	0.000337416
2	rs78310633	155977036	NA,T	NA,A	NA,0.964286	NA,-0.0236181	NA,0.0230345	NA,0.515407	0.000336309	0.000336335
2	rs72798937	155796766	C,C	T,T	0.935388,0.969246	0.0088075,0.00169066	0.00804241,0.0247591	0.563108,0.0243112	0.000336216	0.000336221
2	rs74435952	155789680	NA,A	NA,G	NA,0.920635	NA,0.0151893	NA,0.0158141	NA,0.472617	0.000336137	0.000336162
2	rs148532213	155789432	NA,T	NA,C	NA,0.920635	NA,0.0151893	NA,0.0158141	NA,0.472617	0.000336137	0.000336162
2	rs17053924	156202637	G,G	C,C	0.962227,0.918651	0.0177162,0.00507312	0.0103707,0.0156369	1.05759,0.127488	0.000335803	0.000335811
2	rs17053470	155788710	NA,C	NA,T	NA,0.91369	NA,0.0145298	NA,0.0152221	NA,0.46875	0.000335296	0.000335321
2	rs17053477	155792414	NA,C	NA,T	NA,0.91369	NA,0.0145259	NA,0.0152221	NA,0.468584	0.000335221	0.000335247
2	rs80013625	155807067	NA,A	NA,G	NA,0.921627	NA,0.0152403	NA,0.0159053	NA,0.471124	0.000335039	0.000335064
2	rs1604961	155728148	A,A	T,T	0.739563,0.909722	0.018292,0.0230077	0.00450506,0.0149162	4.30977,0.910235	0.000334644	0.000385338
2	rs80261187	155788292	NA,T	NA,C	NA,0.920635	NA,0.0150345	NA,0.0158141	NA,0.466283	0.000333298	0.000333323
2	rs73812920	155471684	C,NA	T,NA	0.789264,NA	-0.00570894,NA	0.00484796,NA	0.621679,NA	0.000331079	0.000331092
2	rs55667497	156161245	A,A	C,C	0.963221,0.918651	0.0173484,0.0108442	0.0105045,0.0156369	1.00598,0.311583	0.000330768	0.000330778
2	rs72803052	156197003	A,A	G,G	0.962227,0.920635	0.0170089,0.00932803	0.0103707,0.0158141	0.995743,0.255482	0.000330197	0.000330206
2	rs4601027	155467437	C,NA	T,NA	0.78827,NA	-0.00578843,NA	0.00483962,NA	0.635119,NA	0.000329492	0.000329506
2	rs57433210	156202031	NA,A	NA,C	NA,0.96131	NA,-0.0220139	NA,0.0221651	NA,0.494004	0.000329131	0.000329156
2	rs10065295	156192801	NA,T	NA,C	NA,0.960318	NA,-0.0217993	NA,0.0218976	NA,0.495546	0.000329053	0.000329077
2	rs138815758	156158680	A,NA	G,NA	0.997018,NA	0.0731948,NA	0.0362599,NA	1.36124,NA	0.000329031	0.000329089
2	rs59056886	156183806	NA,G	NA,A	NA,0.959325	NA,-0.0213942	NA,0.0216401	NA,0.491014	0.000328957	0.000328981
2	rs527934581	156155498	A,NA	G,NA	0.997018,NA	0.0731449,NA	0.0362599,NA	1.35981,NA	0.000328391	0.000328449
2	rs140474267	155827237	NA,C	NA,T	NA,0.987103	NA,-0.0378074	NA,0.0378862	NA,0.497139	0.000328084	0.000328108
2	rs141292562	156158406	G,NA	A,NA	0.997018,NA	0.0730768,NA	0.0362599,NA	1.35787,NA	0.000327521	0.000327579
2	rs78735085	155444001	A,NA	T,NA	0.986084,NA	0.0323679,NA	0.0168779,NA	1.25853,NA	0.000327507	0.000327532
2	rs114672170	156159804	A,NA	G,NA	0.997018,NA	0.0730076,NA	0.0362599,NA	1.35589,NA	0.00032664	0.000326698
2	rs7725829	155683472	T,T	A,A	0.291252,0.090278	-0.0172287,-0.0204667	0.0043517,0.0149162	4.12356,0.76948	0.000326411	0.000327765
2	rs117662458	156180935	NA,T	NA,C	NA,0.918651	NA,0.0149863	NA,0.0156369	NA,0.471257	0.000326346	0.00032637
2	rs7714998	155713693	A,NA	G,NA	0.913519,NA	0.0138492,NA	0.00703429,NA	1.31003,NA	0.000326318	0.000326394
2	rs17053001	155348825	G,NA	A,NA	0.911531,NA	0.0110974,NA	0.00696238,NA	0.954842,NA	0.000326276	0.000326309
2	rs12517163	155317629	G,NA	A,NA	0.978131,NA	-0.0225046,NA	0.0135185,NA	1.01787,NA	0.000325841	0.000325878
2	rs116761524	156158687	T,NA	C,NA	0.997018,NA	0.0729235,NA	0.0362599,NA	1.35349,NA	0.000325574	0.000325632
2	rs17537158	155468133	G,NA	T,NA	0.78827,NA	-0.00574378,NA	0.00483962,NA	0.628384,NA	0.000325229	0.000325242
2	rs147323139	156163418	C,NA	T,NA	0.997018,NA	0.0728692,NA	0.0362599,NA	1.35194,NA	0.000324889	0.000324946
2	rs189571710	156176776	A,NA	T,NA	0.997018,NA	0.0728685,NA	0.0362599,NA	1.35192,NA	0.00032488	0.000324938
2	rs187539632	156177901	A,NA	C,NA	0.997018,NA	0.0728685,NA	0.0362599,NA	1.35192,NA	0.00032488	0.000324938
2	rs151284923	156174696	G,NA	A,NA	0.997018,NA	0.0728685,NA	0.0362599,NA	1.35192,NA	0.00032488	0.000324938
2	rs182225647	156177823	C,NA	A,NA	0.997018,NA	0.0728685,NA	0.0362599,NA	1.35192,NA	0.00032488	0.000324938
2	rs60973456	156249184	G,NA	T,NA	0.996024,NA	0.0621593,NA	0.0314177,NA	1.3199,NA	0.000324231	0.000324284
2	rs56719723	156249256	A,NA	G,NA	0.996024,NA	0.0621593,NA	0.0314177,NA	1.3199,NA	0.000324231	0.000324284
2	rs186140312	156172127	A,NA	G,NA	0.997018,NA	0.0728,NA	0.0362599,NA	1.34996,NA	0.000324019	0.000324076
2	rs186267759	156235586	C,NA	T,NA	0.997018,NA	0.0727984,NA	0.0362599,NA	1.34992,NA	0.000323999	0.000324057
2	rs1812403	155727476	C,C	T,T	0.737575,0.909722	0.0180646,0.0234128	0.00449401,0.0149162	4.23457,0.933661	0.000323992	0.000369014
2	rs17053262	155583113	G,NA	C,NA	0.988072,NA	0.0530823,NA	0.0182119,NA	2.44853,NA	0.000323511	0.000323525
2	rs73302669	155701917	G,NA	A,NA	0.913519,NA	0.0138038,NA	0.00703429,NA	1.30347,NA	0.000323372	0.000323447
2	rs72803051	156196811	T,T	C,C	0.962227,0.919643	0.0169683,0.00896059	0.0103707,0.0157247	0.992245,0.245053	0.000323208	0.000323217
2	rs142761833	156178993	G,NA	T,NA	0.997018,NA	0.0727308,NA	0.0362599,NA	1.34799,NA	0.000323152	0.000323209
2	rs157352	156141005	T,T	C,C	0.238569,0.297619	-0.0156286,0.00262973	0.00463892,0.00934946	3.12242,0.10874	0.000322946	0.000323271
2	rs143449933	156157718	C,NA	T,NA	0.997018,NA	0.0726616,NA	0.0362599,NA	1.34602,NA	0.000322289	0.000322346
2	rs144650943	156221388	NA,G	NA,C	NA,0.97619	NA,-0.0270111	NA,0.0280389	NA,0.474469	0.000321898	0.000321921
2	rs149990711	155598433	NA,C	NA,T	NA,0.980159	NA,-0.0288611	NA,0.0306528	NA,0.460393	0.000321718	0.00032174
2	rs17053458	155779076	NA,G	NA,T	NA,0.91369	NA,0.01378	NA,0.0152221	NA,0.437319	0.00032161	0.000321634
2	rs147681090	156169620	G,NA	T,NA	0.997018,NA	0.0725924,NA	0.0362599,NA	1.34405,NA	0.00032143	0.000321486
2	rs150894262	156156475	T,NA	C,NA	0.997018,NA	0.0725924,NA	0.0362599,NA	1.34405,NA	0.00032143	0.000321486
2	rs183501921	156158539	G,NA	A,NA	0.997018,NA	0.0725924,NA	0.0362599,NA	1.34405,NA	0.00032143	0.000321486
2	rs148866493	156161586	A,NA	T,NA	0.997018,NA	0.0725924,NA	0.0362599,NA	1.34405,NA	0.00032143	0.000321486
2	rs140824002	156169226	G,NA	A,NA	0.997018,NA	0.0725924,NA	0.0362599,NA	1.34405,NA	0.00032143	0.000321486
2	rs189417683	156170032	G,NA	A,NA	0.997018,NA	0.0725924,NA	0.0362599,NA	1.34405,NA	0.00032143	0.000321486
2	rs71591071	156203460	T,NA	C,NA	0.95328,NA	-0.00222679,NA	0.0093687,NA	0.0903763,NA	0.000321124	0.000321133
2	rs56356206	155583683	A,NA	C,NA	0.988072,NA	0.0529848,NA	0.0182119,NA	2.44108,NA	0.000321094	0.000321108
2	rs7713768	155362902	T,NA	A,NA	0.078529,NA	-0.00843304,NA	0.00734994,NA	0.599925,NA	0.000320971	0.000320984
2	rs1494542	156185591	C,C	T,T	0.962227,0.917659	0.0170089,0.00837295	0.0103707,0.0155508	0.995743,0.228939	0.000320855	0.000320864
2	rs78463773	155777811	NA,G	NA,T	NA,0.91369	NA,0.0137318	NA,0.0152221	NA,0.435328	0.000320773	0.000320797
2	rs149869486	156160303	G,NA	A,NA	0.997018,NA	0.0725233,NA	0.0362599,NA	1.34209,NA	0.000320574	0.00032063
2	rs11952838	155584175	G,NA	A,NA	0.988072,NA	0.052936,NA	0.0182119,NA	2.43736,NA	0.000319895	0.000319909
2	rs143136059	156168603	G,NA	A,NA	0.997018,NA	0.0724541,NA	0.0362599,NA	1.34012,NA	0.000319721	0.000319778
2	rs185513712	156161370	G,NA	A,NA	0.997018,NA	0.0724541,NA	0.0362599,NA	1.34012,NA	0.000319721	0.000319778
2	rs139995557	156163451	G,NA	A,NA	0.997018,NA	0.072385,NA	0.0362599,NA	1.33816,NA	0.000318872	0.000318928
2	rs138430266	156166890	G,NA	A,NA	0.997018,NA	0.072385,NA	0.0362599,NA	1.33816,NA	0.000318872	0.000318928
2	rs142552022	156164016	C,NA	G,NA	0.997018,NA	0.072385,NA	0.0362599,NA	1.33816,NA	0.000318872	0.000318928
2	rs56233900	156194215	T,T	C,C	0.962227,0.917659	0.0170541,0.00790805	0.0103707,0.0155508	0.999637,0.2139	0.000318698	0.000318706
2	rs72803040	156186761	G,G	A,A	0.962227,0.917659	0.0169683,0.00834802	0.0103707,0.0155508	0.992245,0.228125	0.00031814	0.000318148
2	rs7735929	156272908	G,G	T,T	0.966203,0.889881	0.0186044,-0.00328362	0.0109412,0.0136555	1.05033,0.0915301	0.000317838	0.000317848
2	rs4704789	155722399	NA,C	NA,A	NA,0.744048	NA,-0.00940219	NA,0.00979543	NA,0.472205	0.000317252	0.000317276
2	rs72803054	156197023	C,C	T,T	0.962227,0.919643	0.0168781,0.00891261	0.0103707,0.0157247	0.984493,0.243474	0.000317241	0.000317249
2	rs150404227	156174895	G,NA	C,NA	0.997018,NA	0.0721786,NA	0.0362599,NA	1.33231,NA	0.000316359	0.000316415
2	rs12110214	156183901	A,A	G,G	0.962227,0.917659	0.0169232,0.00842581	0.0103707,0.0155508	0.988365,0.230667	0.00031628	0.000316288
2	rs111694647	156138058	A,NA	G,NA	0.973161,NA	0.023289,NA	0.0122339,NA	1.24446,NA	0.000316015	0.000316073
2	rs76599030	155957707	NA,G	NA,A	NA,0.985119	NA,0.0303294	NA,0.0353055	NA,0.40859	0.000315866	0.000315889
2	rs181029740	155796414	G,NA	T,NA	0.991054,NA	-0.0444764,NA	0.0209976,NA	1.46648,NA	0.000315753	0.000315816
2	rs72803041	156187774	G,G	A,A	0.962227,0.917659	0.0169683,0.00811403	0.0103707,0.0155508	0.992245,0.220528	0.000315679	0.000315687
2	rs148820887	156157395	C,NA	T,NA	0.997018,NA	0.0721008,NA	0.0362599,NA	1.3301,NA	0.000315418	0.000315474
2	rs34501775	155687106	T,T	C,C	0.708748,0.909722	0.017315,0.0192253	0.0043517,0.0149162	4.15967,0.704568	0.000315073	0.000316396
2	rs62383778	155701609	C,NA	T,NA	0.913519,NA	0.0136723,NA	0.00703429,NA	1.28453,NA	0.000315051	0.000315123
2	rs6866337	155303148	NA,T	NA,C	NA,0.990079	NA,0.0391521	NA,0.0431319	NA,0.438873	0.000314976	0.000314999
2	rs3857411	156181309	G,G	T,T	0.962227,0.917659	0.0169381,0.00811403	0.0103707,0.0155508	0.989642,0.220528	0.000313886	0.000313894
2	rs80065492	156143595	A,NA	G,NA	0.973161,NA	0.0231951,NA	0.0122339,NA	1.23684,NA	0.000312676	0.000312733
2	rs62383777	155701276	G,NA	A,NA	0.913519,NA	0.0136269,NA	0.00703429,NA	1.27803,NA	0.000312257	0.000312328
2	rs73302659	155700721	T,NA	A,NA	0.913519,NA	0.0136269,NA	0.00703429,NA	1.27803,NA	0.000312257	0.000312328
2	rs147462693	156158856	C,NA	T,NA	0.997018,NA	0.0718243,NA	0.0362599,NA	1.32229,NA	0.000312113	0.000312167
2	rs149063954	155604308	NA,A	NA,C	NA,0.981151	NA,-0.0294842	NA,0.0314332	NA,0.458113	0.00031203	0.000312053
2	rs62380697	155474649	T,NA	C,NA	0.973161,NA	0.00773267,NA	0.0122339,NA	0.277909,NA	0.000311959	0.000311972
2	rs149390925	156163463	C,NA	T,NA	0.997018,NA	0.0717553,NA	0.0362599,NA	1.32034,NA	0.000311295	0.000311349
2	rs150340462	156164943	G,NA	A,NA	0.997018,NA	0.0717553,NA	0.0362599,NA	1.32034,NA	0.000311295	0.000311349
2	rs55797503	156249743	T,T	G,G	0.966203,0.884921	0.0187042,-0.00403839	0.0109412,0.0133953	1.05872,0.117447	0.00031086	0.00031087
2	rs6860450	156265580	C,C	G,G	0.968191,0.889881	0.0193549,-0.00187815	0.0112664,0.0136555	1.06647,0.0503147	0.00031039	0.000310401
2	rs72801134	155955655	C,NA	T,NA	0.974155,NA	0.0147625,NA	0.0124606,NA	0.626867,NA	0.000310348	0.000310363
2	rs144354818	155759375	NA,G	NA,A	NA,0.973214	NA,-0.0240822	NA,0.0264757	NA,0.440051	0.000309988	0.000310011
2	rs62383780	155707899	A,NA	G,NA	0.913519,NA	0.0135874,NA	0.00703429,NA	1.27238,NA	0.00030985	0.00030992
2	rs56872047	155579149	C,NA	A,NA	0.988072,NA	0.052514,NA	0.0182119,NA	2.40531,NA	0.000309797	0.000309811
2	rs73811522	155589079	A,NA	G,NA	0.988072,NA	0.0524914,NA	0.0182119,NA	2.4036,NA	0.00030927	0.000309284
2	rs55711130	155333022	G,G	A,A	0.797217,0.770833	0.00923954,-0.00993325	0.0049174,0.0101706	1.22003,0.483152	0.000308235	0.000308254
2	rs143094561	156180243	A,NA	G,NA	0.996024,NA	0.0610063,NA	0.0314177,NA	1.28264,NA	0.00030814	0.00030819
2	rs10054296	155582092	A,NA	C,NA	0.988072,NA	0.0524426,NA	0.0182119,NA	2.3999,NA	0.000308136	0.00030815
2	rs72803042	156188766	C,C	T,T	0.962227,0.917659	0.0168781,0.0078816	0.0103707,0.0155508	0.984493,0.213053	0.000308046	0.000308054
2	rs10045795	156226011	NA,T	NA,A	NA,0.965278	NA,-0.0210745	NA,0.0233493	NA,0.435628	0.000307227	0.00030725
2	rs72803049	156195136	T,T	C,C	0.962227,0.917659	0.0169232,0.00749105	0.0103707,0.0155508	0.988365,0.200653	0.000306907	0.000306915
2	rs72798999	155867109	A,A	G,G	0.956262,0.974206	0.0130032,0.0259534	0.00966771,0.0269663	0.748069,0.473883	0.000306816	0.000306824
2	rs17053922	156202133	T,T	G,G	0.961233,0.928571	0.0166882,0.0044353	0.0102422,0.0165981	0.986168,0.102757	0.000306662	0.000306669
2	rs77701528	156030015	NA,G	NA,A	NA,0.791667	NA,-0.00986032	NA,0.0105257	NA,0.457335	0.000306188	0.000306211
2	rs57534975	156195963	T,T	G,G	0.962227,0.919643	0.0169232,0.00752143	0.0103707,0.0157247	0.988365,0.198993	0.000305908	0.000305916
2	rs144157814	155928783	NA,A	NA,C	NA,0.980159	NA,-0.0268314	NA,0.0306528	NA,0.418628	0.000305156	0.000305179
2	rs117435888	155807010	NA,A	NA,G	NA,0.89881	NA,0.0187148	NA,0.0141743	NA,0.728804	0.000304299	0.000304331
2	rs72801137	155960454	C,NA	T,NA	0.974155,NA	0.0145807,NA	0.0124606,NA	0.616286,NA	0.000304215	0.00030423
2	rs140486911	156234847	A,NA	G,NA	0.997018,NA	0.0711361,NA	0.0362599,NA	1.30294,NA	0.000304106	0.000304159
2	rs140879937	156233544	A,A	G,G	0.966203,0.920635	0.0183546,0.00532456	0.0109412,0.0158141	1.0295,0.132918	0.000303948	0.000303957
2	rs187791251	155325886	A,NA	G,NA	0.993042,NA	0.03298,NA	0.0237851,NA	0.781019,NA	0.000303512	0.000303532
2	rs11135383	156182462	A,A	C,C	0.963221,0.919643	0.0170701,0.010012	0.0105045,0.0157247	0.982316,0.280408	0.000302929	0.000302938
2	rs17053748	156116484	A,NA	G,NA	0.988072,NA	0.0172201,NA	0.0182119,NA	0.462961,NA	0.000302714	0.000302729
2	rs149337737	156158830	C,NA	T,NA	0.997018,NA	0.0709958,NA	0.0362599,NA	1.29901,NA	0.000302512	0.000302564
2	rs112784044	155800461	NA,T	NA,A	NA,0.969246	NA,0.0202266	NA,0.0247591	NA,0.383037	0.000302198	0.000302221
2	rs74599458	155368214	NA,T	NA,C	NA,0.805556	NA,-0.0092308	NA,0.0108009	NA,0.405881	0.000302015	0.000302037
2	rs11135380	156182048	A,A	G,G	0.963221,0.919643	0.0173152,0.00867502	0.0105045,0.0157247	1.00315,0.2357	0.000301748	0.000301756
2	rs1363743	156052194	G,G	A,A	0.784294,0.707341	0.0152286,-0.00410615	0.00480694,0.00939524	2.81399,0.179091	0.000301317	0.000301707
2	rs72803047	156192391	A,A	T,T	0.962227,0.919643	0.0167924,0.00770192	0.0103707,0.0157247	0.977156,0.204623	0.000300122	0.00030013
2	rs72803076	156266752	T,NA	C,NA	0.974155,NA	0.0144147,NA	0.0124606,NA	0.606701,NA	0.000300098	0.000300113
2	rs244987	155308391	G,NA	A,NA	0.959245,NA	0.0124864,NA	0.00999958,NA	0.674117,NA	0.000298962	0.000298975
2	rs56293630	156189113	C,C	T,T	0.961233,0.917659	0.0166689,0.00777566	0.0102422,0.0155508	0.984493,0.20967	0.000298152	0.00029816
2	rs13358565	155726637	G,G	A,A	0.737575,0.909722	0.0178869,0.0231747	0.00449401,0.0149162	4.16199,0.91986	0.000297988	0.000335499
2	rs148316004	156234792	A,A	G,G	0.966203,0.920635	0.0182212,0.00542283	0.0109412,0.0158141	1.01846,0.135687	0.000297385	0.000297394
2	rs17053239	155552019	NA,G	NA,C	NA,0.990079	NA,-0.0360184	NA,0.0431319	NA,0.393969	0.000297351	0.000297372
2	rs73811416	155573990	G,NA	T,NA	0.988072,NA	0.0519513,NA	0.0182119,NA	2.36289,NA	0.000297065	0.000297079
2	rs10057251	156258911	A,A	T,T	0.967197,0.893849	0.0190224,-0.00269974	0.0111,0.0138774	1.06259,0.072757	0.000297026	0.000297036
2	rs1422220	156060067	G,G	T,T	0.894632,0.718254	0.0118722,-0.00287861	0.00643966,0.00950244	1.18549,0.118079	0.000296957	0.000296964
2	rs74844963	155955446	NA,T	NA,G	NA,0.949405	NA,-0.0170134	NA,0.019504	NA,0.416753	0.000296921	0.000296944
2	rs62383781	155711145	C,NA	T,NA	0.909543,NA	0.0124167,NA	0.00689297,NA	1.1448,NA	0.000296565	0.000296619
2	rs117639292	155884967	NA,G	NA,A	NA,0.946429	NA,-0.0164477	NA,0.0189842	NA,0.413102	0.000296417	0.000296439
2	rs187802294	156168709	A,NA	G,NA	0.997018,NA	0.0704439,NA	0.0362599,NA	1.28361,NA	0.000296366	0.000296417
2	rs117118097	155348170	NA,G	NA,A	NA,0.972222	NA,-0.0217606	NA,0.0260119	NA,0.394869	0.00029508	0.000295102
2	rs77428782	156222106	NA,G	NA,A	NA,0.965278	NA,-0.0198061	NA,0.0233493	NA,0.401979	0.000294985	0.000295007
2	rs2311451	155582768	A,A	G,G	0.743539,0.435516	-0.00317258,-0.0157812	0.00452769,0.00862135	0.315616,1.17277	0.00029494	0.000294954
2	rs73811417	155574354	A,NA	T,NA	0.988072,NA	0.0518463,NA	0.0182119,NA	2.35502,NA	0.00029478	0.000294793
2	rs11950141	156258719	G,G	A,A	0.966203,0.892857	0.0188838,-0.0026887	0.0109412,0.0138207	1.07387,0.072757	0.000294647	0.000294657
2	rs73811512	155579030	A,NA	G,NA	0.988072,NA	0.0518389,NA	0.0182119,NA	2.35446,NA	0.000294619	0.000294632
2	rs78669601	155453756	NA,T	NA,C	NA,0.978175	NA,-0.0236292	NA,0.0292559	NA,0.377497	0.000293989	0.000294012
2	rs55975207	156003563	T,T	C,C	0.9334,0.935516	0.0117847,-0.00113639	0.00792989,0.0174041	0.862485,0.0232193	0.000293747	0.000293754
2	rs73811509	155578460	C,NA	T,NA	0.988072,NA	0.0517891,NA	0.0182119,NA	2.35073,NA	0.000293544	0.000293558
2	rs1835924	155588474	A,NA	G,NA	0.988072,NA	0.0517652,NA	0.0182119,NA	2.34895,NA	0.000293032	0.000293045
2	rs55880500	156211667	T,T	A,A	0.961233,0.918651	0.016972,0.00507312	0.0102422,0.0156369	1.01097,0.127488	0.000292164	0.000292172
2	rs72803064	156245789	A,A	G,G	0.966203,0.919643	0.0181892,0.004837	0.0109412,0.0157247	1.01582,0.120112	0.00029213	0.000292139
2	rs145920200	155459978	NA,A	NA,T	NA,0.959325	NA,0.0206095	NA,0.0216401	NA,0.467366	0.000292091	0.000292114
2	rs244965	155290714	G,NA	A,NA	0.973161,NA	0.0212355,NA	0.0122339,NA	1.08302,NA	0.000291972	0.000291991
2	rs57152293	156250726	G,NA	A,NA	0.996024,NA	0.0596862,NA	0.0314177,NA	1.24061,NA	0.000291161	0.000291208
2	rs188557344	155607895	NA,C	NA,G	NA,0.981151	NA,-0.0253365	NA,0.0314332	NA,0.376525	0.00029084	0.000290861
2	rs6860238	156009085	G,G	T,T	0.9334,0.934524	0.0117397,-0.000395176	0.00792989,0.0172809	0.857742,0.00799656	0.000290622	0.000290629
2	rs57838784	156182737	T,T	C,C	0.963221,0.919643	0.0167653,0.0103273	0.0105045,0.0157247	0.956694,0.291295	0.000290358	0.000290366
2	rs6897623	156212969	C,C	T,T	0.961233,0.919643	0.0169274,0.00513716	0.0102422,0.0157247	1.00706,0.128486	0.000289866	0.000289873
2	rs187974782	156273592	A,NA	G,NA	0.997018,NA	0.0698373,NA	0.0362599,NA	1.26679,NA	0.000289828	0.000289877
2	rs75940341	155662098	NA,A	NA,G	NA,0.968254	NA,0.0179387	NA,0.0243817	NA,0.335464	0.000288135	0.000288155
2	rs112084988	156199692	G,G	A,A	0.961233,0.928571	0.0170121,0.00417642	0.0102422,0.0165981	1.0145,0.0961859	0.00028791	0.000287918
2	rs6882701	156265706	G,G	A,A	0.967197,0.889881	0.0188276,-0.00260469	0.0111,0.0136555	1.04647,0.0712324	0.000286613	0.000286623
2	rs118182737	155829866	NA,A	NA,G	NA,0.948413	NA,-0.0159451	NA,0.0193256	NA,0.387927	0.000286531	0.000286552
2	rs74861076	156048559	NA,A	NA,G	NA,0.97619	NA,0.0206119	NA,0.0280389	NA,0.335107	0.000285527	0.000285548
2	rs145228389	156241915	G,NA	A,NA	0.997018,NA	0.0694209,NA	0.0362599,NA	1.2553,NA	0.00028547	0.000285518
2	rs35052017	155690288	T,T	C,C	0.633201,0.909722	0.0192355,0.0216438	0.00410256,0.0149162	5.56067,0.833353	0.00028531	0.000317618
2	rs17053254	155580043	T,NA	C,NA	0.988072,NA	0.051358,NA	0.0182119,NA	2.31858,NA	0.000284494	0.000284507
2	rs150152121	155428150	G,NA	A,NA	0.984095,NA	0.0206932,NA	0.0158037,NA	0.720327,NA	0.000283811	0.00028383
2	rs6898902	156267982	G,G	T,T	0.967197,0.889881	0.0187385,-0.00318003	0.0111,0.0136555	1.03914,0.0883855	0.000283612	0.000283622
2	rs32060	156067682	G,G	A,A	0.804175,0.747024	0.0164576,-0.0013094	0.0049823,0.00983323	3.01962,0.0486301	0.00028359	0.000284225
2	rs115217719	155395984	A,NA	G,NA	0.972167,NA	-0.0249743,NA	0.0120196,NA	1.42334,NA	0.000283146	0.000283188
2	rs32074	156111450	C,NA	T,NA	0.909543,NA	-0.0153328,NA	0.00689297,NA	1.58302,NA	0.000283136	0.000283193
2	rs12656800	155487207	NA,G	NA,A	NA,0.974206	NA,0.0210163	NA,0.0269663	NA,0.360743	0.000282339	0.00028236
2	rs57399099	156183042	A,A	G,G	0.963221,0.917659	0.0169837,0.00826725	0.0105045,0.0155508	0.975016,0.225495	0.000281645	0.000281653
2	rs10085029	156121646	C,NA	T,NA	0.986084,NA	0.0130803,NA	0.0168779,NA	0.358188,NA	0.000281595	0.000281607
2	rs72803061	156220557	A,A	G,G	0.962227,0.920635	0.0165069,0.00731023	0.0103707,0.0158141	0.952898,0.191185	0.00028159	0.000281598
2	rs28898294	156264672	T,T	C,C	0.967197,0.889881	0.0179817,-0.00250096	0.0111,0.0136555	0.97782,0.0681954	0.000281382	0.000281391
2	rs147574992	155297779	G,NA	A,NA	0.963221,NA	0.0177576,NA	0.0105045,NA	1.04126,NA	0.000280429	0.000280461
2	rs116239456	155415107	A,NA	G,NA	0.983101,NA	0.0215593,NA	0.0153396,NA	0.796195,NA	0.000280158	0.00028018
2	rs61307570	156249379	NA,A	NA,G	NA,0.965278	NA,-0.0180054	NA,0.0233493	NA,0.355927	0.000279701	0.000279722
2	rs67453120	156150706	A,A	G,G	0.966203,0.97123	0.0173535,0.0259586	0.0109412,0.0255725	0.947982,0.508556	0.000279675	0.000279687
2	rs74751442	155625088	NA,C	NA,A	NA,0.813492	NA,-0.00870351	NA,0.0109743	NA,0.368829	0.000279569	0.000279588
2	rs75940790	155891740	NA,T	NA,C	NA,0.975198	NA,0.0191446	NA,0.0274863	NA,0.313268	0.000279394	0.000279414
2	rs115677644	155749094	NA,T	NA,A	NA,0.938492	NA,0.0126881	NA,0.0177919	NA,0.322612	0.000278799	0.000278819
2	rs58716367	155591076	A,NA	T,NA	0.988072,NA	0.0510739,NA	0.0182119,NA	2.29752,NA	0.000278766	0.000278779
2	rs3846690	155275873	T,T	C,C	0.131213,0.001984	-0.0015574,0.186507	0.00585591,0.0960646	0.102222,1.28233	0.00027868	0.000278696
2	rs1394603	155811990	NA,T	NA,C	NA,0.824405	NA,-0.00768677	NA,0.0112351	NA,0.306392	0.000277962	0.000277983
2	rs56282009	155590926	A,NA	G,NA	0.988072,NA	0.0510251,NA	0.0182119,NA	2.29391,NA	0.000277801	0.000277813
2	rs115270919	156118250	G,NA	A,NA	0.988072,NA	0.016035,NA	0.0182119,NA	0.421814,NA	0.000277705	0.00027772
2	rs183888408	156268076	C,NA	T,NA	0.997018,NA	0.0686458,NA	0.0362599,NA	1.23406,NA	0.000277625	0.000277671
2	rs71591069	156161473	A,NA	C,NA	0.93837,NA	-0.00421918,NA	0.00822159,NA	0.216223,NA	0.000277419	0.000277428
2	rs157320	156066460	C,C	T,T	0.782306,0.746032	0.017193,-0.00206562	0.00479102,0.00982053	3.47824,0.0791442	0.000277306	0.000277809
2	rs72803039	156186087	T,T	C,C	0.963221,0.917659	0.0168927,0.00826725	0.0105045,0.0155508	0.967361,0.225495	0.000277073	0.000277081
2	rs55634260	156232616	A,A	G,G	0.971173,0.972222	0.0204866,0.00190042	0.0118166,0.0260119	1.08109,0.0260604	0.000276893	0.000276904
2	rs114902158	155732655	NA,T	NA,C	NA,0.938492	NA,0.0124812	NA,0.0177919	NA,0.316065	0.000276713	0.000276733
2	rs143458896	156217107	A,A	C,C	0.962227,0.920635	0.0164384,0.00694751	0.0103707,0.0158141	0.947121,0.180175	0.00027523	0.000275237
2	rs75049055	156271709	NA,A	NA,G	NA,0.965278	NA,-0.0173657	NA,0.0233493	NA,0.340049	0.000274816	0.000274836
2	rs72803063	156242117	C,C	A,A	0.966203,0.918651	0.0180248,0.00283166	0.0109412,0.0156369	1.00231,0.0673749	0.000274719	0.000274727
2	rs17053838	156150033	T,T	C,C	0.967197,0.972222	0.0152333,0.0337517	0.0111,0.0260119	0.769678,0.711212	0.000274707	0.000274719
2	rs76362912	155736207	NA,A	NA,G	NA,0.938492	NA,0.0122707	NA,0.0177919	NA,0.309453	0.000274641	0.000274661
2	rs72803043	156189814	C,C	G,G	0.963221,0.917659	0.0166744,0.00909494	0.0105045,0.0155508	0.94911,0.252862	0.000274282	0.00027429
2	rs9314059	156134335	G,NA	A,NA	0.988072,NA	0.0158335,NA	0.0182119,NA	0.414963,NA	0.000273776	0.00027379
2	rs143882398	155555552	T,NA	C,NA	0.985089,NA	0.0383705,NA	0.0163138,NA	1.72882,NA	0.000273773	0.000273785
2	rs7448097	155989590	A,A	G,G	0.683897,0.839286	-0.0140696,-0.00158934	0.00425236,0.0116392	3.02804,0.0499343	0.000273745	0.000273903
2	rs7720922	155898011	A,NA	G,NA	0.971173,NA	0.02373,NA	0.0118166,NA	1.35044,NA	0.000273687	0.000273702
2	rs10064955	155600084	T,NA	G,NA	0.988072,NA	0.0508137,NA	0.0182119,NA	2.27831,NA	0.000273677	0.00027369
2	rs59989471	156202143	T,T	C,C	0.962227,0.928571	0.0167224,0.00453888	0.0103707,0.0165981	0.971185,0.105406	0.000273374	0.000273381
2	rs7731803	155599219	A,NA	G,NA	0.988072,NA	0.0507642,NA	0.0182119,NA	2.27467,NA	0.000272727	0.000272739
2	rs10075720	155600288	G,NA	T,NA	0.988072,NA	0.0507642,NA	0.0182119,NA	2.27467,NA	0.000272727	0.000272739
2	rs17053247	155575187	G,NA	A,NA	0.988072,NA	0.0507271,NA	0.0182119,NA	2.27194,NA	0.000272016	0.000272029
2	rs72803065	156246285	C,C	A,A	0.966203,0.917659	0.0179695,0.00276547	0.0109412,0.0155508	0.997773,0.066081	0.000271796	0.000271805
2	rs74545702	155307756	T,T	C,C	0.854871,0.998016	0.0126652,-0.0995574	0.00561322,0.0960615	1.61888,0.522851	0.000271558	0.000271618
2	rs72803066	156248723	T,T	C,C	0.971173,0.972222	0.0203602,0.00206339	0.0118166,0.0260119	1.07117,0.0283651	0.000271367	0.000271378
2	rs148593115	155528496	NA,A	NA,G	NA,0.977182	NA,-0.0187455	NA,0.0286274	NA,0.290231	0.000271334	0.000271355
2	rs144226288	156270663	C,NA	T,NA	0.997018,NA	0.0679663,NA	0.0362599,NA	1.21558,NA	0.000271023	0.000271067
2	rs17053816	156131988	T,NA	A,NA	0.987078,NA	0.0140512,NA	0.0175062,NA	0.374501,NA	0.000270583	0.000270597
2	rs138535761	155939001	T,NA	C,NA	0.979125,NA	0.0278853,NA	0.0138296,NA	1.35889,NA	0.000270578	0.000270673
2	rs142568124	156269903	G,NA	A,NA	0.997018,NA	0.0678978,NA	0.0362599,NA	1.21373,NA	0.000270371	0.000270416
2	rs10036367	156258344	NA,G	NA,A	NA,0.965278	NA,-0.0167359	NA,0.0233493	NA,0.32466	0.000270266	0.000270286
2	rs32072	156113632	T,T	A,A	0.171968,0.22123	-0.0200322,0.00418242	0.00523953,0.0102986	3.88047,0.164527	0.00027022	0.000271742
2	rs17053919	156198650	T,T	C,C	0.962227,0.928571	0.0166775,0.00434043	0.0103707,0.0165981	0.967361,0.10034	0.000270176	0.000270183
2	rs7736255	155600992	T,NA	A,NA	0.988072,NA	0.0506158,NA	0.0182119,NA	2.26376,NA	0.000269906	0.000269918
2	rs2047175	156197992	C,C	T,T	0.962227,0.928571	0.0166616,0.00434043	0.0103707,0.0165981	0.966009,0.10034	0.000269379	0.000269387
2	rs11740312	155991707	C,C	T,T	0.682903,0.838294	-0.0141015,-0.00163321	0.00424878,0.0116103	3.04406,0.0515229	0.000269315	0.000269481
2	rs146517526	156272070	T,NA	C,NA	0.997018,NA	0.0677609,NA	0.0362599,NA	1.21002,NA	0.000269076	0.000269121
2	rs140134888	156268119	T,NA	C,NA	0.997018,NA	0.0677609,NA	0.0362599,NA	1.21002,NA	0.000269076	0.000269121
2	rs184585863	156226812	NA,A	NA,G	NA,0.996032	NA,-0.047732	NA,0.0679934	NA,0.316347	0.000268765	0.000268784
2	rs149861594	156267507	G,NA	A,NA	0.997018,NA	0.0676925,NA	0.0362599,NA	1.20817,NA	0.000268433	0.000268477
2	rs146903816	155558030	NA,T	NA,C	NA,0.940476	NA,-0.012188	NA,0.0180669	NA,0.301092	0.000268212	0.000268231
2	rs117246516	155483429	NA,A	NA,T	NA,0.950397	NA,-0.0127904	NA,0.0196877	NA,0.287425	0.000267913	0.000267933
2	rs10065545	155703396	T,NA	C,NA	0.878728,NA	0.0145621,NA	0.00605664,NA	1.79042,NA	0.000267889	0.000267912
2	rs13187962	155386230	A,A	C,C	0.687873,0.613095	-0.00624456,0.0136637	0.00426697,0.00877682	0.843631,0.922566	0.000267838	0.000267854
2	rs140042639	156270899	G,NA	A,NA	0.997018,NA	0.067624,NA	0.0362599,NA	1.20632,NA	0.000267792	0.000267836
2	rs143542285	156264416	G,NA	A,NA	0.997018,NA	0.0676157,NA	0.0362599,NA	1.2061,NA	0.000267714	0.000267758
2	rs79980878	155649375	NA,T	NA,C	NA,0.94246	NA,0.0176677	NA,0.0183564	NA,0.473908	0.000267528	0.00026755
2	rs10066281	155702205	T,NA	A,NA	0.877734,NA	0.0144652,NA	0.00603539,NA	1.78141,NA	0.000267328	0.000267351
2	rs146339217	155398202	NA,A	NA,G	NA,0.933532	NA,0.0116356	NA,0.0171606	NA,0.302995	0.000266807	0.000266827
2	rs138101478	155564312	NA,C	NA,T	NA,0.938492	NA,-0.0118046	NA,0.0177919	NA,0.294973	0.000266096	0.000266115
2	rs11948317	156271292	A,A	C,C	0.961233,0.888889	0.0172903,-0.00311596	0.0102422,0.0136019	1.03914,0.0868195	0.000266034	0.000266045
2	rs6886058	156263282	T,T	C,C	0.968191,0.893849	0.0184764,-0.00158061	0.0112664,0.0138774	0.995624,0.0412838	0.00026577	0.000265779
2	rs6866926	156272280	T,T	C,C	0.968191,0.889881	0.0184139,-0.00318003	0.0112664,0.0136555	0.990672,0.0883855	0.000265751	0.000265761
2	rs56259528	156198888	T,T	C,C	0.962227,0.928571	0.0165922,0.00428575	0.0103707,0.0165981	0.960116,0.0989521	0.000265692	0.000265699
2	rs1428135	155682087	T,T	C,C	0.365805,0.090278	-0.0188349,-0.0233934	0.00410491,0.0149162	5.35,0.932535	0.000265438	0.000290178
2	rs72803044	156190051	T,T	G,G	0.963221,0.919643	0.0167198,0.00802328	0.0105045,0.0157247	0.952898,0.214751	0.00026527	0.000265278
2	rs78297409	155874418	NA,C	NA,T	NA,0.948413	NA,0.0119221	NA,0.0193256	NA,0.269785	0.000265152	0.000265172
2	rs141851736	155729110	NA,A	NA,G	NA,0.978175	NA,-0.0204278	NA,0.0292559	NA,0.314236	0.000265133	0.000265152
2	rs10060287	155693936	T,T	A,A	0.710736,0.909722	0.0170371,0.018922	0.00436052,0.0149162	4.02966,0.689094	0.000264923	0.000266073
2	rs145864644	156006467	C,NA	T,NA	0.989066,NA	-0.0144322,NA	0.0190121,NA	0.348928,NA	0.000264908	0.000264918
2	rs76778863	155906682	G,NA	A,NA	0.967197,NA	0.023405,NA	0.0111,NA	1.45614,NA	0.000264762	0.000264775
2	rs10059484	155703275	T,NA	G,NA	0.878728,NA	0.0145015,NA	0.00605664,NA	1.77855,NA	0.000264528	0.000264552
2	rs6882391	156265497	T,T	A,A	0.968191,0.889881	0.0184295,-0.00224155	0.0112664,0.0136555	0.991902,0.0606741	0.00026439	0.000264399
2	rs62383774	155698260	G,NA	C,NA	0.918489,NA	0.0134561,NA	0.00722595,NA	1.20359,NA	0.000264302	0.000264362
2	rs73811527	155600686	C,NA	T,NA	0.988072,NA	0.0502853,NA	0.0182119,NA	2.23957,NA	0.00026379	0.000263802
2	rs17053824	156135393	T,NA	A,NA	0.987078,NA	0.0136923,NA	0.0175062,NA	0.362379,NA	0.000263662	0.000263675
2	rs6890622	156263624	T,T	C,C	0.968191,0.893849	0.0184295,-0.00142276	0.0112664,0.0138774	0.991902,0.0369959	0.000263523	0.000263532
2	rs75437621	155961071	NA,A	NA,G	NA,0.983135	NA,0.020067	NA,0.0331973	NA,0.263184	0.000263481	0.0002635
2	rs72803078	156270571	T,T	C,C	0.968191,0.889881	0.0183872,-0.00265655	0.0112664,0.0136555	0.988558,0.072757	0.00026325	0.000263259
2	rs34532809	155403896	G,NA	A,NA	0.976143,NA	0.0185554,NA	0.0129561,NA	0.817885,NA	0.00026321	0.00026323
2	rs73811524	155597771	T,NA	C,NA	0.988072,NA	0.0502398,NA	0.0182119,NA	2.23624,NA	0.000262964	0.000262976
2	rs73302655	155698881	A,NA	G,NA	0.918489,NA	0.0134115,NA	0.00722595,NA	1.19756,NA	0.000262265	0.000262324
2	rs77019485	155915105	NA,T	NA,C	NA,0.765873	NA,-0.00738626	NA,0.0100948	NA,0.333146	0.000262237	0.000262257
2	rs73811523	155596259	G,NA	A,NA	0.988072,NA	0.0501911,NA	0.0182119,NA	2.23269,NA	0.000262086	0.000262098
2	rs55784232	156249772	T,T	C,C	0.966203,0.919643	0.0177341,0.00319556	0.0109412,0.0157247	0.978609,0.0762569	0.000261973	0.000261981
2	rs72803046	156190088	G,G	A,A	0.963221,0.917659	0.0166744,0.00769687	0.0105045,0.0155508	0.94911,0.207163	0.000261622	0.00026163
2	rs114468395	155590140	G,NA	C,NA	0.982107,NA	0.0163864,NA	0.014915,NA	0.56556,NA	0.000261511	0.000261527
2	rs56182215	156190363	A,A	G,G	0.963221,0.914682	0.0167441,0.00739593	0.0105045,0.015302	0.954925,0.201445	0.000261436	0.000261444
2	rs157333	156117200	C,C	G,G	0.172962,0.222222	-0.019663,0.0048382	0.00522759,0.0102821	3.7722,0.195203	0.000261423	0.000262659
2	rs12658724	155715803	T,T	G,G	0.815109,0.909722	0.0156772,0.0202041	0.005093,0.0149162	2.68139,0.75554	0.000261375	0.000262263
2	rs891906	155940126	C,C	T,T	0.677932,0.803571	-0.0139082,-0.00530686	0.00423129,0.0107594	2.99454,0.206314	0.000261161	0.000261322
2	rs56347212	155473639	T,NA	C,NA	0.792247,NA	-0.00537449,NA	0.00487344,NA	0.568462,NA	0.000260795	0.000260807
2	rs191372814	156255683	T,NA	G,NA	0.997018,NA	0.0668544,NA	0.0362599,NA	1.18563,NA	0.000260749	0.000260792
2	rs77889463	156182664	NA,C	NA,T	NA,0.985119	NA,0.0217008	NA,0.0353055	NA,0.268588	0.000260488	0.000260507
2	rs6886573	156265523	G,G	T,T	0.968191,0.889881	0.0183403,-0.00229344	0.0112664,0.0136555	0.984849,0.0621702	0.000260461	0.00026047
2	rs77310224	155808441	NA,G	NA,T	NA,0.986111	NA,-0.0233833	NA,0.0365264	NA,0.282281	0.00026038	0.0002604
2	rs139647751	155363456	NA,G	NA,C	NA,0.982143	NA,-0.0203707	NA,0.0322783	NA,0.277385	0.000260275	0.000260295
2	rs17536228	155445324	G,NA	A,NA	0.982107,NA	-0.0237314,NA	0.014915,NA	0.952397,NA	0.000259983	0.000260007
2	rs187730194	156091385	NA,A	NA,G	NA,0.799603	NA,-0.00713428	NA,0.0106787	NA,0.2975	0.000259977	0.000259996
2	rs35408423	155743629	A,NA	G,NA	0.965209,NA	-0.0226807,NA	0.0107893,NA	1.44928,NA	0.000259966	0.000260036
2	rs2161191	156274026	G,G	C,C	0.968191,0.889881	0.0182773,-0.00328362	0.0112664,0.0136555	0.979882,0.0915301	0.000259898	0.000259907
2	rs74938463	155604303	A,NA	C,NA	0.988072,NA	0.0500442,NA	0.0182119,NA	2.22199,NA	0.000259466	0.000259478
2	rs1827368	156193118	A,A	G,G	0.137177,0.071429	-0.0010734,0.0244125	0.00574696,0.0165981	0.0696443,0.849722	0.000259014	0.000259022
2	rs157334	156117431	A,A	T,T	0.171968,0.222222	-0.0197968,0.00493585	0.00523953,0.0102821	3.80171,0.199835	0.000258853	0.000260197
2	rs4704880	155369702	G,G	A,A	0.845924,0.768849	0.00626628,-0.0156401	0.00547654,0.0101399	0.597671,0.910203	0.000258757	0.000258775
2	rs150741573	155581436	NA,C	NA,T	NA,0.997024	NA,0.0488763	NA,0.078473	NA,0.272956	0.000258738	0.000258758
2	rs75072411	155420215	A,NA	G,NA	0.972167,NA	-0.0241146,NA	0.0120196,NA	1.34846,NA	0.000258498	0.000258535
2	rs76236511	155736502	G,NA	A,NA	0.966203,NA	0.00391856,NA	0.0109412,NA	0.142527,NA	0.000258451	0.000258461
2	rs7447535	155278032	A,A	T,T	0.131213,0.001984	-0.0015118,0.182455	0.00585591,0.0960646	0.0989352,1.24014	0.000257804	0.000257818
2	rs192129772	156265035	A,NA	G,NA	0.975149,NA	0.0138199,NA	0.0127009,NA	0.55823,NA	0.00025774	0.000257754
2	rs464992	156164513	A,A	G,G	0.136183,0.064484	-0.00189096,0.0273083	0.00576457,0.0174041	0.129077,0.933185	0.000257214	0.000257223
2	rs187432809	156248891	T,NA	C,NA	0.997018,NA	0.0664437,NA	0.0362599,NA	1.17466,NA	0.000257113	0.000257154
2	rs147906570	156247407	A,NA	G,NA	0.997018,NA	0.0664437,NA	0.0362599,NA	1.17466,NA	0.000257113	0.000257154
2	rs116159221	156227056	A,NA	G,NA	0.878728,NA	0.00411159,NA	0.00605664,NA	0.303444,NA	0.000257061	0.000257074
2	rs62380672	155720743	T,NA	A,NA	0.909543,NA	0.0119404,NA	0.00689297,NA	1.07974,NA	0.000256844	0.000256894
2	rs117207998	156171992	NA,A	NA,G	NA,0.977182	NA,-0.0169432	NA,0.0286274	NA,0.256531	0.000256215	0.000256234
2	rs7724381	155482169	NA,C	NA,T	NA,0.5625	NA,-0.00518938	NA,0.00861694	NA,0.261996	0.000255931	0.000255949
2	rs187900392	155289436	G,NA	A,NA	0.987078,NA	0.022373,NA	0.0175062,NA	0.696273,NA	0.00025578	0.000255798
2	rs17556534	155809735	G,G	C,C	0.924453,0.975198	0.0035937,0.0292864	0.00748151,0.0274863	0.199982,0.54264	0.000255096	0.000255101
2	rs113901595	156160437	NA,C	NA,T	NA,0.904762	NA,0.00850029	NA,0.0145623	NA,0.25227	0.000255038	0.000255056
2	rs12655391	155860310	NA,T	NA,G	NA,0.839286	NA,-0.00608817	NA,0.0116392	NA,0.221183	0.000254919	0.000254938
2	rs574505528	155782804	NA,A	NA,G	NA,0.993056	NA,-0.030257	NA,0.0514752	NA,0.254404	0.00025489	0.000254909
2	rs117021826	156029792	NA,A	NA,G	NA,0.973214	NA,-0.0163103	NA,0.0264757	NA,0.269328	0.000254865	0.000254885
2	rs62383771	155690078	G,NA	A,NA	0.919483,NA	0.013277,NA	0.00726648,NA	1.16957,NA	0.000254797	0.000254852
2	rs114019818	155291410	G,NA	A,NA	0.969185,NA	0.00634834,NA	0.0114407,NA	0.237343,NA	0.000254712	0.000254722
2	rs172240	156166739	A,A	G,G	0.137177,0.064484	-0.00216661,0.0278022	0.00574696,0.0174041	0.151089,0.957955	0.000254643	0.000254652
2	rs190665748	155495275	NA,T	NA,C	NA,0.972222	NA,0.0139784	NA,0.0260119	NA,0.228411	0.000254508	0.000254526
2	rs17053010	155359809	C,C	G,G	0.846918,0.768849	0.00658201,-0.0145754	0.00549107,0.0101399	0.637038,0.822187	0.000253979	0.000253997
2	rs4704951	155484667	NA,G	NA,A	NA,0.560516	NA,-0.00501786	NA,0.00861267	NA,0.251693	0.000253735	0.000253753
2	rs75564556	155892733	NA,T	NA,G	NA,0.946429	NA,-0.0116167	NA,0.0189842	NA,0.267128	0.000253374	0.000253393
2	rs113281451	155701190	A,NA	G,NA	0.970179,NA	-0.0193098,NA	0.0116239,NA	1.01471,NA	0.000253271	0.000253306
2	rs55653598	156190567	C,C	T,T	0.963221,0.917659	0.0164562,0.00785524	0.0105045,0.0155508	0.931029,0.21221	0.000252992	0.000252999
2	rs138662413	155641789	T,NA	C,NA	0.988072,NA	0.0141669,NA	0.0182119,NA	0.359884,NA	0.000252106	0.000252119
2	rs75152502	155959473	T,T	A,A	0.680915,0.814484	-0.0135354,-0.00728087	0.0042417,0.0109969	2.84841,0.294206	0.000251695	0.00025183
2	rs370899404	155544055	NA,A	NA,G	NA,0.990079	NA,0.0224068	NA,0.0431319	NA,0.219383	0.000251321	0.000251339
2	rs56027130	156167919	T,NA	C,NA	0.974155,NA	0.0126864,NA	0.0124606,NA	0.510575,NA	0.00025117	0.000251183
2	rs73811529	155602263	G,NA	A,NA	0.988072,NA	0.0495622,NA	0.0182119,NA	2.18708,NA	0.000251165	0.000251177
2	rs117021244	155835342	NA,A	NA,G	NA,0.97619	NA,0.0138765	NA,0.0280389	NA,0.207139	0.000250821	0.000250839
2	rs7446465	156274634	A,A	G,G	0.968191,0.889881	0.0180728,-0.00318003	0.0112664,0.0136555	0.963838,0.0883855	0.000250743	0.000250752
2	rs78707454	155754771	NA,A	NA,G	NA,0.981151	NA,0.0156038	NA,0.0314332	NA,0.207885	0.000250534	0.000250553
2	rs140010034	155794558	G,NA	A,NA	0.992048,NA	0.0268355,NA	0.0222601,NA	0.642078,NA	0.000250417	0.000250429
2	rs115564515	155407459	A,NA	G,NA	0.958251,NA	-0.0171604,NA	0.00988495,NA	1.08323,NA	0.000250246	0.00025027
2	rs146957440	155285767	C,NA	T,NA	0.983101,NA	-0.0190357,NA	0.0153396,NA	0.668321,NA	0.000250103	0.000250118
2	rs17053835	156149235	T,T	C,C	0.968191,0.972222	0.0145588,0.0336922	0.0112664,0.0260119	0.707134,0.709453	0.000250068	0.000250079
2	rs78758134	155848343	NA,A	NA,G	NA,0.840278	NA,-0.00563982	NA,0.0116683	NA,0.201452	0.000249549	0.000249568
2	rs7736045	155468496	G,NA	C,NA	0.786282,NA	-0.00468518,NA	0.00482314,NA	0.479712,NA	0.00024944	0.000249452
2	rs75792942	155425697	NA,A	NA,G	NA,0.924603	NA,-0.00871227	NA,0.0161901	NA,0.228787	0.000249361	0.000249379
2	rs963426	155432927	NA,C	NA,T	NA,0.979167	NA,0.0154992	NA,0.0299292	NA,0.218564	0.000249316	0.000249334
2	rs78651833	155600611	C,NA	A,NA	0.988072,NA	0.0494177,NA	0.0182119,NA	2.17666,NA	0.000248761	0.000248773
2	rs17053843	156150084	A,A	G,G	0.968191,0.972222	0.0147455,0.0330249	0.0112664,0.0260119	0.719878,0.689894	0.000248454	0.000248465
2	rs72803083	156271746	A,A	G,G	0.967197,0.889881	0.0179354,-0.00292095	0.0111,0.0136555	0.974131,0.0805963	0.000248367	0.000248377
2	rs1036180	155988228	T,T	C,C	0.682903,0.838294	-0.0139219,-0.00158539	0.00424878,0.0116103	2.97866,0.0499343	0.000248184	0.000248331
2	rs146128387	155577016	NA,T	NA,C	NA,0.975198	NA,-0.0151371	NA,0.0274863	NA,0.235204	0.000247376	0.000247394
2	rs148477518	155928320	NA,T	NA,C	NA,0.996032	NA,-0.0357935	NA,0.0679934	NA,0.222869	0.000247305	0.000247324
2	rs62383770	155689632	C,NA	T,NA	0.919483,NA	0.0130964,NA	0.00726648,NA	1.14571,NA	0.000247214	0.000247267
2	rs6556773	155278408	G,G	A,A	0.130219,0.001984	-0.00156244,0.180731	0.00587486,0.0960646	0.102222,1.2224	0.000247034	0.000247048
2	rs142048263	156224972	NA,G	NA,C	NA,0.99504	NA,-0.0319024	NA,0.0608454	NA,0.221808	0.00024701	0.000247028
2	rs12523569	155713661	T,T	A,A	0.815109,0.909722	0.0155001,0.020224	0.005093,0.0149162	2.63096,0.756591	0.000246802	0.000247599
2	rs13178470	155359757	G,G	A,A	0.447316,0.477183	-0.00817667,-0.000491609	0.00397643,0.00855827	1.40061,0.0203639	0.000246502	0.000246525
2	rs149686178	156157350	NA,G	NA,A	NA,0.99504	NA,-0.031535	NA,0.0608454	NA,0.218774	0.000246335	0.000246354
2	rs141570202	155860955	NA,A	NA,T	NA,0.969246	NA,-0.0136795	NA,0.0247591	NA,0.23612	0.000246272	0.00024629
2	rs146067418	155830151	NA,T	NA,G	NA,0.987103	NA,-0.0122277	NA,0.0378862	NA,0.126746	0.000246001	0.000246019
2	rs73302631	155682736	A,NA	G,NA	0.919483,NA	0.013063,NA	0.00726648,NA	1.14132,NA	0.000245854	0.000245907
2	rs142506220	155842265	NA,A	NA,G	NA,0.975198	NA,0.0124357	NA,0.0274863	NA,0.186448	0.000245209	0.000245227
2	rs76214645	156238205	C,C	T,T	0.140159,0.290675	0.000597481,0.0113791	0.00569534,0.00941405	0.0378914,0.644423	0.000245196	0.000245202
2	rs193170863	156226133	NA,T	NA,C	NA,0.986111	NA,0.0179162	NA,0.0365264	NA,0.204969	0.000244872	0.00024489
2	rs62383769	155683096	C,NA	T,NA	0.919483,NA	0.0130184,NA	0.00726648,NA	1.13548,NA	0.000244058	0.000244109
2	rs17053011	155361116	T,T	G,G	0.846918,0.768849	0.00620322,-0.014968	0.00549107,0.0101399	0.587361,0.854165	0.000243576	0.000243593
2	rs7718591	155995318	T,T	C,C	0.681909,0.838294	-0.013954,-0.00114532	0.00424522,0.0116103	2.99454,0.0355431	0.000243412	0.000243562
2	rs3846689	155989666	G,G	T,T	0.672962,0.806548	-0.0140503,-0.00191959	0.00421449,0.0108218	3.06718,0.065901	0.000242905	0.000243071
2	rs117021788	155407996	NA,T	NA,C	NA,0.982143	NA,0.0143514	NA,0.0322783	NA,0.1827	0.000242844	0.000242862
2	rs74654850	155843562	NA,G	NA,A	NA,0.96131	NA,0.00900565	NA,0.0221651	NA,0.164612	0.000242698	0.000242715
2	rs1121852	155685940	G,NA	C,NA	0.919483,NA	0.0129739,NA	0.00726648,NA	1.12966,NA	0.000242283	0.000242334
2	rs76123169	155362853	A,A	G,G	0.845924,0.768849	0.00614438,-0.0150625	0.00547654,0.0101399	0.581888,0.861949	0.000242252	0.000242269
2	rs146645262	155735462	G,NA	C,NA	0.954274,NA	-0.0213451,NA	0.00946506,NA	1.61755,NA	0.000242078	0.000242151
2	rs2047174	156200192	A,A	C,C	0.962227,0.928571	0.0160761,0.00434043	0.0103707,0.0165981	0.916834,0.10034	0.000242009	0.000242016
2	rs117667730	155861085	NA,T	NA,C	NA,0.895833	NA,0.012995	NA,0.0139934	NA,0.452139	0.000241725	0.000241748
2	rs39926	156116412	T,T	C,C	0.172962,0.229167	-0.0197074,0.00277615	0.00522759,0.0101706	3.78694,0.105194	0.000241713	0.000242896
2	rs17640346	156001436	T,T	C,C	0.682903,0.845238	-0.013786,-0.00398736	0.00424878,0.011819	2.92968,0.133217	0.00024166	0.0002418
2	rs12716365	155695053	A,A	T,T	0.632207,0.909722	0.019044,0.0203257	0.00410023,0.0149162	5.46764,0.761979	0.000241036	0.000265609
2	rs115156447	156271571	T,T	C,C	0.968191,0.924603	0.0175525,0.00493228	0.0112664,0.0161901	0.923565,0.118824	0.00024082	0.000240828
2	rs77077400	156249652	NA,A	NA,G	NA,0.97619	NA,0.0122694	NA,0.0280389	NA,0.179347	0.000240701	0.000240719
2	rs139917725	155513973	A,NA	T,NA	0.984095,NA	0.0367775,NA	0.0158037,NA	1.69989,NA	0.000240617	0.000240629
2	rs72803058	156208323	T,T	A,A	0.963221,0.919643	0.0162159,0.00765275	0.0105045,0.0157247	0.911307,0.203085	0.000240539	0.000240546
2	rs972242	155831789	NA,A	NA,G	NA,0.816468	NA,-0.00445468	NA,0.0110428	NA,0.163263	0.000240434	0.000240452
2	rs7703516	155590938	NA,A	NA,C	NA,0.986111	NA,0.0157398	NA,0.0365264	NA,0.17618	0.000240392	0.00024041
2	rs117123055	155398790	NA,T	NA,A	NA,0.982143	NA,0.0135496	NA,0.0322783	NA,0.170921	0.000240386	0.000240403
2	rs9313900	155800253	G,G	A,A	0.917495,0.965278	0.00574732,-0.000355466	0.00718617,0.0233493	0.372797,0.00530742	0.000240327	0.000240331
2	rs17640369	156001548	T,T	C,C	0.681909,0.845238	-0.0138664,-0.00343101	0.00424522,0.011819	2.96281,0.112613	0.000240027	0.000240173
2	rs11954107	155599721	A,NA	G,NA	0.988072,NA	0.0488578,NA	0.0182119,NA	2.13656,NA	0.000239802	0.000239813
2	rs139102622	156233777	NA,T	NA,C	NA,0.974206	NA,0.012066	NA,0.0269663	NA,0.184056	0.000239764	0.000239782
2	rs157669	156113762	NA,A	NA,G	NA,0.831349	NA,-0.00292974	NA,0.0114161	NA,0.0982897	0.000239743	0.00023976
2	rs6880666	155569147	NA,T	NA,G	NA,0.852183	NA,-0.00554452	NA,0.0120441	NA,0.190262	0.000239268	0.000239286
2	rs117850055	155410293	NA,C	NA,T	NA,0.982143	NA,0.0131426	NA,0.0322783	NA,0.165016	0.000239198	0.000239216
2	rs68120551	155606835	C,C	T,T	0.619284,0.62004	-0.00348384,0.0169319	0.00407187,0.00880693	0.406463,1.26333	0.000239177	0.000239187
2	rs55700073	155299417	NA,T	NA,C	NA,0.965278	NA,0.010682	NA,0.0233493	NA,0.188881	0.000239139	0.000239157
2	rs188858935	155287683	NA,A	NA,T	NA,0.965278	NA,-0.00990186	NA,0.0233493	NA,0.172947	0.000239042	0.00023906
2	rs143515206	155829758	NA,G	NA,A	NA,0.973214	NA,-0.0128757	NA,0.0264757	NA,0.202913	0.000238956	0.000238974
2	rs6869498	156215729	T,T	A,A	0.963221,0.920635	0.0163879,0.00637504	0.0105045,0.0158141	0.925403,0.163134	0.000238883	0.000238891
2	rs1121853	155685912	G,NA	A,NA	0.919483,NA	0.0128812,NA	0.00726648,NA	1.11759,NA	0.000238663	0.000238713
2	rs75073278	155847491	NA,C	NA,T	NA,0.905754	NA,0.00556304	NA,0.0146307	NA,0.152566	0.000238599	0.000238616
2	rs117538725	155402270	NA,T	NA,C	NA,0.982143	NA,0.0129024	NA,0.0322783	NA,0.161553	0.000238515	0.000238533
2	rs80150359	155425601	A,NA	G,NA	0.972167,NA	-0.0233109,NA	0.0120196,NA	1.28024,NA	0.00023847	0.000238503
2	rs17559950	155997518	A,A	C,C	0.681909,0.844246	-0.0136824,-0.00441116	0.00424522,0.0117882	2.89672,0.14981	0.000238324	0.000238457
2	rs74498483	155844130	NA,T	NA,A	NA,0.909722	NA,0.00552325	NA,0.0149162	NA,0.148027	0.000238238	0.000238256
2	rs55650007	156255923	T,T	C,C	0.967197,0.893849	0.0180279,-0.00247944	0.0111,0.0138774	0.981516,0.0664119	0.000238062	0.00023807
2	rs75836743	155415413	NA,T	NA,A	NA,0.982143	NA,0.0126721	NA,0.0322783	NA,0.158251	0.000237874	0.000237892
2	rs72811746	155697193	A,NA	T,NA	0.95328,NA	-0.0189541,NA	0.0093687,NA	1.36593,NA	0.00023743	0.000237466
2	rs146646473	155420181	NA,T	NA,C	NA,0.982143	NA,0.0124387	NA,0.0322783	NA,0.154919	0.000237237	0.000237255
2	rs73302871	156138505	NA,T	NA,C	NA,0.962302	NA,-0.0099311	NA,0.0224433	NA,0.181689	0.000237205	0.000237222
2	rs466413	156151966	NA,C	NA,A	NA,0.922619	NA,0.00605122	NA,0.0159983	NA,0.151656	0.000237205	0.000237222
2	rs74858360	155778522	NA,C	NA,G	NA,0.974206	NA,-0.0103491	NA,0.0269663	NA,0.154194	0.000237127	0.000237145
2	rs72803048	156193701	A,A	C,C	0.963221,0.917659	0.0161064,0.00769687	0.0105045,0.0155508	0.902376,0.207163	0.000236859	0.000236866
2	rs73811538	155622572	C,NA	A,NA	0.985089,NA	0.0393113,NA	0.0163138,NA	1.79681,NA	0.000236726	0.000236737
2	rs139972622	155867429	NA,A	NA,G	NA,0.992063	NA,-0.0174503	NA,0.0481747	NA,0.144372	0.000236564	0.000236581
2	rs56183897	155957887	T,T	C,C	0.683897,0.844246	-0.0134376,-0.00711216	0.00425236,0.0117882	2.80204,0.262576	0.000236526	0.000236648
2	rs17053827	156140093	NA,G	NA,A	NA,0.78869	NA,-0.00480513	NA,0.010471	NA,0.18956	0.000236518	0.000236536
2	rs57957335	156020498	NA,A	NA,G	NA,0.960318	NA,-0.0093766	NA,0.0218976	NA,0.174896	0.000236512	0.00023653
2	rs78614691	156021416	NA,G	NA,C	NA,0.960318	NA,-0.0093766	NA,0.0218976	NA,0.174896	0.000236512	0.00023653
2	rs75982848	155593490	NA,T	NA,C	NA,0.840278	NA,-0.00533048	NA,0.0116683	NA,0.188565	0.000236381	0.000236398
2	rs78941689	156069246	NA,C	NA,T	NA,0.831349	NA,-0.0024132	NA,0.0114161	NA,0.079571	0.000236345	0.000236362
2	rs9686475	155982225	G,G	T,T	0.680915,0.838294	-0.013763,-0.00125093	0.0042417,0.0116103	2.92968,0.0389593	0.000236288	0.00023642
2	rs140512581	155962285	A,NA	G,NA	0.989066,NA	-0.0249828,NA	0.0190121,NA	0.72393,NA	0.000236203	0.000236226
2	rs10475581	155359603	A,A	C,C	0.701789,0.740079	0.00794736,-0.00496815	0.0043219,0.00974638	1.18088,0.214505	0.000236051	0.000236078
2	rs10475789	156274961	C,C	A,A	0.968191,0.889881	0.0177118,-0.00312822	0.0112664,0.0136555	0.935808,0.0868195	0.000235881	0.00023589
2	rs62383772	155691035	C,NA	T,NA	0.920477,NA	0.0131373,NA	0.0073078,NA	1.14132,NA	0.000235811	0.000235863
2	rs12653782	155816790	NA,G	NA,T	NA,0.815476	NA,-0.0038826	NA,0.0110197	NA,0.139908	0.000235781	0.000235799
2	rs74864915	156028440	NA,C	NA,A	NA,0.960318	NA,-0.00916558	NA,0.0218976	NA,0.170353	0.000235702	0.00023572
2	rs78257706	156067353	NA,G	NA,A	NA,0.960318	NA,-0.00915648	NA,0.0218976	NA,0.170158	0.000235668	0.000235686
2	rs142317824	155413727	NA,A	NA,G	NA,0.982143	NA,0.011808	NA,0.0322783	NA,0.145997	0.000235579	0.000235596
2	rs79835445	155950398	A,A	G,G	0.67992,0.814484	-0.0133929,-0.00773132	0.0042382,0.0109969	2.80204,0.316927	0.000235158	0.000235285
2	rs79816030	156248141	NA,T	NA,C	NA,0.786706	NA,-0.00462388	NA,0.0104354	NA,0.181975	0.000234793	0.000234811
2	rs75590149	155811648	NA,T	NA,G	NA,0.814484	NA,-0.00373037	NA,0.0109969	NA,0.134041	0.000234683	0.000234701
2	rs75217931	155366966	T,T	C,C	0.845924,0.768849	0.00610196,-0.0151833	0.00547654,0.0101399	0.576437,0.871939	0.000234289	0.000234307
2	rs7715033	155582719	NA,T	NA,C	NA,0.987103	NA,-0.0146563	NA,0.0378862	NA,0.155605	0.000234283	0.000234301
2	rs188202743	155496427	NA,A	NA,G	NA,0.981151	NA,0.0107221	NA,0.0314332	NA,0.134883	0.000234086	0.000234104
2	rs79222439	156024710	NA,A	NA,G	NA,0.960318	NA,-0.00871778	NA,0.0218976	NA,0.160808	0.000234058	0.000234075
2	rs72805676	155333312	C,NA	T,NA	0.973161,NA	-0.0214212,NA	0.0122339,NA	1.09718,NA	0.000233931	0.000233966
2	rs165953	155300086	C,C	G,G	0.89662,0.800595	0.0104011,0.0073126	0.00649407,0.0106986	0.961627,0.306021	0.000233901	0.000233912
2	rs139745195	156038117	NA,T	NA,C	NA,0.960318	NA,-0.00866613	NA,0.0218976	NA,0.159716	0.000233874	0.000233891
2	rs282471	156118498	NA,G	NA,A	NA,0.830357	NA,-0.00209864	NA,0.0113894	NA,0.0686396	0.000233698	0.000233715
2	rs78621449	155576587	NA,G	NA,A	NA,0.977182	NA,-0.0110563	NA,0.0286274	NA,0.155313	0.00023365	0.000233667
2	rs76782005	156026886	NA,T	NA,C	NA,0.960318	NA,-0.00858379	NA,0.0218976	NA,0.157977	0.000233585	0.000233602
2	rs79806934	156039048	NA,C	NA,T	NA,0.960318	NA,-0.00850598	NA,0.0218976	NA,0.156339	0.000233314	0.000233331
2	rs76193874	156055154	NA,A	NA,C	NA,0.960318	NA,-0.00850598	NA,0.0218976	NA,0.156339	0.000233314	0.000233331
2	rs142253475	156037072	NA,A	NA,G	NA,0.960318	NA,-0.00845431	NA,0.0218976	NA,0.155253	0.000233136	0.000233153
2	rs59274622	156049328	NA,A	NA,G	NA,0.960318	NA,-0.00845431	NA,0.0218976	NA,0.155253	0.000233136	0.000233153
2	rs77107493	156041580	NA,T	NA,C	NA,0.960318	NA,-0.00845431	NA,0.0218976	NA,0.155253	0.000233136	0.000233153
2	rs78183775	155837121	NA,C	NA,A	NA,0.813492	NA,-0.00351528	NA,0.0109743	NA,0.125677	0.000233124	0.000233141
2	rs282464	156150744	NA,T	NA,C	NA,0.939484	NA,0.00599431	NA,0.0179277	NA,0.13188	0.0002331	0.000233117
2	rs60524199	156037686	NA,A	NA,G	NA,0.960318	NA,-0.00840263	NA,0.0218976	NA,0.154169	0.000232959	0.000232976
2	rs143597008	156181770	NA,T	NA,A	NA,0.972222	NA,0.0101616	NA,0.0260119	NA,0.157357	0.000232683	0.0002327
2	rs6887652	156062117	NA,G	NA,C	NA,0.960318	NA,-0.00827941	NA,0.0218976	NA,0.15159	0.000232543	0.00023256
2	rs6556779	155281156	G,G	A,A	0.131213,0.001984	-0.00173974,0.174416	0.00585591,0.0960646	0.115546,1.15845	0.0002321	0.000232112
2	rs140979409	155810405	NA,C	NA,T	NA,0.97619	NA,0.00836159	NA,0.0280389	NA,0.116032	0.000231969	0.000231985
2	rs75192516	156063655	NA,A	NA,G	NA,0.960318	NA,-0.00810015	NA,0.0218976	NA,0.147856	0.00023195	0.000231967
2	rs148029798	155756858	NA,C	NA,T	NA,0.96131	NA,-0.00839489	NA,0.0221651	NA,0.151886	0.000231675	0.000231692
2	rs150807377	155713633	NA,G	NA,A	NA,0.949405	NA,-0.00753793	NA,0.019504	NA,0.155436	0.000231642	0.000231659
2	rs75020450	155833480	NA,T	NA,C	NA,0.974206	NA,-0.0103827	NA,0.0269663	NA,0.154766	0.000231634	0.000231651
2	rs62380674	155728054	T,NA	C,NA	0.909543,NA	0.0113407,NA	0.00689297,NA	1.00036,NA	0.000231554	0.000231597
2	rs9687336	156005169	NA,G	NA,C	NA,0.958333	NA,-0.00765667	NA,0.0213919	NA,0.142426	0.000231433	0.000231451
2	rs11748068	155972780	T,T	C,C	0.682903,0.844246	-0.01365,-0.00463148	0.00424878,0.0117882	2.88109,0.15839	0.000231278	0.000231409
2	rs148371863	155512144	NA,A	NA,G	NA,0.977182	NA,0.0134913	NA,0.0286274	NA,0.195557	0.000231123	0.000231141
2	rs284438	156222147	A,NA	G,NA	0.011928,NA	0.0297742,NA	0.0182122,NA	0.991058,NA	0.000230963	0.000230994
2	rs150305681	155529458	NA,T	NA,C	NA,0.963294	NA,0.00897159	NA,0.0227328	NA,0.159205	0.000230854	0.000230872
2	rs568517405	155495702	NA,T	NA,C	NA,0.912698	NA,-0.00553561	NA,0.0151436	NA,0.145872	0.000230791	0.000230809
2	rs157456	156112701	NA,C	NA,G	NA,0.831349	NA,-0.00166189	NA,0.0114161	NA,0.0534212	0.000230787	0.000230804
2	rs78365202	156038821	NA,G	NA,A	NA,0.96131	NA,-0.0077812	NA,0.0221651	NA,0.139335	0.000230765	0.000230782
2	rs138086322	155941810	NA,C	NA,T	NA,0.924603	NA,0.00510278	NA,0.0161901	NA,0.123421	0.00023075	0.000230767
2	rs77627663	156051807	NA,G	NA,A	NA,0.960318	NA,-0.00772003	NA,0.0218976	NA,0.140007	0.000230744	0.000230761
2	rs74913103	155331318	NA,A	NA,G	NA,0.950397	NA,0.00620277	NA,0.0196877	NA,0.123368	0.00023073	0.000230747
2	rs6867573	156207170	A,A	G,G	0.963221,0.920635	0.0162159,0.00615828	0.0105045,0.0158141	0.911307,0.156787	0.000230569	0.000230576
2	rs145562645	156151442	NA,T	NA,C	NA,0.952381	NA,0.00614865	NA,0.0200728	NA,0.119551	0.000230554	0.000230571
2	rs157671	156112766	NA,A	NA,T	NA,0.831349	NA,-0.00161176	NA,0.0114161	NA,0.0517214	0.000230492	0.000230509
2	rs10046047	156260121	T,T	C,C	0.968191,0.893849	0.0175994,-0.00243618	0.0112664,0.0138774	0.927162,0.0651746	0.000230169	0.000230178
2	rs116400023	155434155	NA,A	NA,G	NA,0.980159	NA,0.00947472	NA,0.0306528	NA,0.120762	0.000230034	0.000230051
2	rs184185379	155384086	A,NA	G,NA	0.991054,NA	-0.0355934,NA	0.0209976,NA	1.04551,NA	0.00022992	0.000229949
2	rs151184891	156029865	NA,A	NA,G	NA,0.990079	NA,-0.014462	NA,0.0431319	NA,0.132297	0.00022985	0.000229867
2	rs12658158	155474265	NA,A	NA,G	NA,0.570437	NA,-0.00281532	NA,0.00863547	NA,0.128188	0.000229787	0.000229804
2	rs78446756	156134219	NA,A	NA,G	NA,0.962302	NA,-0.00772218	NA,0.0224433	NA,0.136208	0.000229773	0.00022979
2	rs58711341	155865056	NA,A	NA,G	NA,0.749008	NA,-0.0045827	NA,0.00985893	NA,0.192428	0.000229773	0.00022979
2	rs117318591	155885563	NA,G	NA,C	NA,0.977182	NA,0.00738242	NA,0.0286274	NA,0.0988145	0.000229714	0.000229731
2	rs78667023	155950295	G,G	A,A	0.680915,0.844246	-0.013312,-0.00782689	0.0042417,0.0117882	2.76981,0.295234	0.000229636	0.000229753
2	rs187756977	155498276	NA,G	NA,T	NA,0.911706	NA,-0.00525993	NA,0.0150664	NA,0.138464	0.000229587	0.000229604
2	rs7715938	155952774	G,G	A,A	0.680915,0.80754	-0.0134916,-0.00551723	0.0042417,0.010843	2.83292,0.214049	0.000229506	0.000229628
2	rs62383773	155695745	A,NA	G,NA	0.918489,NA	0.0126002,NA	0.00722595,NA	1.09043,NA	0.000229328	0.000229375
2	rs137934671	155874941	NA,G	NA,T	NA,0.959325	NA,0.0126371	NA,0.0216401	NA,0.252401	0.000229228	0.000229246
2	rs10071360	155989064	C,C	T,T	0.681909,0.838294	-0.0138182,-0.00110219	0.00424522,0.0116103	2.94543,0.0341548	0.000229174	0.000229311
2	rs79423511	156010657	NA,T	NA,C	NA,0.960318	NA,-0.00705556	NA,0.0218976	NA,0.126507	0.000228812	0.000228829
2	rs282476	156131828	NA,A	NA,T	NA,0.830357	NA,-0.00128583	NA,0.0113894	NA,0.040905	0.000228792	0.000228809
2	rs77141604	156007247	NA,G	NA,T	NA,0.960318	NA,-0.00703772	NA,0.0218976	NA,0.126149	0.000228763	0.00022878
2	rs77310557	155474238	NA,A	NA,G	NA,0.974206	NA,-0.00841531	NA,0.0269663	NA,0.122059	0.000228705	0.000228722
2	rs144468686	155815744	NA,G	NA,A	NA,0.972222	NA,-0.00911964	NA,0.0260119	NA,0.139128	0.00022869	0.000228707
2	rs10515743	156156421	T,T	C,C	0.963221,0.922619	0.0159943,0.00737566	0.0105045,0.0159983	0.893285,0.190589	0.000228688	0.000228695
2	rs62382382	156164402	G,NA	T,NA	0.879722,NA	0.00276628,NA	0.00607818,NA	0.187738,NA	0.000228361	0.000228373
2	rs536237836	156098491	NA,A	NA,G	NA,0.990079	NA,0.0115232	NA,0.0431319	NA,0.102734	0.000228277	0.000228294
2	rs57620638	155844408	NA,T	NA,C	NA,0.909722	NA,0.00351785	NA,0.0149162	NA,0.0896125	0.000228275	0.000228292
2	rs13355607	155801758	A,A	G,G	0.917495,0.965278	0.00551737,0.00242264	0.00718617,0.0233493	0.353969,0.037459	0.000228266	0.00022827
2	rs76723521	156043830	NA,C	NA,T	NA,0.823413	NA,-0.000831495	NA,0.0112102	NA,0.026469	0.000228266	0.000228282
2	rs10071215	156012193	NA,T	NA,C	NA,0.958333	NA,-0.00660326	NA,0.0213919	NA,0.12058	0.000228257	0.000228274
2	rs77974534	156076886	NA,A	NA,T	NA,0.823413	NA,-0.00122147	NA,0.0112102	NA,0.0394179	0.00022816	0.000228176
2	rs157667	156115045	NA,A	NA,G	NA,0.831349	NA,-0.00115537	NA,0.0114161	NA,0.0365014	0.000228005	0.000228022
2	rs138777583	155462503	NA,A	NA,G	NA,0.906746	NA,-0.00405293	NA,0.0147003	NA,0.106363	0.0002279	0.000227917
2	rs188752051	156114762	NA,A	NA,C	NA,0.983135	NA,0.00912482	NA,0.0331973	NA,0.106006	0.000227803	0.00022782
2	rs76435567	156274149	G,NA	T,NA	0.940358,NA	0.0201389,NA	0.00834865,NA	1.79983,NA	0.00022773	0.000227873
2	rs183651704	156114761	NA,G	NA,A	NA,0.983135	NA,0.00907874	NA,0.0331973	NA,0.105415	0.000227725	0.000227741
2	rs78940236	156131676	NA,T	NA,C	NA,0.962302	NA,-0.00696148	NA,0.0224433	NA,0.121235	0.000227724	0.000227741
2	rs142195109	155438366	C,NA	A,NA	0.983101,NA	0.0189448,NA	0.0153396,NA	0.663895,NA	0.000227662	0.000227679
2	rs151012780	155887594	NA,G	NA,A	NA,0.960318	NA,0.0118647	NA,0.0218976	NA,0.230668	0.000227486	0.000227504
2	rs76014956	155865434	NA,C	NA,T	NA,0.828373	NA,-0.00256582	NA,0.011337	NA,0.0856831	0.000227462	0.000227479
2	rs79227668	155413347	NA,T	NA,C	NA,0.982143	NA,0.00799326	NA,0.0322783	NA,0.0945193	0.000227441	0.000227458
2	rs187618561	156008114	NA,A	NA,G	NA,0.974206	NA,-0.00719098	NA,0.0269663	NA,0.102523	0.000227265	0.000227282
2	rs75354763	156011274	NA,C	NA,T	NA,0.958333	NA,-0.00612836	NA,0.0213919	NA,0.110973	0.000227006	0.000227023
2	rs17053716	156073576	NA,C	NA,A	NA,0.820437	NA,-0.000859863	NA,0.0111371	NA,0.0275848	0.000226999	0.000227016
2	rs116591545	155942576	NA,A	NA,G	NA,0.970238	NA,-0.00705851	NA,0.0251555	NA,0.108451	0.000226673	0.00022669
2	rs10036419	156116992	G,NA	A,NA	0.987078,NA	0.0114576,NA	0.0175062,NA	0.290054,NA	0.000226444	0.000226456
2	rs12109563	155557846	NA,T	NA,C	NA,0.852183	NA,-0.00337814	NA,0.0120441	NA,0.108402	0.000226393	0.00022641
2	rs140724815	156006084	NA,C	NA,T	NA,0.960318	NA,-0.00608621	NA,0.0218976	NA,0.107316	0.000226335	0.000226352
2	rs138622358	155300430	NA,G	NA,A	NA,0.979167	NA,0.00689628	NA,0.0299292	NA,0.087371	0.000226166	0.000226183
2	rs191220733	156006098	NA,C	NA,T	NA,0.960318	NA,-0.00593197	NA,0.0218976	NA,0.104317	0.00022598	0.000225997
2	rs144660611	156006086	NA,A	NA,G	NA,0.960318	NA,-0.00593197	NA,0.0218976	NA,0.104317	0.00022598	0.000225997
2	rs11742816	155996932	T,T	C,C	0.680915,0.844246	-0.0136273,-0.00437783	0.0042417,0.0117882	2.88109,0.148521	0.000225414	0.000225543
2	rs143547553	156103643	NA,T	NA,G	NA,0.975198	NA,-0.00756021	NA,0.0274863	NA,0.106086	0.000225349	0.000225365
2	rs75437797	156021526	NA,C	NA,T	NA,0.823413	NA,-0.000198372	NA,0.0112102	NA,0.00617519	0.000225291	0.000225307
2	rs282479	156135437	NA,T	NA,C	NA,0.830357	NA,-0.000542057	NA,0.0113894	NA,0.0168066	0.00022529	0.000225306
2	rs10037288	155560893	NA,T	NA,G	NA,0.852183	NA,-0.00309758	NA,0.0120441	NA,0.0985227	0.000225253	0.00022527
2	rs60128166	155957604	C,C	T,T	0.681909,0.813492	-0.013323,-0.00726591	0.00424522,0.0109743	2.76981,0.294206	0.000225191	0.000225309
2	rs138776713	156114664	NA,G	NA,C	NA,0.992063	NA,0.0105078	NA,0.0481747	NA,0.0823179	0.000225186	0.000225203
2	rs3797574	156017085	G,G	A,A	0.9334,0.934524	0.0106879,-0.000852037	0.00792989,0.0172809	0.750256,0.017423	0.000225159	0.000225165
2	rs73810389	155437083	NA,A	NA,T	NA,0.980159	NA,0.00672914	NA,0.0306528	NA,0.0828943	0.000225081	0.000225098
2	rs13358448	156007396	NA,A	NA,G	NA,0.959325	NA,-0.00531688	NA,0.0216401	NA,0.0937095	0.000225068	0.000225085
2	rs77027810	155800107	NA,G	NA,A	NA,0.949405	NA,-0.00538476	NA,0.019504	NA,0.106525	0.000225058	0.000225075
2	rs141749916	156032448	NA,T	NA,C	NA,0.823413	NA,-9.91957e-05	NA,0.0112102	NA,0.00307705	0.000224886	0.000224903
2	rs78262873	155987781	NA,A	NA,G	NA,0.974206	NA,-0.00587176	NA,0.0269663	NA,0.0821648	0.000224833	0.00022485
2	rs80061347	155523905	C,NA	A,NA	0.973161,NA	0.0254646,NA	0.0122339,NA	1.42725,NA	0.000224823	0.000224834
2	rs10214042	156003549	NA,T	NA,C	NA,0.959325	NA,-0.0051861	NA,0.0216401	NA,0.0911938	0.000224796	0.000224813
2	rs10475521	155309354	NA,A	NA,T	NA,0.964286	NA,-0.00506403	NA,0.0230345	NA,0.0830242	0.000224754	0.00022477
2	rs72798948	155800893	A,A	G,G	0.917495,0.965278	0.00547046,0.00159818	0.00718617,0.0233493	0.35017,0.0243707	0.000224655	0.000224659
2	rs17053242	155558952	NA,T	NA,C	NA,0.852183	NA,-0.00292166	NA,0.0120441	NA,0.092411	0.000224597	0.000224613
2	rs10515737	156022529	NA,C	NA,A	NA,0.823413	NA,-0	NA,0.0112102	NA,-0	0.000224498	0.000224514
2	rs80255077	155291186	NA,A	NA,T	NA,0.96131	NA,-0.00450518	NA,0.0221651	NA,0.0762715	0.000224479	0.000224496
2	rs149589224	155605887	NA,G	NA,A	NA,0.955357	NA,0.00495017	NA,0.0206987	NA,0.0909861	0.000224256	0.000224273
2	rs4502799	155308829	NA,A	NA,G	NA,0.964286	NA,-0.00477007	NA,0.0230345	NA,0.0778225	0.000224207	0.000224224
2	rs533772228	155750613	NA,T	NA,C	NA,0.993056	NA,-0.0113483	NA,0.0514752	NA,0.0832766	0.000224206	0.000224222
2	rs17053670	156045288	NA,A	NA,G	NA,0.823413	NA,9.92156e-05	NA,0.0112102	NA,0.00307767	0.000224126	0.000224143
2	rs77295132	156139842	NA,A	NA,G	NA,0.977182	NA,0.00552054	NA,0.0286274	NA,0.072074	0.000224093	0.00022411
2	rs7729219	155612178	C,C	A,A	0.422465,0.377976	-0.00127181,-0.0145484	0.00400272,0.00881592	0.124543,1.00483	0.000223969	0.000223976
2	rs6890150	156117615	T,NA	G,NA	0.987078,NA	0.0112858,NA	0.0175062,NA	0.284717,NA	0.000223957	0.000223969
2	rs17053044	155370819	NA,G	NA,A	NA,0.925595	NA,-0.00307005	NA,0.0162889	NA,0.0703234	0.000223953	0.000223969
2	rs191942008	155361383	NA,T	NA,C	NA,0.970238	NA,0.00529442	NA,0.0251555	NA,0.0791971	0.000223869	0.000223886
2	rs79981360	155971838	NA,G	NA,A	NA,0.969246	NA,-0.00540662	NA,0.0247591	NA,0.0824201	0.000223729	0.000223745
2	rs114171315	155896363	A,NA	C,NA	0.985089,NA	0.00789154,NA	0.0163138,NA	0.201643,NA	0.000223531	0.000223541
2	rs80101550	156003438	NA,T	NA,C	NA,0.959325	NA,-0.00464367	NA,0.0216401	NA,0.0808751	0.000223522	0.000223539
2	rs78059333	155963577	NA,T	NA,C	NA,0.969246	NA,-0.00516629	NA,0.0247591	NA,0.0784632	0.000223359	0.000223376
2	rs157672	156140082	NA,T	NA,C	NA,0.832341	NA,-4.93207e-05	NA,0.011443	NA,0.0014961	0.000223286	0.000223302
2	rs139855287	155373446	NA,C	NA,T	NA,0.96131	NA,-0.00410597	NA,0.0221651	NA,0.0690322	0.000223234	0.00022325
2	rs73302947	155449092	NA,C	NA,A	NA,0.979167	NA,-0.00520924	NA,0.0299292	NA,0.064581	0.000223128	0.000223145
2	rs143203965	155796715	NA,T	NA,G	NA,0.982143	NA,0.000169474	NA,0.0322783	NA,0.00182316	0.000223051	0.000223067
2	rs78242171	156105624	NA,G	NA,A	NA,0.96131	NA,-0.00443497	NA,0.0221651	NA,0.0749914	0.000223042	0.000223058
2	rs76626199	155851807	NA,G	NA,C	NA,0.985119	NA,0.00465424	NA,0.0353055	NA,0.0481184	0.000222929	0.000222945
2	rs116956902	155947625	NA,T	NA,C	NA,0.809524	NA,0.000578365	NA,0.010886	NA,0.0188027	0.000222829	0.000222846
2	rs79086938	156075395	NA,G	NA,A	NA,0.990079	NA,0.00525544	NA,0.0431319	NA,0.044302	0.000222814	0.00022283
2	rs157457	156109192	NA,G	NA,A	NA,0.824405	NA,0.000153229	NA,0.0112351	NA,0.00475169	0.000222626	0.000222642
2	rs17053549	155861448	NA,G	NA,T	NA,0.827381	NA,-0.00130897	NA,0.0113111	NA,0.0419756	0.000222568	0.000222584
2	rs114395809	155677397	G,NA	A,NA	0.966203,NA	0.0218477,NA	0.0109412,NA	1.33872,NA	0.000222538	0.000222623
2	rs144913485	155329152	A,NA	G,NA	0.981113,NA	0.00814734,NA	0.0145245,NA	0.240453,NA	0.00022227	0.000222281
2	rs141663307	155329484	G,NA	A,NA	0.981113,NA	0.00814734,NA	0.0145245,NA	0.240453,NA	0.00022227	0.000222281
2	rs79682097	156108443	NA,G	NA,C	NA,0.962302	NA,-0.00411874	NA,0.0224433	NA,0.0683429	0.000222237	0.000222254
2	rs4704921	155443664	NA,T	NA,G	NA,0.886905	NA,0.00173406	NA,0.0134972	NA,0.0468338	0.000222209	0.000222226
2	rs77472048	155773461	NA,G	NA,A	NA,0.985119	NA,-0.00616315	NA,0.0353055	NA,0.0647847	0.000222103	0.000222119
2	rs79710468	155366973	NA,C	NA,A	NA,0.934524	NA,0.00259029	NA,0.0172809	NA,0.0550986	0.000222099	0.000222116
2	rs80261895	155474558	NA,C	NA,T	NA,0.887897	NA,0.00125422	NA,0.0135492	NA,0.0332733	0.000222083	0.0002221
2	rs17053245	155572727	NA,G	NA,A	NA,0.882937	NA,0.00160115	NA,0.0132962	NA,0.0437597	0.000222066	0.000222083
2	rs183338833	155736141	NA,T	NA,G	NA,0.994048	NA,-0.0087793	NA,0.0555718	NA,0.0582543	0.000222053	0.000222069
2	rs146323639	155632904	NA,T	NA,C	NA,0.963294	NA,0.00248202	NA,0.0227328	NA,0.0395016	0.000222051	0.000222067
2	rs143266769	155607566	NA,G	NA,A	NA,0.97619	NA,0.00432539	NA,0.0280389	NA,0.0568016	0.000222034	0.00022205
2	rs79639234	155956159	NA,T	NA,C	NA,0.969246	NA,-0.00408279	NA,0.0247591	NA,0.060969	0.000221935	0.000221951
2	rs157571	156108624	NA,T	NA,C	NA,0.823413	NA,0.000458807	NA,0.0112102	NA,0.0144147	0.000221895	0.000221912
2	rs1428136	155680139	T,NA	C,NA	0.919483,NA	0.0124127,NA	0.00726648,NA	1.05751,NA	0.000221704	0.000221749
2	rs62382682	155680646	T,NA	C,NA	0.919483,NA	0.0124127,NA	0.00726648,NA	1.05751,NA	0.000221704	0.000221749
2	rs75107183	156112604	NA,T	NA,C	NA,0.962302	NA,-0.00369415	NA,0.0224433	NA,0.0608507	0.000221702	0.000221719
2	rs157668	156114089	NA,G	NA,C	NA,0.823413	NA,0.000560821	NA,0.0112102	NA,0.0176833	0.00022165	0.000221667
2	rs76116514	156116294	NA,G	NA,A	NA,0.962302	NA,-0.00364171	NA,0.0224433	NA,0.0599325	0.000221641	0.000221657
2	rs80156653	156125008	NA,G	NA,T	NA,0.962302	NA,-0.00360775	NA,0.0224433	NA,0.0593389	0.000221602	0.000221618
2	rs72798928	155790471	A,A	G,G	0.931412,0.968254	0.00688445,0.00337737	0.00782246,0.0243817	0.421577,0.0506935	0.000221586	0.00022159
2	rs59269473	156269554	NA,A	NA,G	NA,0.956349	NA,-0.00315836	NA,0.0209218	NA,0.0555138	0.000221553	0.00022157
2	rs142965069	155696262	NA,A	NA,G	NA,0.955357	NA,-0.00364194	NA,0.0206987	NA,0.0653332	0.000221516	0.000221532
2	rs4444953	155292520	NA,C	NA,A	NA,0.963294	NA,0.00280501	NA,0.0227328	NA,0.0448908	0.000221504	0.000221521
2	rs78326014	155312834	NA,A	NA,G	NA,0.96627	NA,-0.00283297	NA,0.023678	NA,0.0434648	0.000221447	0.000221464
2	rs10515739	156017631	NA,C	NA,T	NA,0.81746	NA,0.00102934	NA,0.011066	NA,0.033441	0.000221441	0.000221458
2	rs80048103	156177553	NA,A	NA,G	NA,0.979167	NA,-0.00418411	NA,0.0299292	NA,0.0511872	0.000221428	0.000221445
2	rs10062636	155804588	C,C	G,G	0.917495,0.96627	0.00537664,0.00340592	0.00718617,0.023678	0.342615,0.0527505	0.0002214	0.000221404
2	rs17053913	156196855	NA,T	NA,C	NA,0.940476	NA,0.00204166	NA,0.0180669	NA,0.0409461	0.000221363	0.000221379
2	rs6891033	155694709	G,NA	A,NA	0.918489,NA	0.0123728,NA	0.00722595,NA	1.06125,NA	0.000221345	0.00022139
2	rs79761934	155943716	NA,A	NA,G	NA,0.816468	NA,0.00116379	NA,0.0110428	NA,0.0380729	0.000221288	0.000221305
2	rs6880968	155972641	NA,T	NA,C	NA,0.969246	NA,-0.00334732	NA,0.0247591	NA,0.0494126	0.000221188	0.000221205
2	rs150468786	156004267	NA,T	NA,G	NA,0.814484	NA,-0.00197575	NA,0.0109969	NA,0.0668084	0.000221179	0.000221196
2	rs78905105	155942731	NA,C	NA,G	NA,0.815476	NA,0.00120982	NA,0.0110197	NA,0.0397296	0.000221174	0.00022119
2	rs74571343	156016201	NA,A	NA,T	NA,0.818452	NA,0.00112987	NA,0.0110895	NA,0.0367571	0.000221145	0.000221161
2	rs150711897	155998095	NA,T	NA,C	NA,0.970238	NA,0.00223154	NA,0.0251555	NA,0.0318382	0.000221139	0.000221155
2	rs79327734	155406848	NA,T	NA,C	NA,0.979167	NA,-0.00437834	NA,0.0299292	NA,0.0536987	0.000221095	0.000221111
2	rs17053606	155968173	NA,G	NA,A	NA,0.816468	NA,0.00358107	NA,0.0110428	NA,0.127426	0.000220937	0.000220954
2	rs76074594	155851966	NA,A	NA,G	NA,0.828373	NA,-0.000583529	NA,0.011337	NA,0.018204	0.000220905	0.000220922
2	rs148923656	155580339	G,NA	A,NA	0.987078,NA	-0.0246537,NA	0.0175062,NA	0.798479,NA	0.000220895	0.000220911
2	rs187946506	155870608	NA,A	NA,G	NA,0.993056	NA,0.00428581	NA,0.0514752	NA,0.0298182	0.000220872	0.000220889
2	rs189061788	156066450	NA,G	NA,T	NA,0.96627	NA,0.00195769	NA,0.023678	NA,0.0296038	0.000220855	0.000220871
2	rs116855174	156000844	NA,C	NA,T	NA,0.815476	NA,0.00141609	NA,0.0110197	NA,0.0468449	0.00022083	0.000220847
2	rs17053840	156150034	NA,A	NA,G	NA,0.938492	NA,0.00562382	NA,0.0177919	NA,0.12382	0.000220803	0.00022082
2	rs116279580	155979065	NA,G	NA,A	NA,0.970238	NA,-0.002865	NA,0.0251555	NA,0.0412814	0.0002208	0.000220817
2	rs4526088	155303298	NA,T	NA,C	NA,0.965278	NA,-0.00195385	NA,0.0233493	NA,0.0299734	0.000220682	0.000220698
2	rs148371351	155992663	NA,T	NA,C	NA,0.816468	NA,0.00152381	NA,0.0110428	NA,0.0504895	0.000220676	0.000220692
2	rs117756927	155406132	NA,T	NA,C	NA,0.9375	NA,-0.001562	NA,0.0176595	NA,0.0317422	0.000220634	0.00022065
2	rs116945760	156249618	NA,C	NA,T	NA,0.990079	NA,-0.0040752	NA,0.0431319	NA,0.0339869	0.00022063	0.000220646
2	rs117393505	155678011	NA,G	NA,T	NA,0.954365	NA,-0.00239412	NA,0.0204832	NA,0.042415	0.000220583	0.000220599
2	rs73811418	155575871	T,NA	G,NA	0.965209,NA	0.0349077,NA	0.0107893,NA	2.91552,NA	0.000220549	0.000220558
2	rs76099403	156152000	NA,G	NA,A	NA,0.904762	NA,-0.00167089	NA,0.0145623	NA,0.0416031	0.000220537	0.000220553
2	rs77425467	155951690	NA,A	NA,G	NA,0.81746	NA,0.00331643	NA,0.011066	NA,0.116674	0.000220505	0.000220522
2	rs17053642	156012079	NA,C	NA,T	NA,0.81746	NA,0.00161359	NA,0.011066	NA,0.0535147	0.000220435	0.000220452
2	rs79727779	156009904	NA,T	NA,G	NA,0.81746	NA,0.00166272	NA,0.011066	NA,0.0552393	0.000220376	0.000220392
2	rs78373214	155987844	NA,A	NA,G	NA,0.81746	NA,0.00176882	NA,0.011066	NA,0.0589833	0.000220365	0.000220382
2	rs78839775	155990373	NA,A	NA,T	NA,0.81746	NA,0.00181014	NA,0.011066	NA,0.0604485	0.000220319	0.000220335
2	rs62380673	155727981	A,NA	T,NA	0.909543,NA	0.0110363,NA	0.00689297,NA	0.961158,NA	0.000220306	0.000220346
2	rs117742787	155447958	NA,A	NA,C	NA,0.980159	NA,-0.00205258	NA,0.0306528	NA,0.0238281	0.000220298	0.000220315
2	rs115641149	155783139	T,NA	C,NA	0.980119,NA	0.00672849,NA	0.0141639,NA	0.197393,NA	0.000220298	0.000220309
2	rs79946104	155950130	NA,C	NA,G	NA,0.81746	NA,0.00312015	NA,0.011066	NA,0.109034	0.000220274	0.000220291
2	rs75724215	155987621	NA,T	NA,C	NA,0.81746	NA,0.00186755	NA,0.011066	NA,0.0624912	0.000220259	0.000220276
2	rs77370445	155908259	NA,T	NA,G	NA,0.986111	NA,-0.00345243	NA,0.0365264	NA,0.0340006	0.000220258	0.000220275
2	rs7728169	155340750	T,NA	A,NA	0.969185,NA	-0.0036367,NA	0.0114407,NA	0.124602,NA	0.000220241	0.000220253
2	rs79646394	155283285	NA,G	NA,A	NA,0.930556	NA,-0.00113637	NA,0.0168156	NA,0.0240531	0.000220236	0.000220252
2	rs79249483	155484594	T,NA	C,NA	0.986084,NA	0.0105427,NA	0.0168779,NA	0.273923,NA	0.000220213	0.000220225
2	rs17053620	155981728	NA,C	NA,T	NA,0.81746	NA,0.0019576	NA,0.011066	NA,0.0657109	0.000220176	0.000220192
2	rs148717970	155981322	NA,C	NA,G	NA,0.81746	NA,0.0019663	NA,0.011066	NA,0.066023	0.000220169	0.000220185
2	rs75399710	155638866	NA,A	NA,G	NA,0.94246	NA,-0.00140281	NA,0.0183564	NA,0.0272954	0.000220153	0.00022017
2	rs151220552	155991226	NA,A	NA,G	NA,0.81746	NA,0.00200676	NA,0.011066	NA,0.067477	0.000220136	0.000220153
2	rs10463129	155962649	NA,T	NA,C	NA,0.81746	NA,0.00200676	NA,0.011066	NA,0.067477	0.000220136	0.000220153
2	rs17053601	155961374	NA,G	NA,A	NA,0.920635	NA,0.00391196	NA,0.0158141	NA,0.0944087	0.00022011	0.000220127
2	rs9313970	155962663	NA,T	NA,C	NA,0.81746	NA,0.00205593	NA,0.011066	NA,0.069249	0.0002201	0.000220117
2	rs75865580	155965787	NA,A	NA,G	NA,0.81746	NA,0.00205593	NA,0.011066	NA,0.069249	0.0002201	0.000220117
2	rs76988068	155972830	NA,T	NA,C	NA,0.81746	NA,0.00206507	NA,0.011066	NA,0.0695789	0.000220094	0.00022011
2	rs76460362	155971219	NA,A	NA,T	NA,0.81746	NA,0.00206507	NA,0.011066	NA,0.0695789	0.000220094	0.00022011
2	rs17053598	155957101	NA,A	NA,G	NA,0.81746	NA,0.00288762	NA,0.011066	NA,0.100106	0.000220081	0.000220097
2	rs17053609	155968832	NA,A	NA,T	NA,0.81746	NA,0.00211446	NA,0.011066	NA,0.0713659	0.000220063	0.000220079
2	rs78263503	155942779	NA,A	NA,G	NA,0.816468	NA,0.00208225	NA,0.0110428	NA,0.0703586	0.00022006	0.000220077
2	rs117191490	155943931	NA,T	NA,C	NA,0.816468	NA,0.00214028	NA,0.0110428	NA,0.0724661	0.000220029	0.000220045
2	rs78756971	155967919	NA,T	NA,C	NA,0.81746	NA,0.00220346	NA,0.011066	NA,0.0746008	0.000220016	0.000220032
2	rs143434556	155943817	NA,A	NA,G	NA,0.816468	NA,0.00217955	NA,0.0110428	NA,0.0738967	0.00022001	0.000220027
2	rs76128112	155446925	NA,G	NA,A	NA,0.980159	NA,-0.000948055	NA,0.0306528	NA,0.0108501	0.000220005	0.000220021
2	rs117914004	156007864	NA,G	NA,A	NA,0.815476	NA,0.0020963	NA,0.0110197	NA,0.0710269	0.00022	0.000220016
2	rs117811722	155769037	NA,C	NA,T	NA,0.987103	NA,0.00689064	NA,0.0378862	NA,0.0676891	0.000219996	0.000220013
2	rs17053611	155968863	NA,A	NA,G	NA,0.81746	NA,0.00226266	NA,0.011066	NA,0.076763	0.000219992	0.000220008
2	rs114040916	156006430	NA,C	NA,T	NA,0.81746	NA,0.00220346	NA,0.011066	NA,0.0746008	0.000219979	0.000219996
2	rs80282644	155950048	NA,T	NA,C	NA,0.974206	NA,-0.00032037	NA,0.0269663	NA,0.00413629	0.000219976	0.000219992
2	rs145547829	156005186	NA,C	NA,T	NA,0.81746	NA,0.00254788	NA,0.011066	NA,0.0872986	0.000219972	0.000219988
2	rs114806713	155613916	NA,A	NA,G	NA,0.983135	NA,-0.00177078	NA,0.0331973	NA,0.0188794	0.000219968	0.000219985
2	rs118189733	155751460	NA,G	NA,A	NA,0.955357	NA,-0.00186812	NA,0.0206987	NA,0.0324117	0.000219968	0.000219984
2	rs76500103	155989117	NA,G	NA,A	NA,0.974206	NA,0.000409453	NA,0.0269663	NA,0.0052934	0.000219964	0.00021998
2	rs79697512	155967663	NA,A	NA,G	NA,0.81746	NA,0.00236149	NA,0.011066	NA,0.0803913	0.000219964	0.000219981
2	rs117909579	155943367	NA,T	NA,A	NA,0.816468	NA,0.00256892	NA,0.0110428	NA,0.0882853	0.000219963	0.00021998
2	rs192040921	156005566	NA,T	NA,G	NA,0.81746	NA,0.00249866	NA,0.011066	NA,0.0854666	0.000219961	0.000219978
2	rs147822667	155658040	NA,G	NA,A	NA,0.990079	NA,0.000242204	NA,0.0431319	NA,0.00195021	0.00021996	0.000219976
2	rs192618547	155930747	NA,G	NA,A	NA,0.990079	NA,0.000199365	NA,0.0431319	NA,0.00160463	0.000219958	0.000219974
2	rs76296496	156009293	NA,T	NA,C	NA,0.81746	NA,0.00230184	NA,0.011066	NA,0.0781986	0.000219958	0.000219974
2	rs79478288	155393508	NA,G	NA,A	NA,0.979167	NA,-0.00100869	NA,0.0299292	NA,0.0118361	0.000219954	0.00021997
2	rs117879283	156192278	NA,A	NA,C	NA,0.922619	NA,0.00358632	NA,0.0159983	NA,0.0847974	0.000219953	0.000219969
2	rs75445692	155284926	NA,G	NA,A	NA,0.931548	NA,-0.000251331	NA,0.016928	NA,0.00517527	0.000219952	0.000219969
2	rs17053604	155967644	NA,G	NA,A	NA,0.81746	NA,0.00246034	NA,0.011066	NA,0.084044	0.000219952	0.000219969
2	rs4547913	155336479	T,T	G,G	0.697813,0.750992	0.00747912,-0.0048935	0.00430558,0.00988505	1.08421,0.207208	0.000219737	0.000219761
2	rs114547313	155515611	A,NA	G,NA	0.986084,NA	0.0154556,NA	0.0168779,NA	0.443929,NA	0.000219606	0.000219621
2	rs61590496	155954914	T,T	C,C	0.681909,0.808532	-0.0134589,-0.00523769	0.00424522,0.0108644	2.81746,0.20084	0.000219448	0.000219566
2	rs73302651	155696891	T,NA	G,NA	0.89165,NA	0.0149741,NA	0.00636104,NA	1.73117,NA	0.000218818	0.000218839
2	rs73811535	155613142	T,NA	A,NA	0.987078,NA	0.0434552,NA	0.0175062,NA	1.88424,NA	0.000218812	0.000218823
2	rs187438806	155943826	G,NA	A,NA	0.986084,NA	-0.0196569,NA	0.0168779,NA	0.612328,NA	0.000218467	0.000218487
2	rs75964912	155576335	G,NA	A,NA	0.965209,NA	0.0348149,NA	0.0107893,NA	2.90245,NA	0.000218466	0.000218475
2	rs28826428	155727026	T,T	C,C	0.703777,0.909722	0.018672,0.0193001	0.00433025,0.0149162	4.79104,0.708411	0.000218325	0.000223322
2	rs12657569	155714121	A,A	G,G	0.738569,0.909722	0.0174517,0.02158	0.00449951,0.0149162	3.97851,0.829834	0.000218201	0.000239428
2	rs9313897	155791181	C,C	A,A	0.931412,0.969246	0.00683692,0.00330698	0.00782246,0.0247591	0.41781,0.048786	0.000217922	0.000217926
2	rs4447971	155949389	G,G	A,A	0.67992,0.813492	-0.0131653,-0.00805013	0.0042382,0.0109743	2.72256,0.334205	0.000217785	0.000217897
2	rs249884	155637849	A,A	G,G	0.427435,0.303571	0.00463328,-0.0172431	0.00399661,0.00929682	0.608478,1.19631	0.000217519	0.000217531
2	rs10071452	155971647	G,G	C,C	0.682903,0.837302	-0.013615,-0.00187535	0.00424878,0.0115817	2.86865,0.0597997	0.0002174	0.000217521
2	rs73811419	155575949	T,NA	C,NA	0.965209,NA	0.0347634,NA	0.0107893,NA	2.8952,NA	0.000217324	0.000217333
2	rs139697078	155316343	A,NA	T,NA	0.989066,NA	0.0208482,NA	0.0190121,NA	0.564113,NA	0.000216747	0.000216765
2	rs7700916	155948970	T,T	G,G	0.680915,0.813492	-0.0132199,-0.00780974	0.0042417,0.0109743	2.73776,0.321764	0.000215475	0.000215589
2	rs10058777	155683043	G,NA	A,NA	0.889662,NA	0.0149458,NA	0.00631051,NA	1.748,NA	0.000214933	0.000214954
2	rs115303222	155721788	C,NA	T,NA	0.973161,NA	0.0225811,NA	0.0122339,NA	1.1876,NA	0.000214926	0.000214988
2	rs80347127	155900757	C,NA	A,NA	0.985089,NA	0.029401,NA	0.0163138,NA	1.14562,NA	0.000214645	0.000214699
2	rs62383776	155700224	A,NA	G,NA	0.883698,NA	0.0141713,NA	0.00616728,NA	1.66611,NA	0.000214456	0.000214476
2	rs10052818	156000686	A,A	G,G	0.680915,0.845238	-0.0134916,-0.00376772	0.0042417,0.011819	2.83292,0.125003	0.000214305	0.000214434
2	rs10066451	155395622	G,G	A,A	0.634195,0.720238	-0.00714866,0.0132995	0.00410491,0.00952293	1.08832,0.789038	0.00021421	0.000214224
2	rs115453279	155677099	A,NA	G,NA	0.976143,NA	-0.0206748,NA	0.0129561,NA	0.956465,NA	0.000214118	0.000214151
2	rs80009842	155681719	A,NA	T,NA	0.967197,NA	-0.0210663,NA	0.0111,NA	1.23872,NA	0.000213717	0.000213757
2	rs56235470	155945315	A,A	G,G	0.680915,0.803571	-0.0135835,-0.00457432	0.0042417,0.0107594	2.86551,0.173452	0.000213451	0.000213578
2	rs17053943	156250595	C,NA	T,NA	0.996024,NA	0.0515093,NA	0.0314177,NA	0.995211,NA	0.000212932	0.000212962
2	rs79605869	156168529	T,NA	C,NA	0.993042,NA	0.0407896,NA	0.0237851,NA	1.06369,NA	0.000212604	0.000212639
2	rs249882	155639556	T,T	C,C	0.429423,0.303571	0.00467645,-0.0170934	0.00399429,0.00929682	0.616749,1.18066	0.000212451	0.000212462
2	rs78131374	155355400	A,NA	G,NA	0.976143,NA	-0.00735011,NA	0.0129561,NA	0.24374,NA	0.000211815	0.00021183
2	rs11749788	155974487	T,T	C,C	0.682903,0.838294	-0.0135579,-0.00163321	0.00424878,0.0116103	2.84841,0.0515229	0.000211651	0.000211768
2	rs75180367	155953053	T,NA	C,NA	0.976143,NA	0.025911,NA	0.0129561,NA	1.34189,NA	0.000211629	0.000211696
2	rs6878121	155726516	C,C	G,G	0.704771,0.909722	0.0186902,0.0193001	0.00433447,0.0149162	4.79104,0.708411	0.000211374	0.000216249
2	rs10063678	155585057	T,NA	A,NA	0.965209,NA	0.034471,NA	0.0107893,NA	2.85428,NA	0.000211049	0.000211058
2	rs6880030	155991126	T,T	G,G	0.672962,0.808532	-0.0137295,-0.00187794	0.00421449,0.0108644	2.94951,0.0641064	0.000210876	0.00021101
2	rs4704982	155595176	C,C	T,T	0.616302,0.638889	-0.00253177,0.0151739	0.00406582,0.00889959	0.272879,1.05457	0.000210338	0.000210345
2	rs59728202	155577095	A,NA	G,NA	0.965209,NA	0.0344283,NA	0.0107893,NA	2.84833,NA	0.000210162	0.000210171
2	rs249872	155654458	G,G	A,A	0.691849,0.90873	0.0121533,0.0272121	0.00428205,0.014843	2.34325,1.17552	0.00020995	0.000210927
2	rs79127894	155967310	A,A	G,G	0.682903,0.844246	-0.0134263,-0.00453884	0.00424878,0.0117882	2.80204,0.154769	0.000209681	0.000209794
2	rs6555689	156240267	A,A	C,C	0.142147,0.290675	0.000456835,0.0108764	0.00566193,0.00941405	0.0288671,0.605628	0.000209028	0.000209033
2	rs111725170	156069731	T,NA	C,NA	0.951292,NA	0.00909575,NA	0.00918509,NA	0.49209,NA	0.000208587	0.000208601
2	rs73811537	155620008	G,NA	A,NA	0.984095,NA	0.0360555,NA	0.0158037,NA	1.6474,NA	0.000208342	0.000208353
2	rs28532765	155583556	G,NA	C,NA	0.965209,NA	0.0343273,NA	0.0107893,NA	2.83428,NA	0.000208087	0.000208096
2	rs11948975	155584407	T,NA	G,NA	0.965209,NA	0.0343273,NA	0.0107893,NA	2.83428,NA	0.000208087	0.000208096
2	rs72813881	155760241	T,T	C,C	0.937376,0.968254	0.00624231,0.00184708	0.0081604,0.0243817	0.352324,0.0270512	0.00020662	0.000206624
2	rs6880345	155927543	A,A	G,G	0.675944,0.853175	-0.0127208,-0.00967928	0.00422449,0.0120777	2.58467,0.373773	0.000205813	0.000205948
2	rs75359579	155913566	T,NA	A,NA	0.985089,NA	0.0293377,NA	0.0163138,NA	1.14192,NA	0.000205406	0.000205449
2	rs6866397	155691924	T,NA	C,NA	0.888668,NA	0.0145803,NA	0.00628579,NA	1.69112,NA	0.00020524	0.00020526
2	rs1504932	155703518	C,C	A,A	0.740557,0.909722	0.0174049,0.0220143	0.00451065,0.0149162	3.943,0.853934	0.000205173	0.000225848
2	rs10079754	155747951	C,C	G,G	0.935388,0.974206	0.00539541,0.0110886	0.00804241,0.0269663	0.299034,0.166902	0.000205101	0.000205105
2	rs7718881	155999816	C,C	T,T	0.678926,0.844246	-0.0135131,-0.00403865	0.00423473,0.0117882	2.84841,0.135548	0.000204814	0.000204946
2	rs6883496	155941078	G,G	T,T	0.678926,0.802579	-0.0134257,-0.00466671	0.00423473,0.010739	2.81746,0.177908	0.000204719	0.000204833
2	rs189105321	156051325	G,NA	C,NA	0.994036,NA	0.0204707,NA	0.0256781,NA	0.371273,NA	0.000204639	0.000204652
2	rs72809694	155600815	G,NA	A,NA	0.984095,NA	0.00814612,NA	0.0158037,NA	0.217359,NA	0.000204333	0.000204343
2	rs116011165	155460795	T,NA	A,NA	0.993042,NA	-0.037312,NA	0.0237851,NA	0.932873,NA	0.0002039	0.000203925
2	rs116076554	155786201	G,NA	A,NA	0.973161,NA	-0.0229138,NA	0.0122339,NA	1.21417,NA	0.000203748	0.00020378
2	rs193204243	156027386	A,NA	T,NA	0.988072,NA	-0.027612,NA	0.0182119,NA	0.887795,NA	0.000203628	0.000203655
2	rs72801133	155950713	A,NA	G,NA	0.979125,NA	0.0103703,NA	0.0138296,NA	0.343578,NA	0.000203065	0.000203077
2	rs157670	156113221	A,A	G,G	0.958251,0.792659	0.0212107,-0.00183557	0.00988495,0.0105443	1.49632,0.064593	0.000202831	0.000202838
2	rs74598751	155969959	A,NA	T,NA	0.952286,NA	0.00927668,NA	0.00927543,NA	0.498604,NA	0.000202512	0.000202527
2	rs148439884	155303633	T,NA	C,NA	0.992048,NA	0.0258734,NA	0.0222601,NA	0.61065,NA	0.000202163	0.000202179
2	rs116575635	156013007	G,NA	A,NA	0.984095,NA	-0.0233332,NA	0.0158037,NA	0.854408,NA	0.00020204	0.000202064
2	rs6873111	155427667	C,C	A,A	0.60338,0.744048	-0.00750431,0.00684012	0.00404163,0.00979543	1.19828,0.314266	0.000201586	0.000201601
2	rs75352978	155949939	C,C	T,T	0.67992,0.80754	-0.0132572,-0.00546893	0.0042382,0.010843	2.75453,0.211832	0.000201464	0.000201569
2	rs76024478	155719032	T,NA	C,NA	0.946322,NA	-0.0159805,NA	0.00877248,NA	1.16427,NA	0.00020142	0.000201463
2	rs79857689	156149693	T,NA	C,NA	0.94334,NA	0.0195659,NA	0.00855199,NA	1.65473,NA	0.000200678	0.000200785
2	rs988686	155705235	G,G	C,C	0.818091,0.909722	0.0153329,0.0201293	0.00512521,0.0149162	2.5568,0.751586	0.000200506	0.000201188
2	rs1432683	155967562	T,T	C,C	0.682903,0.838294	-0.0134263,-0.00172882	0.00424878,0.0116103	2.80204,0.0547143	0.000200273	0.00020038
2	rs4704984	155596361	G,G	A,A	0.619284,0.637897	-0.00312003,0.0157469	0.00407187,0.0088943	0.353074,1.11548	0.000200051	0.000200059
2	rs72811745	155686308	A,NA	G,NA	0.985089,NA	0.00894333,NA	0.0163138,NA	0.233921,NA	0.000200043	0.000200053
2	rs116461773	156157369	G,NA	C,NA	0.991054,NA	0.0112229,NA	0.0209976,NA	0.226942,NA	0.000199651	0.000199662
2	rs1991792	155387919	C,C	A,A	0.633201,0.719246	-0.00693051,0.013169	0.00410256,0.00951265	1.0402,0.779246	0.000199412	0.000199426
2	rs72798955	155809527	G,NA	A,NA	0.99006,NA	-0.000148709,NA	0.01993,NA	0.00259326,NA	0.000199157	0.000199165
2	rs114236371	155928740	C,NA	T,NA	0.964215,NA	-0.0179262,NA	0.0106439,NA	1.03552,NA	0.000199103	0.000199132
2	rs7701076	155949057	A,A	G,G	0.680915,0.813492	-0.0130402,-0.00766827	0.0042417,0.0109743	2.67572,0.314518	0.000198945	0.000199046
2	rs115231915	155283193	T,NA	C,NA	0.975149,NA	0.0139166,NA	0.0127009,NA	0.56352,NA	0.000198459	0.000198474
2	rs7725923	155770753	G,G	T,T	0.909543,0.87996	0.00404323,0.00739869	0.00689297,0.0131525	0.253762,0.241274	0.000198388	0.000198392
2	rs2055613	155912152	G,G	A,A	0.439364,0.40873	-0.00114331,0.0146396	0.0039837,0.00869545	0.111195,1.03498	0.000198293	0.000198304
2	rs10053788	155568711	A,NA	T,NA	0.967197,NA	0.0230698,NA	0.0111,NA	1.42393,NA	0.000197779	0.000197789
2	rs185544964	156232852	C,NA	T,NA	0.988072,NA	-0.0271296,NA	0.0182119,NA	0.865466,NA	0.000197544	0.000197569
2	rs72807743	155444106	A,NA	T,NA	0.993042,NA	-0.0196788,NA	0.0237851,NA	0.389304,NA	0.000197079	0.00019709
2	rs17053736	156096477	G,G	A,A	0.934394,0.938492	0.0103739,0.00185544	0.00798549,0.0177919	0.7124,0.0376578	0.000197055	0.000197061
2	rs62380676	155729545	G,NA	A,NA	0.870775,NA	0.00546395,NA	0.00589404,NA	0.451106,NA	0.000196923	0.000196941
2	rs32089	156125525	T,T	C,C	0.171968,0.230159	-0.0191208,0.00398061	0.00523953,0.0101552	3.58019,0.157968	0.000195841	0.000196648
2	rs39584	155650355	G,G	C,C	0.690855,0.90873	0.0117891,0.0276255	0.00427824,0.014843	2.23221,1.2026	0.000195756	0.000196555
2	rs74603109	155944736	G,G	A,A	0.680915,0.833333	-0.013312,-0.00393184	0.0042417,0.0114701	2.76981,0.135633	0.000195627	0.00019573
2	rs244978	155315335	A,A	G,G	0.10338,0.198413	-0.010524,-0.00456417	0.00649407,0.0107187	0.97835,0.173767	0.000194668	0.000194678
2	rs147890207	155740169	A,NA	G,NA	0.975149,NA	-0.0167655,NA	0.0127009,NA	0.728564,NA	0.000193967	0.000193988
2	rs77841783	155366011	G,NA	A,NA	0.976143,NA	-0.0062417,NA	0.0129561,NA	0.200674,NA	0.000193953	0.000193967
2	rs141161480	155299920	T,NA	C,NA	0.991054,NA	-0.0126068,NA	0.0209976,NA	0.261027,NA	0.000193948	0.000193963
2	rs447817	155651950	A,A	C,C	0.772366,0.909722	0.0105551,0.0280403	0.0047153,0.0149162	1.59878,1.22092	0.000193803	0.000194
2	rs115633466	155679682	T,NA	C,NA	0.986084,NA	0.0148919,NA	0.0168779,NA	0.422972,NA	0.000193381	0.000193394
2	rs4704977	155560219	C,NA	T,NA	0.719682,NA	-0.00188707,NA	0.00440194,NA	0.175127,NA	0.000192193	0.000192202
2	rs79021922	155506386	C,NA	T,NA	0.934394,NA	0.0166014,NA	0.00798549,NA	1.42455,NA	0.00019202	0.00019211
2	rs7725121	155753983	T,T	A,A	0.937376,0.967262	0.00590202,0.00187092	0.0081604,0.0240217	0.328341,0.0278342	0.000191852	0.000191856
2	rs77692553	155908055	G,NA	A,NA	0.919483,NA	-0.00826655,NA	0.00726648,NA	0.59299,NA	0.00019133	0.000191348
2	rs116490389	155954953	T,NA	C,NA	0.983101,NA	0.00867468,NA	0.0153396,NA	0.24281,NA	0.000191256	0.000191266
2	rs157338	156132205	T,T	C,C	0.170974,0.230159	-0.0189792,0.00413492	0.00525159,0.0101552	3.52069,0.165019	0.000191163	0.000191983
2	rs249878	155645251	A,A	G,G	0.77336,0.909722	0.0109722,0.0277828	0.00472259,0.0149162	1.6955,1.20398	0.000190782	0.000191015
2	rs891907	155939857	A,A	G,G	0.659046,0.654762	-0.0109735,-0.00461922	0.00417094,0.00899088	2.06983,0.216514	0.000190724	0.000190802
2	rs2312059	155688477	T,T	C,C	0.82008,0.909722	0.0152185,0.0207195	0.00514721,0.0149162	2.50725,0.783006	0.000190639	0.000191269
2	rs17553613	155709908	G,G	T,T	0.738569,0.909722	0.0170457,0.02158	0.00449951,0.0149162	3.81914,0.829834	0.00019062	0.000205504
2	rs114729396	156107601	C,NA	A,NA	0.994036,NA	0.0189154,NA	0.0256781,NA	0.335976,NA	0.000190202	0.000190215
2	rs11749404	156145119	T,NA	C,NA	0.870775,NA	0.0170041,NA	0.00589404,NA	2.40732,NA	0.000189837	0.000190534
2	rs6889462	155950131	G,G	A,A	0.667992,0.8125	-0.0129581,-0.00820411	0.00419836,0.0109519	2.69346,0.343139	0.000189685	0.000189798
2	rs463728	156154337	A,A	G,G	0.133201,0.0625	-0.00486378,0.029549	0.00581871,0.0176595	0.39446,1.0256	0.000189359	0.00018937
2	rs1432732	155335088	T,NA	C,NA	0.975149,NA	-0.0066383,NA	0.0127009,NA	0.220976,NA	0.000189161	0.000189176
2	rs9313957	155931865	T,T	G,G	0.672962,0.816468	-0.0125981,-0.00898016	0.00421449,0.0110428	2.55336,0.380809	0.000189099	0.000189223
2	rs10515735	155631291	G,NA	A,NA	0.987078,NA	0.0396834,NA	0.0175062,NA	1.63077,NA	0.000189017	0.000189027
2	rs73812688	155998806	A,A	G,G	0.66004,0.837302	-0.0117417,-0.00190739	0.00417389,0.0115817	2.30926,0.0608865	0.000188874	0.000188973
2	rs144617589	155902688	A,NA	C,NA	0.986084,NA	-0.00599804,NA	0.0168779,NA	0.141279,NA	0.000188851	0.000188859
2	rs10062793	155684738	G,G	A,A	0.17992,0.090278	-0.0149951,-0.0215604	0.00514721,0.0149162	2.44651,0.828756	0.000188566	0.000189156
2	rs56206905	155567361	A,NA	C,NA	0.967197,NA	0.0225177,NA	0.0111,NA	1.37163,NA	0.000188339	0.000188349
2	rs1368300	155922099	T,T	C,C	0.757455,0.819444	-0.0130334,-0.0109248	0.0046128,0.0111132	2.32596,0.487339	0.000188294	0.000188412
2	rs10069855	155488917	T,NA	C,NA	0.989066,NA	0.0206066,NA	0.0190121,NA	0.555294,NA	0.000188166	0.000188179
2	rs1428139	155683624	G,G	A,A	0.17992,0.090278	-0.0149475,-0.0217066	0.00514721,0.0149162	2.43366,0.83683	0.000187836	0.000188417
```
