## Supplementary material for "Characterization of shared and ancestry-specific signals driving complex traits using multi-ancestry fine-mapping": susiex_nc3.cs80.snp

```
BP	SNP	PIP(CS1)	LogBF(CS1,Pop1)	LogBF(CS1,Pop2)	PIP(CS2)	LogBF(CS2,Pop1)	LogBF(CS2,Pop2)
155275180	rs74987384	8.72684e-09	-1.75134	-1.54201e-10	0.00011725	-1.75136	-1.54201e-10
155275396	rs6895133	4.85928e-09	-1.70422	-0.632636	6.69714e-05	-1.66605	-0.645346
155275787	rs2619727	1.26788e-08	-0.30602	-1.0718	0.000102973	-0.798688	-1.08251
155275873	rs3846690	1.51782e-08	-1.72393	0.526044	0.00027868	-1.40854	0.522943
155275951	rs12518602	4.57106e-09	-1.56426	-0.833746	6.66883e-05	-1.49929	-0.816348
155276251	rs62383760	1.37961e-08	-0.686812	-0.606549	0.000134028	-0.983326	-0.634293
155277014	rs75017687	3.36566e-09	-1.68359	-1.02054	4.63465e-05	-1.66457	-1.01495
155277027	rs59458149	9.30548e-09	-1.68714	-1.54201e-10	0.000118674	-1.73928	-1.54201e-10
155277215	rs2061908	1.27917e-08	-0.30602	-1.06293	0.000103869	-0.798688	-1.07385
155277680	rs28424124	7.11823e-09	-1.18277	-0.772316	0.000121574	-0.926958	-0.788183
155277767	rs28592780	6.58866e-09	-1.26363	-0.768768	0.000110609	-1.02495	-0.784716
155278032	rs7447535	1.41043e-08	-1.7257	0.454433	0.000257804	-1.41487	0.451399
155278408	rs6556773	1.37051e-08	-1.72443	0.42445	0.000247034	-1.42759	0.421445
155278742	rs62383761	7.18548e-09	-1.18727	-0.758419	0.000122834	-0.93237	-0.772462
155278825	rs2569026	7.86879e-09	-0.760839	-1.094	0.000119866	-0.633088	-1.09621
155278826	rs2619719	6.15394e-09	-0.97982	-1.12083	5.99281e-05	-1.30223	-1.12029
155278996	rs62383762	9.15354e-09	-1.08211	-0.621498	9.54349e-05	-1.31221	-0.645011
155279757	rs2619716	8.50139e-09	-0.683201	-1.09432	0.000130122	-0.550686	-1.09651
155279764	rs77453483	3.56829e-09	-1.63633	-1.00934	4.94175e-05	-1.61191	-1.00345
155280000	rs192160612	2.24466e-07	1.49598	-1.54201e-10	0.00141446	0.738834	-1.54201e-10
155280625	rs11738333	4.44275e-09	-1.61308	-0.813391	6.53318e-05	-1.54079	-0.795397
155280752	rs974604	5.33091e-09	-1.34636	-0.897869	5.45758e-05	-1.6003	-0.915776
155280826	rs62383763	1.26911e-08	-0.703421	-0.673421	0.000124285	-0.997424	-0.695668
155281156	rs6556779	1.24106e-08	-1.71627	0.317077	0.0002321	-1.38268	0.314178
155281159	rs11738514	4.53346e-09	-1.58577	-0.820496	6.59302e-05	-1.52436	-0.802708
155282224	rs61562015	7.22666e-09	-1.17932	-0.760653	0.000123744	-0.922798	-0.774653
155282496	rs13357771	3.34679e-09	-1.73771	-0.97204	4.56902e-05	-1.72852	-0.965267
155282634	rs146862106	2.3856e-07	1.55687	-1.54201e-10	0.00149198	0.792195	-1.54201e-10
155282887	rs2871580	1.25325e-08	-0.364387	-1.02503	0.000102839	-0.845962	-1.03654
155283193	rs115231915	1.53931e-08	-1.18383	-1.54201e-10	0.000198459	-1.22509	-1.54201e-10
155283285	rs79646394	1.63966e-08	-1.25868e-10	-1.12067	0.000220236	-1.25868e-10	-1.12097
155283326	rs112389596	3.38829e-09	-1.57675	-1.12067	6.98923e-05	-1.14774	-1.12097
155283436	rs73299488	4.65913e-09	-1.52463	-0.854289	6.83e-05	-1.4536	-0.838155
155284110	rs7719295	3.41473e-09	-1.69622	-0.993433	4.69726e-05	-1.67895	-0.987155
155284926	rs75445692	1.63714e-08	-1.25868e-10	-1.12221	0.000219952	-1.25868e-10	-1.12226
155285242	rs58739548	8.41517e-09	-0.702965	-1.08475	0.000128883	-0.571646	-1.08512
155285485	rs78733545	3.48703e-09	-1.66541	-1.00329	4.87369e-05	-1.62934	-0.999895
155285767	rs146957440	1.50269e-08	-1.20791	-1.54201e-10	0.000250103	-0.993796	-1.54201e-10
155286030	rs137966680	9.3357e-09	-1.6839	-1.54201e-10	0.000117431	-1.74981	-1.54201e-10
155286155	rs72814239	6.99153e-09	-1.20407	-0.768975	0.000119433	-0.952647	-0.780265
155286471	rs1594658	3.9604e-09	-1.67276	-0.868641	5.89746e-05	-1.58688	-0.851676
155286476	rs62383764	1.07354e-08	-0.833186	-0.711016	0.000107167	-1.10684	-0.734435
155286844	rs11135369	3.18232e-09	-1.69726	-1.06288	6.18639e-05	-1.34497	-1.04576
155286982	rs113210215	9.90034e-09	-1.62518	-1.54201e-10	0.000124646	-1.69019	-1.54201e-10
155287683	rs188858935	1.77869e-08	-1.25868e-10	-1.03928	0.000239042	-1.25868e-10	-1.03903
155287703	rs76005690	3.02847e-09	-1.68744	-1.12226	5.39108e-05	-1.40611	-1.12223
155288526	rs114955282	5.14045e-09	-1.1766	-1.10401	4.54067e-05	-1.59497	-1.10504
155288689	rs11745732	3.59184e-09	-1.70671	-0.932369	5.13866e-05	-1.65918	-0.91711
155288707	rs182937798	1.00946e-08	-1.60575	-1.54201e-10	0.000129726	-1.65024	-1.54201e-10
155288809	rs113165347	3.47451e-09	-1.65113	-1.02116	4.76854e-05	-1.63301	-1.01803
155288814	rs7378774	7.46961e-09	-1.694	-0.212902	0.000146035	-1.31662	-0.215205
155289436	rs187900392	1.8368e-08	-1.00714	-1.54201e-10	0.00025578	-0.971351	-1.54201e-10
155289505	rs546251464	3.7154e-08	-1.25868e-10	-0.302675	0.000466229	-1.25868e-10	-0.370991
155290013	rs13186927	2.97769e-08	-0.933279	0.409264	0.000561678	-0.628918	0.444179
155290198	rs17052933	3.35398e-09	-1.71808	-0.989517	4.5842e-05	-1.70732	-0.983146
155290211	rs9314082	1.03883e-08	-1.57707	-1.54201e-10	0.000120524	-1.72382	-1.54201e-10
155290405	rs76817418	9.02012e-09	-1.71829	-1.54201e-10	0.000146966	-1.52547	-1.54201e-10
155290473	rs62383765	1.42742e-08	-0.867622	-0.391673	0.00014192	-1.13564	-0.424769
155290714	rs244965	1.84007e-08	-1.00536	-1.54201e-10	0.000291972	-0.839008	-1.54201e-10
155291186	rs80255077	1.66016e-08	-1.25868e-10	-1.10825	0.000224479	-1.25868e-10	-1.10189
155291249	rs73810324	8.8371e-09	-1.73879	-1.54201e-10	0.000121106	-1.719	-1.54201e-10
155291410	rs114019818	1.09466e-08	-1.52472	-1.54201e-10	0.000254712	-0.975536	-1.54201e-10
155291480	rs244964	4.17866e-09	-1.37235	-1.1154	7.49579e-05	-1.08143	-1.11731
155291627	rs72814243	2.93387e-08	-1.25868e-10	-0.53884	0.000399622	-1.25868e-10	-0.525148
155291743	rs115898632	8.76139e-09	-1.74739	-1.54201e-10	0.00011732	-1.75076	-1.54201e-10
155292520	rs4444953	1.64941e-08	-1.25868e-10	-1.11475	0.000221504	-1.25868e-10	-1.11523
155292787	rs7726529	3.96397e-09	-1.60448	-0.936021	4.74737e-05	-1.74146	-0.914032
155293075	rs244963	1.23597e-08	-0.299315	-1.10399	0.000115486	-0.656031	-1.11049
155293539	rs165952	1.0934e-08	-0.435889	-1.08998	0.000100686	-0.804404	-1.09926
155293934	rs147960460	4.54626e-08	-1.25868e-10	-0.100857	0.000576097	-1.25868e-10	-0.159391
155294143	rs244962	1.31833e-08	-0.239288	-1.09951	0.000114345	-0.669605	-1.10684
155294302	rs13436254	3.86626e-09	-1.58234	-0.983123	4.5227e-05	-1.73719	-0.966781
155295197	rs10056344	3.05857e-09	-1.73949	-1.06031	4.16277e-05	-1.72472	-1.06218
155295201	rs10065329	3.05606e-09	-1.74031	-1.06031	4.15762e-05	-1.72596	-1.06218
155295212	rs145415617	1.32771e-08	-1.33171	-1.54201e-10	0.000146344	-1.52971	-1.54201e-10
155295965	rs78995376	3.47512e-09	-1.66356	-1.00855	4.5063e-05	-1.71747	-0.990132
155295985	rs10069258	3.60751e-09	-1.73655	-0.898185	4.89873e-05	-1.74998	-0.874126
155296002	rs244961	1.48665e-08	-0.121074	-1.09756	0.000129688	-0.544616	-1.10592
155296003	rs10058373	3.63873e-09	-1.6466	-0.979511	4.49069e-05	-1.75089	-0.960183
155296496	rs244994	1.49671e-08	-0.103268	-1.10862	0.000128389	-0.546226	-1.11438
155296497	rs1368326	1.35517e-08	-0.389193	-0.922041	7.29322e-05	-1.30246	-0.923677
155297779	rs147574992	3.23544e-08	-0.440999	-1.54201e-10	0.000280429	-0.879348	-1.54201e-10
155297807	rs75736584	2.57442e-08	-1.25868e-10	-0.669538	0.000355091	-1.25868e-10	-0.643294
155298051	rs244993	8.72658e-09	-1.75137	-1.54201e-10	0.000125889	-1.68027	-1.54201e-10
155298795	rs244992	2.0713e-08	0.221321	-1.10831	0.000168359	-0.275298	-1.11427
155299213	rs17617120	1.37074e-08	-0.366686	-0.933125	7.53611e-05	-1.26042	-0.932955
155299417	rs55700073	1.77167e-08	-1.25868e-10	-1.04324	0.000239139	-1.25868e-10	-1.03862
155299920	rs141161480	1.51602e-08	-1.19907	-1.54201e-10	0.000193948	-1.24808	-1.54201e-10
155300086	rs165953	1.14632e-08	-0.581812	-0.896797	0.000233901	-0.124521	-0.93625
155300430	rs138622358	1.67236e-08	-1.25868e-10	-1.10093	0.000226166	-1.25868e-10	-1.0944
155301552	rs2116736	4.65869e-09	-1.33198	-1.04703	4.63672e-05	-1.62739	-1.05169
155302582	rs1432723	1.27339e-08	-0.441463	-0.932014	7.21897e-05	-1.30453	-0.931844
155302727	rs67625007	4.5644e-09	-1.35639	-1.04307	4.5772e-05	-1.64415	-1.04785
155303148	rs6866337	2.27179e-08	-1.25868e-10	-0.794593	0.000314976	-1.25868e-10	-0.763171
155303298	rs4526088	1.64188e-08	-1.25868e-10	-1.11932	0.000220682	-1.25868e-10	-1.11895
155303353	rs6874597	3.82167e-09	-1.69151	-0.885553	4.94037e-05	-1.75127	-0.864376
155303470	rs6555728	1.00339e-08	-1.61177	-1.54201e-10	0.000154177	-1.47757	-1.54201e-10
155303633	rs148439884	1.57805e-08	-1.15897	-1.54201e-10	0.000202163	-1.20659	-1.54201e-10
155304299	rs244991	1.88343e-08	0.139489	-1.12155	0.000148575	-0.395235	-1.11934
155304661	rs171524	9.64284e-09	-0.625831	-1.0257	0.000181091	-0.262267	-1.0544
155305036	rs244990	9.0335e-09	-0.691295	-1.02551	0.000172068	-0.314444	-1.05333
155305537	rs1432721	4.99284e-09	-1.27794	-1.0318	4.76517e-05	-1.61458	-1.03717
155305993	rs244989	1.90844e-08	0.153214	-1.12209	0.000147469	-0.401889	-1.12016
155306174	rs244988	9.76903e-09	-0.614781	-1.02375	0.000183707	-0.24956	-1.05277
155306574	rs143959744	8.98763e-09	-1.7219	-1.54201e-10	0.000121605	-1.71489	-1.54201e-10
155307071	rs78982502	2.80267e-08	-0.584591	-1.54201e-10	0.000470745	-0.36135	-1.54201e-10
155307234	rs77490356	6.8818e-08	0.313719	-1.54201e-10	0.000661944	-0.0204865	-1.54201e-10
155307270	rs5016818	2.97295e-09	-1.70593	-1.12226	4.12997e-05	-1.67258	-1.12223
155307756	rs74545702	5.96078e-08	0.806821	-0.636783	0.000271558	-0.257269	-0.654222
155307953	rs4704822	4.07761e-09	-1.65442	-0.857811	5.13657e-05	-1.74497	-0.831727
155308391	rs244987	1.38267e-08	-1.29115	-1.54201e-10	0.000298962	-0.815353	-1.54201e-10
155308829	rs4502799	1.66636e-08	-1.25868e-10	-1.10452	0.000224207	-1.25868e-10	-1.1031
155309249	rs6860291	4.73664e-09	-1.35698	-1.00544	4.70146e-05	-1.6554	-1.00981
155309258	rs244986	2.05322e-08	0.218992	-1.11475	0.000157742	-0.346432	-1.10827
155309349	rs244985	1.99625e-08	0.192361	-1.11625	0.000147407	-0.411368	-1.1111
155309354	rs10475521	1.67027e-08	-1.25868e-10	-1.10218	0.000224754	-1.25868e-10	-1.10066
155309581	rs244984	1.9952e-08	0.196182	-1.1206	0.000153412	-0.365683	-1.11685
155310176	rs244983	2.04192e-08	0.218992	-1.12026	0.000156487	-0.346432	-1.11626
155310375	rs78472029	1.52621e-08	-0.287112	-0.90526	7.95328e-05	-1.23458	-0.904922
155310585	rs244982	1.90893e-08	0.150764	-1.11938	0.000140764	-0.45371	-1.11487
155311168	rs2116739	5.97948e-09	-1.10294	-1.02647	5.12993e-05	-1.54722	-1.03077
155311929	rs145375938	9.0037e-08	0.582473	-1.54201e-10	0.000565762	-0.177494	-1.54201e-10
155312605	rs75309704	8.77592e-09	-1.74574	-1.54201e-10	0.000119487	-1.73246	-1.54201e-10
155312834	rs78326014	1.64693e-08	-1.25868e-10	-1.11625	0.000221447	-1.25868e-10	-1.11548
155313110	rs244981	8.80929e-09	-1.74194	-1.54201e-10	0.000134282	-1.61572	-1.54201e-10
155313290	rs244980	1.84983e-08	0.120127	-1.1202	0.000152727	-0.370545	-1.11647
155313664	rs17052948	1.07391e-08	-1.54386	-1.54201e-10	0.000152537	-1.48826	-1.54201e-10
155313794	rs244979	1.73574e-08	0.0560968	-1.11983	0.000144654	-0.425466	-1.11586
155313848	rs11739086	5.33917e-09	-1.72266	-0.520017	7.10515e-05	-1.71501	-0.537257
155314746	rs17533269	1.37564e-08	-0.399902	-0.896342	7.7759e-05	-1.26592	-0.896129
155315050	rs79576243	1.56632e-08	-0.271147	-0.895288	8.10867e-05	-1.22507	-0.895075
155315335	rs244978	1.02498e-08	-0.560171	-1.03032	0.000194668	-0.186883	-1.05749
155315518	rs79109423	3.0224e-09	-1.7346	-1.0771	4.28961e-05	-1.68854	-1.06835
155315647	rs76989382	1.36781e-08	-0.399902	-0.902051	7.73621e-05	-1.26592	-0.901246
155315890	rs17052951	1.06278e-08	-1.55427	-1.54201e-10	0.000150756	-1.5	-1.54201e-10
155316248	rs7733552	6.00066e-09	-1.05453	-1.07135	5.04105e-05	-1.51967	-1.07579
155316343	rs139697078	1.81953e-08	-1.01659	-1.54201e-10	0.000216747	-1.13694	-1.54201e-10
155316740	rs244977	9.60281e-09	-0.637062	-1.01863	0.000179982	-0.275189	-1.04762
155317252	rs17617422	1.39984e-08	-0.370702	-0.908099	7.82573e-05	-1.24836	-0.907305
155317629	rs12517163	3.66638e-08	-0.315956	-1.54201e-10	0.000325841	-0.729258	-1.54201e-10
155317884	rs9313417	5.6364e-09	-1.10689	-1.08161	4.94826e-05	-1.52848	-1.08557
155318302	rs141159999	3.30647e-08	-1.25868e-10	-0.419282	0.000452567	-1.25868e-10	-0.400732
155318376	rs150289771	8.86668e-09	-1.73545	-1.54201e-10	0.000117585	-1.74851	-1.54201e-10
155319175	rs244976	2.21153e-08	0.300726	-1.1222	0.00017751	-0.21483	-1.12181
155319504	rs74295103	1.65736e-08	-0.259183	-0.850755	8.87317e-05	-1.18019	-0.849861
155320065	rs147435189	4.84261e-08	-1.25868e-10	-0.0377079	0.000614507	-1.25868e-10	-0.0948465
155320100	rs183626	9.78393e-09	-0.609345	-1.02766	0.000184169	-0.243312	-1.0565
155320988	rs76791662	6.00055e-08	0.176689	-1.54201e-10	0.000584016	-0.14574	-1.54201e-10
155321429	rs115592135	9.07184e-09	-1.71257	-1.54201e-10	0.000118228	-1.74305	-1.54201e-10
155321903	rs143766542	1.02937e-08	-1.58622	-1.54201e-10	0.000145387	-1.53627	-1.54201e-10
155323049	rs17533521	4.99399e-08	-0.01488	0.00795244	0.000419562	-0.481887	0.00543153
155323129	rs147398429	3.04436e-08	-1.25868e-10	-0.501871	0.00039277	-1.25868e-10	-0.542444
155323385	rs244975	8.1906e-09	-0.987646	-0.827114	0.00011158	-0.915737	-0.885189
155323533	rs244974	8.25318e-09	-0.954088	-0.85306	0.000110772	-0.900196	-0.907999
155323637	rs148509420	1.00536e-08	-1.60981	-1.54201e-10	0.000156938	-1.45982	-1.54201e-10
155324169	rs244973	1.17697e-07	0.850367	-1.54201e-10	0.00357128	1.66501	-1.54201e-10
155324865	rs73810343	4.65913e-09	-1.46723	-0.911691	6.84489e-05	-1.40271	-0.886872
155325495	rs1157296	9.33748e-09	-1.28536	-0.398347	9.91837e-05	-1.51519	-0.403505
155325538	rs244972	1.68712e-08	-0.0349027	-1.05723	0.000180218	-0.284282	-1.03722
155325756	rs17052958	9.62552e-09	-1.25973	-0.393603	0.000102586	-1.48619	-0.398777
155325886	rs187791251	2.0425e-08	-0.900986	-1.54201e-10	0.000303512	-0.800247	-1.54201e-10
155326021	rs114338836	4.26626e-08	-1.25868e-10	-0.164425	0.000609953	-1.25868e-10	-0.102286
155326608	rs244971	7.87587e-09	-0.979677	-0.874266	0.000105864	-0.926642	-0.926871
155326812	rs1864956	7.31225e-09	-1.726	-0.202197	9.24553e-05	-1.75125	-0.237694
155327255	rs72805670	3.65587e-09	-1.55588	-1.06554	4.94997e-05	-1.53682	-1.07688
155328179	rs142789681	4.28386e-08	-1.25868e-10	-0.160309	0.000612549	-1.25868e-10	-0.0980388
155328388	rs34361546	1.82625e-08	-1.0129	-1.54201e-10	0.000154619	-1.4747	-1.54201e-10
155328492	rs7724912	3.64224e-09	-1.55588	-1.06927	4.94024e-05	-1.53682	-1.07885
155328654	rs244969	8.28463e-09	-0.901329	-0.902016	0.000115971	-0.810913	-0.95141
155329062	rs17052965	4.24224e-08	-1.25868e-10	-0.170071	0.000606409	-1.25868e-10	-0.108113
155329152	rs144913485	1.07632e-08	-1.54162	-1.54201e-10	0.00022227	-1.11177	-1.54201e-10
155329416	rs244968	8.75852e-09	-0.864026	-0.883694	0.000118257	-0.807219	-0.935586
155329484	rs141663307	1.07632e-08	-1.54162	-1.54201e-10	0.00022227	-1.11177	-1.54201e-10
155329521	rs4400109	4.21242e-09	-1.35832	-1.12139	6.19006e-05	-1.26789	-1.12225
155329975	rs79534328	2.44946e-08	-0.719295	-1.54201e-10	0.00036387	-0.618871	-1.54201e-10
155330508	rs61533738	3.58763e-09	-1.55898	-1.08127	4.87134e-05	-1.54007	-1.08964
155330665	rs244967	8.77211e-09	-0.83964	-0.906531	0.000118892	-0.78207	-0.955384
155330778	rs244966	7.57678e-09	-0.84679	-1.04587	8.67271e-05	-1.02261	-1.03029
155331080	rs1432734	7.96096e-09	-1.3324	-0.510794	8.77723e-05	-1.52645	-0.514476
155331318	rs74913103	1.70175e-08	-1.25868e-10	-1.0835	0.00023073	-1.25868e-10	-1.07442
155331820	rs1432813	7.40494e-09	-0.877558	-1.03804	8.42497e-05	-1.05918	-1.0227
155332233	rs17052977	2.58656e-08	-1.25868e-10	-0.664833	0.00036217	-1.25868e-10	-0.623553
155332819	rs56356229	2.85327e-08	-1.25868e-10	-0.566696	0.000392433	-1.25868e-10	-0.543301
155332845	rs3097823	1.0613e-08	-0.838931	-0.716741	0.000103062	-1.12169	-0.758649
155333022	rs55711130	1.87554e-08	-0.282541	-0.703724	0.000308235	-0.0926863	-0.692119
155333051	rs3097822	1.66989e-08	-0.00671528	-1.09569	0.000352603	0.434227	-1.08455
155333075	rs3097813	1.80308e-08	0.0583239	-1.08399	0.000363882	0.451679	-1.07052
155333254	rs3097821	1.08693e-08	-0.415196	-1.11661	0.000128636	-0.539483	-1.1192
155333269	rs34689423	1.6084e-07	1.16266	-1.54201e-10	0.00100208	0.394162	-1.54201e-10
155333312	rs72805676	3.47486e-08	-0.369607	-1.54201e-10	0.000233931	-1.06064	-1.54201e-10
155333533	rs244955	5.30782e-09	-1.29234	-0.956226	7.85916e-05	-1.17828	-0.97312
155333992	rs1073677	1.38358e-08	-1.29049	-1.54201e-10	0.000179434	-1.32586	-1.54201e-10
155334312	rs1594655	2.30851e-08	-0.442471	-0.336089	0.000378224	-0.255892	-0.324288
155334666	rs115748875	1.00358e-08	-1.61159	-1.54201e-10	0.000132765	-1.62709	-1.54201e-10
155334895	rs13169785	2.13469e-07	1.44574	-1.54201e-10	0.00137446	0.71015	-1.54201e-10
155335088	rs1432732	1.46163e-08	-1.23561	-1.54201e-10	0.000189161	-1.27307	-1.54201e-10
155335576	rs62380664	1.28278e-08	-1.36613	-1.54201e-10	0.000162674	-1.42392	-1.54201e-10
155336076	rs244954	3.10413e-08	0.639021	-1.12145	0.00034625	0.452514	-1.12102
155336479	rs4547913	2.40097e-08	0.263248	-1.00254	0.000219737	-0.108989	-1.01425
155337316	rs1368332	3.74972e-08	-1.64482	1.35134	0.000716226	-1.52684	1.58516
155337927	rs11948388	2.38726e-08	-0.418105	-0.326909	0.000393928	-0.229854	-0.309645
155338081	rs11960137	2.3307e-08	-0.414445	-0.354546	0.000399664	-0.187461	-0.337583
155339941	rs6555912	7.3091e-08	-1.61741	1.99137	0.00139782	-1.53202	2.25902
155340305	rs148176941	3.22828e-08	-1.25868e-10	-0.443211	0.000425018	-1.25868e-10	-0.463537
155340750	rs7728169	1.22455e-08	-1.41259	-1.54201e-10	0.000220241	-1.12095	-1.54201e-10
155342417	rs62380665	8.74881e-09	-1.74883	-1.54201e-10	0.000117252	-1.75134	-1.54201e-10
155342732	rs430625	5.55059e-09	-1.25451	-0.949335	8.20199e-05	-1.1361	-0.972606
155343031	rs113283247	2.66475e-07	1.66753	-1.54201e-10	0.00234678	1.24513	-1.54201e-10
155344802	rs244953	5.64269e-09	-1.25138	-0.93601	8.24735e-05	-1.143	-0.960192
155345118	rs4704858	2.28928e-08	-0.531037	-0.255889	0.000376706	-0.350667	-0.233535
155345178	rs17052994	1.13624e-07	-1.57045	2.3856	0.00222118	-1.47291	2.66304
155345221	rs2163746	2.28513e-08	-0.554493	-0.234247	0.00037385	-0.375804	-0.216009
155345295	rs2008129	2.23525e-08	-0.576561	-0.234247	0.000365106	-0.399469	-0.216009
155345299	rs4435847	1.19085e-07	-1.50652	2.36861	0.00246037	-1.35299	2.64539
155345798	rs181741	5.91262e-09	-1.20732	-0.93334	8.77296e-05	-1.08371	-0.957701
155346383	rs1368331	7.0068e-08	-1.65265	1.98437	0.00136066	-1.54571	2.24577
155347063	rs62380666	1.50933e-08	-1.2035	-1.54201e-10	0.000144433	-1.54285	-1.54201e-10
155348170	rs117118097	2.2557e-08	-1.25868e-10	-0.801702	0.00029508	-1.25868e-10	-0.828422
155348741	rs80177286	1.34136e-08	-1.32148	-1.54201e-10	0.000174173	-1.35562	-1.54201e-10
155348808	rs137883470	1.3537e-08	-1.31232	-1.54201e-10	0.000167167	-1.39668	-1.54201e-10
155348825	rs17053001	3.32165e-08	-0.414702	-1.54201e-10	0.000326276	-0.727924	-1.54201e-10
155349130	rs17053002	1.22094e-07	-1.45791	2.34495	0.00248798	-1.31726	2.62081
155349843	rs165951	6.15472e-09	-1.18334	-0.917192	9.15281e-05	-1.05717	-0.941854
155351261	rs244960	1.36757e-08	-0.180584	-1.12154	0.000163127	-0.299955	-1.12119
155351357	rs244959	4.26251e-08	0.955496	-1.1208	0.000454095	0.722947	-1.12031
155351488	rs244958	5.80376e-09	-1.23927	-0.919972	8.58029e-05	-1.11915	-0.944461
155351784	rs244957	5.80811e-09	-1.24692	-0.911575	8.57494e-05	-1.12766	-0.936583
155352581	rs143589876	2.83208e-08	-1.25868e-10	-0.57415	0.000382293	-1.25868e-10	-0.569479
155352899	rs4444954	8.42226e-08	-1.66556	2.18128	0.00163892	-1.56455	2.45067
155355400	rs78131374	1.56736e-08	-1.16577	-1.54201e-10	0.000211815	-1.15996	-1.54201e-10
155358291	rs114467740	8.84155e-09	-1.73829	-1.54201e-10	0.000127136	-1.67041	-1.54201e-10
155359603	rs10475581	2.65369e-08	0.365321	-1.00453	0.000236051	-0.0444137	-1.0072
155359757	rs13178470	2.27751e-08	0.327647	-1.11973	0.000246502	0.113081	-1.12138
155359809	rs17053010	1.7751e-08	-0.798039	-0.243266	0.000253979	-0.782058	-0.196357
155360323	rs113465676	4.66226e-08	-0.0756617	-1.54201e-10	0.000500442	-0.300176	-1.54201e-10
155360998	rs114131384	8.84155e-09	-1.73829	-1.54201e-10	0.000127136	-1.67041	-1.54201e-10
155361116	rs17053011	1.70155e-08	-0.889553	-0.194072	0.000243576	-0.874355	-0.145884
155361273	rs182976487	1.48921e-07	1.08567	-1.54201e-10	0.000990302	0.382342	-1.54201e-10
155361383	rs191942008	1.67118e-08	-1.25868e-10	-1.10163	0.000223869	-1.25868e-10	-1.10461
155361440	rs10515732	8.76322e-08	-1.56434	2.11974	0.00166407	-1.48531	2.38667
155362564	rs6556055	5.3151e-09	-1.31693	-0.930266	7.73485e-05	-1.21205	-0.955296
155362783	rs79900480	9.127e-09	-1.70651	-1.54201e-10	0.000120805	-1.72149	-1.54201e-10
155362853	rs76123169	1.71002e-08	-0.896633	-0.182023	0.000242252	-0.892162	-0.133528
155362902	rs7713768	1.29431e-08	-1.35718	-1.54201e-10	0.000320971	-0.744315	-1.54201e-10
155363036	rs35244942	5.87319e-08	-1.73881	1.89405	0.00108097	-1.68176	2.1517
155363456	rs139647751	1.96723e-08	-1.25868e-10	-0.938537	0.000260275	-1.25868e-10	-0.953928
155363693	rs11743754	1.14503e-08	-0.357487	-1.12224	0.000131315	-0.516071	-1.12199
155366011	rs77841783	1.43584e-08	-1.25341	-1.54201e-10	0.000193953	-1.24805	-1.54201e-10
155366667	rs112739409	1.13326e-08	-1.49007	-1.54201e-10	0.000183568	-1.30308	-1.54201e-10
155366966	rs75217931	1.70789e-08	-0.913383	-0.166521	0.000234289	-0.941477	-0.117633
155366973	rs79710468	1.66684e-08	-1.25868e-10	-1.10423	0.000222099	-1.25868e-10	-1.11254
155367253	rs13180871	5.91648e-08	1.28306	-1.12048	0.000590888	0.987758	-1.1218
155367633	rs10475595	4.84083e-09	-1.35106	-0.9896	5.94805e-05	-1.43782	-0.992203
155367811	rs4704874	5.60056e-09	-1.2511	-0.943775	8.21721e-05	-1.13897	-0.967878
155367849	rs189796704	4.85043e-08	-0.0360947	-1.54201e-10	0.000381388	-0.571851	-1.54201e-10
155367923	rs4704876	4.67052e-09	-1.38859	-0.987892	5.67547e-05	-1.48764	-0.989286
155367944	rs74322565	4.79522e-08	-1.73764	1.6901	0.00086155	-1.69601	1.93907
155368084	rs4704878	4.7547e-09	-1.37249	-0.986127	5.75707e-05	-1.47389	-0.988764
155368214	rs74599458	2.24791e-08	-1.25868e-10	-0.80516	0.000302015	-1.25868e-10	-0.805192
155368423	rs17053028	4.03483e-08	-1.7224	1.5022	0.000717078	-1.68338	1.74289
155368573	rs73810353	4.59572e-08	-1.71119	1.62116	0.000856139	-1.63036	1.86712
155368649	rs73810354	6.565e-08	-1.62733	1.89392	0.00123343	-1.54968	2.15156
155368705	rs17053030	4.27866e-08	-1.71841	1.55689	0.000762386	-1.67923	1.80002
155368832	rs141464768	5.09134e-08	0.0123798	-1.54201e-10	0.000543213	-0.218166	-1.54201e-10
155369024	rs17053032	3.6299e-08	-1.71754	1.39158	0.000643483	-1.67603	1.62726
155369080	rs17053035	1.15386e-07	0.830535	-1.54201e-10	0.000863771	0.24564	-1.54201e-10
155369701	rs34147443	3.24577e-08	-1.72812	1.29031	0.000569444	-1.6923	1.5213
155369702	rs4704880	1.88466e-08	-0.874686	-0.106729	0.000258757	-0.903427	-0.0563533
155370467	rs17053040	3.84306e-08	-1.57496	1.30607	0.000693221	-1.51211	1.5378
155370724	rs56259673	4.05018e-08	-1.60402	1.38762	0.000729685	-1.54617	1.62311
155370819	rs17053044	1.66113e-08	-1.25868e-10	-1.10766	0.000223953	-1.25868e-10	-1.10423
155371079	rs115345513	8.72642e-09	-1.75139	-1.54201e-10	0.000120523	-1.72383	-1.54201e-10
155371233	rs1432730	3.81008e-08	-1.60698	1.32947	0.000686256	-1.5467	1.56228
155371550	rs17053050	3.87543e-08	-1.61113	1.35062	0.000696112	-1.55457	1.58441
155371614	rs6894182	3.4775e-08	-1.74652	1.37767	0.0006027	-1.72695	1.61271
155371739	rs6894361	3.21099e-08	-1.7373	1.28872	0.000552275	-1.72125	1.51963
155371893	rs6894695	3.18595e-08	-1.74398	1.28757	0.000545978	-1.73152	1.51843
155371938	rs78505098	1.11659e-08	-1.50488	-1.54201e-10	0.000161351	-1.43209	-1.54201e-10
155372487	rs73810356	5.46247e-09	-1.44662	-0.773231	6.61163e-05	-1.55945	-0.764802
155372527	rs73810357	5.59673e-09	-1.43712	-0.758444	6.60734e-05	-1.57506	-0.749839
155372746	rs73301362	7.8361e-09	-1.72739	-0.131613	0.000116378	-1.74894	-0.00988181
155372771	rs78267523	5.65759e-09	-1.74872	-0.436027	7.64549e-05	-1.75092	-0.428046
155373160	rs114021007	4.61107e-08	-0.0867032	-1.54201e-10	0.000429591	-0.452833	-1.54201e-10
155373213	rs6556104	4.68701e-09	-1.74091	-0.632041	7.77347e-05	-1.56857	-0.593792
155373230	rs7731978	1.38946e-07	2.00441	-0.988068	0.000565938	0.816556	-0.993738
155373446	rs139855287	1.66887e-08	-1.25868e-10	-1.10301	0.000223234	-1.25868e-10	-1.10745
155374030	rs146723284	1.28043e-07	0.934619	-1.54201e-10	0.00206758	1.11847	-1.54201e-10
155374568	rs1368327	9.06321e-09	-1.06014	-0.653382	0.000104204	-1.26432	-0.604993
155374745	rs1368329	8.2515e-09	-1.1447	-0.662649	9.61662e-05	-1.33486	-0.61473
155374801	rs1368330	8.54731e-09	-1.10982	-0.662314	9.44702e-05	-1.35518	-0.612198
155374863	rs7711809	8.54774e-09	-1.10982	-0.662264	9.42696e-05	-1.35518	-0.614325
155374925	rs62380670	7.31121e-09	-1.25249	-0.675853	8.64954e-05	-1.42697	-0.628609
155375117	rs7716740	8.66546e-09	-1.09173	-0.666669	9.51797e-05	-1.34095	-0.618954
155375249	rs11948724	6.61574e-09	-1.57631	-0.451988	0.000106955	-1.45094	-0.392327
155375281	rs11950822	8.11325e-09	-1.12346	-0.700789	9.08083e-05	-1.34666	-0.660259
155375293	rs7727854	1.05913e-08	-0.896165	-0.661549	0.000113946	-1.16072	-0.619216
155375303	rs10055113	3.96945e-09	-1.66687	-0.872251	6.18434e-05	-1.54204	-0.849023
155376414	rs4704884	8.86156e-09	-0.979353	-0.756671	9.17376e-05	-1.28293	-0.713805
155377828	rs72805689	1.43443e-08	-1.25439	-1.54201e-10	0.000136842	-1.59684	-1.54201e-10
155378321	rs78679054	9.12765e-09	-1.70644	-1.54201e-10	0.000118051	-1.74455	-1.54201e-10
155378761	rs6556145	8.91234e-09	-0.990188	-0.740123	9.25165e-05	-1.29189	-0.696388
155379999	rs10062650	5.88074e-09	-1.61773	-0.52833	9.01865e-05	-1.534	-0.479784
155381531	rs4704888	9.84407e-09	-0.903685	-0.727193	0.000100822	-1.21957	-0.682745
155382118	rs6886366	9.95871e-09	-0.892107	-0.727193	0.000101751	-1.21039	-0.682745
155382970	rs10057754	5.19547e-09	-1.57595	-0.694009	6.12526e-05	-1.71195	-0.688709
155383309	rs4704889	1.08253e-08	-0.774925	-0.760935	0.000110593	-1.09143	-0.718375
155383635	rs35404889	1.09525e-08	-1.52418	-1.54201e-10	0.000130161	-1.6469	-1.54201e-10
155383741	rs891912	1.04213e-08	-0.812075	-0.761823	0.000107043	-1.12191	-0.720529
155384086	rs184185379	2.87209e-08	-0.560123	-1.54201e-10	0.00022992	-1.07794	-1.54201e-10
155384112	rs737307	1.0266e-08	-0.823078	-0.765832	0.000105636	-1.13091	-0.724761
155384166	rs737306	5.91651e-09	-1.58039	-0.559608	9.18702e-05	-1.48701	-0.508277
155384534	rs4704748	9.03402e-09	-0.971592	-0.745158	0.000100495	-1.20261	-0.702945
155384557	rs4704749	1.05531e-08	-0.812075	-0.749256	0.000108472	-1.12191	-0.707267
155384699	rs57370050	1.06837e-08	-0.799773	-0.749256	0.000109571	-1.11183	-0.707267
155385906	rs113449211	1.26202e-08	-1.38245	-1.54201e-10	0.000134973	-1.61059	-1.54201e-10
155386003	rs11746017	8.94006e-08	0.57538	-1.54201e-10	0.000888503	0.273871	-1.54201e-10
155386027	rs11745200	8.4404e-08	0.517868	-1.54201e-10	0.000842106	0.220238	-1.54201e-10
155386230	rs13187962	1.55293e-08	-1.05352	-0.1215	0.000267838	-0.914849	-0.0104353
155386364	rs56708228	5.50462e-09	-1.39257	-0.819591	7.20229e-05	-1.44406	-0.794618
155387543	rs72805699	9.73539e-09	-1.64198	-1.54201e-10	0.000117725	-1.74732	-1.54201e-10
155387919	rs1991792	1.34313e-08	-0.942789	-0.37737	0.000199412	-0.966946	-0.253347
155388061	rs17053068	6.16891e-09	-1.2874	-0.810826	9.67152e-05	-1.19733	-0.746566
155388810	rs145292439	1.30586e-08	-1.3483	-1.54201e-10	0.000180383	-1.32058	-1.54201e-10
155388890	rs2033455	8.59028e-09	-1.27133	-0.49579	0.000100891	-1.48116	-0.420461
155389834	rs10515733	5.1339e-09	-1.41722	-0.864665	7.89765e-05	-1.34018	-0.806342
155389922	rs112892683	3.63751e-08	-0.323862	-1.54201e-10	0.000442136	-0.42405	-1.54201e-10
155390511	rs1432733	6.17836e-09	-1.2786	-0.818098	9.52154e-05	-1.20455	-0.754979
155390976	rs11959572	5.91315e-08	0.162016	-1.54201e-10	0.000933362	0.323125	-1.54201e-10
155391933	rs6556228	9.56377e-09	-0.968238	-0.691527	0.000138009	-0.975179	-0.61317
155392640	rs1816399	5.68763e-09	-1.35009	-0.829364	8.90744e-05	-1.25883	-0.76737
155393508	rs79478288	1.63711e-08	-1.25868e-10	-1.12223	0.000219954	-1.25868e-10	-1.12225
155393579	rs13174879	7.46374e-09	-1.03302	-0.87467	0.000100637	-1.08672	-0.817432
155394230	rs17053082	8.50315e-09	-1.33872	-0.438589	0.000101475	-1.53109	-0.364767
155394630	rs6888324	7.88374e-09	-0.991778	-0.861168	0.000108331	-1.028	-0.802471
155394890	rs1036185	3.43425e-09	-1.63068	-1.05327	4.186e-05	-1.72972	-1.05162
155395422	rs10061798	5.45498e-09	-1.38117	-0.84005	8.44565e-05	-1.30029	-0.779143
155395622	rs10066451	1.44533e-08	-0.881922	-0.364903	0.00021421	-0.909101	-0.23961
155395984	rs115217719	4.12707e-08	-0.197594	-1.54201e-10	0.000283146	-0.869703	-1.54201e-10
155396131	rs75125959	8.04697e-08	0.470133	-1.54201e-10	0.000353868	-0.646743	-1.54201e-10
155396210	rs1432726	4.88157e-09	-1.46042	-0.871864	7.61796e-05	-1.36825	-0.81432
155396462	rs78440987	8.83374e-08	0.563417	-1.54201e-10	0.000509673	-0.281899	-1.54201e-10
155396880	rs4704899	4.94437e-09	-1.44419	-0.875304	7.73127e-05	-1.34967	-0.818136
155397446	rs75588262	1.54633e-08	-0.199809	-0.979472	0.000102956	-0.897277	-0.984086
155398202	rs146339217	2.00194e-08	-1.25868e-10	-0.921047	0.000266807	-1.25868e-10	-0.929144
155398382	rs11743064	7.55323e-09	-1.00432	-0.891448	0.000103476	-1.04025	-0.836082
155398466	rs11746342	7.53093e-09	-1.00432	-0.894405	0.000103136	-1.04025	-0.839375
155398790	rs117123055	1.77527e-08	-1.25868e-10	-1.04121	0.000240386	-1.25868e-10	-1.03342
155400106	rs140770622	8.91173e-09	-1.73038	-1.54201e-10	0.000126712	-1.67375	-1.54201e-10
155400562	rs2310879	1.26376e-08	-0.911275	-0.469796	0.000181664	-0.960348	-0.353158
155401283	rs78087285	5.64842e-08	0.116214	-1.54201e-10	0.000647222	-0.0429783	-1.54201e-10
155401510	rs140540781	5.6238e-08	0.111846	-1.54201e-10	0.000644524	-0.0471559	-1.54201e-10
155402141	rs72807713	1.75945e-08	-1.05016	-1.54201e-10	0.000159727	-1.4422	-1.54201e-10
155402270	rs117538725	1.76209e-08	-1.25868e-10	-1.04866	0.000238515	-1.25868e-10	-1.04123
155402788	rs35087560	7.83769e-09	-1.10642	-0.752385	0.000111241	-1.13849	-0.665478
155402935	rs112222682	1.33935e-08	-1.32298	-1.54201e-10	0.000144439	-1.54281	-1.54201e-10
155402983	rs72807715	1.06898e-08	-1.54846	-1.54201e-10	0.000120991	-1.71996	-1.54201e-10
155403752	rs56398876	1.26351e-08	-1.38127	-1.54201e-10	0.000140613	-1.56966	-1.54201e-10
155403896	rs34532809	2.06707e-08	-0.889028	-1.54201e-10	0.00026321	-0.942717	-1.54201e-10
155404997	rs4512121	1.35158e-08	-0.553089	-0.760802	0.000152322	-0.811237	-0.678433
155405059	rs4551052	1.16508e-08	-0.718574	-0.743794	0.000143327	-0.89093	-0.659607
155405352	rs145196801	2.90574e-08	-0.548473	-1.54201e-10	0.000475131	-0.352078	-1.54201e-10
155405405	rs958444	6.31011e-07	2.52958	-1.54201e-10	0.00101457	0.406554	-1.54201e-10
155405821	rs112900707	1.16414e-08	-1.46318	-1.54201e-10	0.000147476	-1.522	-1.54201e-10
155406132	rs117756927	1.64026e-08	-1.25868e-10	-1.12031	0.000220634	-1.25868e-10	-1.11916
155406533	rs2033456	4.19787e-09	-1.36125	-1.12192	5.20797e-05	-1.44245	-1.12044
155406848	rs79327734	1.64773e-08	-1.25868e-10	-1.11577	0.000221095	-1.25868e-10	-1.11708
155407459	rs115564515	2.34193e-08	-0.764188	-1.54201e-10	0.000250246	-0.993222	-1.54201e-10
155407546	rs71582126	6.52128e-09	-1.11474	-0.927936	8.9134e-05	-1.15331	-0.872215
155407573	rs66754916	6.50355e-09	-1.11474	-0.930658	8.88591e-05	-1.15331	-0.875305
155407878	rs17053091	6.40996e-09	-1.12623	-0.93366	8.75758e-05	-1.16445	-0.878715
155407996	rs117021788	1.79263e-08	-1.25868e-10	-1.03148	0.000242844	-1.25868e-10	-1.02325
155408565	rs17053093	4.06371e-09	-1.63836	-0.87729	7.03143e-05	-1.43884	-0.823852
155408641	rs13163399	6.51111e-09	-1.12623	-0.918002	8.89506e-05	-1.16445	-0.863138
155409475	rs78667460	8.77649e-09	-1.74567	-1.54201e-10	0.00011757	-1.74863	-1.54201e-10
155409530	rs7726727	1.08066e-08	-0.720754	-0.81684	0.000131474	-0.903918	-0.732939
155409789	rs35176390	6.33229e-09	-1.13843	-0.93366	8.7287e-05	-1.16775	-0.878715
155410293	rs117850055	1.7669e-08	-1.25868e-10	-1.04594	0.000239198	-1.25868e-10	-1.03838
155410395	rs4704908	6.30923e-09	-1.15003	-0.925701	8.63566e-05	-1.1875	-0.869682
155410406	rs4704763	6.22199e-09	-1.1612	-0.928453	8.51613e-05	-1.19832	-0.872803
155410970	rs17053102	2.98844e-09	-1.71916	-1.10384	4.10934e-05	-1.69332	-1.1065
155412309	rs1019921	1.30668e-08	-1.34768	-1.54201e-10	0.000141987	-1.55993	-1.54201e-10
155412625	rs729518	6.38773e-09	-1.10314	-0.960224	8.68828e-05	-1.14207	-0.909038
155413224	rs735331	1.3189e-08	-1.33837	-1.54201e-10	0.000142902	-1.55351	-1.54201e-10
155413347	rs79227668	1.68485e-08	-1.25868e-10	-1.09349	0.000227441	-1.25868e-10	-1.08878
155413727	rs142317824	1.74145e-08	-1.25868e-10	-1.06045	0.000235579	-1.25868e-10	-1.05362
155413881	rs17619501	1.49962e-06	3.39522	-1.54201e-10	0.0196983	3.37262	-1.54201e-10
155415107	rs116239456	2.20641e-08	-0.823796	-1.54201e-10	0.000280158	-0.880313	-1.54201e-10
155415413	rs75836743	1.75758e-08	-1.25868e-10	-1.05123	0.000237874	-1.25868e-10	-1.04392
155415513	rs35922649	1.13986e-08	-1.48426	-1.54201e-10	0.000143228	-1.55123	-1.54201e-10
155415603	rs17053110	2.90305e-09	-1.74909	-1.10289	3.91241e-05	-1.7431	-1.10583
155415607	rs10866706	4.32217e-09	-1.56947	-0.884524	6.60673e-05	-1.50011	-0.824887
155416094	rs11749818	6.13686e-09	-1.11589	-0.987548	8.15416e-05	-1.17399	-0.940568
155416264	rs4704766	5.17412e-09	-1.28909	-0.984988	7.2075e-05	-1.30036	-0.937597
155417293	rs56255014	6.05296e-09	-1.12737	-0.989831	8.04405e-05	-1.18493	-0.943221
155418006	rs13171665	6.14814e-09	-1.1043	-0.997298	8.15166e-05	-1.16294	-0.951921
155418126	rs79375969	9.73115e-09	-1.64242	-1.54201e-10	0.000124906	-1.68811	-1.54201e-10
155420181	rs146646473	1.75309e-08	-1.25868e-10	-1.05378	0.000237237	-1.25868e-10	-1.04661
155420215	rs75072411	3.65411e-08	-0.31931	-1.54201e-10	0.000258498	-0.960778	-1.54201e-10
155420223	rs12519159	6.0231e-09	-1.1264	-0.995745	8.15601e-05	-1.16453	-0.949797
155420642	rs6873515	4.97273e-09	-1.29293	-1.02085	7.01168e-05	-1.28261	-0.982899
155421004	rs6866134	4.84149e-09	-1.3219	-1.01863	6.82696e-05	-1.3119	-0.980299
155421539	rs1432724	4.72701e-09	-1.35085	-1.01361	6.65823e-05	-1.34119	-0.976038
155421589	rs1432725	4.72701e-09	-1.35085	-1.01361	6.65823e-05	-1.34119	-0.976038
155421795	rs13176599	4.71047e-09	-1.35535	-1.01261	6.62974e-05	-1.34618	-0.975334
155422738	rs12517364	3.90084e-09	-1.56425	-0.992308	5.78952e-05	-1.50555	-0.951481
155422838	rs1864943	5.61864e-09	-1.15512	-1.03654	7.56539e-05	-1.18809	-1.0014
155422883	rs141483531	4.99473e-08	-1.25868e-10	-0.0067791	0.000732865	-1.25868e-10	0.081294
155423412	rs6886073	4.2195e-09	-1.48077	-0.997262	6.18394e-05	-1.43396	-0.957167
155423849	rs35060941	3.84405e-09	-1.55137	-1.01985	5.72622e-05	-1.48629	-0.981732
155423952	rs13175377	3.91897e-09	-1.54475	-1.00717	5.85598e-05	-1.47868	-0.966938
155424445	rs10061155	3.61133e-09	-1.62916	-1.00451	5.44408e-05	-1.55304	-0.965514
155424638	rs35430862	3.91774e-09	-1.54772	-1.00451	5.94933e-05	-1.46429	-0.965514
155425601	rs80150359	3.27581e-08	-0.428597	-1.54201e-10	0.00023847	-1.04142	-1.54201e-10
155425697	rs75792942	1.85828e-08	-1.25868e-10	-0.995509	0.000249361	-1.25868e-10	-0.996766
155425918	rs143924990	5.81149e-08	-1.25868e-10	0.144675	0.000857717	-1.25868e-10	0.238607
155427558	rs10041446	4.07069e-09	-1.45312	-1.06081	6.14506e-05	-1.36599	-1.03144
155427667	rs6873111	1.48005e-08	-0.271078	-0.952009	0.000201586	-0.308631	-0.90082
155428150	rs150152121	1.93075e-08	-0.957252	-1.54201e-10	0.000283811	-0.867359	-1.54201e-10
155429766	rs12520821	5.15806e-09	-1.20163	-1.07555	6.92312e-05	-1.22838	-1.04984
155431788	rs75328295	1.01861e-08	-1.59673	-1.54201e-10	0.000151151	-1.49739	-1.54201e-10
155431819	rs149944598	5.37624e-08	-1.25868e-10	0.0668268	0.000739096	-1.25868e-10	0.08976
155432401	rs1465687	5.95713e-09	-1.0702	-1.06295	8.08429e-05	-1.08779	-1.03537
155432751	rs138788067	9.75389e-09	-1.64008	-1.54201e-10	0.000125207	-1.6857	-1.54201e-10
155432857	rs17053124	5.2815e-09	-1.18292	-1.07062	7.34829e-05	-1.17485	-1.04376
155432927	rs963426	1.86037e-08	-1.25868e-10	-0.994385	0.000249316	-1.25868e-10	-0.996948
155433732	rs4634337	3.86048e-09	-1.51788	-1.04908	5.88809e-05	-1.4238	-1.01635
155434155	rs116400023	1.71327e-08	-1.25868e-10	-1.07676	0.000230034	-1.25868e-10	-1.07744
155437083	rs73810389	1.67606e-08	-1.25868e-10	-1.09872	0.000225081	-1.25868e-10	-1.09921
155438366	rs142195109	1.78033e-08	-1.03837	-1.54201e-10	0.000227662	-1.08781	-1.54201e-10
155440632	rs75895997	8.72673e-09	-1.75136	-1.54201e-10	0.000117826	-1.74646	-1.54201e-10
155441300	rs10454973	5.37076e-09	-1.27412	-0.962656	7.51807e-05	-1.2873	-0.908474
155442105	rs75993682	4.41896e-09	-1.3177	-1.11414	5.71713e-05	-1.35654	-1.11308
155443062	rs11750885	1.35549e-08	-1.13427	-0.176725	0.000184927	-1.17865	-0.117056
155443558	rs12521203	5.5564e-09	-1.14328	-1.05952	7.52115e-05	-1.16637	-1.02899
155443664	rs4704921	1.65633e-08	-1.25868e-10	-1.11056	0.000222209	-1.25868e-10	-1.11205
155443790	rs13187689	1.00565e-08	-1.60952	-1.54201e-10	0.000117269	-1.7512	-1.54201e-10
155444001	rs78735085	2.47563e-08	-0.708666	-1.54201e-10	0.000327507	-0.724159	-1.54201e-10
155444106	rs72807743	1.12751e-08	-1.49515	-1.54201e-10	0.000197079	-1.23206	-1.54201e-10
155444535	rs10454961	3.66906e-09	-1.56659	-1.05122	5.4518e-05	-1.49773	-1.01941
155445324	rs17536228	2.43156e-08	-0.72663	-1.54201e-10	0.000259983	-0.955051	-1.54201e-10
155445818	rs17536262	3.86473e-09	-1.52806	-1.03779	5.79694e-05	-1.4529	-1.00286
155446925	rs76128112	1.63738e-08	-1.25868e-10	-1.12206	0.000220005	-1.25868e-10	-1.12202
155447958	rs117742787	1.63944e-08	-1.25868e-10	-1.12081	0.000220298	-1.25868e-10	-1.12069
155448202	rs2053041	3.80598e-09	-1.72364	-0.85753	5.60732e-05	-1.6825	-0.806504
155448823	rs256635	1.16811e-08	-0.906713	-0.553064	0.000149279	-0.993132	-0.516721
155448942	rs79456144	9.40728e-09	-1.67626	-1.54201e-10	0.000123053	-1.70305	-1.54201e-10
155449092	rs73302947	1.65925e-08	-1.25868e-10	-1.1088	0.000223128	-1.25868e-10	-1.10792
155450015	rs17536506	4.88745e-08	-0.0284911	-1.54201e-10	0.00058812	-0.138737	-1.54201e-10
155450213	rs2163745	4.12458e-09	-1.43254	-1.06824	7.81552e-05	-1.08264	-1.07433
155450424	rs2116737	6.09696e-09	-1.00902	-1.10094	0.000137192	-0.50002	-1.09426
155450459	rs2436421	3.43324e-09	-1.56822	-1.11603	4.37856e-05	-1.61515	-1.12122
155450540	rs2436420	3.37303e-09	-1.59351	-1.10842	4.28759e-05	-1.63966	-1.11769
155451304	rs150239696	2.6611e-08	-1.25868e-10	-0.636422	0.00036742	-1.25868e-10	-0.609162
155451305	rs1432727	2.92631e-08	-1.03686	0.495441	0.000459748	-0.920948	0.535959
155451319	rs256634	3.79133e-09	-1.49664	-1.08839	5.84894e-05	-1.36896	-1.07786
155451487	rs145825229	1.01089e-08	-1.60433	-1.54201e-10	0.000141985	-1.55995	-1.54201e-10
155451625	rs256633	4.25022e-09	-1.67467	-0.796111	5.42845e-05	-1.71763	-0.803803
155451848	rs256632	3.52361e-09	-1.54631	-1.11196	6.22166e-05	-1.27079	-1.11425
155452730	rs17536707	7.62814e-09	-0.779284	-1.10662	7.42858e-05	-1.10691	-1.10084
155453200	rs73812913	6.72793e-09	-0.928923	-1.08256	6.84182e-05	-1.21641	-1.07362
155453475	rs3097811	3.13249e-09	-1.74158	-1.03434	4.20016e-05	-1.73458	-1.04338
155453603	rs7721978	4.78905e-09	-1.32584	-1.02557	8.92112e-05	-0.99904	-1.02562
155453618	rs7707208	4.77216e-09	-1.32132	-1.03363	9.19595e-05	-0.962011	-1.03231
155453636	rs256631	3.20528e-09	-1.63082	-1.12213	4.71857e-05	-1.53933	-1.12225
155453674	rs256630	3.18845e-09	-1.63616	-1.12206	4.68517e-05	-1.54642	-1.12226
155453675	rs7734472	4.74865e-09	-1.32132	-1.03857	9.14315e-05	-0.962011	-1.03807
155453756	rs78669601	2.22313e-08	-1.25868e-10	-0.816247	0.000293989	-1.25868e-10	-0.832124
155453885	rs256629	3.24614e-09	-1.74927	-0.991008	4.31118e-05	-1.74977	-1.00211
155454079	rs256628	3.15468e-09	-1.64697	-1.12189	4.61778e-05	-1.56093	-1.12224
155454123	rs10053395	4.60737e-09	-1.35335	-1.03674	8.76418e-05	-1.00562	-1.03679
155454345	rs4704934	4.48887e-09	-1.3615	-1.05464	8.51306e-05	-1.0168	-1.05469
155454432	rs4704935	4.52193e-09	-1.35917	-1.04964	8.32968e-05	-1.04358	-1.04968
155454941	rs256626	3.13791e-09	-1.65193	-1.12226	4.58762e-05	-1.56765	-1.12207
155455067	rs3097812	3.13795e-09	-1.65193	-1.12225	4.58722e-05	-1.56765	-1.12216
155455535	rs78882754	1.35843e-08	-0.314422	-0.99441	0.000148943	-0.537751	-0.974353
155455954	rs256625	3.3528e-09	-1.58825	-1.11971	5.14299e-05	-1.45461	-1.12084
155455973	rs1347116	1.25642e-08	-1.3869	-1.54201e-10	0.000133378	-1.62248	-1.54201e-10
155456295	rs77986776	9.62225e-09	-1.65367	-1.54201e-10	0.000121348	-1.71701	-1.54201e-10
155456437	rs6862821	6.26168e-09	-1.11514	-0.968161	0.000122752	-0.743753	-0.961746
155456875	rs147201877	6.17161e-08	-1.25868e-10	0.204797	0.000765257	-1.25868e-10	0.124545
155456936	rs3097855	4.25421e-09	-1.45899	-1.01084	4.30053e-05	-1.71773	-1.03661
155457195	rs73812915	3.61561e-09	-1.52676	-1.10573	9.61999e-05	-0.833728	-1.11551
155457230	rs7724181	8.72704e-09	-1.75132	-1.54201e-10	0.000123595	-1.69866	-1.54201e-10
155457318	rs7701517	9.20479e-09	-1.69802	-1.54201e-10	0.000139138	-1.5802	-1.54201e-10
155457602	rs1432728	4.23054e-09	-1.46779	-1.00763	7.82015e-05	-1.2028	-0.953583
155458243	rs1002844	3.84027e-09	-1.71516	-0.857044	6.3571e-05	-1.51695	-0.846564
155458803	rs17537018	4.40819e-08	-0.131698	-1.54201e-10	0.000993824	0.385892	-1.54201e-10
155459416	rs74742493	2.91948e-09	-1.73514	-1.1112	3.95911e-05	-1.72499	-1.11207
155459651	rs113793267	1.47353e-08	-1.2275	-1.54201e-10	0.000357596	-0.636264	-1.54201e-10
155459680	rs10065929	5.99934e-09	-1.15725	-0.968851	0.000150163	-0.543988	-0.959957
155459978	rs145920200	2.25921e-08	-1.25868e-10	-0.800148	0.000292091	-1.25868e-10	-0.838601
155460115	rs10475659	4.90462e-09	-1.31385	-1.01372	0.000115553	-0.759725	-1.00622
155460299	rs12188985	5.41117e-09	-1.49319	-0.736093	6.03307e-05	-1.69473	-0.721098
155460418	rs61191718	6.03961e-09	-1.34988	-0.769525	6.2882e-05	-1.61922	-0.755188
155460794	rs2116738	5.16578e-08	-1.25868e-10	0.0268934	0.00063865	-1.25868e-10	-0.0563113
155460795	rs116011165	2.45028e-08	-0.718958	-1.54201e-10	0.0002039	-1.19804	-1.54201e-10
155461084	rs145509335	7.14693e-08	-1.25868e-10	0.351521	0.00109647	-1.25868e-10	0.484179
155461543	rs9687494	8.88749e-09	-0.83421	-0.898892	0.000153041	-0.596817	-0.888144
155461709	rs58209951	4.76419e-09	-1.33992	-1.0167	0.000128457	-0.711151	-0.948921
155462260	rs1347118	3.70716e-09	-1.74738	-0.860102	5.02731e-05	-1.75048	-0.847722
155462439	rs75174473	1.39736e-08	-1.28058	-1.54201e-10	0.00034021	-0.686105	-1.54201e-10
155462503	rs138777583	1.66555e-08	-1.25868e-10	-1.10501	0.0002279	-1.25868e-10	-1.08676
155462984	rs992563	3.46521e-09	-1.56551	-1.10946	6.20727e-05	-1.30201	-1.08535
155463767	rs79681499	8.75497e-08	0.55446	-1.54201e-10	0.00320815	1.55778	-1.54201e-10
155463783	rs75842661	8.37116e-08	0.50963	-1.54201e-10	0.00304027	1.50403	-1.54201e-10
155463807	rs79707962	8.59802e-08	0.536369	-1.54201e-10	0.00313935	1.5361	-1.54201e-10
155463898	rs78054006	3.29501e-08	-0.422753	-1.54201e-10	0.000969021	0.360619	-1.54201e-10
155463960	rs58327079	1.43771e-08	-1.25211	-1.54201e-10	0.000354917	-0.643783	-1.54201e-10
155464275	rs73812917	4.16979e-08	-0.187297	-1.54201e-10	0.000990852	0.382898	-1.54201e-10
155465356	rs58982831	1.39683e-08	-1.28096	-1.54201e-10	0.000351425	-0.653671	-1.54201e-10
155466630	rs78866105	7.80683e-08	0.439837	-1.54201e-10	0.00279572	1.42018	-1.54201e-10
155467315	rs147847798	4.66834e-08	-1.25868e-10	-0.0743593	0.000578839	-1.25868e-10	-0.154643
155467437	rs4601027	1.37651e-08	-1.29561	-1.54201e-10	0.000329492	-0.718115	-1.54201e-10
155468133	rs17537158	1.36467e-08	-1.30425	-1.54201e-10	0.000325229	-0.731139	-1.54201e-10
155468496	rs7736045	1.16925e-08	-1.4588	-1.54201e-10	0.00024944	-0.996449	-1.54201e-10
155469726	rs73812919	2.69039e-08	-0.625478	-1.54201e-10	0.000508462	-0.284277	-1.54201e-10
155470446	rs4704943	1.18396e-08	-1.72248	0.276175	0.000186119	-1.57839	0.289105
155471331	rs77005236	9.06078e-08	0.588792	-1.54201e-10	0.00473849	1.94781	-1.54201e-10
155471684	rs73812920	1.35161e-08	-1.31386	-1.54201e-10	0.000331079	-0.713311	-1.54201e-10
155471714	rs6556352	2.8752e-09	-1.75052	-1.1111	4.26307e-05	-1.67681	-1.08628
155471847	rs6897824	7.93059e-08	0.455565	-1.54201e-10	0.00400568	1.7798	-1.54201e-10
155471899	rs77732553	1.6439e-07	1.18449	-1.54201e-10	0.00212565	1.14616	-1.54201e-10
155472001	rs73812922	3.87197e-08	-0.261399	-1.54201e-10	0.000896546	0.282882	-1.54201e-10
155472328	rs73812923	3.93059e-08	-0.246372	-1.54201e-10	0.00091242	0.300433	-1.54201e-10
155472667	rs74871824	8.85739e-08	0.56609	-1.54201e-10	0.00460509	1.91925	-1.54201e-10
155473202	rs4418084	8.55252e-08	0.531064	-1.54201e-10	0.00440635	1.87513	-1.54201e-10
155473639	rs56347212	1.2345e-08	-1.40449	-1.54201e-10	0.000260795	-0.951934	-1.54201e-10
155473878	rs6556357	8.66489e-08	0.544117	-1.54201e-10	0.00447942	1.89158	-1.54201e-10
155474114	rs77691983	8.50607e-08	0.525618	-1.54201e-10	0.0043762	1.86827	-1.54201e-10
155474238	rs77310557	1.68724e-08	-1.25868e-10	-1.09207	0.000228705	-1.25868e-10	-1.08323
155474265	rs12658158	1.65826e-08	-1.25868e-10	-1.10939	0.000229787	-1.25868e-10	-1.07851
155474358	rs113792361	8.50607e-08	0.525618	-1.54201e-10	0.0043762	1.86827	-1.54201e-10
155474558	rs80261895	1.6596e-08	-1.25868e-10	-1.10859	0.000222083	-1.25868e-10	-1.11262
155474649	rs62380697	1.30393e-08	-1.34978	-1.54201e-10	0.000311959	-0.772797	-1.54201e-10
155474689	rs72643425	3.43393e-09	-1.75014	-0.933908	4.63884e-05	-1.74791	-0.930705
155474938	rs150587077	2.77872e-08	-1.25868e-10	-0.593171	0.000378075	-1.25868e-10	-0.580575
155474996	rs11949606	3.10796e-09	-1.68115	-1.10263	5.04839e-05	-1.5234	-1.07061
155475003	rs112211079	8.27349e-08	0.497894	-1.54201e-10	0.00422578	1.83329	-1.54201e-10
155475164	rs146733769	9.04116e-09	-1.71596	-1.54201e-10	0.000118029	-1.74474	-1.54201e-10
155476164	rs186309808	1.16024e-08	-1.46653	-1.54201e-10	0.000127767	-1.66546	-1.54201e-10
155476741	rs11742181	8.74326e-09	-1.74946	-1.54201e-10	0.000121258	-1.71775	-1.54201e-10
155477866	rs998997	1.1375e-07	0.816259	-1.54201e-10	0.00669314	2.29317	-1.54201e-10
155479715	rs6897778	1.02107e-08	-0.474139	-1.12017	0.00011705	-0.647414	-1.10565
155480039	rs6874329	3.95976e-09	-1.53488	-1.00669	0.00010565	-0.919243	-0.936293
155480841	rs148002370	4.17926e-08	-1.25868e-10	-0.185029	0.000520947	-1.25868e-10	-0.260019
155481165	rs75813120	8.72886e-09	-1.75111	-1.54201e-10	0.000129095	-1.65512	-1.54201e-10
155482169	rs7724381	1.79027e-08	-1.25868e-10	-1.0328	0.000255931	-1.25868e-10	-0.970759
155482372	rs116456269	8.92881e-09	-1.72846	-1.54201e-10	0.000126394	-1.67626	-1.54201e-10
155482577	rs58199274	8.82034e-09	-1.74069	-1.54201e-10	0.000126532	-1.67517	-1.54201e-10
155482632	rs79067988	2.96935e-08	-1.25868e-10	-0.526818	0.000417802	-1.25868e-10	-0.48066
155483209	rs13356726	8.38051e-08	0.510747	-1.54201e-10	0.00455023	1.90727	-1.54201e-10
155483429	rs117246516	1.96011e-08	-1.25868e-10	-0.942161	0.000267913	-1.25868e-10	-0.925004
155483498	rs144662964	2.82308e-08	-0.577333	-1.54201e-10	0.000342224	-0.680202	-1.54201e-10
155484594	rs79249483	1.15516e-08	-1.47092	-1.54201e-10	0.000220213	-1.12107	-1.54201e-10
155484667	rs4704951	1.77095e-08	-1.25868e-10	-1.04364	0.000253735	-1.25868e-10	-0.979376
155487207	rs12656800	2.08355e-08	-1.25868e-10	-0.881087	0.000282339	-1.25868e-10	-0.872559
155487992	rs116005553	3.9667e-09	-1.65609	-0.883721	4.91299e-05	-1.73583	-0.885366
155488438	rs10070956	1.67715e-08	0.0193086	-1.11738	0.000134785	-0.515184	-1.0968
155488917	rs10069855	1.27298e-08	-1.3738	-1.54201e-10	0.000188166	-1.27834	-1.54201e-10
155495107	rs115570144	8.78096e-09	-1.74516	-1.54201e-10	0.0001184	-1.7416	-1.54201e-10
155495275	rs190665748	1.88073e-08	-1.25868e-10	-0.983502	0.000254508	-1.25868e-10	-0.976337
155495605	rs60166257	3.85347e-09	-1.51807	-1.05071	9.9401e-05	-0.923882	-0.992623
155495702	rs568517405	1.72935e-08	-1.25868e-10	-1.06742	0.000230791	-1.25868e-10	-1.07415
155496427	rs188202743	1.73952e-08	-1.25868e-10	-1.06155	0.000234086	-1.25868e-10	-1.05998
155497026	rs143127902	5.75426e-08	-1.25868e-10	0.134778	0.000708642	-1.25868e-10	0.0476835
155498276	rs187756977	1.71896e-08	-1.25868e-10	-1.07344	0.000229587	-1.25868e-10	-1.07939
155499060	rs10476272	3.24631e-09	-1.65089	-1.08934	5.46187e-05	-1.46679	-1.0485
155500542	rs73813227	3.74318e-08	-0.295227	-1.54201e-10	0.000908061	0.295644	-1.54201e-10
155500631	rs12187915	6.60721e-09	-1.0899	-0.939688	5.73649e-05	-1.52905	-0.937183
155500647	rs10476276	2.68827e-08	-0.626263	-1.54201e-10	0.000551237	-0.203503	-1.54201e-10
155500992	rs4704970	3.79926e-08	-0.280357	-1.54201e-10	0.000924206	0.313267	-1.54201e-10
155501069	rs114064656	4.11877e-09	-1.62113	-0.881066	5.00422e-05	-1.72008	-0.88272
155501212	rs13157744	1.07838e-08	-1.5397	-1.54201e-10	0.000132054	-1.63245	-1.54201e-10
155501284	rs71582133	1.70656e-08	-1.08068	-1.54201e-10	0.00014604	-1.53179	-1.54201e-10
155501356	rs73813228	3.85646e-08	-0.265413	-1.54201e-10	0.000940708	0.330965	-1.54201e-10
155501438	rs80138336	3.91481e-08	-0.250395	-1.54201e-10	0.000957574	0.348736	-1.54201e-10
155501574	rs150674030	6.42662e-08	-1.25868e-10	0.245286	0.00078843	-1.25868e-10	0.154377
155501582	rs113472609	3.91481e-08	-0.250395	-1.54201e-10	0.000957574	0.348736	-1.54201e-10
155501648	rs67349834	1.14628e-08	-0.633088	-0.845551	6.38369e-05	-1.51287	-0.846463
155502327	rs11135048	6.98172e-09	-1.13268	-0.841775	6.21651e-05	-1.54798	-0.837893
155504405	rs11953463	3.29486e-09	-1.65634	-1.06904	6.97954e-05	-1.25294	-1.01716
155504517	rs73813229	4.30466e-08	-0.155463	-1.54201e-10	0.00107109	0.460761	-1.54201e-10
155506153	rs77909569	5.77137e-09	-1.60327	-0.561565	0.000169869	-0.774377	-0.606262
155506333	rs67257169	5.67077e-09	-1.29461	-0.887813	5.45737e-05	-1.62746	-0.888652
155506386	rs79021922	9.02133e-08	0.584429	-1.54201e-10	0.00019202	-1.25807	-1.54201e-10
155508728	rs73298688	3.86565e-08	-0.263031	-1.54201e-10	0.000976621	0.368431	-1.54201e-10
155509360	rs143543396	9.75794e-09	-1.63967	-1.54201e-10	0.000129299	-1.65354	-1.54201e-10
155509639	rs78669099	9.29233e-09	-1.68856	-1.54201e-10	0.000158466	-1.45013	-1.54201e-10
155509837	rs76904853	9.26462e-09	-1.69154	-1.54201e-10	0.000154919	-1.47277	-1.54201e-10
155509890	rs7714933	6.51059e-09	-1.24097	-0.803348	5.20059e-05	-1.73724	-0.827072
155510524	rs7716954	3.89771e-09	-1.61987	-0.937489	5.18171e-05	-1.62167	-0.946276
155510573	rs7702268	3.68956e-09	-1.60853	-1.00371	4.82952e-05	-1.63247	-1.00587
155511262	rs256776	6.29883e-09	-1.33355	-0.74383	5.41714e-05	-1.75102	-0.772496
155511486	rs256775	6.75201e-09	-1.26947	-0.738441	5.44914e-05	-1.75131	-0.766314
155511559	rs76890297	9.19245e-09	-1.69937	-1.54201e-10	0.000152278	-1.48996	-1.54201e-10
155512144	rs148371863	1.75198e-08	-1.25868e-10	-1.05442	0.000231123	-1.25868e-10	-1.07272
155512243	rs114102084	9.25284e-09	-1.69282	-1.54201e-10	0.000154493	-1.47552	-1.54201e-10
155513055	rs80224366	9.30122e-09	-1.6876	-1.54201e-10	0.000156231	-1.46433	-1.54201e-10
155513066	rs78501373	9.51585e-09	-1.66479	-1.54201e-10	0.000163658	-1.41789	-1.54201e-10
155513494	rs79223307	9.16404e-09	-1.70246	-1.54201e-10	0.000148579	-1.51455	-1.54201e-10
155513847	rs57304745	4.00717e-09	-1.55099	-0.978669	5.27478e-05	-1.67827	-0.871878
155513973	rs139917725	1.20673e-08	-1.42725	-1.54201e-10	0.000240617	-1.03246	-1.54201e-10
155515368	rs74588864	9.10131e-09	-1.70933	-1.54201e-10	0.000148817	-1.51295	-1.54201e-10
155515594	rs12233931	1.02122e-08	-1.59417	-1.54201e-10	0.000132594	-1.62837	-1.54201e-10
155515611	rs114547313	1.4874e-08	-1.21813	-1.54201e-10	0.000219606	-1.12383	-1.54201e-10
155515666	rs32387	8.29177e-09	-1.10568	-0.696809	5.8346e-05	-1.72143	-0.727844
155515803	rs32386	7.52645e-09	-1.19314	-0.70618	5.67083e-05	-1.74021	-0.737538
155516229	rs32385	4.97335e-09	-1.50203	-0.811628	6.11654e-05	-1.56516	-0.836924
155516829	rs76490600	1.03878e-08	-1.57711	-1.54201e-10	0.000130717	-1.64263	-1.54201e-10
155516963	rs78643088	9.05775e-09	-1.71413	-1.54201e-10	0.000161841	-1.42905	-1.54201e-10
155517167	rs39947	6.68048e-09	-1.27898	-0.739581	5.45101e-05	-1.75033	-0.766947
155517435	rs115314930	9.14133e-09	-1.70494	-1.54201e-10	0.000150357	-1.50265	-1.54201e-10
155517631	rs7701883	4.85794e-09	-1.35759	-0.979546	5.75808e-05	-1.58944	-0.873036
155517876	rs116478477	8.79397e-09	-1.74368	-1.54201e-10	0.000149328	-1.50953	-1.54201e-10
155518305	rs11738430	1.10965e-08	-1.51112	-1.54201e-10	0.000117401	-1.75007	-1.54201e-10
155518474	rs7707018	3.98269e-09	-1.56167	-0.974118	5.1913e-05	-1.70022	-0.865879
155519799	rs7712924	4.07797e-09	-1.553	-0.959151	5.3826e-05	-1.68458	-0.845333
155519909	rs7713089	4.05857e-09	-1.55776	-0.959151	5.33299e-05	-1.69384	-0.845333
155519933	rs7702370	3.80233e-09	-1.62298	-0.959151	5.18484e-05	-1.72201	-0.845333
155520283	rs752058	4.03375e-09	-1.5595	-0.963549	5.32869e-05	-1.68833	-0.851648
155520303	rs891909	3.86839e-09	-1.60439	-0.960517	5.22054e-05	-1.71279	-0.847693
155521008	rs891908	3.93156e-09	-1.60167	-0.947039	5.29445e-05	-1.71139	-0.835033
155521375	rs12152972	3.12168e-09	-1.74068	-1.0387	5.3985e-05	-1.49009	-1.03687
155521422	rs1432707	6.62278e-09	-1.18707	-0.840166	6.09055e-05	-1.54215	-0.864193
155521511	rs32384	5.42707e-09	-1.3668	-0.859547	4.85517e-05	-1.75009	-0.882945
155521595	rs74864866	8.93499e-09	-1.72777	-1.54201e-10	0.000145008	-1.53888	-1.54201e-10
155521889	rs145336913	9.0855e-09	-1.71107	-1.54201e-10	0.000148199	-1.51711	-1.54201e-10
155522569	rs79869048	3.37261e-09	-1.74442	-0.957638	5.90387e-05	-1.4824	-0.955077
155522726	rs78803444	9.18509e-09	-1.70017	-1.54201e-10	0.000152005	-1.49176	-1.54201e-10
155522991	rs79032277	9.17297e-09	-1.70149	-1.54201e-10	0.000151552	-1.49474	-1.54201e-10
155523905	rs80061347	1.10012e-08	-1.51975	-1.54201e-10	0.000224823	-1.10035	-1.54201e-10
155524222	rs185370	5.36959e-09	-1.30639	-0.930607	4.57089e-05	-1.74391	-0.949467
155526131	rs72807758	1.01025e-08	-1.60496	-1.54201e-10	0.000124776	-1.68914	-1.54201e-10
155526506	rs55896878	3.23106e-09	-1.64296	-1.10197	5.94099e-05	-1.33954	-1.09167
155526605	rs113491664	3.60056e-09	-1.71655	-0.920105	5.68599e-05	-1.55781	-0.917268
155526719	rs32383	6.21868e-09	-1.26893	-0.821263	5.06956e-05	-1.74393	-0.845895
155526907	rs10068004	3.46201e-09	-1.74537	-0.930531	6.40099e-05	-1.5475	-0.809132
155528034	rs1368321	1.01263e-08	-1.60261	-1.54201e-10	0.000132375	-1.63003	-1.54201e-10
155528085	rs3097865	5.11204e-09	-1.38738	-0.898771	5.66872e-05	-1.55841	-0.919709
155528225	rs1368320	3.21868e-09	-1.74763	-1.00114	5.63399e-05	-1.58265	-0.901615
155528496	rs148593115	2.07711e-08	-1.25868e-10	-0.884183	0.000271334	-1.25868e-10	-0.912316
155528738	rs17626481	8.8789e-09	-1.73407	-1.54201e-10	0.000171356	-1.37192	-1.54201e-10
155529049	rs188465766	9.79055e-09	-1.63633	-1.54201e-10	0.000141587	-1.56276	-1.54201e-10
155529458	rs150305681	1.77449e-08	-1.25868e-10	-1.04165	0.000230854	-1.25868e-10	-1.07388
155529908	rs32382	5.82299e-09	-1.28909	-0.866846	4.82032e-05	-1.75104	-0.889197
155530199	rs55756765	1.03883e-08	-1.57707	-1.54201e-10	0.000119209	-1.73479	-1.54201e-10
155530223	rs1549887	6.36932e-09	-1.19924	-0.867016	4.82983e-05	-1.74942	-0.888856
155530979	rs78671128	8.79074e-09	-1.74405	-1.54201e-10	0.000127466	-1.66782	-1.54201e-10
155531360	rs77722566	1.05836e-08	-1.55844	-1.54201e-10	0.000124901	-1.68814	-1.54201e-10
155531793	rs76515654	8.9557e-09	-1.72546	-1.54201e-10	0.000139274	-1.57923	-1.54201e-10
155532460	rs3097863	7.55334e-09	-1.12608	-0.769676	6.71412e-05	-1.51333	-0.795542
155532735	rs1030659	9.69509e-09	-1.64613	-1.54201e-10	0.000146869	-1.52613	-1.54201e-10
155532793	rs1030658	5.88568e-09	-1.30194	-0.843284	4.93702e-05	-1.75068	-0.865638
155532994	rs143843806	8.74125e-09	-1.74969	-1.54201e-10	0.000142632	-1.5554	-1.54201e-10
155535278	rs7737257	3.33588e-09	-1.73922	-0.973793	5.72223e-05	-1.60419	-0.86453
155535763	rs116562807	7.92428e-08	0.454769	-1.54201e-10	0.00358266	1.66819	-1.54201e-10
155535890	rs75826836	8.99004e-09	-1.72163	-1.54201e-10	0.000140625	-1.56957	-1.54201e-10
155537035	rs76716844	8.99832e-09	-1.72071	-1.54201e-10	0.000140944	-1.56731	-1.54201e-10
155537213	rs10075096	4.46325e-09	-1.52897	-0.892906	5.81636e-05	-1.69062	-0.761784
155537356	rs10042085	3.46534e-09	-1.73286	-0.942076	5.80869e-05	-1.6305	-0.823228
155538133	rs6874980	3.97512e-09	-1.65621	-0.881479	5.63489e-05	-1.73661	-0.747494
155538175	rs6890997	3.92023e-09	-1.67012	-0.881479	5.60596e-05	-1.74176	-0.747494
155538360	rs6891351	4.10493e-09	-1.61999	-0.885565	5.7168e-05	-1.71708	-0.752596
155538448	rs79446952	8.80962e-09	-1.7419	-1.54201e-10	0.000134623	-1.61319	-1.54201e-10
155538778	rs75624310	8.96326e-09	-1.72461	-1.54201e-10	0.000143159	-1.55171	-1.54201e-10
155538982	rs190328425	3.28348e-08	-1.25868e-10	-0.426258	0.000467246	-1.25868e-10	-0.368812
155539568	rs74359919	9.07246e-09	-1.7125	-1.54201e-10	0.000143704	-1.54791	-1.54201e-10
155539850	rs146151110	4.54956e-08	-1.25868e-10	-0.100132	0.000641607	-1.25868e-10	-0.0516921
155540311	rs1368319	3.52742e-09	-1.73922	-0.917964	6.15033e-05	-1.60419	-0.792385
155540364	rs2871724	3.90424e-09	-1.67012	-0.885565	5.57743e-05	-1.74176	-0.752596
155540874	rs144242918	9.0481e-09	-1.71519	-1.54201e-10	0.000118745	-1.73869	-1.54201e-10
155543235	rs32381	5.44123e-09	-1.32285	-0.900891	4.67748e-05	-1.74957	-0.920752
155543362	rs115470966	3.75321e-08	-0.29255	-1.54201e-10	0.00012861	-1.65889	-1.54201e-10
155543951	rs75247331	8.94634e-09	-1.7265	-1.54201e-10	0.000142414	-1.55693	-1.54201e-10
155544055	rs370899404	1.85041e-08	-1.25868e-10	-0.999753	0.000251321	-1.25868e-10	-0.988938
155544533	rs186404037	8.73294e-09	-1.75065	-1.54201e-10	0.00011725	-1.75136	-1.54201e-10
155545278	rs32380	7.95072e-09	-1.28934	-0.555141	6.4547e-05	-1.73155	-0.616726
155545564	rs41084	5.8871e-09	-1.18544	-0.959548	4.43436e-05	-1.74719	-0.976509
155545570	rs4085065	9.2809e-09	-1.68979	-1.54201e-10	0.000117335	-1.75064	-1.54201e-10
155546610	rs1368317	3.16162e-09	-1.64581	-1.12085	4.27785e-05	-1.66842	-1.09121
155546850	rs17538098	8.7607e-09	-1.74747	-1.54201e-10	0.000119098	-1.73572	-1.54201e-10
155547120	rs3097808	7.12427e-09	-1.42415	-0.530088	6.8915e-05	-1.68974	-0.593057
155547301	rs77970015	9.15788e-09	-1.70313	-1.54201e-10	0.000146722	-1.52713	-1.54201e-10
155548005	rs919728	8.48228e-09	-1.32892	-0.450843	7.27746e-05	-1.71029	-0.518009
155549247	rs76876188	1.37014e-08	-1.30025	-1.54201e-10	0.000167429	-1.39511	-1.54201e-10
155549634	rs77200559	8.90999e-09	-1.73057	-1.54201e-10	0.000137389	-1.59285	-1.54201e-10
155550414	rs32379	5.2474e-09	-1.29296	-0.967049	4.46223e-05	-1.73383	-0.983604
155550534	rs79123167	8.93987e-09	-1.72723	-1.54201e-10	0.000138634	-1.58383	-1.54201e-10
155550580	rs72807765	8.96873e-09	-1.724	-1.54201e-10	0.000121233	-1.71795	-1.54201e-10
155551585	rs1368316	5.61477e-09	-1.25436	-0.937984	4.50941e-05	-1.75138	-0.955537
155551659	rs74750800	8.93178e-09	-1.72813	-1.54201e-10	0.000138302	-1.58623	-1.54201e-10
155551741	rs3097862	6.05335e-09	-1.18142	-0.93572	4.52248e-05	-1.75011	-0.953914
155552019	rs17053239	2.18544e-08	-1.25868e-10	-0.833344	0.000297351	-1.25868e-10	-0.820756
155552225	rs60577002	4.76835e-09	-1.3934	-0.962345	5.77248e-05	-1.6121	-0.847876
155552410	rs17053240	4.78871e-09	-1.38913	-0.962359	5.78609e-05	-1.60943	-0.848194
155552586	rs32336	8.43211e-09	-1.32892	-0.456775	7.23663e-05	-1.71029	-0.523635
155554075	rs115636284	9.75075e-09	-1.6404	-1.54201e-10	0.000125162	-1.68606	-1.54201e-10
155554320	rs32337	3.20573e-09	-1.63056	-1.12225	4.2098e-05	-1.67282	-1.10285
155555244	rs3097860	7.5069e-09	-1.44515	-0.456775	7.49779e-05	-1.67484	-0.523635
155555552	rs143882398	1.19326e-08	-1.43847	-1.54201e-10	0.000273773	-0.903369	-1.54201e-10
155555690	rs32338	3.28551e-09	-1.6249	-1.10332	4.46389e-05	-1.67727	-1.0398
155557111	rs144117688	2.80282e-08	-1.25868e-10	-0.584536	0.000396138	-1.25868e-10	-0.533905
155557428	rs3097859	5.58597e-09	-1.23815	-0.959343	4.41691e-05	-1.75133	-0.976315
155557603	rs79595232	2.78948e-08	-1.25868e-10	-0.589306	0.000384941	-1.25868e-10	-0.562577
155557618	rs76323738	8.78362e-09	-1.74486	-1.54201e-10	0.000117934	-1.74554	-1.54201e-10
155557846	rs12109563	1.68502e-08	-1.25868e-10	-1.09338	0.000226393	-1.25868e-10	-1.0934
155558026	rs4704976	4.13605e-09	-1.51468	-0.983325	5.39754e-05	-1.65582	-0.871317
155558030	rs146903816	1.9596e-08	-1.25868e-10	-0.942419	0.000268212	-1.25868e-10	-0.92389
155558463	rs80125193	8.94208e-09	-1.72698	-1.54201e-10	0.000138724	-1.58318	-1.54201e-10
155558685	rs11748176	1.00196e-08	-1.6132	-1.54201e-10	0.000160886	-1.43497	-1.54201e-10
155558952	rs17053242	1.67165e-08	-1.25868e-10	-1.10135	0.000224597	-1.25868e-10	-1.10136
155559191	rs2436423	6.57444e-09	-1.41685	-0.61771	6.32103e-05	-1.6935	-0.675699
155559444	rs116341883	1.23611e-08	-1.40319	-1.54201e-10	0.00015426	-1.47703	-1.54201e-10
155559632	rs2436330	1.15078e-08	-1.26014	-0.214584	0.000111599	-1.50865	-0.292108
155560104	rs74441896	9.12969e-09	-1.70622	-1.54201e-10	0.000145742	-1.53383	-1.54201e-10
155560219	rs4704977	8.75041e-09	-1.74865	-1.54201e-10	0.000192193	-1.25717	-1.54201e-10
155560893	rs10037288	1.67654e-08	-1.25868e-10	-1.09843	0.000225253	-1.25868e-10	-1.09844
155561336	rs56324443	3.16438e-09	-1.67489	-1.0909	4.65781e-05	-1.60966	-1.06488
155561434	rs72807768	4.48759e-09	-1.4634	-0.953033	5.73833e-05	-1.62232	-0.843594
155562411	rs78374169	8.7868e-09	-1.7445	-1.54201e-10	0.000117895	-1.74587	-1.54201e-10
155563023	rs28589948	1.002e-08	-1.61316	-1.54201e-10	0.000169976	-1.38001	-1.54201e-10
155563030	rs75402119	9.08657e-09	-1.71095	-1.54201e-10	0.000144213	-1.54438	-1.54201e-10
155564117	rs78501042	9.28295e-09	-1.68957	-1.54201e-10	0.000155578	-1.46852	-1.54201e-10
155564123	rs256773	2.02048e-08	-0.957786	0.0459582	0.000140353	-1.52749	-0.0440208
155564203	rs80026004	9.46329e-09	-1.67033	-1.54201e-10	0.000161875	-1.42885	-1.54201e-10
155564268	rs76527864	9.11838e-09	-1.70745	-1.54201e-10	0.000145344	-1.53656	-1.54201e-10
155564312	rs138101478	1.94936e-08	-1.25868e-10	-0.947662	0.000266096	-1.25868e-10	-0.931812
155564988	rs75721317	9.20993e-09	-1.69747	-1.54201e-10	0.000148499	-1.51509	-1.54201e-10
155565063	rs114154914	5.63714e-07	2.4168	-1.54201e-10	0.0446968	4.19199	-1.54201e-10
155565066	rs79048803	9.20993e-09	-1.69747	-1.54201e-10	0.000148499	-1.51509	-1.54201e-10
155565199	rs138586789	9.20993e-09	-1.69747	-1.54201e-10	0.000148499	-1.51509	-1.54201e-10
155565736	rs1594652	2.45232e-08	-1.25868e-10	-0.718129	0.000344324	-1.25868e-10	-0.674084
155565826	rs1594651	4.10514e-09	-1.51307	-0.992435	5.30389e-05	-1.66262	-0.882027
155565850	rs77016117	9.37781e-09	-1.6794	-1.54201e-10	0.000154002	-1.4787	-1.54201e-10
155566039	rs115832022	9.37781e-09	-1.6794	-1.54201e-10	0.000154002	-1.4787	-1.54201e-10
155566212	rs76580807	9.37781e-09	-1.6794	-1.54201e-10	0.000154002	-1.4787	-1.54201e-10
155566222	rs80118583	9.37781e-09	-1.6794	-1.54201e-10	0.000154002	-1.4787	-1.54201e-10
155566314	rs74397884	3.92928e-08	-1.25868e-10	-0.246705	0.000586411	-1.25868e-10	-0.141646
155566544	rs256771	9.33425e-09	-1.32934	-0.35472	9.30642e-05	-1.55651	-0.42587
155566709	rs79408353	9.39126e-09	-1.67797	-1.54201e-10	0.000154431	-1.47592	-1.54201e-10
155566715	rs116046681	9.40638e-09	-1.67636	-1.54201e-10	0.000154912	-1.47281	-1.54201e-10
155566924	rs256770	3.31659e-09	-1.61613	-1.10268	4.32171e-05	-1.71193	-1.0375
155566964	rs256769	3.41174e-09	-1.60298	-1.08755	4.42887e-05	-1.71667	-1.00827
155567361	rs56206905	1.04241e-08	-1.57363	-1.54201e-10	0.000188339	-1.27743	-1.54201e-10
155567419	rs75989491	9.51024e-09	-1.66538	-1.54201e-10	0.000163469	-1.41905	-1.54201e-10
155567684	rs115764191	9.43341e-09	-1.67349	-1.54201e-10	0.000160852	-1.43519	-1.54201e-10
155567769	rs116148470	9.47681e-09	-1.6689	-1.54201e-10	0.000179017	-1.32819	-1.54201e-10
155568266	rs140850135	2.75547e-08	-1.25868e-10	-0.601574	0.000366746	-1.25868e-10	-0.610998
155568469	rs78223757	5.96228e-09	-1.04127	-1.09102	7.12977e-05	-1.16171	-1.0871
155568711	rs10053788	1.0746e-08	-1.54321	-1.54201e-10	0.000197779	-1.22852	-1.54201e-10
155569147	rs6880666	1.78087e-08	-1.25868e-10	-1.03806	0.000239268	-1.25868e-10	-1.03808
155569347	rs183957484	1.27443e-07	0.929919	-1.54201e-10	0.00733534	2.38479	-1.54201e-10
155569787	rs74916835	9.22131e-09	-1.69623	-1.54201e-10	0.000148882	-1.51251	-1.54201e-10
155570392	rs76830179	9.27082e-09	-1.69088	-1.54201e-10	0.000155142	-1.47133	-1.54201e-10
155570501	rs75037468	9.17297e-09	-1.70149	-1.54201e-10	0.000151552	-1.49474	-1.54201e-10
155570592	rs3097806	1.0354e-08	-1.2803	-0.300071	8.19539e-05	-1.73493	-0.374585
155571665	rs150095751	9.80561e-09	-1.63479	-1.54201e-10	0.000173209	-1.36117	-1.54201e-10
155571714	rs145604374	9.67857e-09	-1.64783	-1.54201e-10	0.000169072	-1.38535	-1.54201e-10
155571856	rs115947896	9.78801e-09	-1.63659	-1.54201e-10	0.00017264	-1.36446	-1.54201e-10
155571886	rs3097858	2.38466e-08	-0.811465	0.0653586	0.000165229	-1.38477	-0.0235672
155571930	rs11955720	3.6428e-09	-1.66276	-0.962234	5.00405e-05	-1.7487	-0.854136
155572265	rs116783190	9.56503e-09	-1.65963	-1.54201e-10	0.000117268	-1.7512	-1.54201e-10
155572281	rs1594649	6.3548e-09	-1.60028	-0.468261	7.43329e-05	-1.7435	-0.463617
155572727	rs17053245	1.65078e-08	-1.25868e-10	-1.11391	0.000222066	-1.25868e-10	-1.11269
155573235	rs139878564	9.20757e-09	-1.69772	-1.54201e-10	0.00014489	-1.53969	-1.54201e-10
155573559	rs10078170	1.57148e-08	-0.485416	-0.677729	5.61367e-05	-1.73834	-0.749539
155573624	rs76882635	9.93268e-09	-1.62192	-1.54201e-10	0.000122218	-1.70986	-1.54201e-10
155573990	rs73811416	1.33017e-08	-1.32986	-1.54201e-10	0.000297065	-0.821715	-1.54201e-10
155574354	rs73811417	1.32328e-08	-1.33505	-1.54201e-10	0.00029478	-0.829438	-1.54201e-10
155574476	rs76019925	2.61862e-08	-0.652514	-1.54201e-10	0.000122063	-1.71113	-1.54201e-10
155574629	rs116596465	1.02505e-08	-1.59042	-1.54201e-10	0.000142971	-1.55303	-1.54201e-10
155574657	rs1966638	2.25689e-08	-0.0919065	-0.709267	5.74814e-05	-1.68584	-0.778369
155574731	rs79213747	9.53049e-09	-1.66325	-1.54201e-10	0.000125892	-1.68024	-1.54201e-10
155574832	rs1966637	8.90732e-09	-1.73087	-1.54201e-10	0.000154233	-1.47721	-1.54201e-10
155575187	rs17053247	1.25446e-08	-1.38846	-1.54201e-10	0.000272016	-0.909806	-1.54201e-10
155575727	rs56342808	5.35976e-09	-1.53198	-0.706853	0.000109597	-1.52054	-0.298315
155575871	rs73811418	8.90741e-09	-1.73086	-1.54201e-10	0.000220549	-1.11955	-1.54201e-10
155575949	rs73811419	8.88442e-09	-1.73345	-1.54201e-10	0.000217324	-1.13428	-1.54201e-10
155576283	rs10055867	8.84073e-09	-1.73838	-1.54201e-10	0.000155074	-1.47176	-1.54201e-10
155576335	rs75964912	8.89244e-09	-1.73255	-1.54201e-10	0.000218466	-1.12904	-1.54201e-10
155576427	rs17053249	8.90732e-09	-1.73087	-1.54201e-10	0.000154233	-1.47721	-1.54201e-10
155576587	rs78621449	1.71848e-08	-1.25868e-10	-1.07372	0.00023365	-1.25868e-10	-1.06184
155576632	rs74858302	9.60147e-09	-1.65583	-1.54201e-10	0.000125091	-1.68663	-1.54201e-10
155576669	rs79337658	3.90478e-08	-1.25868e-10	-0.252961	0.000497601	-1.25868e-10	-0.305869
155576931	rs67331625	5.21626e-09	-1.59169	-0.674279	0.000129882	-1.42188	-0.227167
155577016	rs146128387	1.81502e-08	-1.25868e-10	-1.01906	0.000247376	-1.25868e-10	-1.00476
155577095	rs59728202	8.83722e-09	-1.73877	-1.54201e-10	0.000210162	-1.16779	-1.54201e-10
155577214	rs7724249	2.53794e-08	0.0897224	-0.773534	7.85162e-05	-1.34934	-0.80302
155577437	rs78661549	1.92749e-08	-0.958942	-1.54201e-10	0.000148575	-1.51458	-1.54201e-10
155577649	rs17053251	1.45298e-08	-1.24155	-1.54201e-10	0.000338005	-0.692608	-1.54201e-10
155577759	rs116783626	9.54501e-09	-1.66173	-1.54201e-10	0.000125722	-1.6816	-1.54201e-10
155578381	rs117376085	3.21455e-08	-1.25868e-10	-0.447474	0.000389126	-1.25868e-10	-0.551764
155578460	rs73811509	1.31955e-08	-1.33787	-1.54201e-10	0.000293544	-0.833639	-1.54201e-10
155578512	rs1835927	9.0071e-09	-1.71973	-1.54201e-10	0.00014891	-1.51233	-1.54201e-10
155578605	rs72807771	1.84966e-08	-1.00016	-1.54201e-10	0.000145301	-1.53686	-1.54201e-10
155579030	rs73811512	1.32279e-08	-1.33542	-1.54201e-10	0.000294619	-0.829985	-1.54201e-10
155579149	rs56872047	1.3685e-08	-1.30145	-1.54201e-10	0.000309797	-0.779749	-1.54201e-10
155579501	rs78610542	9.60226e-09	-1.65575	-1.54201e-10	0.000125083	-1.68669	-1.54201e-10
155580043	rs17053254	1.29221e-08	-1.3588	-1.54201e-10	0.000284494	-0.864956	-1.54201e-10
155580339	rs148923656	1.67243e-08	-1.10088	-1.54201e-10	0.000220895	-1.11798	-1.54201e-10
155580443	rs1816398	5.53946e-09	-1.55943	-0.646415	0.0001252	-1.49807	-0.187684
155580582	rs145651347	3.41998e-08	-0.385527	-1.54201e-10	0.000448232	-0.410356	-1.54201e-10
155580762	rs1821245	5.17356e-09	-1.61515	-0.65904	0.000147522	-1.30378	-0.21791
155580831	rs1821244	5.76587e-09	-1.51617	-0.649626	0.000118987	-1.54306	-0.193592
155580882	rs2311448	1.62429e-08	-0.88534	-0.244748	0.000625133	-0.357545	0.279843
155580903	rs2311449	1.62429e-08	-0.88534	-0.244748	0.000625133	-0.357545	0.279843
155580997	rs2311450	1.7491e-08	-0.818092	-0.23797	0.000435072	-0.728562	0.288407
155581027	rs1821243	1.58059e-08	-0.402428	-0.754936	5.67548e-05	-1.657	-0.819925
155581129	rs1821242	2.5058e-08	-0.00368269	-0.692871	5.94352e-05	-1.66739	-0.763393
155581436	rs150741573	2.00213e-08	-1.25868e-10	-0.920951	0.000258738	-1.25868e-10	-0.959851
155581936	rs62380701	8.75876e-09	-1.74769	-1.54201e-10	0.000141557	-1.56296	-1.54201e-10
155582092	rs10054296	1.36351e-08	-1.3051	-1.54201e-10	0.000308136	-0.785125	-1.54201e-10
155582304	rs181100198	9.60121e-09	-1.65586	-1.54201e-10	0.000119087	-1.73581	-1.54201e-10
155582719	rs7715033	1.77699e-08	-1.25868e-10	-1.04024	0.000234283	-1.25868e-10	-1.05914
155582768	rs2311451	1.44084e-08	-0.962979	-0.28696	0.00029494	-1.02118	0.192289
155583113	rs17053262	1.40965e-08	-1.27182	-1.54201e-10	0.000323511	-0.736435	-1.54201e-10
155583147	rs74947541	2.73967e-08	-0.607326	-1.54201e-10	0.000121784	-1.71342	-1.54201e-10
155583556	rs28532765	8.82466e-09	-1.7402	-1.54201e-10	0.000208087	-1.17771	-1.54201e-10
155583683	rs56356206	1.40241e-08	-1.27697	-1.54201e-10	0.000321094	-0.743935	-1.54201e-10
155583806	rs74765853	9.22837e-09	-1.69547	-1.54201e-10	0.000130489	-1.64438	-1.54201e-10
155584068	rs1972775	2.24992e-08	0.0690486	-0.873317	7.04119e-05	-1.35897	-0.902333
155584175	rs11952838	1.39882e-08	-1.27954	-1.54201e-10	0.000319895	-0.747673	-1.54201e-10
155584294	rs1972774	2.12649e-08	0.0297613	-0.890451	5.35042e-05	-1.61749	-0.918419
155584330	rs1972773	2.13019e-08	0.0297613	-0.888711	5.35916e-05	-1.61749	-0.916788
155584407	rs11948975	8.82466e-09	-1.7402	-1.54201e-10	0.000208087	-1.17771	-1.54201e-10
155584616	rs1972772	2.26271e-08	0.0897224	-0.888322	7.00986e-05	-1.34934	-0.916422
155585057	rs10063678	8.84276e-09	-1.73815	-1.54201e-10	0.000211049	-1.16358	-1.54201e-10
155585136	rs11739922	2.3028e-08	0.112596	-0.893633	7.05026e-05	-1.33862	-0.921403
155586188	rs142716809	4.54617e-08	-0.100877	-1.54201e-10	0.000186476	-1.28737	-1.54201e-10
155586190	rs150792128	1.00932e-07	-1.25868e-10	0.696696	0.00148702	-1.25868e-10	0.788861
155586301	rs77209760	9.21834e-09	-1.69655	-1.54201e-10	0.000130687	-1.64286	-1.54201e-10
155587108	rs79869901	9.21834e-09	-1.69655	-1.54201e-10	0.000130687	-1.64286	-1.54201e-10
155587347	rs10059221	1.57917e-08	-1.04637	-0.111891	0.000355494	-1.05198	0.409817
155587385	rs115228570	9.12866e-09	-1.70633	-1.54201e-10	0.00013265	-1.62795	-1.54201e-10
155587408	rs4397116	6.15674e-09	-1.56611	-0.53409	0.000143333	-1.49028	-0.0602224
155587481	rs6886990	1.9202e-08	-0.828364	-0.134367	0.000708296	-0.334915	0.38211
155587680	rs79454643	9.57515e-09	-1.65858	-1.54201e-10	0.000125379	-1.68433	-1.54201e-10
155587761	rs77303322	3.20492e-08	-0.450476	-1.54201e-10	0.00015837	-1.45073	-1.54201e-10
155588364	rs1835925	2.22991e-08	-0.201626	-0.611576	6.25237e-05	-1.69135	-0.688771
155588474	rs1835924	1.318e-08	-1.33905	-1.54201e-10	0.000293032	-0.835386	-1.54201e-10
155588708	rs115259373	1.17758e-08	-1.4517	-1.54201e-10	0.000117599	-1.74839	-1.54201e-10
155588956	rs77813742	8.72795e-09	-1.75122	-1.54201e-10	0.000146315	-1.5299	-1.54201e-10
155589079	rs73811522	1.36692e-08	-1.3026	-1.54201e-10	0.00030927	-0.781451	-1.54201e-10
155590140	rs114468395	1.63519e-08	-1.12341	-1.54201e-10	0.000261511	-0.949191	-1.54201e-10
155590753	rs144449981	9.56029e-09	-1.66013	-1.54201e-10	0.000125546	-1.683	-1.54201e-10
155590926	rs56282009	1.27197e-08	-1.37459	-1.54201e-10	0.000277801	-0.888764	-1.54201e-10
155590938	rs7703516	1.74612e-08	-1.25868e-10	-1.05777	0.000240392	-1.25868e-10	-1.0334
155591076	rs58716367	1.27489e-08	-1.3723	-1.54201e-10	0.000278766	-0.885295	-1.54201e-10
155591316	rs2311452	1.62311e-08	-0.299208	-0.83161	5.82889e-05	-1.58722	-0.863035
155592177	rs75044054	9.13576e-09	-1.70555	-1.54201e-10	0.000119312	-1.73393	-1.54201e-10
155592946	rs11741638	6.81485e-09	-1.54573	-0.452914	0.000160919	-1.51331	0.0785427
155593021	rs116875571	1.62522e-07	-1.25868e-10	1.17307	0.00267234	-1.25868e-10	1.37504
155593302	rs7714789	2.90281e-08	0.234183	-0.783666	6.23978e-05	-1.56448	-0.817655
155593490	rs75982848	1.68504e-08	-1.25868e-10	-1.09337	0.000236381	-1.25868e-10	-1.05022
155593641	rs79133656	9.72125e-09	-1.64343	-1.54201e-10	0.000121174	-1.71844	-1.54201e-10
155593908	rs10866716	2.49588e-08	0.0599725	-0.760494	7.8233e-05	-1.36032	-0.795658
155594134	rs76506485	9.28368e-09	-1.68949	-1.54201e-10	0.000129462	-1.65228	-1.54201e-10
155594226	rs75782547	9.35219e-09	-1.68214	-1.54201e-10	0.000128323	-1.66112	-1.54201e-10
155594567	rs4704979	2.57884e-08	-0.627267	-0.040556	0.00120668	0.0300564	0.549901
155594923	rs4704981	3.04652e-08	0.231923	-0.733086	6.55544e-05	-1.56414	-0.768646
155595176	rs4704982	6.78624e-09	-1.63306	-0.369787	0.000210338	-1.35911	0.192158
155595349	rs7733123	2.01147e-08	-1.03899	0.122695	0.00068318	-0.729535	0.740625
155595454	rs74971258	9.41436e-09	-1.67551	-1.54201e-10	0.000127397	-1.66836	-1.54201e-10
155595765	rs78203868	9.36487e-09	-1.68078	-1.54201e-10	0.000128126	-1.66265	-1.54201e-10
155596259	rs73811523	1.22437e-08	-1.41274	-1.54201e-10	0.000262086	-0.946995	-1.54201e-10
155596361	rs4704984	7.90756e-09	-1.55423	-0.295694	0.000200051	-1.50736	0.29026
155596575	rs75913555	9.44142e-09	-1.67264	-1.54201e-10	0.000127022	-1.6713	-1.54201e-10
155597454	rs7709917	2.11432e-08	0.0453652	-0.911793	6.81996e-05	-1.35483	-0.9384
155597771	rs73811524	1.22703e-08	-1.41056	-1.54201e-10	0.000262964	-0.943651	-1.54201e-10
155598102	rs7726257	2.67506e-08	-0.827702	0.196513	0.000752448	-0.677175	0.784839
155598347	rs6556456	2.15459e-08	-1.04637	0.198808	0.000543033	-1.05198	0.833479
155598433	rs149990711	2.28616e-08	-1.25868e-10	-0.788288	0.000321718	-1.25868e-10	-0.741993
155598453	rs78773609	9.08356e-09	-1.71128	-1.54201e-10	0.000133793	-1.61937	-1.54201e-10
155599219	rs7731803	1.25661e-08	-1.38674	-1.54201e-10	0.000272727	-0.907198	-1.54201e-10
155599405	rs7732153	1.6242e-08	-0.165687	-0.964461	4.59051e-05	-1.68353	-1.00556
155599721	rs11954107	1.15683e-08	-1.46948	-1.54201e-10	0.000239802	-1.03585	-1.54201e-10
155600084	rs10064955	1.25949e-08	-1.38446	-1.54201e-10	0.000273677	-0.903717	-1.54201e-10
155600288	rs10075720	1.25661e-08	-1.38674	-1.54201e-10	0.000272727	-0.907198	-1.54201e-10
155600370	rs76220680	9.09203e-09	-1.71035	-1.54201e-10	0.000133569	-1.62105	-1.54201e-10
155600611	rs78651833	1.18398e-08	-1.44628	-1.54201e-10	0.000248761	-0.999174	-1.54201e-10
155600644	rs62380717	3.00748e-08	-0.800805	0.286746	0.000858703	-0.648184	0.887939
155600686	rs73811527	1.22953e-08	-1.40853	-1.54201e-10	0.00026379	-0.940516	-1.54201e-10
155600791	rs114209013	1.07966e-08	-1.53852	-1.54201e-10	0.000118362	-1.74192	-1.54201e-10
155600815	rs72809694	9.9069e-09	-1.62452	-1.54201e-10	0.000204333	-1.19592	-1.54201e-10
155600901	rs72809695	2.86167e-08	-0.804012	0.240256	0.00130953	-0.175614	0.837371
155600981	rs76490663	9.08356e-09	-1.71128	-1.54201e-10	0.000133793	-1.61937	-1.54201e-10
155600992	rs7736255	1.24807e-08	-1.39357	-1.54201e-10	0.000269906	-0.917594	-1.54201e-10
155601277	rs75043048	9.27273e-09	-1.69067	-1.54201e-10	0.000129657	-1.65077	-1.54201e-10
155602263	rs73811529	1.19126e-08	-1.44015	-1.54201e-10	0.000251165	-0.989558	-1.54201e-10
155602329	rs138022407	8.74313e-09	-1.74948	-1.54201e-10	0.000118242	-1.74293	-1.54201e-10
155602865	rs1835922	2.97234e-08	-0.690795	0.164983	0.000703585	-0.751754	0.792275
155603104	rs10223195	2.46599e-08	-0.843344	0.130774	0.000578212	-0.906232	0.750505
155603311	rs6885373	2.57137e-08	-0.815985	0.145261	0.000577635	-0.879831	0.723105
155603358	rs4526092	1.95603e-08	0.0783815	-1.02262	4.57559e-05	-1.6377	-1.05465
155603739	rs75780566	9.02368e-09	-1.71789	-1.54201e-10	0.000135522	-1.60654	-1.54201e-10
155603987	rs112751609	9.22902e-09	-1.69539	-1.54201e-10	0.000130477	-1.64447	-1.54201e-10
155604303	rs74938463	1.21643e-08	-1.41924	-1.54201e-10	0.000259466	-0.957041	-1.54201e-10
155604308	rs149063954	2.27925e-08	-1.25868e-10	-0.791318	0.00031203	-1.25868e-10	-0.772567
155604574	rs4704985	1.961e-08	0.103948	-1.04566	5.67195e-05	-1.4162	-1.06135
155604651	rs4704986	1.96303e-08	0.103948	-1.04462	5.67718e-05	-1.4162	-1.06043
155604793	rs4704782	1.96941e-08	0.103948	-1.04138	5.69367e-05	-1.4162	-1.05753
155604852	rs55866075	2.47547e-08	-0.879497	0.170764	0.00083777	-0.538774	0.75385
155604864	rs4704783	1.11753e-07	-1.25868e-10	0.798543	0.00165059	-1.25868e-10	0.893221
155604979	rs4704987	2.54284e-08	-0.861751	0.179872	0.00089092	-0.488231	0.764818
155605126	rs28524790	2.54826e-08	-0.861751	0.182001	0.000894639	-0.488231	0.768983
155605248	rs80283450	9.24989e-09	-1.69314	-1.54201e-10	0.000130077	-1.64754	-1.54201e-10
155605285	rs28407242	2.64083e-08	-0.834386	0.190315	0.000933553	-0.455662	0.778992
155605397	rs6872617	2.56954e-08	-0.861751	0.190315	0.000903638	-0.488231	0.778992
155605432	rs6897151	2.77742e-08	-0.85395	0.26031	0.000656494	-0.891801	0.863047
155605629	rs6860981	2.62833e-08	-0.847468	0.198655	0.000928409	-0.471222	0.789026
155605725	rs6861175	2.40457e-08	0.280972	-1.01876	5.20063e-05	-1.52715	-1.03715
155605737	rs6890078	2.29985e-08	0.216989	-0.999306	5.18407e-05	-1.54806	-1.01943
155605887	rs149589224	1.7107e-08	-1.25868e-10	-1.07826	0.000224256	-1.25868e-10	-1.10288
155606010	rs6861703	2.5043e-08	0.308572	-1.00572	7.156e-05	-1.21984	-1.02529
155606016	rs6890597	2.34615e-08	0.238205	-1.00059	5.21362e-05	-1.5412	-1.02061
155606094	rs75678790	9.342e-09	-1.68323	-1.54201e-10	0.000128484	-1.65986	-1.54201e-10
155606453	rs75968943	9.30742e-09	-1.68694	-1.54201e-10	0.000129052	-1.65545	-1.54201e-10
155606603	rs116020183	1.33489e-08	-1.32632	-1.54201e-10	0.000119969	-1.72843	-1.54201e-10
155606688	rs116366740	9.24174e-09	-1.69402	-1.54201e-10	0.000124143	-1.69424	-1.54201e-10
155606701	rs13160144	1.99437e-08	-0.924834	-1.54201e-10	0.000129988	-1.64823	-1.54201e-10
155606835	rs68120551	1.03726e-08	-1.4948	-0.0837782	0.000239177	-1.56872	0.530253
155606914	rs10476319	2.32638e-08	-0.834386	0.063537	0.000800919	-0.455662	0.625755
155606955	rs10475679	2.40488e-08	-0.821211	0.0835478	0.000841119	-0.44001	0.659075
155607127	rs9313831	2.39427e-08	-0.834386	0.0923018	0.00083691	-0.455662	0.669711
155607321	rs4493657	2.233e-08	-0.887434	0.0756164	0.000769877	-0.518869	0.649432
155607347	rs4342313	2.24692e-08	-0.872523	0.0669211	0.000747538	-0.537736	0.638854
155607423	rs76907814	9.24989e-09	-1.69314	-1.54201e-10	0.000130077	-1.64754	-1.54201e-10
155607464	rs4540164	2.49149e-08	-0.794583	0.0923018	0.000877389	-0.408428	0.669711
155607494	rs4626322	2.56588e-08	-0.840399	0.16754	0.000600635	-0.878538	0.760857
155607540	rs74461505	9.28456e-09	-1.68939	-1.54201e-10	0.000129446	-1.6524	-1.54201e-10
155607566	rs143266769	1.64177e-08	-1.25868e-10	-1.11938	0.000222034	-1.25868e-10	-1.11284
155607587	rs115833929	9.24989e-09	-1.69314	-1.54201e-10	0.000130077	-1.64754	-1.54201e-10
155607895	rs188557344	2.07222e-08	-1.25868e-10	-0.886544	0.00029084	-1.25868e-10	-0.842894
155607941	rs74872769	9.32953e-09	-1.68456	-1.54201e-10	0.000128685	-1.6583	-1.54201e-10
155608207	rs2871769	2.56336e-08	-0.807943	0.1341	0.000908512	-0.424265	0.720406
155608504	rs140226360	4.35632e-08	-1.25868e-10	-0.143534	0.000665	-1.25868e-10	-0.0158809
155608507	rs79418060	9.3174e-09	-1.68586	-1.54201e-10	0.000128885	-1.65675	-1.54201e-10
155608537	rs78198982	9.3174e-09	-1.68586	-1.54201e-10	0.000128885	-1.65675	-1.54201e-10
155608809	rs78076411	9.3174e-09	-1.68586	-1.54201e-10	0.000128885	-1.65675	-1.54201e-10
155608881	rs60446159	3.4272e-08	-0.593981	0.210563	0.00159093	0.0436391	0.812769
155608956	rs59484684	2.62889e-08	-0.807943	0.159344	0.000936692	-0.424265	0.750952
155609042	rs57906039	3.51739e-08	-0.593981	0.236537	0.00164147	0.0436391	0.84404
155609742	rs1835921	2.8254e-08	0.314051	-0.890563	5.47393e-05	-1.5736	-0.939489
155610046	rs1835920	3.85552e-08	-0.509818	0.244162	0.0017722	0.111098	0.853213
155610410	rs4704784	2.80275e-08	0.357608	-0.942168	5.30096e-05	-1.56066	-0.984539
155611241	rs76220427	1.72122e-08	-1.07213	-1.54201e-10	0.000157373	-1.45705	-1.54201e-10
155611663	rs568135783	9.2944e-09	-1.68833	-1.54201e-10	0.000129275	-1.65373	-1.54201e-10
155611665	rs200490239	9.2719e-09	-1.69076	-1.54201e-10	0.000129672	-1.65066	-1.54201e-10
155611917	rs10073691	3.19179e-08	0.470696	-0.925275	5.56934e-05	-1.52561	-0.970191
155612178	rs7729219	6.88439e-09	-1.56026	-0.428231	0.000223969	-1.20123	0.0970642
155612329	rs190340596	2.01166e-08	-0.916201	-1.54201e-10	0.000128084	-1.66298	-1.54201e-10
155612494	rs7711145	9.02833e-09	-0.718423	-0.998957	8.13485e-05	-1.09951	-1.01741
155613142	rs73811535	1.06709e-08	-1.55023	-1.54201e-10	0.000218812	-1.12745	-1.54201e-10
155613491	rs1835919	5.24925e-08	-0.728383	0.771306	0.00208641	-0.476693	1.60423
155613537	rs74977826	1.06343e-08	-1.55366	-1.54201e-10	0.00011958	-1.73168	-1.54201e-10
155613754	rs1835918	1.74894e-08	-1.4749	0.418746	0.000465055	-1.66207	1.28856
155613758	rs1835917	6.17181e-08	-0.748039	0.952869	0.00201552	-0.73084	1.82381
155613910	rs60536864	6.30457e-08	-0.790256	1.01637	0.00255546	-0.571575	1.9019
155613916	rs114806713	1.64595e-08	-1.25868e-10	-1.11684	0.000219968	-1.25868e-10	-1.12218
155613972	rs6860628	4.81429e-08	0.61713	-0.660703	7.59699e-05	-1.45384	-0.731494
155614791	rs1835916	5.66856e-08	-0.892906	1.01268	0.00192663	-0.849644	1.89751
155615071	rs991611	5.4837e-08	-0.90557	0.992188	0.00184797	-0.862625	1.8688
155615540	rs12189076	6.7213e-08	-0.775869	1.06599	0.00271193	-0.57433	1.96408
155615982	rs4704988	1.60395e-08	-1.42412	0.281428	0.00039862	-1.6418	1.11414
155616360	rs13165703	1.61142e-07	1.6355	-0.470967	0.000107241	-1.28139	-0.559197
155617294	rs60249910	1.47156e-07	-0.0710483	1.1448	0.00505629	-0.0441924	2.05691
155617681	rs13152921	2.29732e-08	-0.78342	-1.54201e-10	0.000137141	-1.59466	-1.54201e-10
155617757	rs6883190	1.34174e-07	-0.138534	1.11992	0.00369274	-0.328986	2.02744
155618250	rs78047759	8.80604e-09	-1.74231	-1.54201e-10	0.000117262	-1.75125	-1.54201e-10
155618395	rs6876263	1.71e-07	0.0331564	1.19076	0.00598432	0.069931	2.1113
155618738	rs13357629	8.74803e-09	-1.74892	-1.54201e-10	0.000154468	-1.47568	-1.54201e-10
155619139	rs11741549	1.38561e-07	-0.140268	1.15383	0.00380965	-0.337981	2.06761
155619387	rs76645285	8.80168e-09	-1.7428	-1.54201e-10	0.000117256	-1.75131	-1.54201e-10
155619397	rs11742893	1.32772e-07	-0.140268	1.11116	0.00362185	-0.337981	2.01705
155619642	rs79584764	9.40509e-09	-1.6765	-1.54201e-10	0.000126994	-1.67152	-1.54201e-10
155619741	rs13152929	2.11244e-07	1.81171	-0.376439	0.000129219	-1.19814	-0.456018
155619997	rs76989770	1.10266e-08	-1.51743	-1.54201e-10	0.000128005	-1.6636	-1.54201e-10
155620008	rs73811537	1.06985e-08	-1.54765	-1.54201e-10	0.000208342	-1.17649	-1.54201e-10
155620017	rs76448342	8.78934e-09	-1.74421	-1.54201e-10	0.000117246	-1.75139	-1.54201e-10
155620464	rs35426260	1.71867e-07	1.69268	-0.463711	0.000110308	-1.25994	-0.552449
155621000	rs17053320	1.92924e-07	0.107386	1.23716	0.00675081	0.135626	2.16612
155621096	rs62380739	1.49537e-07	-0.0669976	1.15679	0.00409483	-0.269302	2.07111
155621462	rs145296057	4.07804e-08	-1.25868e-10	-0.209546	0.000532859	-1.25868e-10	-0.23741
155621543	rs79172588	9.43105e-09	-1.67374	-1.54201e-10	0.00012664	-1.67432	-1.54201e-10
155621766	rs4704989	1.48481e-07	-0.0850159	1.16772	0.00407864	-0.286201	2.08405
155622088	rs4704991	1.46866e-07	-0.0850159	1.15679	0.00402621	-0.286201	2.07111
155622257	rs4704785	1.48481e-07	-0.0850159	1.16772	0.00407864	-0.286201	2.08405
155622394	rs75957940	9.45755e-09	-1.67093	-1.54201e-10	0.000126293	-1.67707	-1.54201e-10
155622447	rs10037014	2.14969e-07	0.0737177	1.37903	0.00366401	-0.642585	2.33323
155622572	rs73811538	1.11561e-08	-1.50576	-1.54201e-10	0.000236726	-1.04877	-1.54201e-10
155622631	rs79314732	1.70615e-08	-1.08092	-1.54201e-10	0.000155094	-1.47164	-1.54201e-10
155623030	rs12054896	1.47612e-07	-0.102939	1.17978	0.00406827	-0.303004	2.09831
155623039	rs146786005	1.54141e-08	-1.18246	-1.54201e-10	0.000129919	-1.64876	-1.54201e-10
155623070	rs114145307	1.32795e-08	-1.33153	-1.54201e-10	0.000120658	-1.72271	-1.54201e-10
155623164	rs12054851	1.45843e-07	-0.102939	1.16772	0.00401067	-0.303004	2.08405
155623375	rs12054855	1.87706e-07	0.0565989	1.26053	0.00659338	0.0844522	2.1937
155623686	rs1835915	1.62416e-07	-0.0669976	1.23941	0.0045272	-0.269302	2.17149
155624023	rs10057957	8.74447e-09	-1.74933	-1.54201e-10	0.000159187	-1.44559	-1.54201e-10
155624894	rs80347451	9.51217e-09	-1.66518	-1.54201e-10	0.00012562	-1.6824	-1.54201e-10
155625082	rs62380741	1.73419e-07	0.0931641	1.1448	0.00615082	0.15176	2.05691
155625088	rs74751442	1.89486e-08	-1.25868e-10	-0.97602	0.000279569	-1.25868e-10	-0.882417
155625279	rs74459676	1.46405e-08	-1.23396	-1.54201e-10	0.000127197	-1.66993	-1.54201e-10
155625357	rs57509490	1.51941e-07	-0.0850159	1.19076	0.0041913	-0.286201	2.1113
155625385	rs13178125	2.58797e-07	2.20251	-0.564218	0.000114295	-1.13124	-0.645649
155625713	rs75042609	9.5418e-09	-1.66207	-1.54201e-10	0.000125278	-1.68513	-1.54201e-10
155625822	rs147213300	8.83551e-09	-1.73897	-1.54201e-10	0.000117455	-1.74961	-1.54201e-10
155625971	rs11950500	1.51017e-07	-0.0911165	1.19076	0.00403822	-0.323409	2.1113
155626190	rs116659662	9.55062e-09	-1.66114	-1.54201e-10	0.000125179	-1.68593	-1.54201e-10
155626279	rs4704786	1.51017e-07	-0.0911165	1.19076	0.00403822	-0.323409	2.1113
155626339	rs4704992	1.34644e-07	-0.205874	1.19076	0.0036919	-0.413071	2.1113
155626341	rs4704787	1.32362e-07	-0.222966	1.19076	0.00363365	-0.428973	2.1113
155626557	rs55650714	1.71866e-08	-1.07362	-1.54201e-10	0.000150328	-1.50285	-1.54201e-10
155626741	rs62380743	1.50486e-07	-0.0731312	1.16925	0.0039932	-0.306725	2.08341
155627398	rs72811723	2.53945e-08	-1.7502	1.06698	0.000420809	-1.74318	1.26969
155627998	rs12188348	1.5118e-07	-0.0669976	1.16772	0.00414814	-0.269302	2.08405
155628122	rs1968434	6.28892e-08	0.936539	-0.712913	6.96743e-05	-1.49007	-0.781764
155628167	rs62380744	1.53013e-07	-0.0669976	1.17978	0.00420772	-0.269302	2.09831
155628282	rs1968433	2.21462e-07	1.83485	-0.352343	0.000129253	-1.20534	-0.448552
155628365	rs62380745	1.48481e-07	-0.0850159	1.16772	0.00407864	-0.286201	2.08405
155628571	rs11747910	1.5118e-07	-0.0669976	1.16772	0.00414814	-0.269302	2.08405
155629046	rs4704993	1.5227e-07	-0.0488843	1.15679	0.00416501	-0.252309	2.07111
155629355	rs4704994	1.92031e-08	-1.34136	0.37868	0.000433176	-1.68431	1.23978
155629710	rs17053328	1.29799e-07	-0.140268	1.08851	0.00352584	-0.337981	1.99019
155629741	rs111693124	2.12586e-07	1.4416	-1.54201e-10	0.000420992	-0.473053	-1.54201e-10
155629804	rs17053330	1.67918e-07	0.00285565	1.20287	0.00583469	0.0302934	2.12562
155630040	rs11748101	1.33551e-07	-0.122544	1.09928	0.00363098	-0.321378	2.00297
155630783	rs1366227	8.65092e-08	0.256197	0.286307	0.00114304	-0.450015	0.97579
155631291	rs10515735	1.03364e-08	-1.58208	-1.54201e-10	0.000189017	-1.27383	-1.54201e-10
155631420	rs249887	5.04818e-07	2.98774	-0.681286	0.000101866	-1.11214	-0.779869
155631971	rs11951117	1.30358e-07	0.330659	0.621876	0.00171061	-0.378446	1.30738
155632153	rs17053343	1.33378e-07	0.373334	0.60211	0.00333	0.311018	1.28404
155632670	rs17053346	1.09114e-07	0.280007	0.49464	0.00264735	0.208869	1.15678
155632904	rs146323639	1.66693e-08	-1.25868e-10	-1.10418	0.000222051	-1.25868e-10	-1.11276
155633056	rs62380746	1.28233e-07	0.353647	0.582452	0.00319104	0.291622	1.26081
155633473	rs30283	3.10125e-07	2.41137	-0.592138	8.29807e-05	-1.39561	-0.701448
155633706	rs56660863	1.00399e-07	0.0799	0.611508	0.00218736	-0.120361	1.29514
155634095	rs114631375	9.98083e-09	-1.61708	-1.54201e-10	0.000121547	-1.71537	-1.54201e-10
155634715	rs17053347	9.33383e-09	-1.6841	-1.54201e-10	0.000145324	-1.5367	-1.54201e-10
155635684	rs57229190	1.29437e-07	0.353647	0.591799	0.00322649	0.291622	1.27186
155636043	rs249886	4.97411e-07	2.77411	-0.482437	0.000105222	-1.25645	-0.603146
155636790	rs249885	8.98238e-09	-1.28457	-0.437911	0.000154038	-1.59225	0.113776
155637192	rs62380749	1.29833e-07	0.312596	0.635903	0.00326425	0.251184	1.32393
155637849	rs249884	1.17922e-08	-1.26779	-0.182514	0.000217519	-1.6027	0.469323
155638383	rs181165800	1.29426e-08	-1.35722	-1.54201e-10	0.00011816	-1.74363	-1.54201e-10
155638866	rs75399710	1.68174e-08	-1.25868e-10	-1.09533	0.000220153	-1.25868e-10	-1.12134
155638939	rs249883	9.61888e-07	3.02534	-0.0741879	0.000179875	-1.13863	-0.184775
155639031	rs114162640	1.67402e-08	-1.09993	-1.54201e-10	0.000361321	-0.625901	-1.54201e-10
155639556	rs249882	1.16694e-08	-1.25751	-0.20327	0.000212451	-1.59923	0.442277
155639650	rs79942957	1.01915e-08	-1.5962	-1.54201e-10	0.000120377	-1.72504	-1.54201e-10
155640231	rs72811731	1.42466e-07	0.414969	0.626385	0.00357032	0.35204	1.3127
155640518	rs77651216	8.8512e-09	-1.73719	-1.54201e-10	0.000117395	-1.75012	-1.54201e-10
155641528	rs75271141	9.98083e-09	-1.61708	-1.54201e-10	0.000121547	-1.71537	-1.54201e-10
155641789	rs138662413	1.27712e-08	-1.37055	-1.54201e-10	0.000252106	-0.985819	-1.54201e-10
155642709	rs249881	6.47178e-07	2.90124	-0.34637	0.000124203	-1.21381	-0.479934
155643306	rs79912697	8.85604e-09	-1.73665	-1.54201e-10	0.000141796	-1.56128	-1.54201e-10
155643780	rs77447213	2.35228e-08	-0.759777	-1.54201e-10	0.00012255	-1.70715	-1.54201e-10
155643892	rs249880	9.48442e-07	2.90124	0.0358293	0.000185171	-1.21381	-0.080575
155644486	rs143420272	1.67902e-08	-1.09695	-1.54201e-10	0.000362739	-0.621985	-1.54201e-10
155644791	rs249879	7.64459e-07	2.54367	0.17775	0.000181171	-1.37046	0.0542357
155645129	rs11750859	1.21229e-08	-1.42265	-1.54201e-10	0.000119283	-1.73417	-1.54201e-10
155645251	rs249878	2.32866e-07	1.40484	0.127871	0.000190782	-1.27574	0.0112038
155645275	rs75678810	9.0182e-09	-1.7185	-1.54201e-10	0.000135061	-1.60994	-1.54201e-10
155645796	rs138764213	9.10814e-09	-1.70858	-1.54201e-10	0.000119545	-1.73197	-1.54201e-10
155646076	rs77156821	2.85008e-08	-0.567816	-1.54201e-10	0.000117695	-1.74757	-1.54201e-10
155647238	rs17053349	1.38422e-07	0.36616	0.646401	0.00335857	0.267288	1.33631
155647857	rs17053350	1.4293e-07	0.398209	0.646401	0.00373313	0.373021	1.33631
155648227	rs74322972	1.40312e-08	-1.27646	-1.54201e-10	0.000127295	-1.66916	-1.54201e-10
155648680	rs30277	9.42169e-09	-1.67473	-1.54201e-10	0.000140793	-1.56838	-1.54201e-10
155649155	rs114880222	1.02353e-08	-1.5919	-1.54201e-10	0.000119813	-1.72973	-1.54201e-10
155649288	rs76471616	1.0113e-08	-1.60393	-1.54201e-10	0.000120778	-1.72172	-1.54201e-10
155649375	rs79980878	2.20932e-08	-1.25868e-10	-0.822477	0.000267528	-1.25868e-10	-0.926444
155649454	rs79345698	8.98397e-09	-1.72231	-1.54201e-10	0.000134898	-1.61115	-1.54201e-10
155649794	rs30276	8.73852e-09	-1.27829	-0.471712	0.000145261	-1.60534	0.0682017
155649814	rs112846160	1.43276e-08	-1.25556	-1.54201e-10	0.000143516	-1.54922	-1.54201e-10
155649894	rs144617415	1.77431e-08	-1.04175	-1.54201e-10	0.000389886	-0.549813	-1.54201e-10
155650090	rs115864641	8.7483e-09	-1.74889	-1.54201e-10	0.00011788	-1.746	-1.54201e-10
155650355	rs39584	7.99334e-07	2.64042	0.125608	0.000195756	-1.24346	0.00465825
155650877	rs114603152	9.07004e-09	-1.71277	-1.54201e-10	0.000138944	-1.5816	-1.54201e-10
155651728	rs75585166	8.95266e-09	-1.7258	-1.54201e-10	0.000126216	-1.67767	-1.54201e-10
155651738	rs405179	3.34602e-07	1.95169	-0.0564927	0.00018595	-1.12215	-0.168035
155651882	rs79154308	2.05862e-08	-0.893126	-1.54201e-10	0.000119599	-1.73152	-1.54201e-10
155651950	rs447817	1.97725e-07	1.21533	0.153805	0.000193803	-1.28473	0.0359049
155652472	rs142939180	1.0113e-08	-1.60393	-1.54201e-10	0.000120778	-1.72172	-1.54201e-10
155652814	rs72811735	1.7541e-08	-1.0532	-1.54201e-10	0.000137426	-1.59259	-1.54201e-10
155653987	rs114526884	1.01045e-08	-1.60477	-1.54201e-10	0.000120824	-1.72134	-1.54201e-10
155653992	rs116509412	1.00844e-08	-1.60676	-1.54201e-10	0.000120934	-1.72043	-1.54201e-10
155654001	rs140141858	1.69594e-08	-1.08693	-1.54201e-10	0.000367543	-0.608826	-1.54201e-10
155654458	rs249872	9.77235e-07	2.88262	0.0843569	0.00020995	-1.13427	-0.0345251
155654498	rs11949402	9.65471e-08	0.118403	0.533881	0.00248921	0.101005	1.20305
155654699	rs249873	7.78839e-09	-1.33844	-0.52667	0.000140913	-1.56039	-0.00713241
155655407	rs142432846	1.08856e-08	-1.53031	-1.54201e-10	0.000137297	-1.59352	-1.54201e-10
155655712	rs112882160	6.49019e-08	-1.25868e-10	0.25513	0.00108671	-1.25868e-10	0.475244
155656004	rs74991596	2.09335e-08	-0.876397	-1.54201e-10	0.000119912	-1.72891	-1.54201e-10
155656861	rs28750556	8.86755e-08	0.0796793	0.487557	0.00225785	0.0624626	1.14404
155656893	rs59232655	9.05384e-09	-1.71456	-1.54201e-10	0.000128555	-1.65931	-1.54201e-10
155656918	rs116024920	1.00175e-08	-1.61341	-1.54201e-10	0.00012132	-1.71723	-1.54201e-10
155657580	rs249875	8.14355e-09	-1.26452	-0.556001	0.000129041	-1.60556	-0.0499812
155657614	rs73811548	9.58925e-09	-1.6571	-1.54201e-10	0.000124759	-1.68928	-1.54201e-10
155658040	rs147822667	1.63761e-08	-1.25868e-10	-1.12192	0.00021996	-1.25868e-10	-1.12222
155658806	rs30273	7.74105e-09	-1.29827	-0.572941	0.000130128	-1.57636	-0.0707903
155660015	rs116602921	1.70957e-08	-1.07892	-1.54201e-10	0.000136098	-1.60229	-1.54201e-10
155660323	rs75312759	8.98905e-09	-1.72174	-1.54201e-10	0.000129536	-1.65171	-1.54201e-10
155661743	rs30274	9.28915e-09	-1.30812	-0.38078	0.000170027	-1.58011	0.200399
155661999	rs78340503	9.85637e-09	-1.62963	-1.54201e-10	0.000122396	-1.7084	-1.54201e-10
155662098	rs75940341	1.98131e-08	-1.25868e-10	-0.931406	0.000288135	-1.25868e-10	-0.852239
155663026	rs30275	2.30754e-07	1.99501	-0.471411	0.000131024	-1.04707	-0.59321
155663711	rs145154838	9.87265e-09	-1.62798	-1.54201e-10	0.000122277	-1.70938	-1.54201e-10
155663912	rs249877	5.42136e-07	2.56403	-0.186261	0.000143343	-1.21685	-0.33358
155665009	rs249894	8.84255e-09	-1.36412	-0.374055	0.00017452	-1.563	0.209375
155665992	rs249892	9.23784e-09	-1.28474	-0.409703	0.000162422	-1.5866	0.161132
155666020	rs249891	7.89803e-09	-1.36347	-0.487661	0.000154257	-1.53279	0.0557363
155666219	rs2312058	7.9626e-08	0.0304842	0.42911	0.00206027	0.0475504	1.06737
155666230	rs148676726	9.92603e-09	-1.62259	-1.54201e-10	0.000121904	-1.71243	-1.54201e-10
155666353	rs249890	5.2938e-07	2.67154	-0.317584	0.000130074	-1.19385	-0.45372
155666367	rs249889	5.48677e-07	2.70392	-0.314161	0.000131994	-1.18231	-0.450599
155666794	rs249888	5.79491e-07	2.76578	-0.321379	0.000134078	-1.16007	-0.457178
155667056	rs115990456	8.7527e-09	-1.74839	-1.54201e-10	0.000123633	-1.69835	-1.54201e-10
155669532	rs57499459	9.36598e-09	-1.68066	-1.54201e-10	0.00013865	-1.58372	-1.54201e-10
155670076	rs17053358	8.99051e-08	0.0870352	0.493973	0.00235584	0.104369	1.14461
155670290	rs17053360	9.44204e-08	0.125836	0.504174	0.00247925	0.143352	1.15669
155671226	rs79118295	9.99813e-09	-1.61535	-1.54201e-10	0.000121439	-1.71626	-1.54201e-10
155672408	rs72811740	9.99901e-09	-1.61526	-1.54201e-10	0.000126137	-1.6783	-1.54201e-10
155672677	rs30281	3.66979e-07	2.34657	-0.359015	0.000120747	-1.23054	-0.491435
155672995	rs30280	3.92299e-07	2.40419	-0.349913	0.000115172	-1.28608	-0.483158
155673634	rs116604080	9.83844e-09	-1.63145	-1.54201e-10	0.00012253	-1.70731	-1.54201e-10
155673942	rs4704996	9.01118e-08	0.0304842	0.55282	0.00238613	0.0475504	1.21421
155674267	rs4704997	8.92679e-08	0.0304842	0.543411	0.00235975	0.0475504	1.2031
155674506	rs62382678	8.92679e-08	0.0304842	0.543411	0.00235975	0.0475504	1.2031
155674513	rs80355308	1.00351e-08	-1.61166	-1.54201e-10	0.000121216	-1.7181	-1.54201e-10
155674616	rs62382679	9.01118e-08	0.0304842	0.55282	0.00238613	0.0475504	1.21421
155675390	rs62382681	9.60179e-08	0.103376	0.543411	0.0024384	0.0803338	1.2031
155675842	rs13354310	9.85216e-09	-1.27671	-0.353349	0.000174734	-1.58935	0.236952
155676044	rs17053370	8.2558e-09	-1.37292	-0.433915	0.000165444	-1.53613	0.1291
155677099	rs115453279	3.27415e-08	-0.429103	-1.54201e-10	0.000214118	-1.14914	-1.54201e-10
155677397	rs114395809	8.56193e-08	0.532164	-1.54201e-10	0.000222538	-1.11057	-1.54201e-10
155678011	rs117393505	1.63735e-08	-1.25868e-10	-1.12208	0.000220583	-1.25868e-10	-1.11939
155678185	rs2033208	7.12558e-09	-1.38334	-0.570716	0.000148022	-1.45842	-0.0598899
155678341	rs74814753	3.36321e-08	-1.25868e-10	-0.402265	0.000524706	-1.25868e-10	-0.252829
155678593	rs146342570	9.01571e-09	-1.71878	-1.54201e-10	0.000127249	-1.66952	-1.54201e-10
155679006	rs1896632	4.49437e-06	4.64471	-0.151878	0.00014331	-1.12158	-0.429082
155679376	rs2033207	6.10534e-06	4.93176	-0.132591	0.000162031	-1.01511	-0.412767
155679682	rs115633466	1.28431e-08	-1.36494	-1.54201e-10	0.000193381	-1.25101	-1.54201e-10
155680139	rs1428136	4.44393e-08	-0.123623	-1.54201e-10	0.000221704	-1.11432	-1.54201e-10
155680468	rs10075212	5.03284e-06	4.72715	-0.121157	0.000147023	-1.122	-0.40308
155680646	rs62382682	4.44393e-08	-0.123623	-1.54201e-10	0.000221704	-1.11432	-1.54201e-10
155681144	rs4235721	6.04586e-06	4.90646	-0.117079	0.000156144	-1.06527	-0.399623
155681414	rs4704998	6.62458e-06	4.94121	-0.0604191	0.000165691	-1.05408	-0.351464
155681719	rs80009842	4.06439e-08	-0.212898	-1.54201e-10	0.000213717	-1.15102	-1.54201e-10
155681868	rs1593883	1.34704e-06	3.70912	-0.421202	0.000338285	-0.0384491	-0.653329
155682087	rs1428135	2.47461e-05	6.41071	-0.212038	0.000265438	-0.454507	-0.479779
155682577	rs6556512	6.63308e-06	4.97018	-0.0881039	0.000159259	-1.07011	-0.375024
155682633	rs4560532	6.40372e-06	4.93499	-0.0881039	0.00015749	-1.08128	-0.375024
155682736	rs73302631	5.2304e-08	0.0393255	-1.54201e-10	0.000245854	-1.01093	-1.54201e-10
155683020	rs6556514	5.24825e-06	4.75337	-0.10547	0.000144674	-1.15141	-0.389775
155683043	rs10058777	2.05278e-08	-0.895965	-1.54201e-10	0.000214933	-1.14534	-1.54201e-10
155683096	rs62383769	5.17103e-08	0.0279087	-1.54201e-10	0.000244058	-1.01826	-1.54201e-10
155683189	rs75830591	3.38657e-08	-1.25868e-10	-0.395344	0.000357265	-1.25868e-10	-0.63719
155683472	rs7725829	1.35412e-06	3.73826	-0.445102	0.000326411	-0.0546713	-0.672838
155683624	rs1428139	5.80627e-07	2.79692	-0.350563	0.000187836	-0.68485	-0.595247
155684738	rs10062793	5.90023e-07	2.82445	-0.362033	0.000188566	-0.671501	-0.604719
155685816	rs1121854	6.62763e-06	5.2659	-0.384644	0.000136801	-0.973793	-0.623345
155685912	rs1121853	4.99358e-08	-0.00700881	-1.54201e-10	0.000238663	-1.04061	-1.54201e-10
155685940	rs1121852	5.11252e-08	0.0165297	-1.54201e-10	0.000242283	-1.02556	-1.54201e-10
155686216	rs4134197	5.67854e-07	2.82512	-0.401006	0.000182675	-0.671173	-0.636785
155686308	rs72811745	1.00772e-08	-1.60747	-1.54201e-10	0.000200043	-1.21713	-1.54201e-10
155686871	rs12653936	5.40132e-07	2.79837	-0.424301	0.000177045	-0.684151	-0.655115
155687106	rs34501775	1.32253e-06	3.80313	-0.533574	0.000315073	-0.0185217	-0.74434
155687775	rs78171749	8.97883e-09	-1.72288	-1.54201e-10	0.000126192	-1.67787	-1.54201e-10
155687966	rs1346486	6.62789e-06	5.12449	-0.243197	0.000150204	-0.997758	-0.505914
155688180	rs1346485	6.11069e-07	2.92753	-0.430069	0.000187535	-0.621128	-0.660575
155688477	rs2312059	6.30235e-07	2.95468	-0.426329	0.000190639	-0.607767	-0.657521
155688551	rs115246025	8.96047e-09	-1.72492	-1.54201e-10	0.000126619	-1.67448	-1.54201e-10
155689275	rs1593885	8.479e-06	5.38689	-0.259287	0.000161911	-0.909244	-0.519375
155689289	rs1593884	8.58e-06	5.38689	-0.247446	0.000163523	-0.909244	-0.509471
155689632	rs62383770	5.27543e-08	0.0478979	-1.54201e-10	0.000247214	-1.00541	-1.54201e-10
155689712	rs1834945	7.97234e-06	5.30918	-0.243197	0.000159806	-0.935794	-0.505914
155690078	rs62383771	5.52793e-08	0.0946507	-1.54201e-10	0.000254797	-0.975201	-1.54201e-10
155690288	rs35052017	3.23173e-05	6.82112	-0.355507	0.00028531	-0.262759	-0.599332
155690567	rs4461618	7.21726e-06	5.1973	-0.230813	0.000155493	-0.973527	-0.495537
155690872	rs972324	7.50037e-06	5.23577	-0.230813	0.000157514	-0.960618	-0.495537
155691035	rs62383772	5.22916e-08	0.0390887	-1.54201e-10	0.000235811	-1.05264	-1.54201e-10
155691277	rs116183633	8.89525e-09	-1.73223	-1.54201e-10	0.00012841	-1.66044	-1.54201e-10
155691535	rs1366228	7.46833e-06	5.23577	-0.235093	0.00015695	-0.960618	-0.499125
155691669	rs79065932	8.88969e-09	-1.73285	-1.54201e-10	0.000128588	-1.65906	-1.54201e-10
155691924	rs6866397	1.9641e-08	-0.940126	-1.54201e-10	0.00020524	-1.19149	-1.54201e-10
155692036	rs4555777	8.64316e-06	5.422	-0.275223	0.000161714	-0.897156	-0.532683
155692800	rs116747806	8.84181e-09	-1.73826	-1.54201e-10	0.000127687	-1.66609	-1.54201e-10
155692893	rs115251155	5.0692e-08	-1.25868e-10	0.00802033	0.000775793	-1.25868e-10	0.138218
155693039	rs76625693	8.8567e-09	-1.73657	-1.54201e-10	0.000129746	-1.65009	-1.54201e-10
155693049	rs17628942	6.24349e-06	5.12449	-0.302944	0.000142899	-0.997758	-0.555772
155693544	rs12513679	5.01258e-07	2.77169	-0.47232	0.000167949	-0.69705	-0.69496
155693929	rs13170433	5.27053e-07	2.82512	-0.475568	0.000171898	-0.671173	-0.697593
155693936	rs10060287	1.15029e-06	3.68427	-0.554244	0.000264923	-0.175364	-0.760865
155694257	rs10515734	5.23466e-07	2.82512	-0.482398	0.00017095	-0.671173	-0.703124
155694709	rs6891033	4.49517e-08	-0.112159	-1.54201e-10	0.000221345	-1.11594	-1.54201e-10
155695053	rs12716365	2.45788e-05	6.64736	-0.455465	0.000241036	-0.349447	-0.681273
155695657	rs12517231	7.83858e-06	5.38689	-0.337822	0.000151671	-0.909244	-0.584709
155695672	rs116357544	1.07267e-08	-1.54501	-1.54201e-10	0.000117258	-1.75129	-1.54201e-10
155695745	rs62383773	4.75698e-08	-0.0555485	-1.54201e-10	0.000229328	-1.08052	-1.54201e-10
155696208	rs193219367	2.0167e-08	-0.913699	-1.54201e-10	0.000151834	-1.49288	-1.54201e-10
155696262	rs142965069	1.6442e-08	-1.25868e-10	-1.11791	0.000221516	-1.25868e-10	-1.11517
155696891	rs73302651	2.1431e-08	-0.85291	-1.54201e-10	0.000218818	-1.12743	-1.54201e-10
155696945	rs11953745	1.02071e-08	-1.59466	-1.54201e-10	0.000117798	-1.74669	-1.54201e-10
155697022	rs112656381	2.43813e-07	1.57865	-1.54201e-10	0.000485453	-0.330586	-1.54201e-10
155697193	rs72811746	3.59021e-08	-0.336952	-1.54201e-10	0.00023743	-1.0458	-1.54201e-10
155697355	rs12716369	8.24398e-06	5.422	-0.322508	0.000155476	-0.897156	-0.57202
155697370	rs12716370	8.11869e-06	5.422	-0.337822	0.000153516	-0.897156	-0.584709
155697756	rs140843977	9.20846e-09	-1.69762	-1.54201e-10	0.000142919	-1.55339	-1.54201e-10
155698038	rs112196454	1.67847e-08	-1.09728	-1.54201e-10	0.000150333	-1.50281	-1.54201e-10
155698123	rs7341071	8.54169e-06	5.46112	-0.326149	0.000157119	-0.883622	-0.575039
155698260	rs62383774	5.93742e-08	0.166112	-1.54201e-10	0.000264302	-0.938574	-1.54201e-10
155698706	rs201991990	1.93123e-08	-0.957004	-1.54201e-10	0.000117425	-1.74986	-1.54201e-10
155698881	rs73302655	5.86721e-08	0.154216	-1.54201e-10	0.000262265	-0.946312	-1.54201e-10
155699061	rs12657973	9.49689e-06	5.57518	-0.334209	0.00016242	-0.843765	-0.581718
155699582	rs12655476	4.75947e-07	2.77169	-0.524136	0.000161071	-0.69705	-0.73677
155699673	rs75300904	1.96066e-08	-0.941879	-1.54201e-10	0.000139852	-1.57508	-1.54201e-10
155699962	rs62383775	1.30217e-08	-1.35113	-1.54201e-10	0.000121007	-1.71982	-1.54201e-10
155700224	rs62383776	2.00248e-08	-0.920775	-1.54201e-10	0.000214456	-1.14756	-1.54201e-10
155700721	rs73302659	7.10791e-08	0.346046	-1.54201e-10	0.000312257	-0.77184	-1.54201e-10
155701190	rs113281451	3.52508e-08	-0.355259	-1.54201e-10	0.000253271	-0.981208	-1.54201e-10
155701276	rs62383777	7.10791e-08	0.346046	-1.54201e-10	0.000312257	-0.77184	-1.54201e-10
155701481	rs13153827	8.31473e-05	7.90455	-0.493928	0.000396924	0.180524	-0.712446
155701609	rs62383778	7.2011e-08	0.359072	-1.54201e-10	0.000315051	-0.762932	-1.54201e-10
155701666	rs17553409	6.53766e-05	7.6192	-0.449032	0.00038314	0.108772	-0.676038
155701917	rs73302669	7.4801e-08	0.397084	-1.54201e-10	0.000323372	-0.736864	-1.54201e-10
155702205	rs10066281	2.38279e-08	-0.746891	-1.54201e-10	0.000267328	-0.927193	-1.54201e-10
155702370	rs76414420	8.95317e-09	-1.72574	-1.54201e-10	0.000126798	-1.67307	-1.54201e-10
155702451	rs115169161	8.95317e-09	-1.72574	-1.54201e-10	0.000126798	-1.67307	-1.54201e-10
155702459	rs79593969	8.95317e-09	-1.72574	-1.54201e-10	0.000126798	-1.67307	-1.54201e-10
155702467	rs6865821	0.000128889	8.30885	-0.459895	0.000535601	0.452596	-0.684874
155702703	rs77453609	9.02826e-09	-1.71739	-1.54201e-10	0.000125163	-1.68605	-1.54201e-10
155702997	rs77090078	8.73154e-09	-1.75081	-1.54201e-10	0.000119332	-1.73376	-1.54201e-10
155703275	rs10059484	2.33138e-08	-0.768703	-1.54201e-10	0.000264528	-0.93772	-1.54201e-10
155703396	rs10065545	2.36393e-08	-0.754836	-1.54201e-10	0.000267889	-0.925097	-1.54201e-10
155703442	rs11747400	2.49573e-08	-0.700581	-1.54201e-10	0.00015784	-1.45409	-1.54201e-10
155703518	rs1504932	2.06788e-05	6.34527	-0.326149	0.000205173	-0.616774	-0.575039
155705020	rs12019319	9.04445e-09	-1.7156	-1.54201e-10	0.000124859	-1.68848	-1.54201e-10
155705087	rs76444735	8.9467e-09	-1.72646	-1.54201e-10	0.00012696	-1.6718	-1.54201e-10
155705235	rs988686	6.82221e-07	3.07737	-0.469765	0.000200506	-0.521935	-0.692888
155705587	rs10044599	9.05227e-09	-1.71473	-1.54201e-10	0.000124718	-1.68962	-1.54201e-10
155705734	rs116149060	9.04445e-09	-1.7156	-1.54201e-10	0.000124859	-1.68848	-1.54201e-10
155705900	rs78688095	8.95317e-09	-1.72574	-1.54201e-10	0.000126798	-1.67307	-1.54201e-10
155706288	rs10074679	1.13816e-08	-1.48575	-1.54201e-10	0.000117288	-1.75104	-1.54201e-10
155706887	rs77800193	8.95317e-09	-1.72574	-1.54201e-10	0.000126798	-1.67307	-1.54201e-10
155706889	rs7721069	2.36052e-08	-0.756279	-1.54201e-10	0.000117899	-1.74584	-1.54201e-10
155707102	rs78732872	8.95317e-09	-1.72574	-1.54201e-10	0.000126798	-1.67307	-1.54201e-10
155707489	rs79537892	1.15937e-08	-1.46728	-1.54201e-10	0.000124584	-1.69068	-1.54201e-10
155707899	rs62383780	7.02781e-08	0.334713	-1.54201e-10	0.00030985	-0.77958	-1.54201e-10
155709100	rs17053386	4.79936e-09	-1.55842	-0.790844	0.000101973	-1.1911	-0.699862
155709702	rs114901375	8.97468e-09	-1.72334	-1.54201e-10	0.000126286	-1.67712	-1.54201e-10
155709765	rs61271334	1.03742e-08	-1.57842	-1.54201e-10	0.000117523	-1.74904	-1.54201e-10
155709908	rs17553613	1.48866e-05	6.05097	-0.360504	0.00019062	-0.661928	-0.603457
155710698	rs117290431	2.37641e-08	-1.25868e-10	-0.749569	0.000347091	-1.25868e-10	-0.66608
155710699	rs117759905	2.67948e-08	-1.25868e-10	-0.629539	0.000394541	-1.25868e-10	-0.537944
155710837	rs10064971	2.22302e-06	4.40205	-0.61318	0.000541439	0.586112	-0.807549
155711145	rs62383781	5.42681e-08	0.0761884	-1.54201e-10	0.000296565	-0.823402	-1.54201e-10
155712903	rs138693176	1.43514e-08	-1.2539	-1.54201e-10	0.000128041	-1.66331	-1.54201e-10
155713633	rs150807377	1.70872e-08	-1.25868e-10	-1.07942	0.000231642	-1.25868e-10	-1.07047
155713661	rs12523569	7.97806e-07	3.22701	-0.462887	0.000246802	-0.319778	-0.687305
155713693	rs7714998	7.57941e-08	0.410273	-1.54201e-10	0.000326318	-0.727795	-1.54201e-10
155714121	rs12657569	2.12314e-05	6.40599	-0.360504	0.000218201	-0.526792	-0.603457
155714344	rs10052410	9.58851e-05	8.07596	-0.522799	0.000489262	0.412927	-0.735697
155715803	rs12658724	8.88103e-07	3.33567	-0.464332	0.000261375	-0.261232	-0.688479
155715927	rs1504939	1.43317e-06	3.96526	-0.61536	0.000444834	0.395105	-0.813071
155716273	rs17053396	1.04998e-08	-1.56639	-1.54201e-10	0.000119524	-1.73215	-1.54201e-10
155716492	rs80105508	8.98157e-09	-1.72257	-1.54201e-10	0.00012613	-1.67835	-1.54201e-10
155717149	rs10077764	1.06112e-08	-1.55584	-1.54201e-10	0.000119765	-1.73014	-1.54201e-10
155718305	rs72811747	1.29283e-06	4.1146	-0.867759	0.000137014	-0.874643	-0.72094
155718900	rs2174420	1.0749e-08	-1.54293	-1.54201e-10	0.000119289	-1.73412	-1.54201e-10
155719032	rs76024478	4.24534e-08	-0.169339	-1.54201e-10	0.00020142	-1.21027	-1.54201e-10
155719220	rs2135033	7.66592e-05	7.75085	-0.421474	0.000486672	0.330139	-0.658215
155720159	rs10054192	1.118e-08	-1.50362	-1.54201e-10	0.000118205	-1.74325	-1.54201e-10
155720214	rs9885248	8.06205e-06	5.37084	-0.293666	0.000626094	0.477049	-0.553216
155720355	rs2089189	1.11176e-08	-1.50922	-1.54201e-10	0.000118329	-1.7422	-1.54201e-10
155720672	rs2312061	1.09615e-08	-1.52336	-1.54201e-10	0.000118686	-1.73919	-1.54201e-10
155720743	rs62380672	5.01456e-08	-0.0028157	-1.54201e-10	0.000256844	-0.967198	-1.54201e-10
155721026	rs79776780	6.34078e-08	-1.25868e-10	0.231839	0.000978658	-1.25868e-10	0.370515
155721171	rs10036448	6.92918e-05	7.65487	-0.426541	0.000446474	0.24805	-0.662337
155721302	rs78679437	9.75555e-09	-1.63991	-1.54201e-10	0.000118941	-1.73704	-1.54201e-10
155721385	rs78528035	8.91635e-09	-1.72986	-1.54201e-10	0.000118621	-1.73973	-1.54201e-10
155721582	rs1604960	3.80167e-08	-0.235379	-0.0443428	0.000645165	-0.178864	0.132702
155721788	rs115303222	6.18037e-08	0.206216	-1.54201e-10	0.000214926	-1.14537	-1.54201e-10
155722109	rs140081520	1.01115e-08	-1.60407	-1.54201e-10	0.000121087	-1.71916	-1.54201e-10
155722399	rs4704789	2.44108e-08	-1.25868e-10	-0.722723	0.000317252	-1.25868e-10	-0.755971
155722414	rs55805499	1.07877e-08	-1.53934	-1.54201e-10	0.000119055	-1.73609	-1.54201e-10
155722787	rs74623603	1.03601e-08	-1.57979	-1.54201e-10	0.00011983	-1.72959	-1.54201e-10
155724238	rs190593697	8.74259e-09	-1.74954	-1.54201e-10	0.000126156	-1.67815	-1.54201e-10
155725108	rs34887087	6.77349e-08	1.07323	-0.775376	0.000161303	-0.824946	-0.607438
155725527	rs114668162	9.60247e-09	-1.65573	-1.54201e-10	0.000119267	-1.7343	-1.54201e-10
155725887	rs115025702	9.44127e-09	-1.67266	-1.54201e-10	0.000120264	-1.72598	-1.54201e-10
155726516	rs6878121	4.87586e-06	5.10114	-0.526835	0.000211374	-0.41679	-0.745249
155726637	rs13358565	3.75218e-05	6.84363	-0.228705	0.000297988	-0.316754	-0.50186
155727026	rs28826428	4.99806e-06	5.12589	-0.526835	0.000218325	-0.384432	-0.745249
155727190	rs76947197	9.91116e-09	-1.62409	-1.54201e-10	0.000117649	-1.74797	-1.54201e-10
155727476	rs1812403	4.50367e-05	7.00591	-0.208424	0.000323992	-0.250007	-0.484942
155727941	rs79876175	1.82864e-08	-1.01159	-1.54201e-10	0.000118768	-1.7385	-1.54201e-10
155727981	rs62380673	3.97128e-08	-0.236073	-1.54201e-10	0.000220306	-1.12065	-1.54201e-10
155728054	rs62380674	4.2877e-08	-0.159413	-1.54201e-10	0.000231554	-1.07086	-1.54201e-10
155728148	rs1604961	5.07117e-05	7.15896	-0.242798	0.000334644	-0.189008	-0.513594
155728232	rs76630253	1.88905e-07	1.3235	-1.54201e-10	0.000147751	-1.52014	-1.54201e-10
155728860	rs77309031	2.70743e-07	1.68342	-1.54201e-10	0.000500652	-0.299755	-1.54201e-10
155729110	rs141851736	1.93699e-08	-1.25868e-10	-0.954025	0.000265133	-1.25868e-10	-0.935436
155729545	rs62380676	1.84373e-08	-1.00337	-1.54201e-10	0.000196923	-1.23285	-1.54201e-10
155729890	rs1580927	1.58114e-06	4.29297	-0.84482	0.000100368	-1.12346	-0.783368
155731016	rs10063909	1.5802e-05	6.63656	-0.886415	4.6993e-05	-1.63225	-1.03341
155731428	rs6556541	0.000117287	8.55338	-0.798749	4.27931e-05	-1.74681	-1.01248
155731511	rs2221439	3.55866e-05	7.08983	-0.527848	8.0992e-05	-1.36745	-0.753862
155731555	rs10056813	4.97922e-09	-1.24043	-1.07204	4.14746e-05	-1.73604	-1.05455
155731722	rs2202432	9.3044e-05	8.37427	-0.851189	4.13439e-05	-1.75109	-1.04265
155732638	rs72811750	9.89885e-09	-0.507295	-1.11803	4.43337e-05	-1.6025	-1.12143
155732650	rs2102285	9.79864e-05	8.44643	-0.871597	4.09636e-05	-1.74946	-1.05353
155732655	rs114902158	2.03691e-08	-1.25868e-10	-0.903728	0.000276713	-1.25868e-10	-0.892688
155732862	rs72813859	3.06905e-09	-1.74732	-1.04906	6.06446e-05	-1.38243	-1.02821
155733235	rs115821479	9.47863e-09	-1.66871	-1.54201e-10	0.000119213	-1.73476	-1.54201e-10
155733299	rs2135034	3.90734e-07	2.85639	-0.806116	5.36902e-05	-1.56878	-0.963662
155733493	rs2135035	3.87062e-07	2.85639	-0.815558	5.33334e-05	-1.56878	-0.970329
155733687	rs7704662	3.19728e-09	-1.74839	-1.00706	4.87785e-05	-1.62937	-0.999004
155734487	rs78912318	1.01126e-08	-1.60396	-1.54201e-10	0.00011737	-1.75033	-1.54201e-10
155734615	rs7732769	3.00633e-08	-0.514443	-1.54201e-10	0.000440996	-0.426632	-1.54201e-10
155735235	rs9986254	5.43283e-09	-1.18368	-1.0416	4.25225e-05	-1.74585	-1.01978
155735378	rs144137670	1.02117e-08	-1.59421	-1.54201e-10	0.000117293	-1.75099	-1.54201e-10
155735401	rs149076752	1.00284e-08	-1.61233	-1.54201e-10	0.000117469	-1.74949	-1.54201e-10
155735402	rs143136453	3.23945e-09	-1.74775	-0.994591	4.96045e-05	-1.62546	-0.986121
155735462	rs146645262	7.29283e-08	0.37173	-1.54201e-10	0.000242078	-1.02641	-1.54201e-10
155735529	rs143032664	1.03089e-08	-1.58474	-1.54201e-10	0.000117254	-1.75132	-1.54201e-10
155735530	rs147107772	5.33118e-09	-1.20141	-1.04277	4.29458e-05	-1.73464	-1.02109
155735976	rs78680249	1.0225e-08	-1.59291	-1.54201e-10	0.000117286	-1.75105	-1.54201e-10
155736059	rs10071613	5.37167e-09	-1.19037	-1.04624	4.23293e-05	-1.74517	-1.02502
155736141	rs183338833	1.64943e-08	-1.25868e-10	-1.11473	0.000222053	-1.25868e-10	-1.11275
155736207	rs76362912	2.02203e-08	-1.25868e-10	-0.911058	0.000274641	-1.25868e-10	-0.900204
155736436	rs113202849	8.73099e-09	-1.75087	-1.54201e-10	0.000138252	-1.58659	-1.54201e-10
155736446	rs139064583	9.77468e-09	-1.63795	-1.54201e-10	0.000117948	-1.74543	-1.54201e-10
155736502	rs76236511	9.71354e-09	-1.64423	-1.54201e-10	0.000258451	-0.960961	-1.54201e-10
155736943	rs13158762	3.77296e-05	7.2308	-0.610346	7.82476e-05	-1.33764	-0.818154
155737332	rs2135036	9.76237e-05	8.49818	-0.927051	3.98879e-05	-1.74868	-1.08092
155737448	rs2135037	2.35264e-06	4.8327	-0.987149	3.88661e-05	-1.74995	-1.1056
155737749	rs1504940	8.54151e-05	8.35267	-0.915142	4.00366e-05	-1.75054	-1.07534
155737791	rs114238574	9.15506e-09	-1.70344	-1.54201e-10	0.000117439	-1.74975	-1.54201e-10
155738415	rs116356591	3.15713e-09	-1.75034	-1.01774	4.75179e-05	-1.6445	-1.01006
155738960	rs1504941	2.26019e-06	4.79751	-0.99205	3.88225e-05	-1.74938	-1.10729
155738962	rs1504942	5.70039e-07	3.27424	-0.846279	5.38531e-05	-1.50828	-1.02112
155739820	rs76245178	3.09517e-09	-1.7501	-1.03781	4.6648e-05	-1.64214	-1.03089
155739964	rs145254535	8.82915e-09	-1.73969	-1.54201e-10	0.000119353	-1.73358	-1.54201e-10
155740169	rs147890207	2.04564e-08	-0.899454	-1.54201e-10	0.000193967	-1.24798	-1.54201e-10
155740417	rs6556545	6.62313e-07	3.31151	-0.73352	6.1738e-05	-1.49502	-0.89775
155741238	rs7737496	4.72516e-09	-1.61865	-0.746195	0.000164505	-0.700596	-0.71213
155741344	rs11744424	6.10667e-05	7.35141	-0.249436	0.000118875	-1.21039	-0.527209
155741900	rs10044520	2.21854e-06	4.64393	-0.857073	4.15705e-05	-1.73931	-1.04896
155742017	rs139024057	4.56306e-08	-1.25868e-10	-0.0971696	0.000672535	-1.25868e-10	-0.00461396
155742820	rs6898100	7.89798e-09	-1.28335	-0.567786	0.000111787	-1.25563	-0.543441
155742843	rs1604962	1.90827e-06	4.47494	-0.838733	4.21876e-05	-1.73436	-1.03918
155743144	rs7710388	4.15859e-09	-1.59951	-0.893065	5.12329e-05	-1.70031	-0.878976
155743196	rs1857768	7.70445e-05	8.10577	-0.771382	4.31275e-05	-1.75043	-1.00107
155743371	rs7733089	3.834e-09	-1.70002	-0.873815	5.01494e-05	-1.74117	-0.859494
155743629	rs35408423	6.98254e-08	0.32825	-1.54201e-10	0.000259966	-0.955115	-1.54201e-10
155744037	rs4705000	3.96383e-09	-1.68621	-0.854321	0.000131121	-0.813026	-0.826521
155745660	rs4704790	7.49593e-09	-1.21913	-0.684253	0.000111987	-1.14917	-0.648119
155745676	rs6885958	3.87534e-05	6.92962	-0.282393	0.000105622	-1.30174	-0.554057
155745812	rs6886148	2.32014e-05	6.5095	-0.375281	8.77249e-05	-1.41149	-0.629975
155745939	rs4705001	2.28062e-06	4.65105	-0.836593	4.19035e-05	-1.74228	-1.03802
155746538	rs6875001	8.8345e-09	-1.09951	-0.639576	0.000135227	-1.00703	-0.60168
155746623	rs6875169	8.65401e-09	-1.12377	-0.635953	0.000132261	-1.03298	-0.597917
155746846	rs74381675	9.14539e-09	-1.7045	-1.54201e-10	0.000128536	-1.65946	-1.54201e-10
155747446	rs10045825	4.56394e-09	-1.74921	-0.650348	0.000130149	-1.03412	-0.612869
155747751	rs7736412	2.12783e-06	4.5817	-0.836593	4.20215e-05	-1.73947	-1.03802
155747951	rs10079754	3.74427e-09	-1.55254	-1.04498	0.000205101	-0.16243	-1.02973
155748355	rs7737383	1.43409e-08	-0.737406	-0.517228	0.000159694	-0.96752	-0.474885
155748904	rs10038955	1.15028e-08	-0.878464	-0.596692	0.000130006	-1.09091	-0.557179
155748915	rs74418250	2.30214e-08	-0.781323	-1.54201e-10	0.000122106	-1.71078	-1.54201e-10
155748966	rs75817468	2.27571e-08	-0.792872	-1.54201e-10	0.000121821	-1.71311	-1.54201e-10
155749094	rs115677644	2.0519e-08	-1.25868e-10	-0.896398	0.000278799	-1.25868e-10	-0.885178
155749194	rs4705002	2.77998e-05	6.69933	-0.384292	9.2335e-05	-1.35296	-0.637285
155749584	rs4235722	7.76885e-05	7.55657	-0.21385	0.0001076	-1.3398	-0.497439
155750368	rs7737367	1.63261e-06	4.32192	-0.841731	4.21295e-05	-1.73469	-1.04023
155750613	rs533772228	1.66559e-08	-1.25868e-10	-1.10498	0.000224206	-1.25868e-10	-1.1031
155750669	rs11738065	3.06457e-05	6.74425	-0.331751	9.67223e-05	-1.34316	-0.600665
155750927	rs75587878	9.17977e-09	-1.70074	-1.54201e-10	0.000117462	-1.74955	-1.54201e-10
155751383	rs4705003	3.61426e-06	5.11876	-0.843866	4.13582e-05	-1.74947	-1.04392
155751460	rs118189733	1.63933e-08	-1.25868e-10	-1.12087	0.000219968	-1.25868e-10	-1.12219
155751890	rs7729633	5.48066e-09	-1.73747	-0.479047	8.01031e-05	-1.66264	-0.469716
155752007	rs10057826	8.34678e-09	-0.765428	-1.03044	7.02763e-05	-1.24622	-1.01701
155753058	rs10058119	6.41172e-05	7.28522	-0.134502	0.000122657	-1.272	-0.434273
155753111	rs139476699	1.10649e-08	-1.51397	-1.54201e-10	0.000118767	-1.7385	-1.54201e-10
155753749	rs114128937	3.31661e-09	-1.73995	-0.978856	5.50466e-05	-1.53535	-0.972135
155753983	rs7725121	3.76733e-09	-1.47076	-1.12062	0.000191852	-0.140515	-1.11843
155754192	rs13170573	3.41743e-05	6.68615	-0.164673	0.000115805	-1.3056	-0.45816
155754771	rs78707454	1.86383e-08	-1.25868e-10	-0.99253	0.000250534	-1.25868e-10	-0.992072
155755337	rs17554270	8.91184e-09	-1.73037	-1.54201e-10	0.000119857	-1.72937	-1.54201e-10
155755752	rs7713117	2.10003e-05	6.83255	-0.798011	4.31775e-05	-1.73157	-1.01878
155755768	rs11950100	3.49914e-09	-1.54298	-1.12225	0.000153128	-0.362498	-1.1219
155756194	rs10064593	3.70954e-06	5.11876	-0.817848	4.19445e-05	-1.74947	-1.02985
155756299	rs11744154	2.95065e-05	6.9534	-0.578784	8.03096e-05	-1.3382	-0.79158
155756414	rs11740347	3.47111e-05	7.07836	-0.541293	8.44151e-05	-1.31705	-0.762868
155756837	rs10447212	2.18627e-08	-0.832967	-1.54201e-10	0.000126067	-1.67885	-1.54201e-10
155756858	rs148029798	1.71629e-08	-1.25868e-10	-1.075	0.000231675	-1.25868e-10	-1.07033
155756874	rs142576328	3.8025e-09	-1.71444	-0.867649	5.19121e-05	-1.70137	-0.864747
155757672	rs4704791	3.09661e-06	4.93553	-0.815212	4.21297e-05	-1.74652	-1.02839
155757872	rs13358340	3.54027e-09	-1.53334	-1.12021	0.000157558	-0.337793	-1.11808
155757946	rs4704792	2.97991e-06	4.89711	-0.815212	4.22394e-05	-1.74392	-1.02839
155758384	rs4705004	1.419e-08	-1.26521	-1.54201e-10	0.000121787	-1.7134	-1.54201e-10
155758779	rs76529530	1.10501e-08	-1.51531	-1.54201e-10	0.000117811	-1.74658	-1.54201e-10
155759034	rs114817880	8.72704e-09	-1.75132	-1.54201e-10	0.000134085	-1.6172	-1.54201e-10
155759270	rs4705005	3.39921e-05	6.86261	-0.346478	9.43846e-05	-1.35779	-0.610497
155759375	rs144354818	2.30865e-08	-1.25868e-10	-0.7785	0.000309988	-1.25868e-10	-0.779133
155759387	rs78000700	9.35273e-09	-1.68208	-1.54201e-10	0.000124495	-1.6914	-1.54201e-10
155759463	rs4705006	0.000126061	8.59069	-0.763909	4.31695e-05	-1.75139	-0.999141
155759646	rs1354565	3.15336e-05	6.81287	-0.371812	9.14226e-05	-1.36837	-0.631807
155759787	rs1394605	8.97244e-09	-1.72359	-1.54201e-10	0.000119142	-1.73535	-1.54201e-10
155759846	rs1394606	8.94035e-09	-1.72717	-1.54201e-10	0.000119493	-1.73241	-1.54201e-10
155759874	rs115037475	1.16123e-08	-1.46568	-1.54201e-10	0.000119374	-1.7334	-1.54201e-10
155760081	rs1948863	2.78959e-05	6.76778	-0.449289	8.5397e-05	-1.37786	-0.690499
155760241	rs72813881	3.88792e-09	-1.43914	-1.12073	0.00020662	-0.0659471	-1.11884
155760392	rs79672495	4.56599e-09	-1.68221	-0.716904	5.90583e-05	-1.72803	-0.709117
155760580	rs76131868	1.22252e-08	-1.41425	-1.54201e-10	0.000120447	-1.72446	-1.54201e-10
155760610	rs138098717	1.16637e-08	-1.46127	-1.54201e-10	0.000119508	-1.73228	-1.54201e-10
155761377	rs79179968	4.07307e-09	-1.67622	-0.837133	5.20418e-05	-1.73131	-0.832311
155761469	rs79799390	1.28545e-08	-1.36405	-1.54201e-10	0.000117861	-1.74616	-1.54201e-10
155761897	rs34848158	8.80988e-09	-1.74187	-1.54201e-10	0.000125017	-1.68722	-1.54201e-10
155761950	rs6893125	4.3731e-05	7.38762	-0.619557	8.02808e-05	-1.30512	-0.825021
155762628	rs4705007	0.000130778	8.64286	-0.77935	4.27374e-05	-1.75135	-1.00925
155762756	rs4705008	3.61218e-05	7.09644	-0.51954	8.13721e-05	-1.36762	-0.749011
155762951	rs78571373	9.1392e-09	-1.70517	-1.54201e-10	0.000124295	-1.69301	-1.54201e-10
155763040	rs10462927	3.76215e-05	7.14696	-0.529374	8.16041e-05	-1.35705	-0.756741
155763166	rs72813885	3.92361e-09	-1.6954	-0.855336	0.000155831	-0.628012	-0.838881
155763344	rs13160261	3.52327e-05	7.09644	-0.54446	7.97964e-05	-1.36762	-0.768565
155763653	rs1354566	3.91198e-06	5.20444	-0.85039	4.11429e-05	-1.75034	-1.04827
155763769	rs10061194	3.82935e-09	-1.69388	-0.881177	0.000159117	-0.581362	-0.864664
155764666	rs10039835	3.96536e-09	-1.67996	-0.860194	0.000172682	-0.521225	-0.842989
155764895	rs10042069	3.75256e-09	-1.68725	-0.90806	0.000154594	-0.580181	-0.894687
155764996	rs76869771	1.29558e-08	-1.3562	-1.54201e-10	0.000122641	-1.7064	-1.54201e-10
155765058	rs4704793	3.59151e-06	5.11876	-0.850183	4.11831e-05	-1.74947	-1.04817
155765593	rs74940388	8.79871e-09	-1.74314	-1.54201e-10	0.000122755	-1.70547	-1.54201e-10
155765698	rs76798983	2.66505e-08	-1.25868e-10	-0.634938	0.000356104	-1.25868e-10	-0.640445
155765704	rs60947826	3.67977e-05	7.07678	-0.481338	9.20388e-05	-1.27737	-0.716092
155765956	rs10074370	3.68785e-09	-1.68476	-0.927939	0.000157438	-0.541442	-0.915192
155766322	rs10065774	3.99517e-09	-1.65651	-0.876148	0.000186238	-0.429175	-0.859466
155766340	rs6888978	0.000151599	8.80838	-0.797134	4.23667e-05	-1.74995	-1.01935
155766979	rs2135038	0.000133707	8.69041	-0.804745	4.21342e-05	-1.75119	-1.02362
155767089	rs4394110	8.7434e-09	-1.74945	-1.54201e-10	0.000138513	-1.5847	-1.54201e-10
155767301	rs80146179	8.81686e-09	-1.74108	-1.54201e-10	0.000122207	-1.70995	-1.54201e-10
155767366	rs2135039	0.000130412	8.66055	-0.799845	4.2251e-05	-1.75116	-1.02088
155767991	rs6894973	3.8908e-06	5.19881	-0.850183	4.11606e-05	-1.75002	-1.04817
155768575	rs79028184	1.16941e-08	-1.45866	-1.54201e-10	0.000119078	-1.73589	-1.54201e-10
155768746	rs12188610	1.32766e-07	0.970838	-1.54201e-10	0.000179611	-1.32487	-1.54201e-10
155769037	rs117811722	1.64805e-08	-1.25868e-10	-1.11557	0.000219996	-1.25868e-10	-1.12206
155769363	rs1857769	3.68263e-09	-1.49596	-1.11816	0.000173374	-0.244901	-1.11531
155769455	rs1857770	3.69743e-09	-1.49175	-1.11836	0.000175106	-0.234709	-1.11557
155769467	rs72813895	9.47333e-09	-1.66927	-1.54201e-10	0.000117446	-1.74969	-1.54201e-10
155769694	rs17053447	3.71244e-09	-1.48751	-1.11855	0.000176861	-0.224481	-1.11582
155769993	rs17053449	4.02236e-09	-1.67399	-0.851886	0.000171887	-0.534413	-0.834415
155770753	rs7725923	3.94958e-09	-1.56932	-0.974819	0.000198388	-0.257849	-0.967596
155770918	rs2871924	0.000261483	9.44072	-0.884342	4.39925e-05	-1.6662	-1.06544
155771022	rs7714142	3.39592e-09	-1.57721	-1.11796	0.00016854	-0.267833	-1.12066
155771052	rs6556552	9.14276e-09	-1.70478	-1.54201e-10	0.000122717	-1.70578	-1.54201e-10
155771330	rs76348482	1.21282e-08	-1.42221	-1.54201e-10	0.00012018	-1.72668	-1.54201e-10
155771356	rs8180473	1.14453e-05	6.25788	-0.830295	4.15335e-05	-1.75014	-1.03902
155771378	rs79949502	1.20458e-08	-1.42903	-1.54201e-10	0.000119959	-1.72852	-1.54201e-10
155771458	rs200386436	8.80527e-09	-1.7424	-1.54201e-10	0.000125673	-1.68198	-1.54201e-10
155771579	rs1801193	7.38509e-05	7.67526	-0.383199	8.52738e-05	-1.42364	-0.646163
155771773	rs4434364	0.000761698	10.547	-0.921465	4.22398e-05	-1.68857	-1.08374
155771879	rs9313890	5.7597e-08	0.135723	-1.54201e-10	0.000179453	-1.32575	-1.54201e-10
155772645	rs77723382	1.29102e-08	-1.35973	-1.54201e-10	0.000122496	-1.70759	-1.54201e-10
155772683	rs6892761	9.58153e-09	-1.65791	-1.54201e-10	0.00012941	-1.65268	-1.54201e-10
155773350	rs11750080	6.80759e-05	7.57137	-0.360735	8.3734e-05	-1.46069	-0.627328
155773353	rs11748820	7.01451e-05	7.61845	-0.377879	8.32799e-05	-1.45233	-0.64113
155773461	rs77472048	1.66524e-08	-1.25868e-10	-1.10519	0.000222103	-1.25868e-10	-1.11253
155773774	rs78292920	1.21964e-08	-1.41661	-1.54201e-10	0.000120367	-1.72513	-1.54201e-10
155773888	rs35017008	1.57152e-08	-1.16312	-1.54201e-10	0.000151495	-1.49512	-1.54201e-10
155773901	rs4579244	1.15889e-07	0.834886	-1.54201e-10	0.000159724	-1.44222	-1.54201e-10
155774155	rs4345305	0.000669363	10.3887	-0.892407	4.22631e-05	-1.70129	-1.07046
155774448	rs115928862	8.75908e-09	-1.74766	-1.54201e-10	0.000125551	-1.68296	-1.54201e-10
155774485	rs72815904	8.78679e-09	-1.7445	-1.54201e-10	0.000122132	-1.71056	-1.54201e-10
155774553	rs1394607	6.96704e-05	7.56341	-0.329625	8.52414e-05	-1.46799	-0.602188
155774602	rs78115090	2.72438e-08	-1.25868e-10	-0.612921	0.000362137	-1.25868e-10	-0.623646
155774784	rs13172727	6.48578e-05	7.56341	-0.401204	8.06971e-05	-1.46799	-0.656973
155774802	rs6556553	0.000682235	10.3949	-0.879518	4.26241e-05	-1.699	-1.06425
155774997	rs12652756	7.00693e-05	7.56341	-0.323916	8.56367e-05	-1.46799	-0.597561
155775007	rs77040463	1.33548e-07	0.976715	-1.54201e-10	0.000171386	-1.37175	-1.54201e-10
155775075	rs12652777	0.0542836	14.3255	-0.433477	0.000152262	-0.804448	-0.685617
155775300	rs1504944	8.0645e-05	7.70969	-0.329625	8.74856e-05	-1.44201	-0.602188
155775356	rs74384884	5.6705e-08	0.120114	-1.54201e-10	0.000125981	-1.67954	-1.54201e-10
155775643	rs77229867	5.6705e-08	0.120114	-1.54201e-10	0.000125981	-1.67954	-1.54201e-10
155776008	rs2135040	9.4791e-05	7.85987	-0.318187	9.25726e-05	-1.39476	-0.592915
155776066	rs10056289	3.41706e-09	-1.57439	-1.11457	0.000165009	-0.303344	-1.10632
155776270	rs2135041	9.42495e-05	7.85987	-0.323916	9.21434e-05	-1.39476	-0.597561
155776300	rs2174421	0.000111304	8.00836	-0.306091	9.62433e-05	-1.3657	-0.583092
155776818	rs76574299	8.7281e-09	-1.7512	-1.54201e-10	0.000122292	-1.70925	-1.54201e-10
155777179	rs12153015	8.75304e-09	-1.74835	-1.54201e-10	0.000118997	-1.73657	-1.54201e-10
155777398	rs4404663	8.74749e-09	-1.74898	-1.54201e-10	0.000119177	-1.73506	-1.54201e-10
155777519	rs76012524	9.28126e-09	-1.68975	-1.54201e-10	0.000125496	-1.68339	-1.54201e-10
155777713	rs6872904	3.51746e-09	-1.54274	-1.11727	0.000179487	-0.215234	-1.11033
155777771	rs116017563	8.75728e-09	-1.74786	-1.54201e-10	0.000125664	-1.68206	-1.54201e-10
155777811	rs78463773	2.4146e-08	-1.25868e-10	-0.73363	0.000320773	-1.25868e-10	-0.744933
155778522	rs74858360	1.80262e-08	-1.25868e-10	-1.02592	0.000237127	-1.25868e-10	-1.04707
155778744	rs10037772	0.0588373	14.814	-0.841421	4.50615e-05	-1.66273	-1.04491
155779076	rs17053458	2.42099e-08	-1.25868e-10	-0.730987	0.00032161	-1.25868e-10	-0.742329
155779168	rs7447475	2.41225e-05	6.47878	-0.305627	6.40041e-05	-1.73947	-0.617247
155779301	rs1504946	8.21343e-05	7.83849	-0.440123	8.28634e-05	-1.41034	-0.68813
155779927	rs10059872	3.49644e-09	-1.5587	-1.10731	0.000174202	-0.259065	-1.09639
155780123	rs74421613	1.24031e-08	-1.3998	-1.54201e-10	0.000120952	-1.72027	-1.54201e-10
155780506	rs17555038	9.9803e-08	0.685451	-1.54201e-10	0.000133377	-1.62249	-1.54201e-10
155780558	rs17053462	3.46776e-09	-1.56268	-1.11155	0.000171294	-0.270199	-1.10209
155780855	rs17053464	5.50999e-08	0.674477	-0.583076	7.27116e-05	-1.63505	-0.594113
155780885	rs17053465	5.57887e-08	0.690273	-0.58645	7.27217e-05	-1.63158	-0.597452
155781119	rs12514604	5.40564e-08	0.65873	-0.58645	7.22211e-05	-1.63848	-0.597452
155781209	rs116824684	8.72642e-09	-1.75139	-1.54201e-10	0.000130021	-1.64797	-1.54201e-10
155781557	rs17555185	8.72689e-09	-1.75134	-1.54201e-10	0.000138238	-1.58669	-1.54201e-10
155781866	rs10044891	3.40897e-09	-1.58572	-1.10561	0.000161643	-0.336103	-1.09417
155782058	rs2036556	7.32392e-05	7.63656	-0.352825	8.38508e-05	-1.46568	-0.620947
155782440	rs4704794	1.19545e-08	-1.43664	-1.54201e-10	0.000164959	-1.40997	-1.54201e-10
155782804	rs574505528	1.88709e-08	-1.25868e-10	-0.980127	0.00025489	-1.25868e-10	-0.974835
155783139	rs115641149	1.11519e-08	-1.50613	-1.54201e-10	0.000220298	-1.12069	-1.54201e-10
155783156	rs4094450	0.000103959	7.98683	-0.352825	9.1178e-05	-1.38191	-0.620947
155783234	rs4235723	0.00010332	7.98683	-0.358992	9.07255e-05	-1.38191	-0.625923
155783294	rs1394608	0.0848599	15.1987	-0.859911	4.60012e-05	-1.63253	-1.05447
155783322	rs4288104	0.000112358	8.08794	-0.376242	9.12728e-05	-1.362	-0.639814
155783324	rs1394609	0.104442	15.3876	-0.841236	4.74244e-05	-1.61171	-1.04482
155783375	rs1394610	5.6705e-08	0.120114	-1.54201e-10	0.000125981	-1.67954	-1.54201e-10
155783520	rs113578884	8.72689e-09	-1.75134	-1.54201e-10	0.000138238	-1.58669	-1.54201e-10
155783674	rs115369821	8.72646e-09	-1.75139	-1.54201e-10	0.00013031	-1.64575	-1.54201e-10
155783846	rs77616336	1.30658e-08	-1.34775	-1.54201e-10	0.000122995	-1.70352	-1.54201e-10
155784471	rs76499093	2.54181e-08	-1.25868e-10	-0.682285	0.000338126	-1.25868e-10	-0.692249
155784802	rs13182616	9.50746e-05	7.88622	-0.34155	9.02456e-05	-1.40129	-0.611838
155784910	rs11743060	0.000138369	8.23812	-0.318187	9.86011e-05	-1.33167	-0.592915
155784924	rs11743063	0.000256314	9.37521	-0.838801	6.73302e-05	-1.29196	-1.0141
155784983	rs4704795	8.73957e-09	-1.74989	-1.54201e-10	0.000121124	-1.71885	-1.54201e-10
155786089	rs1394602	0.000546993	10.2238	-0.929387	4.11391e-05	-1.71155	-1.08716
155786187	rs76155231	1.23321e-08	-1.40554	-1.54201e-10	0.000120748	-1.72196	-1.54201e-10
155786201	rs116076554	3.26488e-08	-0.43194	-1.54201e-10	0.000203748	-1.19878	-1.54201e-10
155787762	rs191192726	1.11394e-08	-1.50726	-1.54201e-10	0.000135167	-1.60915	-1.54201e-10
155788183	rs6860183	3.37959e-09	-1.58572	-1.11427	0.000159761	-0.336103	-1.10589
155788292	rs80261187	2.5051e-08	-1.25868e-10	-0.696833	0.000333298	-1.25868e-10	-0.70663
155788710	rs17053470	2.52553e-08	-1.25868e-10	-0.68871	0.000335296	-1.25868e-10	-0.700653
155788816	rs7706091	0.000368937	9.86495	-0.964317	7.92904e-05	-1.05788	-1.08467
155789169	rs7714201	9.28126e-09	-1.68975	-1.54201e-10	0.000125496	-1.68339	-1.54201e-10
155789382	rs2014026	0.000664145	9.94113	-0.452621	5.78801e-05	-1.72148	-0.735817
155789432	rs148532213	2.52669e-08	-1.25868e-10	-0.688253	0.000336137	-1.25868e-10	-0.698149
155789452	rs1813059	0.000617252	10.3261	-0.910813	4.17305e-05	-1.70544	-1.07899
155789680	rs74435952	2.52669e-08	-1.25868e-10	-0.688253	0.000336137	-1.25868e-10	-0.698149
155789692	rs115500576	8.76081e-09	-1.74746	-1.54201e-10	0.000125447	-1.68379	-1.54201e-10
155790030	rs10043401	3.39451e-09	-1.58572	-1.10986	0.000160643	-0.336103	-1.10038
155790279	rs35150670	2.51793e-08	-0.691727	-1.54201e-10	0.000132153	-1.63171	-1.54201e-10
155790471	rs72798928	4.2519e-09	-1.35466	-1.11572	0.000221586	-0.00517077	-1.10969
155790768	rs150458537	2.95157e-08	-0.532824	-1.54201e-10	0.000134761	-1.61217	-1.54201e-10
155790875	rs76024207	8.73069e-09	-1.7509	-1.54201e-10	0.000124277	-1.69315	-1.54201e-10
155791003	rs4068396	5.86899e-05	7.44404	-0.381766	7.92787e-05	-1.49844	-0.644254
155791181	rs9313897	4.23973e-09	-1.35714	-1.11611	0.000217922	-0.0210344	-1.1105
155791220	rs10036928	0.000566611	10.2238	-0.89415	4.17976e-05	-1.71155	-1.07128
155791960	rs17636636	5.31534e-07	2.35802	-1.54201e-10	0.00036279	-0.621845	-1.54201e-10
155792114	rs6889255	3.36595e-09	-1.58942	-1.11462	0.00015796	-0.346938	-1.10639
155792174	rs6873000	0.000667967	10.3798	-0.885586	4.23684e-05	-1.70207	-1.06719
155792414	rs17053477	2.52496e-08	-1.25868e-10	-0.688936	0.000335221	-1.25868e-10	-0.700876
155792579	rs17555767	7.59381e-05	7.68854	-0.368615	8.37965e-05	-1.45655	-0.630723
155792788	rs35804717	7.06098e-05	7.63656	-0.389385	8.14195e-05	-1.46568	-0.650372
155792943	rs10038418	3.33187e-09	-1.59668	-1.11754	0.000153921	-0.368478	-1.11075
155793162	rs12523127	2.54181e-08	-1.25868e-10	-0.682285	0.000338126	-1.25868e-10	-0.692249
155793217	rs75810593	1.15752e-08	-1.46888	-1.54201e-10	0.000127291	-1.66919	-1.54201e-10
155793645	rs114294828	2.54181e-08	-1.25868e-10	-0.682285	0.000338126	-1.25868e-10	-0.692249
155793646	rs7700863	0.0791628	15.066	-0.796766	4.72565e-05	-1.63938	-1.02069
155793975	rs76524654	2.55664e-08	-1.25868e-10	-0.67647	0.000339368	-1.25868e-10	-0.688582
155793985	rs11741970	2.78851e-07	1.71293	-1.54201e-10	0.000117799	-1.74669	-1.54201e-10
155794558	rs140010034	1.19023e-08	-1.44102	-1.54201e-10	0.000250417	-0.992539	-1.54201e-10
155794624	rs17053484	3.2882e-09	-1.61035	-1.11705	0.000147773	-0.409992	-1.11
155794735	rs12514194	2.54945e-08	-1.25868e-10	-0.679285	0.00033913	-1.25868e-10	-0.689283
155795092	rs146866271	3.04825e-08	-1.25868e-10	-0.500594	0.000395505	-1.25868e-10	-0.535504
155795123	rs72798933	1.02303e-08	-1.55616	-0.0362326	0.000118145	-1.66977	-0.0739917
155795223	rs182986938	8.78656e-09	-1.74452	-1.54201e-10	0.000122537	-1.70726	-1.54201e-10
155795259	rs61603347	9.64276e-05	7.88622	-0.327419	9.15629e-05	-1.40129	-0.597348
155795332	rs72798934	3.28299e-09	-1.61035	-1.11864	0.000147402	-0.409992	-1.11251
155795477	rs72798935	1.07481e-08	-1.54302	-1.54201e-10	0.000118724	-1.73887	-1.54201e-10
155796111	rs77946635	2.54945e-08	-1.25868e-10	-0.679285	0.00033913	-1.25868e-10	-0.689283
155796387	rs190250601	4.59202e-08	-1.25868e-10	-0.0908414	0.000640718	-1.25868e-10	-0.053078
155796414	rs181029740	6.34429e-08	0.232392	-1.54201e-10	0.000315753	-0.760708	-1.54201e-10
155796715	rs143203965	1.6374e-08	-1.25868e-10	-1.12205	0.000223051	-1.25868e-10	-1.10827
155796753	rs1504926	2.88196e-05	7.05424	-0.703177	4.46867e-05	-1.75018	-0.96581
155796766	rs72798937	5.14235e-09	-1.15919	-1.12105	0.000336216	0.420145	-1.11806
155796872	rs17636934	3.08934e-07	1.81538	-1.54201e-10	0.00011833	-1.74219	-1.54201e-10
155797257	rs6866394	3.3782e-09	-1.58062	-1.11979	0.000162193	-0.312414	-1.11447
155797834	rs7722282	3.48422e-09	-1.54971	-1.11979	0.000176982	-0.225152	-1.11447
155797862	rs7722398	3.44087e-05	7.19836	-0.670046	4.55616e-05	-1.75128	-0.945322
155798963	rs17637007	8.72766e-09	-1.75125	-1.54201e-10	0.000137732	-1.59036	-1.54201e-10
155798966	rs17053491	2.54181e-08	-1.25868e-10	-0.682285	0.000338126	-1.25868e-10	-0.692249
155799015	rs79448192	2.55636e-08	-1.25868e-10	-0.676576	0.00034004	-1.25868e-10	-0.686605
155799466	rs7732608	4.26169e-05	6.9002	-0.157944	7.09205e-05	-1.74859	-0.505522
155799522	rs7721793	4.48771e-05	6.94618	-0.152246	7.11899e-05	-1.74935	-0.500964
155799525	rs72798944	1.21682e-08	-1.41892	-1.54201e-10	0.000117254	-1.75133	-1.54201e-10
155799968	rs17053495	2.55636e-08	-1.25868e-10	-0.676576	0.00034004	-1.25868e-10	-0.686605
155800107	rs77027810	1.68229e-08	-1.25868e-10	-1.09501	0.000225058	-1.25868e-10	-1.09931
155800158	rs17053497	2.54913e-08	-1.25868e-10	-0.679412	0.000339088	-1.25868e-10	-0.689409
155800253	rs9313900	3.86582e-09	-1.44394	-1.12163	0.000240327	0.088409	-1.12208
155800461	rs112784044	2.26302e-08	-1.25868e-10	-0.79846	0.000302198	-1.25868e-10	-0.804585
155800546	rs77815104	1.296e-08	-1.35588	-1.54201e-10	0.000122655	-1.70629	-1.54201e-10
155800604	rs76176339	1.296e-08	-1.35588	-1.54201e-10	0.000122655	-1.70629	-1.54201e-10
155800629	rs183395843	2.75575e-08	-0.601472	-1.54201e-10	0.000185403	-1.29314	-1.54201e-10
155800694	rs13184996	3.69303e-05	7.2633	-0.664264	4.57702e-05	-1.75034	-0.941698
155800893	rs72798948	3.7564e-09	-1.47298	-1.12131	0.000224655	0.0163347	-1.11744
155800940	rs115763073	1.09516e-08	-1.52426	-1.54201e-10	0.00011874	-1.73873	-1.54201e-10
155801078	rs77365711	6.57989e-08	0.268856	-1.54201e-10	0.000134503	-1.61408	-1.54201e-10
155801272	rs7725840	2.59504e-08	-1.25868e-10	-0.661559	0.000345127	-1.25868e-10	-0.671756
155801758	rs13355607	3.78216e-09	-1.46816	-1.11929	0.000228266	0.0284463	-1.1136
155801772	rs71591058	9.25603e-09	-1.69247	-1.54201e-10	0.000118803	-1.7382	-1.54201e-10
155802058	rs75722607	2.69138e-08	-1.25868e-10	-0.625107	0.00035701	-1.25868e-10	-0.637903
155802080	rs970476	4.20858e-05	6.78896	-0.0592365	7.69518e-05	-1.74639	-0.426102
155802260	rs970475	4.3793e-05	6.83465	-0.0651652	7.65037e-05	-1.74743	-0.430898
155802281	rs72798952	9.99528e-09	-1.61563	-1.54201e-10	0.000117335	-1.75064	-1.54201e-10
155802746	rs78159313	2.7368e-08	-1.25868e-10	-0.608372	0.000362957	-1.25868e-10	-0.621383
155803008	rs1021903	2.85804e-05	6.99174	-0.649007	4.64174e-05	-1.74592	-0.932072
155803143	rs78405619	1.32023e-08	-1.33736	-1.54201e-10	0.000123442	-1.6999	-1.54201e-10
155803661	rs1875963	3.44114e-05	6.57454	-0.0461434	7.9263e-05	-1.73352	-0.409374
155803790	rs76717701	2.7181e-08	-1.25868e-10	-0.61523	0.000360508	-1.25868e-10	-0.628153
155804141	rs1504927	0.000557502	10.1737	-0.86023	4.22382e-05	-1.71771	-1.05463
155804271	rs2055609	0.00014934	8.33078	-0.334546	0.000107629	-1.32271	-0.514271
155804359	rs34201599	0.00017877	8.37967	-0.20356	0.000110474	-1.31258	-0.498306
155804588	rs10062636	3.74068e-09	-1.48249	-1.11599	0.0002214	-0.00776087	-1.10794
155805117	rs78814160	1.31751e-08	-1.33942	-1.54201e-10	0.000123352	-1.70062	-1.54201e-10
155805360	rs3969758	4.31374e-05	6.78896	-0.034557	7.89365e-05	-1.74639	-0.400638
155805507	rs2312062	0.000230947	8.58626	-0.154061	0.000120393	-1.26876	-0.456143
155805589	rs2312063	0.000777896	10.0672	-0.420578	0.000167507	-0.722766	-0.671874
155806200	rs75464312	7.61368e-08	-1.25868e-10	0.414784	0.00105796	-1.25868e-10	0.448429
155807010	rs117435888	3.15327e-08	-1.25868e-10	-0.466723	0.000304299	-1.25868e-10	-0.797656
155807067	rs80013625	2.51561e-08	-1.25868e-10	-0.692647	0.000335039	-1.25868e-10	-0.70142
155807194	rs77234766	3.25151e-07	1.86654	-1.54201e-10	0.000472521	-0.357585	-1.54201e-10
155807256	rs2312064	4.94397e-07	2.93629	-0.650698	5.7873e-05	-1.53003	-0.927389
155807868	rs1472756	0.000102288	7.60807	0.00972908	8.16625e-05	-1.74672	-0.36635
155807968	rs12521900	2.61167e-08	-1.25868e-10	-0.655174	0.000347701	-1.25868e-10	-0.664324
155808042	rs12521918	2.62675e-08	-1.25868e-10	-0.649415	0.00034969	-1.25868e-10	-0.658621
155808441	rs77310224	1.97537e-08	-1.25868e-10	-0.934405	0.00026038	-1.25868e-10	-0.953524
155808637	rs7737163	0.075593	14.9065	-0.683379	4.95259e-05	-1.66498	-0.948189
155808843	rs7737609	0.000572384	10.1132	-0.773431	4.46975e-05	-1.71145	-1.0043
155808925	rs77681614	1.07786e-08	-1.54019	-1.54201e-10	0.000117463	-1.74954	-1.54201e-10
155809052	rs7715464	1.24474e-08	-0.355306	-1.04093	4.15397e-05	-1.7507	-1.03832
155809095	rs75086247	1.05728e-08	-1.55946	-1.54201e-10	0.000117301	-1.75093	-1.54201e-10
155809527	rs72798955	8.7459e-09	-1.74916	-1.54201e-10	0.000199157	-1.22158	-1.54201e-10
155809735	rs17556534	5.34196e-09	-1.62326	-0.618895	0.000255096	-0.399986	-0.574043
155809914	rs6880774	1.241e-05	5.92376	-0.41525	6.70322e-05	-1.74112	-0.569374
155810167	rs17053509	3.3521e-08	0.492618	-0.898192	6.17439e-05	-1.57688	-0.81579
155810306	rs140957435	1.08978e-08	-1.52919	-1.54201e-10	0.000117599	-1.74838	-1.54201e-10
155810405	rs140979409	1.6814e-08	-1.25868e-10	-1.09554	0.000231969	-1.25868e-10	-1.06907
155810433	rs2135026	1.16444e-07	1.84549	-1.00582	5.65654e-05	-1.44502	-1.03525
155810441	rs2135027	0.000534864	10.072	-0.800023	4.33505e-05	-1.72291	-1.02344
155810823	rs931798	0.000562657	10.1252	-0.802564	4.34052e-05	-1.72024	-1.02485
155810933	rs140617	4.01692e-09	-1.54998	-0.977256	5.24956e-05	-1.64685	-0.90809
155810954	rs140616	2.31007e-06	4.44665	-0.61936	5.77233e-05	-1.71107	-0.74894
155811050	rs140615	3.47945e-06	4.8551	-0.618223	5.96256e-05	-1.68029	-0.747296
155811393	rs17053515	1.12007e-08	-1.50177	-1.54201e-10	0.000118058	-1.74449	-1.54201e-10
155811648	rs75590149	1.76061e-08	-1.25868e-10	-1.0495	0.000234683	-1.25868e-10	-1.05743
155811937	rs17053516	2.60277e-08	-1.25868e-10	-0.658586	0.000352103	-1.25868e-10	-0.651743
155811990	rs1394603	2.11649e-08	-1.25868e-10	-0.865404	0.000277962	-1.25868e-10	-0.888183
155812277	rs150143431	1.31083e-08	-1.3445	-1.54201e-10	0.000118773	-1.73845	-1.54201e-10
155812574	rs35129841	2.22463e-08	-0.81557	-1.54201e-10	0.000132677	-1.62775	-1.54201e-10
155812596	rs6556570	8.63193e-05	8.54857	-1.10051	4.26252e-05	-1.73289	-1.03034
155812669	rs76585931	1.05306e-08	-1.56346	-1.54201e-10	0.00011728	-1.7511	-1.54201e-10
155813032	rs1983099	4.95821e-09	-1.36943	-0.947275	5.2347e-05	-1.68624	-0.871528
155813177	rs7723660	4.97166e-09	-1.36943	-0.944565	5.2517e-05	-1.68624	-0.868287
155813253	rs62380724	4.95821e-09	-1.36943	-0.947275	5.2347e-05	-1.68624	-0.871528
155813324	rs924872	0.000711648	10.6502	-1.09257	4.55107e-05	-1.68263	-1.01509
155813531	rs4438860	3.80003e-09	-1.63011	-0.952631	5.82251e-05	-1.5734	-0.877948
155813836	rs148881497	5.50132e-08	-1.25868e-10	0.0898261	0.000761412	-1.25868e-10	0.119507
155814003	rs905789	0.000582269	10.4483	-1.09138	4.49678e-05	-1.6969	-1.01283
155814754	rs6556572	0.000565308	10.4483	-1.12094	4.09348e-05	-1.6969	-1.10679
155814875	rs6556573	0.000479183	10.283	-1.12094	4.0655e-05	-1.70375	-1.10679
155814963	rs6556574	0.000593607	10.4974	-1.12118	4.11069e-05	-1.69357	-1.10592
155815451	rs1553534	5.77753e-07	3.45918	-1.01778	4.17238e-05	-1.72285	-1.06175
155815501	rs72798965	8.78292e-09	-1.74494	-1.54201e-10	0.000120457	-1.72437	-1.54201e-10
155815634	rs7708513	6.2041e-07	3.53041	-1.01778	4.19538e-05	-1.71735	-1.06175
155815744	rs144468686	1.70297e-08	-1.25868e-10	-1.08279	0.00022869	-1.25868e-10	-1.0833
155815919	rs1553535	0.000658679	10.6008	-1.12054	4.13192e-05	-1.68626	-1.10808
155815972	rs62380725	4.84657e-08	0.983484	-1.02037	5.72237e-05	-1.50886	-0.959836
155816172	rs77214147	4.53074e-08	0.88896	-0.993238	5.83907e-05	-1.52252	-0.925993
155816331	rs79762698	1.04035e-08	-1.57561	-1.54201e-10	0.000117247	-1.75139	-1.54201e-10
155816610	rs76025225	1.03825e-08	-1.57763	-1.54201e-10	0.000117246	-1.75139	-1.54201e-10
155816725	rs55669320	3.08621e-08	0.541246	-1.02946	5.42425e-05	-1.55084	-0.971367
155816745	rs4704798	0.000576299	10.4635	-1.11683	4.0734e-05	-1.69362	-1.11499
155816781	rs116658013	1.03825e-08	-1.57763	-1.54201e-10	0.000117246	-1.75139	-1.54201e-10
155816790	rs12653782	1.76931e-08	-1.25868e-10	-1.04457	0.000235781	-1.25868e-10	-1.05276
155816963	rs1059020	3.40639e-08	0.614917	-1.00443	5.68865e-05	-1.53476	-0.939851
155817021	rs77006047	1.03021e-08	-1.5854	-1.54201e-10	0.000117256	-1.75131	-1.54201e-10
155817026	rs80312521	1.03825e-08	-1.57763	-1.54201e-10	0.000117246	-1.75139	-1.54201e-10
155817600	rs10476373	4.62196e-06	5.38994	-0.869119	4.61852e-05	-1.74337	-0.939633
155817648	rs139831775	1.03616e-08	-1.57964	-1.54201e-10	0.000117247	-1.75139	-1.54201e-10
155817679	rs10476374	0.0811886	15.395	-1.10048	4.35505e-05	-1.61962	-1.12213
155817774	rs79019903	6.88828e-09	-1.0642	-0.923722	5.12501e-05	-1.73387	-0.845083
155817988	rs77199521	3.62489e-09	-1.56344	-1.06648	3.95978e-05	-1.7511	-1.08579
155818088	rs6556578	0.0694127	15.2401	-1.10227	4.26591e-05	-1.6405	-1.12193
155818527	rs6884659	0.000346743	9.95768	-1.11909	3.95619e-05	-1.72589	-1.11191
155818702	rs10780121	5.03836e-06	5.49794	-0.890853	4.49727e-05	-1.75117	-0.958443
155818857	rs62380726	3.03993e-08	0.470634	-0.973961	5.57596e-05	-1.58951	-0.905108
155818880	rs62380727	4.09328e-08	0.744413	-0.950228	5.81496e-05	-1.57607	-0.876574
155819182	rs11743065	4.48995e-06	5.39733	-0.90548	4.45804e-05	-1.74723	-0.971139
155819278	rs6862189	5.02194e-08	0.970037	-0.971383	6.00617e-05	-1.5183	-0.901991
155819731	rs10036164	0.0864219	15.463	-1.10599	4.38528e-05	-1.6136	-1.12123
155819907	rs1472755	0.00045106	9.94233	-0.840717	4.22794e-05	-1.72751	-1.04386
155819963	rs72798976	6.07126e-09	-1.45823	-0.65595	0.000462074	0.232802	-0.612745
155820107	rs4704799	5.69918e-06	5.68278	-0.952447	4.27681e-05	-1.75033	-1.00955
155820272	rs17053531	9.28904e-09	-0.623645	-1.06527	4.33709e-05	-1.72863	-1.01725
155820547	rs62380728	1.44809e-08	-0.243174	-1.00175	4.84028e-05	-1.6983	-0.937805
155820582	rs62380729	9.63534e-09	-0.63515	-1.01716	4.59902e-05	-1.73024	-0.957
155820696	rs62380730	2.93085e-08	0.434091	-0.973961	5.52184e-05	-1.59926	-0.905108
155820716	rs10475703	0.0905664	15.5016	-1.09779	4.37422e-05	-1.61511	-1.12224
155821678	rs76581434	1.0341e-08	-1.58163	-1.54201e-10	0.000117248	-1.75137	-1.54201e-10
155821752	rs62380731	9.42541e-09	-0.659123	-1.01521	4.58907e-05	-1.73343	-0.95598
155822173	rs79166346	1.0341e-08	-1.58163	-1.54201e-10	0.000117248	-1.75137	-1.54201e-10
155822300	rs4704800	0.000123173	8.62202	-0.818417	4.17787e-05	-1.75139	-1.03189
155822589	rs6869537	1.21846e-08	-0.363479	-1.05409	4.47349e-05	-1.71265	-1.00226
155823249	rs115075127	1.0341e-08	-1.58163	-1.54201e-10	0.000117248	-1.75137	-1.54201e-10
155823525	rs74390344	1.0341e-08	-1.58163	-1.54201e-10	0.000117248	-1.75137	-1.54201e-10
155823868	rs4705012	0.000118349	8.58727	-0.823628	4.16622e-05	-1.75135	-1.03472
155823911	rs114551177	1.03616e-08	-1.57964	-1.54201e-10	0.000117247	-1.75139	-1.54201e-10
155824027	rs4704801	0.000121932	8.62202	-0.828549	4.15501e-05	-1.75139	-1.03738
155824161	rs62380732	6.94686e-09	-0.941457	-1.038	4.39547e-05	-1.75132	-0.98119
155824441	rs4441865	1.10697e-08	-1.51354	-1.54201e-10	0.000117402	-1.75007	-1.54201e-10
155824599	rs55755417	7.30016e-09	-0.893744	-1.03611	4.41126e-05	-1.75018	-0.978742
155824690	rs11743557	8.86674e-09	-1.73544	-1.54201e-10	0.000131955	-1.63321	-1.54201e-10
155824774	rs4454042	0.000168644	9.20569	-1.08789	4.32796e-05	-1.74148	-1.00651
155825160	rs62380750	2.51083e-05	7.15911	-0.945904	8.59272e-05	-1.079	-0.983168
155825695	rs78360632	1.60371e-07	1.15974	-1.54201e-10	0.000549083	-0.207419	-1.54201e-10
155825944	rs10054859	5.38087e-08	1.08472	-1.01704	4.27715e-05	-1.69924	-1.06055
155826115	rs10040076	0.000177262	9.28866	-1.12103	3.92242e-05	-1.73984	-1.10653
155826189	rs62380751	2.65849e-08	0.398642	-1.03605	5.06941e-05	-1.61343	-0.97643
155826222	rs79043398	8.7673e-09	-1.74672	-1.54201e-10	0.000144657	-1.5413	-1.54201e-10
155826399	rs9313909	0.000126566	8.95303	-1.12226	3.92579e-05	-1.749	-1.09651
155826540	rs2135028	2.06459e-08	0.230124	-1.12035	4.2164e-05	-1.65318	-1.12092
155827237	rs140474267	2.43447e-08	-1.25868e-10	-0.725435	0.000328084	-1.25868e-10	-0.722398
155827258	rs76533080	1.04653e-08	-1.56969	-1.54201e-10	0.000117257	-1.7513	-1.54201e-10
155827402	rs142806785	9.60746e-09	-1.65521	-1.54201e-10	0.000117475	-1.74944	-1.54201e-10
155827470	rs6865531	0.00744087	12.8705	-0.965713	4.05022e-05	-1.74492	-1.06939
155827554	rs62380752	1.35983e-08	-0.295937	-1.01186	4.61013e-05	-1.7394	-0.945429
155828039	rs12716390	0.00838608	12.9895	-0.965172	4.06132e-05	-1.74218	-1.0694
155828289	rs62380753	1.34217e-08	-0.325116	-0.995762	4.68388e-05	-1.74191	-0.927042
155828451	rs9313910	3.71513e-06	4.96984	-0.667421	5.45107e-05	-1.73541	-0.781861
155828986	rs74542381	1.05306e-08	-1.56346	-1.54201e-10	0.00011728	-1.7511	-1.54201e-10
155829725	rs13185401	2.97463e-05	6.74461	-0.361901	0.000131951	-1.16202	-0.471225
155829726	rs77689332	1.05528e-08	-1.56136	-1.54201e-10	0.00011729	-1.75102	-1.54201e-10
155829730	rs62380754	1.49522e-08	-0.232677	-0.980214	4.7956e-05	-1.73616	-0.909227
155829758	rs143515206	1.7699e-08	-1.25868e-10	-1.04424	0.000238956	-1.25868e-10	-1.03939
155829805	rs56709418	1.27658e-08	-0.394149	-0.976826	4.78524e-05	-1.74387	-0.903678
155829866	rs118182737	2.12532e-08	-1.25868e-10	-0.861239	0.000286531	-1.25868e-10	-0.857822
155829965	rs62380756	1.51335e-08	-0.205071	-0.995762	4.75501e-05	-1.72684	-0.927042
155830001	rs74980010	1.02619e-08	-1.58931	-1.54201e-10	0.000117269	-1.7512	-1.54201e-10
155830151	rs146067418	1.73921e-08	-1.25868e-10	-1.06173	0.000246001	-1.25868e-10	-1.01033
155830624	rs12054876	7.4289e-07	3.6657	-0.972904	4.18934e-05	-1.75026	-1.03027
155830879	rs76506654	1.05728e-08	-1.55946	-1.54201e-10	0.000117301	-1.75093	-1.54201e-10
155830968	rs2017982	5.00553e-09	-1.29599	-1.01121	4.76542e-05	-1.70534	-0.946354
155831789	rs972242	1.80615e-08	-1.25868e-10	-1.02397	0.000240434	-1.25868e-10	-1.03322
155832045	rs10062440	0.000408517	9.62039	-0.617851	6.0341e-05	-1.67774	-0.73792
155832451	rs4705013	1.00058e-06	3.90883	-0.918245	4.39101e-05	-1.74653	-0.986998
155833480	rs75020450	1.757e-08	-1.25868e-10	-1.05156	0.000231634	-1.25868e-10	-1.07051
155833496	rs10515736	0.000537703	9.70113	-0.42382	5.62679e-05	-1.73402	-0.75152
155833722	rs148027246	9.58087e-09	-1.65798	-1.54201e-10	0.000117431	-1.74982	-1.54201e-10
155834236	rs76885823	1.06179e-08	-1.55521	-1.54201e-10	0.000117328	-1.7507	-1.54201e-10
155834796	rs115206688	1.06179e-08	-1.55521	-1.54201e-10	0.000117328	-1.7507	-1.54201e-10
155834919	rs7731517	7.48637e-09	-0.910122	-0.994541	4.65644e-05	-1.74797	-0.926858
155835122	rs7731883	7.46176e-09	-0.910122	-0.997835	4.64361e-05	-1.74797	-0.929619
155835342	rs117021244	1.79212e-08	-1.25868e-10	-1.03176	0.000250821	-1.25868e-10	-0.99093
155835476	rs113841326	5.03339e-09	-1.28829	-1.01336	4.74107e-05	-1.70775	-0.949069
155835925	rs1504928	1.13047e-06	4.05128	-0.93864	4.3272e-05	-1.74402	-1.00414
155836050	rs61422788	5.01176e-09	-1.28829	-1.01767	4.71786e-05	-1.70775	-0.953976
155836698	rs6886901	9.1709e-09	-0.782744	-0.918968	5.09267e-05	-1.75127	-0.834014
155836783	rs6879264	5.36768e-09	-1.26695	-0.970403	4.95508e-05	-1.71399	-0.898681
155836842	rs6879407	5.30395e-09	-1.28123	-0.968067	4.98957e-05	-1.70988	-0.895849
155837121	rs78183775	1.74667e-08	-1.25868e-10	-1.05745	0.000233124	-1.25868e-10	-1.0641
155837540	rs1827687	0.000489656	10.1619	-0.978193	4.1525e-05	-1.71254	-1.07683
155838154	rs78152602	1.06407e-08	-1.55306	-1.54201e-10	0.000117343	-1.75056	-1.54201e-10
155838813	rs2055610	0.000277601	9.58431	-0.968113	4.12198e-05	-1.72594	-1.07081
155839129	rs2036557	6.02889e-07	3.35692	-0.872933	4.52909e-05	-1.74566	-0.956903
155840246	rs56371636	1.79066e-08	0.088578	-1.12116	4.20322e-05	-1.66046	-1.11677
155840807	rs6556587	0.00203378	11.577	-0.969338	4.03309e-05	-1.74596	-1.07259
155841653	rs35414747	0.0192455	13.0035	-0.148418	6.87366e-05	-1.73851	-0.546871
155842265	rs142506220	1.84267e-08	-1.25868e-10	-1.00395	0.000245209	-1.25868e-10	-1.01356
155843412	rs1910781	0.0174356	13.4978	-0.74151	4.79903e-05	-1.72026	-0.924412
155843458	rs7727771	3.87666e-06	5.11685	-0.771864	4.90496e-05	-1.74525	-0.877587
155843464	rs114168952	1.60122e-08	-1.1444	-1.54201e-10	0.000133717	-1.61994	-1.54201e-10
155843556	rs6872627	0.0376777	14.2981	-0.771309	4.91868e-05	-1.67432	-0.945723
155843562	rs74654850	1.78112e-08	-1.25868e-10	-1.03792	0.000242698	-1.25868e-10	-1.02385
155843629	rs6896669	0.00170289	11.1981	-0.768016	4.57241e-05	-1.75024	-0.942801
155844092	rs56080483	8.96716e-09	-1.72418	-1.54201e-10	0.000132029	-1.63265	-1.54201e-10
155844110	rs10042626	2.67555e-06	4.84794	-0.873777	4.55082e-05	-1.73759	-0.960182
155844130	rs74498483	1.76544e-08	-1.25868e-10	-1.04676	0.000238238	-1.25868e-10	-1.0424
155844242	rs7729019	0.00130079	10.9196	-0.758863	4.59445e-05	-1.75137	-0.936865
155844261	rs77301288	1.06636e-08	-1.55091	-1.54201e-10	0.00011736	-1.75042	-1.54201e-10
155844347	rs57792332	4.22261e-09	-1.3645	-1.11279	4.07109e-05	-1.68722	-1.12195
155844408	rs57620638	1.694e-08	-1.25868e-10	-1.08807	0.000228275	-1.25868e-10	-1.08512
155844754	rs56347407	1.33044e-08	-1.32965	-1.54201e-10	0.000123909	-1.69612	-1.54201e-10
155844811	rs6894759	5.11337e-09	-1.16409	-1.1218	3.8756e-05	-1.73952	-1.11887
155845153	rs190584164	1.3969e-08	-1.28091	-1.54201e-10	0.000118931	-1.73713	-1.54201e-10
155845192	rs77533129	5.19088e-08	0.0317419	-1.54201e-10	0.000168892	-1.38641	-1.54201e-10
155845762	rs73812240	1.08588e-08	-1.53277	-1.54201e-10	0.000117552	-1.74879	-1.54201e-10
155846059	rs6556594	0.0111014	13.262	-0.957206	4.12487e-05	-1.73003	-1.06601
155846974	rs7718903	1.85274e-05	6.92296	-1.0137	3.92727e-05	-1.74889	-1.09624
155847491	rs75073278	1.7723e-08	-1.25868e-10	-1.04288	0.000238599	-1.25868e-10	-1.04088
155847539	rs56132359	1.11456e-08	-0.386179	-1.12052	3.844e-05	-1.74576	-1.12081
155847680	rs2174417	0.000304293	9.02421	-0.316208	6.00865e-05	-1.74587	-0.674012
155848343	rs78758134	1.88271e-08	-1.25868e-10	-0.98245	0.000249549	-1.25868e-10	-0.996011
155848785	rs12163943	0.00101614	10.861	-0.947278	4.06535e-05	-1.75122	-1.05936
155849119	rs7729818	0.00879731	13.0224	-0.950154	4.11177e-05	-1.73815	-1.06108
155849190	rs10476390	2.53647e-06	4.80797	-0.887187	4.51903e-05	-1.73519	-0.969596
155850612	rs76586020	1.06407e-08	-1.55306	-1.54201e-10	0.000117343	-1.75056	-1.54201e-10
155850864	rs4502803	0.000370825	9.62159	-0.715848	4.83212e-05	-1.73264	-0.905153
155851130	rs80032513	1.06179e-08	-1.55521	-1.54201e-10	0.000117328	-1.7507	-1.54201e-10
155851239	rs11135200	1.33044e-08	-1.32965	-1.54201e-10	0.000123909	-1.69612	-1.54201e-10
155851311	rs11135202	0.000296971	9.41003	-0.726393	4.84557e-05	-1.72302	-0.911996
155851807	rs76626199	1.657e-08	-1.25868e-10	-1.11015	0.000222929	-1.25868e-10	-1.10882
155851966	rs76074594	1.64691e-08	-1.25868e-10	-1.11626	0.000220905	-1.25868e-10	-1.11793
155852065	rs1504929	0.000306574	9.43131	-0.715848	4.85798e-05	-1.72731	-0.905153
155852072	rs74745438	1.06407e-08	-1.55306	-1.54201e-10	0.000117343	-1.75056	-1.54201e-10
155852315	rs4705014	0.00257882	11.5697	-0.724641	4.71373e-05	-1.75104	-0.911567
155852978	rs6556603	0.000209081	8.63802	-0.305294	6.03187e-05	-1.75016	-0.665863
155853010	rs112621122	9.16737e-09	-1.7021	-1.54201e-10	0.000125506	-1.68332	-1.54201e-10
155853477	rs1604957	0.000133732	8.89774	-1.01189	3.93515e-05	-1.748	-1.09513
155854164	rs75036283	1.06407e-08	-1.55306	-1.54201e-10	0.000117343	-1.75056	-1.54201e-10
155854356	rs78411736	1.03988e-08	-1.57605	-1.54201e-10	0.000118031	-1.74472	-1.54201e-10
155854486	rs10063250	0.0104374	12.9599	-0.71673	4.79489e-05	-1.73995	-0.905579
155854866	rs10038124	0.00964874	12.9032	-0.738618	4.70498e-05	-1.74148	-0.922981
155854875	rs139065950	1.06407e-08	-1.55306	-1.54201e-10	0.000117343	-1.75056	-1.54201e-10
155855865	rs57757758	1.05212e-08	-0.448476	-1.11588	3.82021e-05	-1.75052	-1.12226
155856077	rs1604958	6.43332e-05	7.35252	-0.198436	6.53384e-05	-1.75092	-0.585165
155856538	rs2135029	0.00110322	10.7034	-0.707406	4.77671e-05	-1.75058	-0.898749
155856980	rs6556609	0.000158683	8.89774	-0.840819	4.3594e-05	-1.748	-0.99275
155857145	rs6556610	1.86966e-05	6.75178	-0.833433	4.394e-05	-1.74512	-0.987724
155857216	rs6556611	0.00016607	8.94324	-0.840819	4.36315e-05	-1.74714	-0.99275
155857370	rs6556612	0.000182982	8.50469	-0.305294	6.02465e-05	-1.75136	-0.665863
155858228	rs1587857	1.89299e-05	6.75178	-0.821032	4.42923e-05	-1.74512	-0.979738
155858266	rs867009	0.00930835	12.841	-0.712303	4.79565e-05	-1.74303	-0.902339
155858329	rs114301250	1.06636e-08	-1.55091	-1.54201e-10	0.00011736	-1.75042	-1.54201e-10
155858951	rs116064669	1.30215e-08	-1.35114	-1.54201e-10	0.000122971	-1.70372	-1.54201e-10
155859368	rs6556615	2.04e-05	6.99092	-0.985376	3.98774e-05	-1.74831	-1.08154
155860310	rs12655391	1.92248e-08	-1.25868e-10	-0.961547	0.000254919	-1.25868e-10	-0.974723
155860872	rs147868363	9.52076e-09	-1.66427	-1.54201e-10	0.000117249	-1.75137	-1.54201e-10
155860955	rs141570202	1.83956e-08	-1.25868e-10	-1.00564	0.000246272	-1.25868e-10	-1.00923
155861085	rs117667730	2.23903e-08	-1.25868e-10	-0.809121	0.000241725	-1.25868e-10	-1.02787
155861401	rs62382689	9.79841e-09	-0.515681	-1.11985	3.87719e-05	-1.75139	-1.10658
155861448	rs17053549	1.66142e-08	-1.25868e-10	-1.10749	0.000222568	-1.25868e-10	-1.11044
155862225	rs905788	4.17375e-09	-1.37502	-1.11392	4.20082e-05	-1.65572	-1.12208
155863251	rs6881542	8.21702e-06	5.98657	-0.89035	4.44243e-05	-1.74897	-0.972913
155863703	rs2055611	2.62917e-06	4.8939	-0.93722	4.3491e-05	-1.73669	-1.00643
155863846	rs1504931	2.89123e-06	4.93442	-0.882731	4.5155e-05	-1.73853	-0.967039
155863952	rs2055612	0.0173594	12.7648	-0.0128625	7.60363e-05	-1.7428	-0.441653
155864111	rs74986115	1.39261e-08	-1.28399	-1.54201e-10	0.000126069	-1.67884	-1.54201e-10
155864247	rs144695830	9.21863e-07	2.90865	-1.54201e-10	0.000386079	-0.559625	-1.54201e-10
155864868	rs6880816	0.0126193	12.4127	0.0203305	7.74749e-05	-1.75011	-0.415601
155865056	rs58711341	1.74444e-08	-1.25868e-10	-1.05873	0.000229773	-1.25868e-10	-1.07858
155865103	rs78312162	1.04246e-08	-1.57358	-1.54201e-10	0.000117249	-1.75137	-1.54201e-10
155865434	rs76014956	1.70066e-08	-1.25868e-10	-1.08415	0.000227462	-1.25868e-10	-1.08868
155866170	rs13189810	2.35411e-06	4.69975	-0.853585	4.64844e-05	-1.73353	-0.943021
155866253	rs7737328	2.24541e-06	4.66041	-0.861511	4.62836e-05	-1.7314	-0.949485
155866349	rs6556623	0.01007	12.9599	-0.75257	4.67476e-05	-1.73995	-0.930953
155866475	rs149315068	1.32497e-08	-1.33378	-1.54201e-10	0.000162448	-1.42531	-1.54201e-10
155866669	rs6556624	0.000154102	8.89774	-0.870118	4.27472e-05	-1.748	-1.01237
155866734	rs6556625	2.32641e-06	4.79766	-0.963327	4.2829e-05	-1.72939	-1.02906
155867109	rs72798999	8.32778e-09	-1.08918	-0.708973	0.000306816	-0.118152	-0.671268
155867152	rs4705015	0.000212673	9.23201	-0.882246	4.27818e-05	-1.73949	-1.02006
155867427	rs58106700	1.05227e-08	-0.515586	-1.04862	3.97068e-05	-1.75139	-1.08275
155867428	rs4705016	1.40746e-07	1.967	-0.93779	4.33592e-05	-1.74492	-1.00123
155867429	rs139972622	1.71298e-08	-1.25868e-10	-1.07693	0.000236564	-1.25868e-10	-1.04945
155867459	rs4705017	0.000197927	8.94324	-0.665333	5.02038e-05	-1.74714	-0.852439
155868442	rs2312182	0.000107478	8.13779	-0.470494	6.35763e-05	-1.67453	-0.688894
155869336	rs75105227	9.64984e-09	-1.65081	-1.54201e-10	0.000119134	-1.73542	-1.54201e-10
155869644	rs78409461	3.51798e-07	2.00108	-0.0557685	0.000156522	-0.995759	-0.466715
155870246	rs10054228	1.84434e-08	-0.510465	-0.492577	8.06158e-05	-1.42026	-0.70571
155870422	rs1504933	1.06047e-06	4.13467	-1.08595	4.61754e-05	-1.58504	-1.09818
155870470	rs72799001	6.29504e-09	-1.10206	-0.975927	0.000148483	-0.537151	-0.978046
155870608	rs187946506	1.64547e-08	-1.25868e-10	-1.11714	0.000220872	-1.25868e-10	-1.11808
155871797	rs73815505	3.34679e-07	1.90182	-0.00639349	0.000155687	-1.03993	-0.427883
155872208	rs75493479	9.0551e-09	-1.71442	-1.54201e-10	0.000145877	-1.5329	-1.54201e-10
155872735	rs146314521	1.38905e-08	-1.28654	-1.54201e-10	0.000135956	-1.60334	-1.54201e-10
155873094	rs146596474	4.96054e-07	-1.25868e-10	2.28894	0.00783233	-1.25868e-10	2.45035
155873283	rs80088412	3.60424e-07	2.01251	-0.0429813	0.000159123	-0.990622	-0.455367
155873534	rs78980537	9.51195e-09	-1.6652	-1.54201e-10	0.000119912	-1.72891	-1.54201e-10
155873658	rs75499225	9.51195e-09	-1.6652	-1.54201e-10	0.000119912	-1.72891	-1.54201e-10
155873801	rs75941928	9.49844e-09	-1.66662	-1.54201e-10	0.00012	-1.72817	-1.54201e-10
155873922	rs78566097	9.51195e-09	-1.6652	-1.54201e-10	0.000119912	-1.72891	-1.54201e-10
155874073	rs78724643	9.45999e-09	-1.67068	-1.54201e-10	0.000120264	-1.72598	-1.54201e-10
155874103	rs1504934	1.03904e-08	-0.718366	-0.858495	0.00011829	-0.787774	-0.95475
155874331	rs1504935	1.02831e-08	-0.706768	-0.880477	0.000117557	-0.776571	-0.972171
155874418	rs78297409	1.94176e-08	-1.25868e-10	-0.951565	0.000265152	-1.25868e-10	-0.935363
155874941	rs137934671	1.85443e-08	-1.25868e-10	-0.997587	0.000229228	-1.25868e-10	-1.08095
155875230	rs62382691	3.02925e-09	-1.74952	-1.05992	5.6865e-05	-1.3841	-1.09089
155875385	rs6863243	1.29798e-08	-0.687248	-0.667104	0.000158878	-0.649732	-0.797796
155875529	rs6883722	1.28764e-08	-0.695249	-0.667104	0.000153296	-0.685502	-0.797796
155876204	rs12652669	4.34013e-08	-0.0665737	-0.080685	0.000111892	-1.3132	-0.484933
155876311	rs62382692	3.37391e-09	-1.59025	-1.11142	4.53203e-05	-1.60951	-1.09241
155876497	rs12659033	5.17477e-09	-1.63287	-0.641087	8.29912e-05	-1.32564	-0.771291
155876503	rs113092628	9.40999e-09	-1.67598	-1.54201e-10	0.000120639	-1.72286	-1.54201e-10
155876610	rs113331719	9.3851e-09	-1.67862	-1.54201e-10	0.000120841	-1.72119	-1.54201e-10
155876746	rs12653744	3.72239e-08	-0.118892	-0.181904	0.000101334	-1.33968	-0.557565
155876792	rs12653751	2.04372e-08	-0.655776	-0.244615	7.57177e-05	-1.58274	-0.605917
155876833	rs12659085	7.65973e-09	-0.832906	-1.04886	4.24657e-05	-1.64749	-1.11948
155877087	rs17053564	3.18638e-09	-1.63913	-1.11973	4.61779e-05	-1.56134	-1.12183
155878317	rs57683078	3.92815e-09	-1.42732	-1.12226	4.21249e-05	-1.65785	-1.11718
155878618	rs17052633	3.52383e-09	-1.53851	-1.11969	4.13289e-05	-1.67229	-1.12181
155879300	rs62382694	3.79218e-09	-1.51766	-1.06714	4.29068e-05	-1.66135	-1.09529
155879987	rs76606160	2.69894e-07	1.95299	-0.272713	0.000130693	-1.01725	-0.625562
155880826	rs62382695	4.66983e-08	1.0382	-1.11224	5.71337e-05	-1.35932	-1.11095
155882079	rs79004990	1.27097e-08	-1.37538	-1.54201e-10	0.000127726	-1.66578	-1.54201e-10
155882682	rs75893987	9.6831e-09	-1.64737	-1.54201e-10	0.000135027	-1.61019	-1.54201e-10
155882927	rs13162852	1.089e-08	-0.622078	-0.907828	6.75603e-05	-1.36191	-0.940739
155883769	rs117838827	1.34914e-07	1.55208	-0.565188	9.96058e-05	-1.12337	-0.791079
155884488	rs114961308	1.00829e-08	-1.60691	-1.54201e-10	0.000141466	-1.56361	-1.54201e-10
155884722	rs77020940	1.04102e-07	1.2747	-0.547073	0.000174343	-0.584121	-0.770524
155884967	rs117639292	2.24006e-08	-1.25868e-10	-0.80866	0.000296417	-1.25868e-10	-0.823901
155885417	rs140033125	1.00829e-08	-1.60691	-1.54201e-10	0.000141466	-1.56361	-1.54201e-10
155885469	rs11954391	1.25665e-08	-0.53528	-0.851435	7.20197e-05	-1.34799	-0.890741
155885563	rs117318591	1.70412e-08	-1.25868e-10	-1.08212	0.000229714	-1.25868e-10	-1.07883
155885565	rs114164514	1.01026e-08	-1.60496	-1.54201e-10	0.000141781	-1.56139	-1.54201e-10
155885884	rs147309548	8.74337e-09	-1.74945	-1.54201e-10	0.000138096	-1.58772	-1.54201e-10
155886268	rs983467	2.76438e-06	4.57785	-0.571027	6.49925e-05	-1.74758	-0.593813
155886496	rs79589300	9.93972e-09	-1.62121	-1.54201e-10	0.000139171	-1.57996	-1.54201e-10
155886740	rs77238449	1.03602e-08	-1.57978	-1.54201e-10	0.000149101	-1.51104	-1.54201e-10
155887238	rs11950842	3.70046e-09	-1.68644	-0.922847	8.40382e-05	-1.18575	-0.898649
155887594	rs151012780	1.82256e-08	-1.25868e-10	-1.01492	0.000227486	-1.25868e-10	-1.08858
155887632	rs74315535	1.03233e-08	-1.58334	-1.54201e-10	0.0001453	-1.53686	-1.54201e-10
155888638	rs77678906	9.72606e-09	-1.64294	-1.54201e-10	0.000135724	-1.60504	-1.54201e-10
155888688	rs75104256	9.72606e-09	-1.64294	-1.54201e-10	0.000135724	-1.60504	-1.54201e-10
155890199	rs144145672	1.50878e-08	-1.20386	-1.54201e-10	0.000383126	-0.567304	-1.54201e-10
155890208	rs7722422	9.79527e-09	-1.63585	-1.54201e-10	0.000139387	-1.57841	-1.54201e-10
155890332	rs7717944	4.78205e-09	-1.51923	-0.833643	4.69679e-05	-1.73686	-0.929341
155890906	rs113636560	9.86898e-09	-1.62835	-1.54201e-10	0.000140668	-1.56927	-1.54201e-10
155891740	rs75940790	2.0302e-08	-1.25868e-10	-0.907028	0.000279394	-1.25868e-10	-0.883046
155891893	rs116066768	9.9996e-09	-1.6152	-1.54201e-10	0.000140132	-1.57308	-1.54201e-10
155892733	rs75564556	1.90583e-08	-1.25868e-10	-0.970247	0.000253374	-1.25868e-10	-0.9808
155893567	rs62382696	1.01191e-08	-1.60332	-1.54201e-10	0.000131415	-1.63731	-1.54201e-10
155893570	rs184717581	2.61473e-08	-0.654003	-1.54201e-10	0.000121229	-1.71798	-1.54201e-10
155893769	rs115599582	9.58527e-09	-1.65752	-1.54201e-10	0.000133433	-1.62207	-1.54201e-10
155894497	rs17053572	5.23512e-09	-1.39258	-0.869778	0.000136768	-0.754743	-0.842637
155895109	rs114216122	9.42617e-09	-1.67426	-1.54201e-10	0.0001429	-1.55352	-1.54201e-10
155895111	rs7719992	4.55477e-09	-1.43233	-0.969243	4.18788e-05	-1.74586	-1.03502
155895754	rs148528375	1.00612e-08	-1.60906	-1.54201e-10	0.00014112	-1.56606	-1.54201e-10
155895979	rs1827688	1.40678e-07	1.56426	-0.53554	0.000102461	-1.11805	-0.768131
155896363	rs114171315	9.92448e-09	-1.62274	-1.54201e-10	0.000223531	-1.10612	-1.54201e-10
155896817	rs9313941	2.43273e-08	0.383553	-1.1097	4.12895e-05	-1.7098	-1.08526
155897342	rs72801107	3.71055e-09	-1.69401	-0.912559	8.41855e-05	-1.19488	-0.887762
155897407	rs142344139	9.60032e-09	-1.65595	-1.54201e-10	0.000133679	-1.62023	-1.54201e-10
155898011	rs7720922	1.42073e-08	-1.26399	-1.54201e-10	0.000273687	-0.903681	-1.54201e-10
155898139	rs7721082	2.22782e-06	4.60734	-0.816305	5.15519e-05	-1.74301	-0.830068
155898716	rs140653269	3.45794e-08	-1.25868e-10	-0.374488	0.000466009	-1.25868e-10	-0.371463
155899473	rs55820495	5.53672e-08	1.18532	-1.08908	4.11001e-05	-1.74666	-1.053
155899722	rs149475636	3.36189e-07	1.89993	-1.54201e-10	0.000383277	-0.566911	-1.54201e-10
155899724	rs77010810	9.61721e-09	-1.65419	-1.54201e-10	0.000133954	-1.61817	-1.54201e-10
155900335	rs80129747	9.53781e-09	-1.66248	-1.54201e-10	0.000132656	-1.6279	-1.54201e-10
155900401	rs1504936	2.72035e-06	4.82	-0.829226	5.56131e-05	-1.65347	-0.843775
155900586	rs77181257	9.50597e-09	-1.66583	-1.54201e-10	0.000132134	-1.63185	-1.54201e-10
155900757	rs80347127	5.38188e-08	0.0678761	-1.54201e-10	0.000214645	-1.14668	-1.54201e-10
155901176	rs116492681	9.80788e-09	-1.63456	-1.54201e-10	0.000137048	-1.59534	-1.54201e-10
155901577	rs2312183	1.50267e-07	2.19729	-1.10262	4.2322e-05	-1.6969	-1.07346
155901875	rs2135030	1.5067e-07	2.19944	-1.10209	4.16491e-05	-1.71364	-1.07275
155902003	rs55872084	1.0956e-08	-0.456852	-1.067	4.11909e-05	-1.71693	-1.08052
155902280	rs73295175	1.0549e-08	-0.504675	-1.05704	4.12198e-05	-1.72276	-1.07398
155902345	rs4704803	1.82665e-07	2.39309	-1.10319	4.07924e-05	-1.7327	-1.07447
155902688	rs144617589	8.77849e-09	-1.74544	-1.54201e-10	0.000188851	-1.27471	-1.54201e-10
155903676	rs77923491	9.93972e-09	-1.62121	-1.54201e-10	0.000139171	-1.57996	-1.54201e-10
155904300	rs75514942	9.48165e-09	-1.66839	-1.54201e-10	0.000131734	-1.63488	-1.54201e-10
155904638	rs79303017	9.90142e-09	-1.62507	-1.54201e-10	0.000138555	-1.5844	-1.54201e-10
155904667	rs75932857	9.80788e-09	-1.63456	-1.54201e-10	0.000137048	-1.59534	-1.54201e-10
155904804	rs1354563	6.40345e-08	1.31621	-1.07453	4.17401e-05	-1.75124	-1.03296
155904850	rs114077209	1.49843e-07	1.09184	-1.54201e-10	0.000181049	-1.3169	-1.54201e-10
155904882	rs79738834	9.88155e-09	-1.62708	-1.54201e-10	0.000138236	-1.58671	-1.54201e-10
155905133	rs1354564	1.77068e-08	-0.410211	-0.63359	6.14346e-05	-1.70927	-0.688429
155905242	rs116267957	9.93972e-09	-1.62121	-1.54201e-10	0.000139171	-1.57996	-1.54201e-10
155905246	rs115386244	9.88155e-09	-1.62708	-1.54201e-10	0.000138236	-1.58671	-1.54201e-10
155905306	rs1504937	9.88155e-09	-1.62708	-1.54201e-10	0.000138236	-1.58671	-1.54201e-10
155905543	rs79173302	1.00517e-08	-1.61	-1.54201e-10	0.000140968	-1.56714	-1.54201e-10
155905734	rs11953896	3.90253e-09	-1.69295	-0.863175	8.39703e-05	-1.24951	-0.83569
155905742	rs113419837	1.59845e-08	-1.14613	-1.54201e-10	0.000119491	-1.73243	-1.54201e-10
155905810	rs2135031	7.0623e-08	1.31264	-0.973032	5.16739e-05	-1.67463	-0.896081
155905986	rs80101119	1.61416e-07	1.16624	-1.54201e-10	0.000186447	-1.28752	-1.54201e-10
155906682	rs76778863	1.37732e-08	-1.29502	-1.54201e-10	0.000264762	-0.936838	-1.54201e-10
155907487	rs4704804	1.52195e-08	-0.377825	-0.817345	5.1413e-05	-1.71727	-0.858502
155908055	rs77692553	1.75993e-08	-1.04989	-1.54201e-10	0.00019133	-1.26167	-1.54201e-10
155908259	rs77370445	1.63886e-08	-1.25868e-10	-1.12116	0.000220258	-1.25868e-10	-1.12087
155908785	rs980149	7.3609e-08	1.49131	-1.11029	3.9563e-05	-1.75072	-1.08705
155908920	rs980148	2.06969e-07	2.52333	-1.1085	4.58419e-05	-1.60644	-1.08403
155909073	rs17638584	8.76042e-09	-0.629321	-1.11818	3.88809e-05	-1.73414	-1.12102
155909236	rs111912456	1.48944e-08	-1.21676	-1.54201e-10	0.000119388	-1.73329	-1.54201e-10
155910096	rs115180142	3.72762e-08	-0.299393	-1.54201e-10	0.000159858	-1.44138	-1.54201e-10
155910924	rs116183795	9.91008e-09	-1.6242	-1.54201e-10	0.000138695	-1.58339	-1.54201e-10
155912152	rs2055613	1.08242e-08	-1.55405	0.0180815	0.000198293	-1.17979	-0.0461296
155912474	rs2312184	2.71354e-07	2.51955	-0.83387	5.4974e-05	-1.65671	-0.852095
155912517	rs61068059	1.11882e-07	1.87073	-1.07103	9.74552e-05	-0.853159	-1.08312
155912576	rs2174419	2.88866e-05	7.47368	-1.1203	4.69451e-05	-1.56462	-1.10207
155913020	rs75853718	9.35303e-09	-1.68205	-1.54201e-10	0.000129605	-1.65118	-1.54201e-10
155913317	rs116560088	4.2474e-08	0.644409	-0.813264	5.71904e-05	-1.50585	-0.963429
155913566	rs75359579	4.2781e-08	-0.161654	-1.54201e-10	0.000205406	-1.19068	-1.54201e-10
155913895	rs4705018	1.08301e-08	-0.53131	-1.00411	5.48806e-05	-1.56663	-0.943877
155914451	rs4307078	1.84457e-07	2.04348	-0.743806	0.000141934	-0.787723	-0.772583
155914878	rs2312185	1.17324e-08	-0.609038	-0.846356	6.9115e-05	-1.52502	-0.754875
155915105	rs77019485	1.97106e-08	-1.25868e-10	-0.936593	0.000262237	-1.25868e-10	-0.94642
155915825	rs10866739	2.51101e-05	7.33283	-1.11955	4.73383e-05	-1.55848	-1.09987
155917287	rs80079140	9.94021e-09	-1.62116	-1.54201e-10	0.000139179	-1.57991	-1.54201e-10
155918560	rs80346689	3.68476e-08	0.468167	-0.779123	5.59119e-05	-1.55999	-0.931904
155918768	rs256846	1.37304e-06	3.94398	-0.63695	6.15058e-05	-1.73745	-0.659085
155919116	rs115010552	8.85424e-09	-1.73685	-1.54201e-10	0.00014838	-1.51589	-1.54201e-10
155920247	rs256845	4.55267e-06	5.42489	-0.919168	5.75605e-05	-1.63932	-0.823506
155920583	rs80263052	9.34736e-09	-1.68265	-1.54201e-10	0.000126941	-1.67195	-1.54201e-10
155920912	rs7720984	6.13686e-08	0.905453	-0.706302	0.00012769	-0.92042	-0.745638
155921097	rs256844	1.16322e-08	-1.0097	-0.45427	0.000129741	-1.33133	-0.318796
155921307	rs256843	5.58927e-07	3.29506	-0.886785	4.90804e-05	-1.72777	-0.894435
155922099	rs1368300	1.17834e-07	1.57784	-0.726309	0.000188294	-0.513581	-0.764082
155922172	rs256842	5.74217e-07	3.32558	-0.890319	4.90144e-05	-1.72564	-0.897912
155922353	rs78192779	9.4019e-09	-1.67684	-1.54201e-10	0.000127736	-1.6657	-1.54201e-10
155922368	rs256841	5.23027e-06	5.64043	-0.995962	5.04289e-05	-1.67688	-0.918222
155922433	rs17053585	2.36285e-08	0.357432	-1.11272	4.35e-05	-1.62285	-1.12006
155923844	rs6886828	1.06511e-07	1.69503	-0.944527	0.000165421	-0.444398	-0.962776
155924030	rs256840	5.34636e-06	5.64043	-0.97401	5.19906e-05	-1.67688	-0.887723
155924048	rs75659121	9.18221e-09	-1.70048	-1.54201e-10	0.000124519	-1.69121	-1.54201e-10
155924870	rs11738716	9.11603e-08	1.55565	-0.960778	0.000151785	-0.514289	-0.978912
155926544	rs256821	8.41655e-09	-1.32119	-0.466361	0.000161044	-1.1084	-0.325594
155926662	rs256820	8.32861e-09	-1.33169	-0.466361	0.000163148	-1.09541	-0.325594
155927200	rs79605208	9.14931e-09	-1.70407	-1.54201e-10	0.000124033	-1.69512	-1.54201e-10
155927342	rs60556310	4.65413e-09	-1.25799	-1.122	0.000131463	-0.515157	-1.12178
155927543	rs6880345	1.35269e-07	1.84182	-0.852306	0.000205813	-0.302329	-0.886373
155927638	rs74511043	9.13827e-09	-1.70528	-1.54201e-10	0.00012387	-1.69644	-1.54201e-10
155928305	rs72801122	4.49174e-09	-1.29456	-1.12095	0.000107354	-0.717279	-1.12226
155928320	rs148477518	1.86322e-08	-1.25868e-10	-0.992859	0.000247305	-1.25868e-10	-1.00504
155928740	rs114236371	2.88206e-08	-0.556657	-1.54201e-10	0.000199103	-1.22185	-1.54201e-10
155928783	rs144157814	2.26062e-08	-1.25868e-10	-0.799523	0.000305156	-1.25868e-10	-0.794844
155928790	rs256819	7.09336e-07	3.41463	-0.768049	5.54761e-05	-1.71894	-0.780775
155929319	rs151059921	1.76809e-08	-1.04526	-1.54201e-10	0.000125809	-1.6809	-1.54201e-10
155929328	rs141013800	3.06599e-08	-0.494792	-1.54201e-10	0.000180626	-1.31924	-1.54201e-10
155929581	rs77860934	9.03926e-09	-1.71617	-1.54201e-10	0.000122397	-1.70839	-1.54201e-10
155929877	rs73297105	8.42606e-08	1.34888	-0.832714	0.000148857	-0.653302	-0.859378
155930607	rs4588577	6.82523e-07	3.3605	-0.752451	5.61562e-05	-1.72207	-0.765457
155930612	rs4613690	3.07861e-06	5.05752	-0.943032	5.38915e-05	-1.6787	-0.849992
155930747	rs192618547	1.63708e-08	-1.25868e-10	-1.12225	0.000219958	-1.25868e-10	-1.12223
155930876	rs1432686	1.11305e-07	1.6333	-0.838775	0.000182031	-0.447879	-0.863613
155930926	rs1835912	1.02062e-07	1.71105	-1.00321	0.000159559	-0.428852	-1.0144
155931123	rs141222290	2.0888e-07	-1.25868e-10	1.42401	0.00306405	-1.25868e-10	1.51182
155931865	rs9313957	1.24938e-07	1.76711	-0.857037	0.000189099	-0.39087	-0.882529
155932280	rs256822	7.18347e-07	3.41463	-0.755425	5.63762e-05	-1.71894	-0.764682
155932464	rs75587396	9.0488e-09	-1.71511	-1.54201e-10	0.00012254	-1.70723	-1.54201e-10
155932998	rs256823	8.987e-09	-1.34292	-0.379053	0.000178924	-1.09221	-0.236497
155933150	rs114145189	9.20449e-09	-1.69806	-1.54201e-10	0.000124847	-1.68858	-1.54201e-10
155933501	rs78854340	9.19269e-09	-1.69934	-1.54201e-10	0.000124673	-1.68997	-1.54201e-10
155933669	rs77140588	8.89729e-09	-1.732	-1.54201e-10	0.000127137	-1.6704	-1.54201e-10
155933860	rs256824	3.85149e-06	5.16531	-0.826842	6.38651e-05	-1.64664	-0.712258
155934933	rs74941933	2.70166e-08	-1.25868e-10	-0.621296	0.000356659	-1.25868e-10	-0.638887
155934970	rs256825	9.26639e-09	-1.34292	-0.348438	0.000185355	-1.09221	-0.201189
155935252	rs77324277	9.31396e-09	-1.68623	-1.54201e-10	0.000126453	-1.6758	-1.54201e-10
155935708	rs45559835	8.85136e-09	-1.73718	-1.54201e-10	0.000122145	-1.71046	-1.54201e-10
155935836	rs115859006	1.67722e-08	0.0209012	-1.11892	4.17211e-05	-1.66993	-1.11473
155935991	rs256826	2.07191e-06	4.35286	-0.634376	7.64657e-05	-1.53117	-0.647651
155936086	rs934417	1.56552e-08	-0.098978	-1.06796	0.00013787	-0.575543	-1.01382
155936162	rs13360574	1.59233e-08	-0.112478	-1.03749	0.000144683	-0.568978	-0.972143
155937258	rs78118273	8.98636e-08	0.580546	-1.54201e-10	0.000463449	-0.376971	-1.54201e-10
155937650	rs256839	1.82478e-06	4.38576	-0.794295	6.66263e-05	-1.51712	-0.799451
155938071	rs183745	9.46151e-09	-1.27162	-0.398901	0.000159479	-1.19679	-0.24697
155938322	rs1368299	1.7406e-08	-0.0740826	-0.986848	0.000153562	-0.573882	-0.907679
155938730	rs78527211	8.85496e-09	-1.73677	-1.54201e-10	0.000120444	-1.72448	-1.54201e-10
155939001	rs138535761	9.49231e-08	0.63532	-1.54201e-10	0.000270578	-0.915108	-1.54201e-10
155939158	rs147205086	9.18654e-09	-1.70001	-1.54201e-10	0.000124583	-1.6907	-1.54201e-10
155939512	rs256838	1.18109e-06	3.86993	-0.713484	6.42623e-05	-1.63312	-0.719572
155939857	rs891907	7.74132e-08	1.42143	-0.990025	0.000190724	-0.334942	-0.929896
155940126	rs891906	1.6146e-07	2.20008	-1.03357	0.000261161	0.0872186	-1.03775
155941078	rs6883496	1.14032e-07	1.87509	-1.05636	0.000204719	-0.136179	-1.05785
155941238	rs17053595	5.58691e-08	0.105264	-1.54201e-10	0.000117555	-1.74876	-1.54201e-10
155941336	rs256837	6.91935e-07	3.57507	-0.953326	4.88416e-05	-1.67424	-0.952841
155941396	rs17639279	9.87131e-08	1.73402	-1.05955	0.000185824	-0.229862	-1.061
155941762	rs256836	6.45312e-07	3.52528	-0.973298	4.74294e-05	-1.68358	-0.972843
155941810	rs138086322	1.73263e-08	-1.25868e-10	-1.06552	0.00023075	-1.25868e-10	-1.07433
155942576	rs116591545	1.68215e-08	-1.25868e-10	-1.09509	0.000226673	-1.25868e-10	-1.09216
155942731	rs78905105	1.63784e-08	-1.25868e-10	-1.12178	0.000221174	-1.25868e-10	-1.11672
155942745	rs256835	3.211e-09	-1.71983	-1.03134	8.55902e-05	-1.08483	-0.981263
155942779	rs78263503	1.64625e-08	-1.25868e-10	-1.11666	0.00022006	-1.25868e-10	-1.12177
155943367	rs117909579	1.65496e-08	-1.25868e-10	-1.11139	0.000219963	-1.25868e-10	-1.12221
155943413	rs256834	3.28156e-09	-1.69295	-1.03648	7.69431e-05	-1.18536	-0.987245
155943716	rs79761934	1.63766e-08	-1.25868e-10	-1.12189	0.000221288	-1.25868e-10	-1.1162
155943817	rs143434556	1.64776e-08	-1.25868e-10	-1.11575	0.00022001	-1.25868e-10	-1.12199
155943823	rs114538134	6.56427e-08	0.266479	-1.54201e-10	0.000388897	-0.552353	-1.54201e-10
155943826	rs187438806	1.99677e-08	-0.923632	-1.54201e-10	0.000218467	-1.12903	-1.54201e-10
155943931	rs117191490	1.64713e-08	-1.25868e-10	-1.11613	0.000220029	-1.25868e-10	-1.12191
155944330	rs116506800	9.27802e-09	-1.6901	-1.54201e-10	0.000125927	-1.67997	-1.54201e-10
155944656	rs256833	7.26934e-07	3.61107	-0.939986	4.94517e-05	-1.67519	-0.939482
155944736	rs74603109	1.02753e-07	1.79469	-1.08011	0.000195627	-0.156081	-1.08337
155944820	rs256832	3.25025e-09	-1.70694	-1.03208	8.14747e-05	-1.13363	-0.981742
155945171	rs256831	7.12168e-07	3.57995	-0.929383	4.97965e-05	-1.67886	-0.928865
155945315	rs56235470	1.26269e-07	1.97951	-1.05884	0.000213451	-0.0917361	-1.06052
155945423	rs114464189	1.1398e-08	-1.48431	-1.54201e-10	0.000117484	-1.74937	-1.54201e-10
155945431	rs256830	8.41298e-07	3.72809	-0.910887	5.12246e-05	-1.6691	-0.910344
155945870	rs182858544	1.11927e-08	-1.50248	-1.54201e-10	0.000174599	-1.35318	-1.54201e-10
155946275	rs115561319	9.78285e-09	-1.63712	-1.54201e-10	0.000133252	-1.62342	-1.54201e-10
155946293	rs256829	6.71047e-07	3.52107	-0.929983	4.94331e-05	-1.68558	-0.929465
155947003	rs256828	3.60652e-09	-1.74918	-0.885826	0.000124529	-0.876189	-0.814936
155947035	rs256827	3.68712e-09	-1.72352	-0.88938	9.71058e-05	-1.12088	-0.81899
155947113	rs34200624	8.75889e-09	-1.74768	-1.54201e-10	0.000117646	-1.74799	-1.54201e-10
155947311	rs116407489	5.27804e-08	0.0483931	-1.54201e-10	0.000127835	-1.66493	-1.54201e-10
155947476	rs115321168	9.52425e-09	-1.66391	-1.54201e-10	0.000117923	-1.74563	-1.54201e-10
155947625	rs116956902	1.63823e-08	-1.25868e-10	-1.12155	0.000222829	-1.25868e-10	-1.10926
155947763	rs139085097	9.77228e-09	-1.6382	-1.54201e-10	0.00011885	-1.7378	-1.54201e-10
155948557	rs114993688	8.72647e-09	-1.75139	-1.54201e-10	0.00011726	-1.75128	-1.54201e-10
155948651	rs4516838	2.19089e-07	2.38752	-0.915786	5.87217e-05	-1.52189	-0.92097
155948656	rs4639205	2.15797e-07	2.34729	-0.890699	6.06372e-05	-1.51457	-0.896191
155948893	rs115672382	2.00693e-07	2.29776	-0.913732	5.85785e-05	-1.52636	-0.918941
155948970	rs7700916	1.1391e-07	1.73883	-0.921169	0.000215475	-0.211971	-0.930852
155949003	rs7715748	9.25377e-09	-1.69272	-1.54201e-10	0.000117305	-1.75089	-1.54201e-10
155949057	rs7701076	1.01329e-07	1.62945	-0.928823	0.000198945	-0.284322	-0.938318
155949181	rs148037615	5.69294e-08	0.124065	-1.54201e-10	0.00033827	-0.691824	-1.54201e-10
155949389	rs4447971	1.12218e-07	1.71052	-0.907821	0.000217785	-0.214336	-0.917825
155949781	rs2656894	1.49041e-07	2.20126	-1.11479	6.16983e-05	-1.30385	-1.08956
155949939	rs75352978	1.0528e-07	1.76698	-1.0281	0.000201464	-0.17664	-1.03342
155950048	rs80282644	1.6376e-08	-1.25868e-10	-1.12193	0.000219976	-1.25868e-10	-1.12215
155950130	rs79946104	1.66746e-08	-1.25868e-10	-1.10386	0.000220274	-1.25868e-10	-1.12079
155950131	rs6889462	1.12821e-07	1.7055	-0.897446	0.000189685	-0.364209	-0.906095
155950272	rs76487314	9.35297e-09	-1.68205	-1.54201e-10	0.000127023	-1.6713	-1.54201e-10
155950295	rs78667023	1.16641e-07	1.78105	-0.93969	0.000229636	-0.125353	-0.953818
155950398	rs79835445	1.26974e-07	1.85113	-0.924892	0.000235158	-0.120175	-0.935234
155950402	rs76184192	1.02939e-08	-1.5862	-1.54201e-10	0.000124074	-1.69479	-1.54201e-10
155950696	rs6869314	9.53271e-09	-1.66302	-1.54201e-10	0.000117951	-1.7454	-1.54201e-10
155950713	rs72801133	1.13504e-08	-1.4885	-1.54201e-10	0.000203065	-1.20214	-1.54201e-10
155950923	rs80019372	2.23135e-07	2.38937	-0.89934	6.0738e-05	-1.50437	-0.904728
155951061	rs114698895	9.26563e-09	-1.69144	-1.54201e-10	0.000125745	-1.68141	-1.54201e-10
155951563	rs1432681	4.70209e-09	-1.65616	-0.713581	9.3923e-05	-1.24514	-0.728049
155951690	rs77425467	1.67307e-08	-1.25868e-10	-1.1005	0.000220505	-1.25868e-10	-1.11975
155952226	rs74716532	9.31483e-09	-1.68614	-1.54201e-10	0.000126466	-1.6757	-1.54201e-10
155952339	rs2656895	4.879e-09	-1.65493	-0.677875	9.86184e-05	-1.23144	-0.692968
155952705	rs115717922	1.87909e-08	-0.984374	-1.54201e-10	0.000142652	-1.55526	-1.54201e-10
155952774	rs7715938	1.21926e-07	1.91193	-1.02626	0.000229506	-0.0481045	-1.03163
155953053	rs75180367	6.68937e-08	0.285357	-1.54201e-10	0.000211629	-1.16083	-1.54201e-10
155953508	rs4705019	3.40083e-09	-1.68923	-1.0045	7.00654e-05	-1.3138	-0.952443
155953765	rs75653992	9.33967e-09	-1.68348	-1.54201e-10	0.000126829	-1.67283	-1.54201e-10
155953919	rs2082388	2.6785e-07	2.53109	-0.858414	6.53637e-05	-1.47142	-0.864278
155954319	rs78874806	3.02507e-09	-1.70616	-1.10465	4.01287e-05	-1.70256	-1.12101
155954515	rs17053596	3.23828e-09	-1.64049	-1.10221	4.26239e-05	-1.64295	-1.1203
155954914	rs61590496	1.17638e-07	1.88598	-1.03611	0.000219448	-0.0828722	-1.04168
155954953	rs116490389	1.03834e-08	-1.57754	-1.54201e-10	0.000191256	-1.26206	-1.54201e-10
155955446	rs74844963	2.30395e-08	-1.25868e-10	-0.780536	0.000296921	-1.25868e-10	-0.822203
155955655	rs72801134	1.52861e-08	-1.1908	-1.54201e-10	0.000310348	-0.777975	-1.54201e-10
155956088	rs77627069	9.47473e-09	-1.66912	-1.54201e-10	0.000117773	-1.74691	-1.54201e-10
155956125	rs10463128	3.6319e-09	-1.69361	-0.934376	7.40324e-05	-1.33973	-0.871437
155956159	rs79639234	1.64875e-08	-1.25868e-10	-1.11515	0.000221935	-1.25868e-10	-1.11328
155956207	rs6893816	5.27298e-09	-1.60472	-0.650435	0.000116134	-1.09458	-0.666343
155956279	rs144320058	9.80576e-09	-1.63478	-1.54201e-10	0.000118993	-1.7366	-1.54201e-10
155956812	rs115307128	1.00231e-08	-1.61286	-1.54201e-10	0.000119998	-1.72819	-1.54201e-10
155956819	rs116840398	9.29057e-09	-1.68875	-1.54201e-10	0.000126111	-1.67851	-1.54201e-10
155957041	rs12517498	4.39858e-09	-1.68254	-0.753926	9.40753e-05	-1.20291	-0.768667
155957101	rs17053598	1.66145e-08	-1.25868e-10	-1.10747	0.000220081	-1.25868e-10	-1.12167
155957172	rs79501217	9.39243e-09	-1.67784	-1.54201e-10	0.000127598	-1.66678	-1.54201e-10
155957394	rs77373074	9.35297e-09	-1.68205	-1.54201e-10	0.000127023	-1.6713	-1.54201e-10
155957420	rs12515560	9.28009e-09	-1.68988	-1.54201e-10	0.000117303	-1.75091	-1.54201e-10
155957439	rs7715923	3.5389e-09	-1.70017	-0.953766	7.18593e-05	-1.34814	-0.892822
155957604	rs60128166	1.17848e-07	1.80143	-0.949781	0.000225191	-0.13998	-0.95874
155957707	rs76599030	2.26398e-08	-1.25868e-10	-0.798036	0.000315866	-1.25868e-10	-0.760348
155957887	rs56183897	1.22447e-07	1.86261	-0.972682	0.000236526	-0.0641655	-0.985444
155957913	rs17558929	2.71541e-07	2.53125	-0.844883	6.64172e-05	-1.46881	-0.850897
155958060	rs194145	2.70839e-07	2.53125	-0.847468	6.62476e-05	-1.46881	-0.853454
155958160	rs6897183	1.03983e-08	-1.5761	-1.54201e-10	0.000121973	-1.71187	-1.54201e-10
155958463	rs148926503	9.37333e-09	-1.67988	-1.54201e-10	0.000147884	-1.51924	-1.54201e-10
155959473	rs75152502	1.35475e-07	1.93951	-0.948471	0.000251695	-0.0292835	-0.958167
155959674	rs113985602	3.68734e-09	-1.6995	-0.913346	7.36579e-05	-1.3694	-0.846834
155960089	rs253604	4.72189e-09	-1.64401	-0.721532	9.478e-05	-1.22825	-0.735858
155960169	rs12517691	2.77484e-07	2.54861	-0.84059	6.87148e-05	-1.43905	-0.84665
155960454	rs72801137	1.50567e-08	-1.20592	-1.54201e-10	0.000304215	-0.797933	-1.54201e-10
155960805	rs2431771	4.15394e-09	-1.72556	-0.768134	6.85253e-05	-1.58465	-0.703809
155960937	rs1432682	3.38029e-09	-1.71436	-0.985428	6.84345e-05	-1.35662	-0.933173
155961071	rs75437621	1.93489e-08	-1.25868e-10	-0.955112	0.000263481	-1.25868e-10	-0.941686
155961088	rs2431770	2.78731e-07	2.54861	-0.836106	6.90203e-05	-1.43905	-0.842215
155961374	rs17053601	1.66101e-08	-1.25868e-10	-1.10774	0.00022011	-1.25868e-10	-1.12154
155961773	rs77385690	3.59153e-09	-1.54105	-1.09812	4.15574e-05	-1.69439	-1.0942
155961916	rs6897279	3.07951e-09	-1.71548	-1.07749	6.15853e-05	-1.35006	-1.04519
155962175	rs10515740	2.32009e-07	2.36039	-0.831361	6.60166e-05	-1.48824	-0.83752
155962285	rs140512581	2.34516e-08	-0.76281	-1.54201e-10	0.000236203	-1.05098	-1.54201e-10
155962649	rs10463129	1.64474e-08	-1.25868e-10	-1.11758	0.000220136	-1.25868e-10	-1.12142
155962663	rs9313970	1.64542e-08	-1.25868e-10	-1.11717	0.0002201	-1.25868e-10	-1.12158
155962974	rs17639646	2.66128e-07	2.48364	-0.817411	6.82244e-05	-1.46915	-0.823717
155963491	rs17053602	6.71873e-09	-1.17882	-0.83403	0.000140753	-0.75055	-0.818114
155963577	rs78059333	1.65832e-08	-1.25868e-10	-1.10936	0.000223359	-1.25868e-10	-1.10689
155963640	rs11746739	3.24558e-09	-1.71528	-1.02517	6.48153e-05	-1.36363	-0.980491
155964254	rs253603	3.20579e-09	-1.71879	-1.034	6.34104e-05	-1.37484	-0.991203
155964872	rs194144	2.49579e-07	2.40818	-0.80615	6.5615e-05	-1.51929	-0.812572
155965065	rs55944369	1.61745e-08	-1.13431	-1.54201e-10	0.000347843	-0.663916	-1.54201e-10
155965341	rs11743093	3.21375e-09	-1.71848	-1.03183	6.45142e-05	-1.36022	-0.988564
155965787	rs75865580	1.64542e-08	-1.25868e-10	-1.11717	0.0002201	-1.25868e-10	-1.12158
155965947	rs12521822	2.33122e-07	2.33801	-0.804196	6.46761e-05	-1.53564	-0.810637
155966087	rs253602	3.48876e-09	-1.74509	-0.923106	4.91891e-05	-1.73883	-0.88117
155966483	rs253601	1.93979e-07	2.15987	-0.809866	6.27614e-05	-1.56008	-0.81625
155966643	rs253600	3.0409e-09	-1.71548	-1.09011	6.05547e-05	-1.35006	-1.06206
155966961	rs6877566	3.16489e-09	-1.69261	-1.07302	6.35001e-05	-1.32739	-1.03724
155967030	rs6885454	5.77116e-08	1.25997	-1.12226	0.000134999	-0.492511	-1.11789
155967259	rs76715985	9.61702e-09	-1.65421	-1.54201e-10	0.000130858	-1.64155	-1.54201e-10
155967310	rs79127894	1.13215e-07	1.87581	-1.06426	0.000209681	-0.0979809	-1.0721
155967509	rs253599	3.02966e-09	-1.71444	-1.09485	6.08757e-05	-1.33771	-1.06912
155967562	rs1432683	1.07515e-07	1.87581	-1.11592	0.000200273	-0.0979809	-1.11801
155967644	rs17053604	1.65215e-08	-1.25868e-10	-1.11308	0.000219952	-1.25868e-10	-1.12226
155967663	rs79697512	1.65032e-08	-1.25868e-10	-1.11419	0.000219964	-1.25868e-10	-1.1222
155967728	rs2216656	3.02498e-09	-1.71444	-1.0964	6.07736e-05	-1.33771	-1.0708
155967919	rs78756971	1.64765e-08	-1.25868e-10	-1.11582	0.000220016	-1.25868e-10	-1.12197
155967974	rs17639859	9.6047e-08	1.76163	-1.11454	0.000185682	-0.174771	-1.11686
155968173	rs17053606	1.68255e-08	-1.25868e-10	-1.09485	0.000220937	-1.25868e-10	-1.11779
155968271	rs253598	3.16961e-09	-1.71748	-1.04666	6.41294e-05	-1.34803	-1.00674
155968414	rs77362812	2.35471e-07	2.3433	-0.799463	6.61446e-05	-1.51787	-0.805953
155968832	rs17053609	1.64627e-08	-1.25868e-10	-1.11665	0.000220063	-1.25868e-10	-1.12176
155968863	rs17053611	1.64861e-08	-1.25868e-10	-1.11523	0.000219992	-1.25868e-10	-1.12208
155968998	rs4337839	4.44139e-08	0.996386	-1.12058	0.000102635	-0.762923	-1.12157
155968999	rs114737484	9.55061e-09	-1.66114	-1.54201e-10	0.000129897	-1.64893	-1.54201e-10
155969006	rs115748949	9.42201e-09	-1.6747	-1.54201e-10	0.000128029	-1.66341	-1.54201e-10
155969162	rs11750620	2.56759e-07	2.43252	-0.802127	6.62585e-05	-1.51351	-0.808589
155969959	rs74598751	1.4482e-08	-1.24484	-1.54201e-10	0.000202512	-1.20487	-1.54201e-10
155970466	rs253596	2.24361e-07	2.29764	-0.802127	6.52613e-05	-1.52868	-0.808589
155970486	rs253595	3.19987e-09	-1.70798	-1.04666	6.61708e-05	-1.31669	-1.00674
155970607	rs253594	4.43744e-09	-1.72548	-0.702184	6.14832e-05	-1.73208	-0.664822
155970911	rs253593	4.32725e-09	-1.73663	-0.71618	6.00238e-05	-1.74149	-0.679432
155971157	rs138430542	4.67272e-08	-0.0734208	-1.54201e-10	0.000428082	-0.456352	-1.54201e-10
155971219	rs76460362	1.64555e-08	-1.25868e-10	-1.11709	0.000220094	-1.25868e-10	-1.12161
155971322	rs17053613	3.48129e-09	-1.73494	-0.93541	9.77012e-05	-0.963754	-0.969999
155971511	rs75617890	1.12379e-08	-1.49846	-1.54201e-10	0.000159647	-1.44271	-1.54201e-10
155971647	rs10071452	1.21261e-07	1.9946	-1.1144	0.0002174	-0.0174681	-1.11646
155971793	rs10076239	3.121e-09	-1.7018	-1.07779	6.01304e-05	-1.37497	-1.04418
155971838	rs79981360	1.66084e-08	-1.25868e-10	-1.10784	0.000223729	-1.25868e-10	-1.10523
155972593	rs79963846	2.38709e-07	2.3433	-0.785805	6.70451e-05	-1.51787	-0.792432
155972634	rs6880966	3.42752e-09	-1.57472	-1.11119	4.0265e-05	-1.71121	-1.10897
155972641	rs6880968	1.64388e-08	-1.25868e-10	-1.1181	0.000221188	-1.25868e-10	-1.11665
155972780	rs11748068	1.30697e-07	2.01684	-1.0617	0.000231278	-0.00232496	-1.06972
155972830	rs76988068	1.64555e-08	-1.25868e-10	-1.11709	0.000220094	-1.25868e-10	-1.12161
155972843	rs77001898	9.62505e-09	-1.65338	-1.54201e-10	0.000130974	-1.64067	-1.54201e-10
155973358	rs6890183	3.4076e-09	-1.59285	-1.09889	4.04767e-05	-1.7196	-1.09534
155973900	rs77210148	9.56239e-09	-1.65991	-1.54201e-10	0.000130067	-1.64762	-1.54201e-10
155974329	rs34260400	4.63085e-09	-1.51951	-0.865501	8.71214e-05	-1.16252	-0.885842
155974487	rs11749788	1.16679e-07	1.95845	-1.11677	0.000211651	-0.0420327	-1.11869
155974603	rs11738926	3.1415e-09	-1.70375	-1.0693	6.18253e-05	-1.35831	-1.03304
155974811	rs74455343	9.44619e-09	-1.67214	-1.54201e-10	0.000128381	-1.66067	-1.54201e-10
155975264	rs7717533	3.84373e-09	-1.68068	-0.890624	7.52244e-05	-1.29371	-0.901484
155976797	rs6876726	3.19904e-09	-1.6856	-1.0693	6.43189e-05	-1.31877	-1.03304
155977036	rs78310633	2.54087e-08	-1.25868e-10	-0.682656	0.000336309	-1.25868e-10	-0.697636
155978502	rs1368301	2.86612e-07	2.48186	-0.741475	7.24589e-05	-1.48412	-0.748526
155978591	rs6874767	3.22e-09	-1.67272	-1.07564	6.56138e-05	-1.2901	-1.04178
155979065	rs116279580	1.64174e-08	-1.25868e-10	-1.11941	0.0002208	-1.25868e-10	-1.11841
155979184	rs75476567	2.1623e-07	2.55539	-1.0968	5.40191e-05	-1.46776	-1.05857
155979385	rs139702869	1.14749e-08	-1.47759	-1.54201e-10	0.000172205	-1.36698	-1.54201e-10
155979474	rs7727643	3.18519e-09	-1.64546	-1.11377	3.89973e-05	-1.74024	-1.11193
155979616	rs78219657	9.5328e-09	-1.66301	-1.54201e-10	0.000129638	-1.65092	-1.54201e-10
155980061	rs60716901	3.27518e-09	-1.61816	-1.11322	3.94101e-05	-1.73033	-1.11132
155980151	rs58558564	3.18186e-09	-1.64735	-1.11293	3.90098e-05	-1.74085	-1.11101
155980364	rs253592	3.92959e-09	-1.66193	-0.887277	7.84378e-05	-1.25411	-0.899256
155980418	rs111751755	8.81306e-09	-1.74151	-1.54201e-10	0.000130431	-1.64482	-1.54201e-10
155980521	rs76279578	9.41902e-09	-1.67502	-1.54201e-10	0.000127986	-1.66375	-1.54201e-10
155980730	rs1978450	3.74145e-07	2.74311	-0.736216	7.66923e-05	-1.43255	-0.743316
155981322	rs148717970	1.6442e-08	-1.25868e-10	-1.11791	0.000220169	-1.25868e-10	-1.12127
155981728	rs17053620	1.64408e-08	-1.25868e-10	-1.11798	0.000220176	-1.25868e-10	-1.12124
155981874	rs78909890	2.10993e-07	2.53088	-1.0968	5.38202e-05	-1.47145	-1.05857
155982225	rs9686475	1.31991e-07	2.08453	-1.11955	0.000236288	0.0702225	-1.12084
155982341	rs116035917	9.30199e-09	-1.68752	-1.54201e-10	0.000126278	-1.67718	-1.54201e-10
155982551	rs2312187	3.09778e-09	-1.69743	-1.08963	6.06724e-05	-1.35001	-1.06017
155982786	rs2312188	3.16259e-09	-1.68967	-1.07668	6.30478e-05	-1.32932	-1.04246
155982875	rs80318760	9.41902e-09	-1.67502	-1.54201e-10	0.000127986	-1.66375	-1.54201e-10
155983718	rs115132068	2.32228e-08	-0.772613	-1.54201e-10	0.000164459	-1.413	-1.54201e-10
155984561	rs77074720	3.28797e-09	-1.62061	-1.10687	3.96625e-05	-1.7313	-1.10397
155984594	rs76012977	1.11012e-08	-1.51069	-1.54201e-10	0.000126163	-1.67809	-1.54201e-10
155985033	rs2431769	1.74041e-07	2.32746	-1.08592	6.74714e-05	-1.26073	-1.04324
155985913	rs437395	3.21648e-07	2.6349	-0.779186	7.6263e-05	-1.3956	-0.785877
155986064	rs4705020	1.98583e-08	-1.52156	0.59244	0.000355442	-1.20898	0.566674
155986075	rs447983	1.75542e-07	2.32746	-1.07733	6.83486e-05	-1.26073	-1.03032
155986218	rs62380862	1.8012e-08	-1.02671	-1.54201e-10	0.000146052	-1.5317	-1.54201e-10
155986323	rs60598425	3.16093e-09	-1.6559	-1.11098	3.89917e-05	-1.74345	-1.10887
155986366	rs447938	2.61813e-07	2.75038	-1.1005	6.07263e-05	-1.34478	-1.06451
155986686	rs365187	2.80201e-07	2.47907	-0.761311	6.99336e-05	-1.49995	-0.768176
155987002	rs412201	2.45303e-07	2.68525	-1.1005	5.83792e-05	-1.3842	-1.06451
155987003	rs450151	3.10985e-09	-1.7476	-1.03557	4.3699e-05	-1.73161	-1.00674
155987523	rs11951246	1.77651e-07	2.35401	-1.09194	6.75451e-05	-1.25149	-1.05138
155987621	rs75724215	1.64296e-08	-1.25868e-10	-1.11866	0.000220259	-1.25868e-10	-1.12086
155987761	rs67972044	2.41949e-08	-0.731607	-1.54201e-10	0.000129061	-1.65538	-1.54201e-10
155987781	rs78262873	1.67723e-08	-1.25868e-10	-1.09802	0.000224833	-1.25868e-10	-1.10031
155987844	rs78373214	1.64185e-08	-1.25868e-10	-1.11934	0.000220365	-1.25868e-10	-1.12038
155987898	rs6880543	3.36914e-09	-1.67593	-1.02716	7.01418e-05	-1.28435	-0.980797
155988127	rs73297195	2.51117e-07	2.70482	-1.09665	6.74082e-05	-1.24657	-1.05833
155988228	rs1036180	1.47288e-07	2.19181	-1.11717	0.000248184	0.117518	-1.11902
155988847	rs74412895	3.19038e-09	-1.64091	-1.1167	3.89581e-05	-1.73873	-1.11445
155989064	rs10071360	1.3783e-07	2.12864	-1.12037	0.000229174	0.0402237	-1.12141
155989117	rs76500103	1.63706e-08	-1.25868e-10	-1.12226	0.000219964	-1.25868e-10	-1.1222
155989590	rs7448097	1.588e-07	2.26684	-1.11695	0.000273745	0.215425	-1.1189
155989666	rs3846689	1.65225e-07	2.30391	-1.11435	0.000242905	0.0925691	-1.11556
155989723	rs80275589	2.19754e-07	2.24997	-0.775206	6.64343e-05	-1.53752	-0.781937
155989724	rs3857410	3.21236e-09	-1.66426	-1.08649	6.65698e-05	-1.26175	-1.05567
155989850	rs7720258	3.1651e-09	-1.64427	-1.12129	3.86839e-05	-1.73985	-1.12039
155989851	rs187279630	3.18527e-08	-1.25868e-10	-0.456626	0.000431808	-1.25868e-10	-0.447686
155990147	rs4080412	3.11483e-09	-1.65943	-1.12214	6.36895e-05	-1.25041	-1.11124
155990223	rs34000324	2.31454e-08	-0.775949	-1.54201e-10	0.000130913	-1.64113	-1.54201e-10
155990373	rs78839775	1.6423e-08	-1.25868e-10	-1.11907	0.000220319	-1.25868e-10	-1.12059
155990742	rs79782815	3.08159e-09	-1.67025	-1.12205	3.83574e-05	-1.74717	-1.12155
155991005	rs73297202	2.90757e-09	-1.73103	-1.1194	3.85625e-05	-1.74544	-1.11795
155991126	rs6880030	1.3383e-07	2.09318	-1.11436	0.000210876	-0.0486132	-1.11578
155991226	rs151220552	1.64474e-08	-1.25868e-10	-1.11758	0.000220136	-1.25868e-10	-1.12142
155991569	rs11135273	4.26048e-09	-1.52672	-0.941645	0.000103448	-0.925002	-0.9516
155991635	rs11135274	3.27773e-09	-1.64703	-1.08357	6.99676e-05	-1.21593	-1.05171
155991707	rs11740312	1.65774e-07	2.30965	-1.11677	0.000269315	0.19891	-1.11869
155992663	rs148371351	1.63984e-08	-1.25868e-10	-1.12056	0.000220676	-1.25868e-10	-1.11897
155992921	rs138478085	9.1415e-09	-1.70492	-1.54201e-10	0.000117248	-1.75137	-1.54201e-10
155993139	rs112146477	8.31891e-08	1.62397	-1.1206	0.000158022	-0.331372	-1.12156
155993387	rs171690	2.99849e-07	2.5558	-0.770272	7.17752e-05	-1.46508	-0.77705
155993753	rs7712576	8.87643e-09	-1.73435	-1.54201e-10	0.000118185	-1.74342	-1.54201e-10
155994321	rs78311701	2.95315e-09	-1.71298	-1.12189	3.8228e-05	-1.75082	-1.12128
155994533	rs253605	3.23451e-07	2.6224	-0.7611	7.23176e-05	-1.46663	-0.767966
155994590	rs114158576	8.91128e-09	-1.73043	-1.54201e-10	0.000123363	-1.70054	-1.54201e-10
155994763	rs55634634	7.60977e-08	1.48874	-1.07447	0.000151812	-0.411466	-1.08156
155995318	rs7718591	1.50578e-07	2.21688	-1.12014	0.000243412	0.100346	-1.12126
155995430	rs75776487	2.95533e-07	2.53109	-0.760061	7.20463e-05	-1.47142	-0.766937
155995443	rs7730140	8.25847e-08	1.61711	-1.12103	0.000153777	-0.358329	-1.12183
155995492	rs74869065	2.95793e-09	-1.71101	-1.12225	3.81837e-05	-1.75104	-1.12222
155996932	rs11742816	1.28811e-07	2.00918	-1.06858	0.000225414	-0.0216202	-1.07611
155997392	rs17559915	1.14696e-08	-1.47805	-1.54201e-10	0.000172112	-1.36752	-1.54201e-10
155997518	rs17559950	1.33384e-07	2.04318	-1.0677	0.000238324	0.0332533	-1.07529
155998095	rs150711897	1.64811e-08	-1.25868e-10	-1.11553	0.000221139	-1.25868e-10	-1.11688
155998202	rs253606	3.14885e-09	-1.67707	-1.09364	6.35934e-05	-1.29731	-1.06585
155998806	rs73812688	9.86134e-08	1.78715	-1.11369	0.000188874	-0.158035	-1.11655
155999157	rs10069144	8.5566e-08	1.65145	-1.11991	0.000160914	-0.313523	-1.12127
155999379	rs76981507	1.92976e-08	-0.957769	-1.54201e-10	0.000136064	-1.60255	-1.54201e-10
155999589	rs116490371	1.13199e-08	-1.49118	-1.54201e-10	0.000131756	-1.63472	-1.54201e-10
155999594	rs17640310	3.07944e-07	2.5558	-0.743633	7.36943e-05	-1.46508	-0.750665
155999810	rs12520464	5.2006e-09	-1.16254	-1.10643	0.000169065	-0.270615	-1.11477
155999816	rs7718881	1.32269e-07	2.04421	-1.07712	0.000204814	-0.109564	-1.084
156000025	rs115498181	3.71254e-08	-0.303445	-1.54201e-10	0.00014341	-1.54996	-1.54201e-10
156000187	rs72801149	7.87493e-09	-1.0159	-0.838167	0.000173274	-0.53843	-0.822363
156000686	rs10052818	1.28975e-07	2.02566	-1.08378	0.000214305	-0.0583977	-1.08987
156000844	rs116855174	1.63926e-08	-1.25868e-10	-1.12092	0.00022083	-1.25868e-10	-1.11827
156001045	rs74466783	3.27769e-09	-1.622	-1.1086	3.95187e-05	-1.73184	-1.10705
156001254	rs4382149	3.40307e-09	-1.6959	-0.997165	6.99078e-05	-1.32385	-0.944637
156001436	rs17640346	1.40167e-07	2.10384	-1.07876	0.00024166	0.0571094	-1.08525
156001476	rs253607	3.47003e-09	-1.69304	-0.980549	6.99398e-05	-1.3427	-0.925333
156001548	rs17640369	1.46451e-07	2.15984	-1.09089	0.000240027	0.061446	-1.09636
156001645	rs114600345	9.2761e-09	-1.69031	-1.54201e-10	0.000117333	-1.75065	-1.54201e-10
156002438	rs6556717	4.14061e-09	-1.61343	-0.883474	8.9265e-05	-1.12863	-0.895431
156002819	rs934418	3.72515e-09	-1.59624	-1.0064	8.81612e-05	-1.07947	-0.957034
156003438	rs80101550	1.66266e-08	-1.25868e-10	-1.10675	0.000223522	-1.25868e-10	-1.10616
156003473	rs113980265	1.34932e-07	1.71236	-0.725331	6.46389e-05	-1.61432	-0.732531
156003549	rs10214042	1.67e-08	-1.25868e-10	-1.10234	0.000224796	-1.25868e-10	-1.10047
156003563	rs55975207	6.9771e-09	-0.854433	-1.12068	0.000293747	0.289291	-1.12224
156003677	rs56390385	1.77123e-07	2.3354	-1.0763	0.000151565	-0.44877	-1.04588
156003937	rs188728327	2.29655e-08	-0.783753	-1.54201e-10	0.000145118	-1.53812	-1.54201e-10
156004267	rs150468786	1.65063e-08	-1.25868e-10	-1.11401	0.000221179	-1.25868e-10	-1.11669
156004380	rs137972965	3.40629e-09	-1.58603	-1.10609	4.6676e-05	-1.55108	-1.12135
156004668	rs147791143	1.39482e-07	1.78377	-0.763587	6.19941e-05	-1.6182	-0.77043
156004705	rs144581506	1.66397e-08	-1.10596	-1.54201e-10	0.000127147	-1.67032	-1.54201e-10
156005166	rs138538719	9.52001e-09	-1.66435	-1.54201e-10	0.000126475	-1.67562	-1.54201e-10
156005169	rs9687336	1.71919e-08	-1.25868e-10	-1.07331	0.000231433	-1.25868e-10	-1.07138
156005186	rs145547829	1.65578e-08	-1.25868e-10	-1.11089	0.000219972	-1.25868e-10	-1.12217
156005240	rs148072083	1.03226e-08	-1.58342	-1.54201e-10	0.000141002	-1.56689	-1.54201e-10
156005566	rs192040921	1.65475e-08	-1.25868e-10	-1.11152	0.000219961	-1.25868e-10	-1.12222
156006084	rs140724815	1.68262e-08	-1.25868e-10	-1.09481	0.000226335	-1.25868e-10	-1.09365
156006086	rs144660611	1.68003e-08	-1.25868e-10	-1.09635	0.00022598	-1.25868e-10	-1.09522
156006098	rs191220733	1.68003e-08	-1.25868e-10	-1.09635	0.00022598	-1.25868e-10	-1.09522
156006359	rs11953810	5.03441e-09	-1.18286	-1.11859	0.000157344	-0.335428	-1.12181
156006430	rs114040916	1.64916e-08	-1.25868e-10	-1.11489	0.000219979	-1.25868e-10	-1.12213
156006467	rs145864644	1.00347e-08	-1.6117	-1.54201e-10	0.000264908	-0.936286	-1.54201e-10
156006679	rs6883510	1.85341e-07	2.36454	-1.06009	0.00015705	-0.432297	-1.02681
156007235	rs183406703	8.7352e-09	-1.75039	-1.54201e-10	0.000126078	-1.67877	-1.54201e-10
156007236	rs11135288	1.9667e-07	2.42019	-1.05641	0.000162828	-0.40071	-1.02227
156007247	rs77141604	1.70033e-08	-1.25868e-10	-1.08434	0.000228763	-1.25868e-10	-1.08298
156007371	rs80206401	1.34534e-07	1.64855	-0.664482	6.78076e-05	-1.62678	-0.672216
156007396	rs13358448	1.67193e-08	-1.25868e-10	-1.10118	0.000225068	-1.25868e-10	-1.09926
156007819	rs6894554	1.3192e-07	1.64855	-0.684104	6.65013e-05	-1.62678	-0.69167
156007864	rs117914004	1.64825e-08	-1.25868e-10	-1.11545	0.00022	-1.25868e-10	-1.12204
156007971	rs115301004	3.38107e-09	-1.58368	-1.11588	4.67684e-05	-1.54849	-1.12197
156008114	rs187618561	1.69621e-08	-1.25868e-10	-1.08676	0.000227265	-1.25868e-10	-1.08955
156008163	rs7706946	1.63753e-07	2.1446	-0.96399	0.000126234	-0.692077	-0.985454
156008760	rs12520121	1.38682e-07	1.67079	-0.656352	6.87771e-05	-1.62064	-0.664155
156008772	rs111286392	3.42984e-09	-1.56844	-1.11679	4.75687e-05	-1.53177	-1.12173
156008782	rs6859694	1.6411e-07	2.1446	-0.961808	0.00012649	-0.692077	-0.983425
156009046	rs6887546	7.08143e-08	1.15929	-0.816981	5.66073e-05	-1.66604	-0.813484
156009085	rs6860238	6.91575e-09	-0.861904	-1.12204	0.000290622	0.278013	-1.12166
156009293	rs76296496	1.65091e-08	-1.25868e-10	-1.11384	0.000219958	-1.25868e-10	-1.12223
156009720	rs10077734	6.56747e-08	1.08195	-0.814981	5.60926e-05	-1.67719	-0.811473
156009833	rs28433116	1.33048e-07	1.92962	-0.956661	0.00013346	-0.6472	-0.974665
156009904	rs79727779	1.64169e-08	-1.25868e-10	-1.11943	0.000220376	-1.25868e-10	-1.12033
156010300	rs17053635	3.74919e-09	-1.47744	-1.11877	5.25577e-05	-1.43294	-1.12082
156010657	rs79423511	1.70069e-08	-1.25868e-10	-1.08413	0.000228812	-1.25868e-10	-1.08277
156011274	rs75354763	1.6849e-08	-1.25868e-10	-1.09346	0.000227006	-1.25868e-10	-1.09069
156011426	rs17053637	7.24563e-08	1.14292	-0.777687	5.93926e-05	-1.65917	-0.77233
156011575	rs76354388	1.02476e-08	-1.5907	-1.54201e-10	0.000139929	-1.57453	-1.54201e-10
156012048	rs2436327	1.18119e-07	1.47555	-0.6216	6.93083e-05	-1.64741	-0.629691
156012054	rs2431401	1.81196e-07	2.30927	-1.02744	0.000158467	-0.463505	-0.986615
156012079	rs17053642	1.64119e-08	-1.25868e-10	-1.11974	0.000220435	-1.25868e-10	-1.12006
156012193	rs10071215	1.69378e-08	-1.25868e-10	-1.0882	0.000228257	-1.25868e-10	-1.0852
156013007	rs116575635	2.42622e-08	-0.728826	-1.54201e-10	0.00020204	-1.2072	-1.54201e-10
156013354	rs6864938	4.67967e-09	-1.25453	-1.11999	0.000140267	-0.449932	-1.12219
156013470	rs77456872	9.53857e-09	-1.6624	-1.54201e-10	0.000129722	-1.65027	-1.54201e-10
156013687	rs6893385	4.68066e-09	-1.25453	-1.11978	0.000140273	-0.449932	-1.12215
156013831	rs7710178	8.02753e-08	1.22904	-0.761329	6.08179e-05	-1.65025	-0.757528
156014613	rs142086963	2.15113e-07	-1.25868e-10	1.45342	0.00309191	-1.25868e-10	1.52088
156014859	rs12332716	3.87894e-09	-1.47796	-1.08422	4.48731e-05	-1.63078	-1.08105
156015151	rs10077411	7.81674e-08	1.19878	-0.757671	6.06023e-05	-1.65917	-0.752161
156015359	rs113379066	1.27909e-07	1.5637	-0.630129	6.90569e-05	-1.64259	-0.63815
156015450	rs112046882	9.52018e-09	-1.66433	-1.54201e-10	0.000132586	-1.62844	-1.54201e-10
156015467	rs75093674	9.43325e-09	-1.67351	-1.54201e-10	0.000128193	-1.66213	-1.54201e-10
156015647	rs72801154	9.18277e-09	-1.70042	-1.54201e-10	0.000165414	-1.40722	-1.54201e-10
156015930	rs78587099	8.90202e-09	-1.73147	-1.54201e-10	0.000117266	-1.75123	-1.54201e-10
156015955	rs280475	1.43471e-07	1.68331	-0.634922	7.23337e-05	-1.59147	-0.642903
156016201	rs74571343	1.6378e-08	-1.25868e-10	-1.12181	0.000221145	-1.25868e-10	-1.11685
156016560	rs181875	1.70903e-07	2.23923	-1.01588	0.000160389	-0.465205	-0.97286
156016746	rs72801155	1.5699e-08	-1.16415	-1.54201e-10	0.000124638	-1.69026	-1.54201e-10
156017085	rs3797574	5.86453e-09	-1.02762	-1.12121	0.000225159	0.0233531	-1.12221
156017089	rs157292	1.81414e-07	2.26801	-0.984981	0.000167881	-0.448841	-0.943571
156017161	rs157293	1.67828e-07	2.21342	-1.00822	0.000158607	-0.479842	-0.969393
156017384	rs72801156	1.50623e-08	-1.20555	-1.54201e-10	0.000121581	-1.71509	-1.54201e-10
156017599	rs72801157	5.26498e-09	-1.13545	-1.12122	0.000168052	-0.269183	-1.12221
156017631	rs10515739	1.63742e-08	-1.25868e-10	-1.12204	0.000221441	-1.25868e-10	-1.11551
156018364	rs3797577	1.96917e-07	2.29691	-0.931872	0.000183818	-0.432372	-0.86935
156019310	rs157290	1.8398e-07	2.27411	-0.977024	0.00017223	-0.445373	-0.921462
156019379	rs157291	1.93957e-07	2.32967	-0.979783	0.000177207	-0.413641	-0.924709
156019919	rs10515738	1.92279e-07	2.32517	-0.983965	0.000171462	-0.443806	-0.927497
156020498	rs57957335	1.75414e-08	-1.25868e-10	-1.05318	0.000236512	-1.25868e-10	-1.04967
156021278	rs11739522	1.63978e-07	2.15318	-0.971197	0.000141268	-0.649217	-0.91579
156021397	rs74598862	9.91586e-09	-1.62361	-1.54201e-10	0.000135167	-1.60915	-1.54201e-10
156021416	rs78614691	1.75414e-08	-1.25868e-10	-1.05318	0.000236512	-1.25868e-10	-1.04967
156021526	rs75437797	1.64128e-08	-1.25868e-10	-1.11968	0.000225291	-1.25868e-10	-1.09828
156022307	rs138502989	8.72689e-09	-1.75134	-1.54201e-10	0.000131237	-1.63866	-1.54201e-10
156022529	rs10515737	1.63954e-08	-1.25868e-10	-1.12075	0.000224498	-1.25868e-10	-1.1018
156022574	rs7714176	1.67882e-07	2.17101	-0.96549	0.000158762	-0.539134	-0.909128
156022936	rs888842	1.87653e-07	2.26429	-0.94744	0.00017549	-0.459921	-0.888163
156023850	rs6872066	3.61506e-09	-1.54277	-1.08987	7.20658e-05	-1.19331	-1.04478
156023851	rs6556729	1.88227e-07	2.26429	-0.944388	0.000176111	-0.459921	-0.884634
156024607	rs280468	1.84871e-07	2.26022	-0.958305	0.000152197	-0.592012	-0.898477
156024618	rs280469	1.22706e-07	1.57124	-0.679202	6.66773e-05	-1.62899	-0.686811
156024683	rs280470	1.82663e-07	2.25403	-0.96414	0.000166931	-0.492784	-0.905303
156024710	rs79222439	1.7364e-08	-1.25868e-10	-1.06335	0.000234058	-1.25868e-10	-1.0601
156025506	rs280471	1.29375e-07	1.6343	-0.689337	6.68305e-05	-1.61665	-0.696858
156025784	rs35978892	2.30752e-08	-0.778988	-1.54201e-10	0.000131048	-1.64011	-1.54201e-10
156025874	rs78654597	9.91586e-09	-1.62361	-1.54201e-10	0.000135167	-1.60915	-1.54201e-10
156026443	rs72801160	4.20535e-09	-1.36129	-1.1201	0.000117538	-0.626699	-1.12221
156026886	rs76782005	1.73298e-08	-1.25868e-10	-1.06532	0.000233585	-1.25868e-10	-1.06212
156027149	rs182203	1.81894e-07	2.25403	-0.968356	0.000165739	-0.492784	-0.912472
156027314	rs280472	1.96485e-07	2.3163	-0.953465	0.000179499	-0.430351	-0.895144
156027386	rs193204243	2.76058e-08	-0.59972	-1.54201e-10	0.000203628	-1.19937	-1.54201e-10
156028302	rs203997	1.79041e-07	2.22817	-0.958305	0.000165658	-0.507263	-0.898477
156028440	rs74864915	1.74828e-08	-1.25868e-10	-1.05653	0.000235702	-1.25868e-10	-1.0531
156028835	rs10068837	3.20509e-09	-1.65441	-1.0986	5.84728e-05	-1.38933	-1.05777
156028850	rs188108	2.37307e-08	-0.750978	-1.54201e-10	0.000157764	-1.45457	-1.54201e-10
156029738	rs280473	1.79643e-07	2.23923	-0.966005	0.000171431	-0.465205	-0.906285
156029792	rs117021826	1.96366e-08	-1.25868e-10	-0.940353	0.000254865	-1.25868e-10	-0.974932
156029865	rs151184891	1.72104e-08	-1.25868e-10	-1.07223	0.00022985	-1.25868e-10	-1.07824
156030015	rs77701528	2.35563e-08	-1.25868e-10	-0.758356	0.000306188	-1.25868e-10	-0.79147
156030122	rs117717525	4.06592e-07	-1.25868e-10	2.09006	0.00640477	-1.25868e-10	2.24913
156030186	rs280474	1.70165e-07	2.18787	-0.96885	0.000145985	-0.622534	-0.909632
156030737	rs1833609	3.18854e-09	-1.66266	-1.09552	5.64319e-05	-1.42988	-1.05275
156030946	rs6556736	1.61888e-07	2.12147	-0.952317	0.000161591	-0.540354	-0.890243
156031320	rs11953051	1.62376e-07	2.12147	-0.949308	0.00016216	-0.540354	-0.886729
156031860	rs422664	1.19109e-07	1.58931	-0.727019	6.40466e-05	-1.63782	-0.718235
156031885	rs366643	1.59583e-07	2.10888	-0.954067	0.000142415	-0.664633	-0.892289
156032214	rs114291306	9.93527e-09	-1.62166	-1.54201e-10	0.000135447	-1.60709	-1.54201e-10
156032412	rs9885282	1.61448e-07	2.12643	-0.95999	0.00015758	-0.555287	-0.900447
156032448	rs141749916	1.64035e-08	-1.25868e-10	-1.12025	0.000224886	-1.25868e-10	-1.10007
156033077	rs182216035	7.54309e-08	-1.25868e-10	0.40547	0.00108913	-1.25868e-10	0.477462
156033993	rs148208831	1.69284e-07	2.09882	-0.884992	6.74215e-05	-1.42275	-0.881951
156034903	rs188243108	1.2584e-08	-1.38532	-1.54201e-10	0.000139432	-1.57809	-1.54201e-10
156034922	rs7717319	3.2353e-09	-1.64604	-1.09759	5.95155e-05	-1.37331	-1.05612
156036726	rs11957087	4.464e-09	-1.30694	-1.11476	0.000129076	-0.53566	-1.11961
156037072	rs142253475	1.72974e-08	-1.25868e-10	-1.06719	0.000233136	-1.25868e-10	-1.06405
156037360	rs140138767	7.10793e-09	-1.43953	-0.517005	0.000131856	-1.08537	-0.548581
156037450	rs280454	8.72809e-09	-1.7512	-1.54201e-10	0.000131813	-1.63428	-1.54201e-10
156037506	rs166810	8.72809e-09	-1.7512	-1.54201e-10	0.000131813	-1.63428	-1.54201e-10
156037527	rs183921577	2.10282e-07	-1.25868e-10	1.4307	0.00278067	-1.25868e-10	1.41478
156037605	rs280455	1.95022e-07	2.3185	-0.963133	0.000175068	-0.447582	-0.902911
156037686	rs60524199	1.72847e-08	-1.25868e-10	-1.06793	0.000232959	-1.25868e-10	-1.06481
156037688	rs12519349	1.40491e-07	1.74748	-0.720089	6.52488e-05	-1.61012	-0.727336
156037737	rs12522361	1.96595e-07	2.32042	-0.957019	0.000158993	-0.551068	-0.895742
156037765	rs193142543	8.9404e-09	-1.72717	-1.54201e-10	0.000118675	-1.73928	-1.54201e-10
156037766	rs12521380	1.84594e-07	2.26354	-0.963133	0.00016972	-0.478605	-0.902911
156037834	rs114146801	1.765e-08	-1.04701	-1.54201e-10	0.000127607	-1.66671	-1.54201e-10
156038117	rs139745195	1.73507e-08	-1.25868e-10	-1.06411	0.000233874	-1.25868e-10	-1.06088
156038128	rs149377180	1.34863e-08	-1.31607	-1.54201e-10	0.00015425	-1.47709	-1.54201e-10
156038146	rs147446204	4.38653e-09	-1.32687	-1.11234	0.000125061	-0.568772	-1.1181
156038351	rs72801163	4.45376e-09	-1.3121	-1.1119	0.000128209	-0.544195	-1.11781
156038648	rs280456	1.83354e-07	2.26354	-0.969871	0.000168577	-0.478605	-0.909668
156038765	rs400303	1.96218e-07	2.3185	-0.957019	0.000176327	-0.447582	-0.895742
156038821	rs78365202	1.71345e-08	-1.25868e-10	-1.07665	0.000230765	-1.25868e-10	-1.07427
156039048	rs79806934	1.73103e-08	-1.25868e-10	-1.06645	0.000233314	-1.25868e-10	-1.06328
156039391	rs280457	1.05866e-07	1.71889	-0.974464	0.000124174	-0.777733	-0.916251
156039424	rs280458	2.00349e-07	2.34832	-0.966005	0.00015973	-0.535899	-0.906285
156039533	rs280459	1.89818e-07	2.29242	-0.964103	0.000172413	-0.462324	-0.90345
156039751	rs2194036	4.61996e-09	-1.27591	-1.11146	0.000136111	-0.484675	-1.11752
156039988	rs6877118	3.43426e-09	-1.58636	-1.09759	6.62429e-05	-1.26622	-1.05612
156040908	rs78635810	9.46594e-09	-1.67005	-1.54201e-10	0.000128668	-1.65843	-1.54201e-10
156041580	rs77107493	1.72974e-08	-1.25868e-10	-1.06719	0.000233136	-1.25868e-10	-1.06405
156041614	rs76863534	9.39712e-09	-1.67734	-1.54201e-10	0.000127667	-1.66624	-1.54201e-10
156042832	rs187479036	1.14869e-08	-1.47654	-1.54201e-10	0.000180391	-1.32054	-1.54201e-10
156043207	rs280461	1.689e-07	2.18041	-0.96885	0.000160905	-0.525223	-0.909632
156043586	rs280462	1.98661e-07	2.34832	-0.974464	0.000158146	-0.535899	-0.916251
156043830	rs76723521	1.64993e-08	-1.25868e-10	-1.11443	0.000228266	-1.25868e-10	-1.08516
156044745	rs280463	1.63811e-07	2.14982	-0.96885	0.000161024	-0.524481	-0.909632
156044754	rs76893442	2.27568e-08	-0.792883	-1.54201e-10	0.000159926	-1.44096	-1.54201e-10
156045086	rs17053667	4.3348e-09	-1.33708	-1.11399	0.000122814	-0.585854	-1.11914
156045288	rs17053670	1.63884e-08	-1.25868e-10	-1.12117	0.000224126	-1.25868e-10	-1.10346
156045713	rs79154421	9.42391e-09	-1.6745	-1.54201e-10	0.000128057	-1.66319	-1.54201e-10
156045809	rs114645617	2.18606e-08	-0.833063	-1.54201e-10	0.000141845	-1.56093	-1.54201e-10
156046064	rs280464	1.84364e-07	2.26801	-0.96885	0.000173676	-0.448841	-0.909632
156046246	rs62380867	8.79578e-09	-1.74348	-1.54201e-10	0.000151481	-1.49521	-1.54201e-10
156046597	rs280465	1.95143e-07	2.33322	-0.977232	0.000183065	-0.386304	-0.919521
156047015	rs62380868	1.54079e-08	-1.18287	-1.54201e-10	0.00014962	-1.50757	-1.54201e-10
156047273	rs280466	1.94609e-07	2.33322	-0.979974	0.000182472	-0.386304	-0.922766
156047362	rs79867160	1.00236e-08	-1.61281	-1.54201e-10	0.00014016	-1.57288	-1.54201e-10
156048559	rs74861076	2.09811e-08	-1.25868e-10	-0.874126	0.000285527	-1.25868e-10	-0.861332
156049328	rs59274622	1.72974e-08	-1.25868e-10	-1.06719	0.000233136	-1.25868e-10	-1.06405
156049719	rs72801167	4.64784e-09	-1.26026	-1.12108	0.000138961	-0.459218	-1.12226
156050110	rs280467	1.87522e-07	2.30709	-0.990946	0.000177413	-0.401389	-0.935798
156050662	rs77300409	9.46048e-09	-1.67062	-1.54201e-10	0.000131121	-1.63955	-1.54201e-10
156051066	rs80257677	9.94767e-09	-1.62041	-1.54201e-10	0.000138954	-1.58152	-1.54201e-10
156051325	rs189105321	1.27249e-08	-1.37418	-1.54201e-10	0.000204639	-1.19442	-1.54201e-10
156051551	rs147861364	1.00741e-08	-1.60778	-1.54201e-10	0.000140961	-1.56719	-1.54201e-10
156051807	rs77627663	1.7125e-08	-1.25868e-10	-1.07721	0.000230744	-1.25868e-10	-1.07436
156051896	rs6860519	6.19448e-07	3.53643	-1.02535	0.000497187	0.670589	-0.977291
156052194	rs1363743	3.89649e-07	3.07058	-1.02308	0.000301317	0.167014	-0.974518
156052773	rs67752889	2.87161e-08	-0.560289	-1.54201e-10	0.00012352	-1.69926	-1.54201e-10
156053134	rs116233326	8.95062e-09	-1.72602	-1.54201e-10	0.000118399	-1.74161	-1.54201e-10
156053212	rs72801169	4.47466e-09	-1.29706	-1.12225	0.000131037	-0.519359	-1.12083
156053213	rs17561110	1.80333e-07	2.12586	-0.848805	6.93847e-05	-1.42122	-0.854776
156053885	rs17561145	1.83951e-07	2.14573	-0.848805	6.97894e-05	-1.41541	-0.854776
156054863	rs11743012	1.31508e-07	1.85997	-0.898644	7.13581e-05	-1.34392	-0.90404
156055154	rs76193874	1.73103e-08	-1.25868e-10	-1.06645	0.000233314	-1.25868e-10	-1.06328
156055203	rs34775200	3.03159e-08	-0.506076	-1.54201e-10	0.000122217	-1.70987	-1.54201e-10
156056263	rs74408038	9.37821e-09	-1.67936	-1.54201e-10	0.000129775	-1.64987	-1.54201e-10
156056457	rs77821802	9.92815e-09	-1.62237	-1.54201e-10	0.000138644	-1.58376	-1.54201e-10
156056979	rs11740282	1.35962e-07	1.90438	-0.909753	7.19302e-05	-1.32496	-0.915013
156057577	rs76106104	9.90882e-09	-1.62432	-1.54201e-10	0.000138336	-1.58598	-1.54201e-10
156057816	rs1363742	1.73426e-07	2.10385	-0.865845	6.77901e-05	-1.42763	-0.871625
156058501	rs79258400	1.73296e-07	2.10385	-0.866593	6.774e-05	-1.42763	-0.872365
156058689	rs7723780	1.3301e-07	1.92137	-0.948697	6.82189e-05	-1.3395	-0.953446
156059013	rs10428646	1.28808e-07	1.85997	-0.919391	6.99109e-05	-1.34392	-0.924529
156060067	rs1422220	6.73586e-09	-0.938124	-1.07218	0.000296957	0.214736	-1.03682
156060218	rs76711652	1.62682e-07	2.00443	-0.83038	6.95942e-05	-1.43644	-0.83655
156060370	rs11743091	1.66316e-07	2.02397	-0.827828	7.01674e-05	-1.43076	-0.834025
156060479	rs116229180	8.73599e-09	-1.7503	-1.54201e-10	0.000126417	-1.67608	-1.54201e-10
156060741	rs147340820	9.077e-09	-1.712	-1.54201e-10	0.000139049	-1.58084	-1.54201e-10
156061580	rs6886792	3.74281e-07	2.97832	-0.971058	0.000361194	0.286909	-0.91316
156061727	rs6871079	3.88571e-07	3.01579	-0.971058	0.000374314	0.322588	-0.91316
156062117	rs6887652	1.72546e-08	-1.25868e-10	-1.06967	0.000232543	-1.25868e-10	-1.06659
156062135	rs76283909	9.83704e-09	-1.63159	-1.54201e-10	0.000137191	-1.59429	-1.54201e-10
156063008	rs11743435	1.8974e-07	2.14573	-0.81782	7.19618e-05	-1.41541	-0.824122
156063655	rs75192516	1.72119e-08	-1.25868e-10	-1.07215	0.00023195	-1.25868e-10	-1.06915
156063781	rs10068125	8.04436e-09	-0.78631	-1.04647	0.000453398	0.603771	-1.00267
156063917	rs281047	4.50256e-07	3.1272	-0.935133	0.000415491	0.385045	-0.871251
156064318	rs35267300	9.25637e-09	-1.69244	-1.54201e-10	0.000118793	-1.73828	-1.54201e-10
156064892	rs6872094	7.8624e-09	-0.796755	-1.0589	0.000427461	0.562169	-1.01997
156065196	rs42685	4.71667e-07	3.24572	-1.00719	0.000406957	0.453655	-0.960615
156065593	rs32063	1.91141e-07	2.34926	-1.014	0.000171708	-0.341806	-1.02807
156065646	rs6877490	4.81952e-09	-1.23384	-1.11123	0.000151934	-0.376951	-1.11527
156066227	rs32062	5.39552e-07	3.40997	-1.03698	0.000402241	0.478493	-0.99711
156066415	rs41074	2.5394e-07	2.33738	-0.718025	7.70194e-05	-1.44632	-0.725292
156066450	rs189061788	1.63733e-08	-1.25868e-10	-1.1221	0.000220855	-1.25868e-10	-1.11816
156066460	rs157320	5.03067e-07	3.39301	-1.09003	0.000277306	0.173147	-1.06369
156066471	rs40486	2.86393e-07	2.32005	-0.580435	8.96545e-05	-1.43085	-0.588852
156066616	rs32061	2.61514e-07	2.33738	-0.688638	7.92958e-05	-1.44632	-0.696165
156066933	rs116716019	9.85567e-09	-1.6297	-1.54201e-10	0.000137488	-1.59213	-1.54201e-10
156067353	rs78257706	1.74804e-08	-1.25868e-10	-1.05667	0.000235668	-1.25868e-10	-1.05324
156067567	rs116487397	2.01151e-08	-0.916276	-1.54201e-10	0.000133953	-1.61818	-1.54201e-10
156067682	rs32060	6.35134e-07	3.64204	-1.10595	0.00028359	0.217435	-1.08557
156068128	rs10214374	5.40686e-09	-1.11812	-1.11196	0.000170812	-0.270011	-1.1051
156068143	rs185246	5.02156e-07	3.38105	-1.07989	0.00037378	0.459499	-1.0515
156069246	rs78941689	1.69202e-08	-1.25868e-10	-1.08924	0.000236345	-1.25868e-10	-1.05037
156069282	rs32059	1.51455e-07	1.99423	-0.891686	5.92312e-05	-1.53459	-0.899633
156069442	rs32058	5.02494e-07	3.33161	-1.02978	0.000434165	0.551148	-0.99339
156069710	rs10476477	4.51673e-09	-1.31627	-1.09369	0.00011379	-0.725124	-1.05619
156069731	rs111725170	1.43645e-08	-1.25299	-1.54201e-10	0.000208587	-1.17531	-1.54201e-10
156070520	rs41073	2.12587e-07	2.36917	-0.927567	6.60243e-05	-1.39078	-0.934864
156070589	rs17053714	8.8927e-09	-1.73252	-1.54201e-10	0.000140809	-1.56827	-1.54201e-10
156070693	rs80348306	1.59337e-08	-1.14931	-1.54201e-10	0.000126694	-1.67389	-1.54201e-10
156070965	rs32057	2.16708e-07	2.50973	-1.04893	0.00010956	-0.820118	-0.999077
156072730	rs434847	2.37144e-07	2.41367	-0.862745	7.13041e-05	-1.37753	-0.87118
156072761	rs434116	2.42436e-07	2.60398	-1.03099	0.000113545	-0.807357	-0.976114
156072820	rs446261	2.52867e-07	2.43706	-0.821948	7.47493e-05	-1.3705	-0.831027
156073034	rs394183	2.21684e-07	2.36917	-0.885663	6.87979e-05	-1.39078	-0.893714
156073215	rs452986	2.48893e-07	2.43706	-0.837789	7.35925e-05	-1.3705	-0.846624
156073576	rs17053716	1.64848e-08	-1.25868e-10	-1.11531	0.000226999	-1.25868e-10	-1.09072
156074139	rs32056	1.02814e-07	1.58262	-0.867438	5.81784e-05	-1.57636	-0.875796
156074250	rs39925	2.86011e-09	-1.74478	-1.12211	3.84583e-05	-1.74433	-1.12176
156074713	rs32055	1.97168e-07	2.24506	-0.878757	6.85314e-05	-1.40145	-0.886926
156075210	rs39924	2.10097e-07	2.38706	-0.957242	0.000116458	-0.870635	-0.887506
156075395	rs79086938	1.65571e-08	-1.25868e-10	-1.11093	0.000222814	-1.25868e-10	-1.10933
156075882	rs32054	1.89828e-07	2.09969	-0.771322	7.4563e-05	-1.42288	-0.781142
156076051	rs460462	1.86662e-07	2.14276	-0.831212	7.11864e-05	-1.41022	-0.840149
156076080	rs462375	1.93968e-07	2.12017	-0.770225	7.50929e-05	-1.41688	-0.780061
156076467	rs7709957	1.67528e-07	2.07403	-0.870627	6.57587e-05	-1.45074	-0.878932
156076680	rs9314041	2.26164e-07	2.223	-0.719486	8.14083e-05	-1.38618	-0.730012
156076886	rs77974534	1.65687e-08	-1.25868e-10	-1.11023	0.00022816	-1.25868e-10	-1.08562
156077104	rs10491464	3.86283e-09	-1.48661	-1.07974	9.26177e-05	-0.948994	-1.03819
156077682	rs10077414	8.72686e-09	-1.75134	-1.54201e-10	0.000129813	-1.64958	-1.54201e-10
156077877	rs13354782	8.72768e-09	-1.75125	-1.54201e-10	0.000124199	-1.69378	-1.54201e-10
156077991	rs415118	4.62558e-08	0.95455	-1.03811	6.38294e-05	-1.37412	-0.985329
156078229	rs114675560	9.58896e-09	-1.65713	-1.54201e-10	0.000117382	-1.75023	-1.54201e-10
156078463	rs449858	2.28188e-07	2.14636	-0.633941	0.000104652	-1.21949	-0.645538
156078558	rs408310	2.39141e-07	2.18936	-0.630052	0.000106745	-1.20353	-0.641695
156079033	rs693752	3.1669e-07	2.90336	-1.06319	0.000107313	-0.82024	-1.01968
156079168	rs113692685	8.73786e-09	-1.75008	-1.54201e-10	0.000125081	-1.68671	-1.54201e-10
156079344	rs4704806	2.00395e-07	2.24506	-0.86252	6.96344e-05	-1.40145	-0.870959
156079449	rs182211	2.0034e-07	2.24506	-0.862797	6.96154e-05	-1.40145	-0.871231
156079823	rs7731165	2.17242e-07	2.31906	-0.855796	8.91021e-05	-1.18226	-0.843627
156079906	rs113388072	8.74007e-09	-1.74983	-1.54201e-10	0.00012487	-1.6884	-1.54201e-10
156080297	rs281037	1.96113e-07	2.22219	-0.861246	6.9253e-05	-1.4082	-0.869705
156080579	rs281039	2.34882e-07	2.41201	-0.870676	7.09059e-05	-1.37533	-0.87898
156080749	rs281040	2.83051e-07	2.73285	-1.00497	0.000125069	-0.740108	-0.946696
156080965	rs10491465	8.72688e-09	-1.75134	-1.54201e-10	0.000128125	-1.66266	-1.54201e-10
156081094	rs281041	3.06293e-07	2.36296	-0.556169	0.000118641	-1.16577	-0.573799
156081523	rs281042	4.18144e-07	3.09434	-0.976265	0.000125739	-0.769528	-0.911932
156081607	rs74811285	9.5569e-09	-1.66048	-1.54201e-10	0.000132688	-1.62767	-1.54201e-10
156081640	rs79178039	8.9011e-09	-1.73157	-1.54201e-10	0.00014122	-1.56535	-1.54201e-10
156081906	rs281043	2.24984e-07	2.36753	-0.869248	7.00685e-05	-1.38862	-0.877576
156082152	rs10053950	8.99203e-09	-1.72141	-1.54201e-10	0.000145372	-1.53637	-1.54201e-10
156082236	rs281044	2.24599e-07	2.36753	-0.870958	6.99507e-05	-1.38862	-0.879258
156082671	rs281045	2.3092e-07	2.38868	-0.864358	7.08509e-05	-1.38232	-0.872767
156082997	rs281046	3.23511e-07	2.50049	-0.639009	0.000115809	-1.11318	-0.650545
156083824	rs188130	2.62019e-07	2.43876	-0.788096	7.9917e-05	-1.34412	-0.790564
156083898	rs116647836	1.24201e-08	-1.39843	-1.54201e-10	0.000181965	-1.31185	-1.54201e-10
156085529	rs153492	3.95251e-08	0.380359	-0.621171	7.98777e-05	-1.55658	-0.57859
156091385	rs187730194	1.94725e-08	-1.25868e-10	-0.948742	0.000259977	-1.25868e-10	-0.955074
156094698	rs76273669	9.49859e-09	-1.6666	-1.54201e-10	0.000131742	-1.63482	-1.54201e-10
156095084	rs7716575	8.7408e-09	-1.74975	-1.54201e-10	0.000126014	-1.67927	-1.54201e-10
156096477	rs17053736	5.59542e-09	-1.0794	-1.1164	0.000197055	-0.121239	-1.11094
156096690	rs10491466	8.73636e-09	-1.75025	-1.54201e-10	0.000125558	-1.6829	-1.54201e-10
156097578	rs140504675	3.40913e-08	-1.25868e-10	-0.388705	0.000443465	-1.25868e-10	-0.421048
156098491	rs536237836	1.69957e-08	-1.25868e-10	-1.08479	0.000228277	-1.25868e-10	-1.08511
156098709	rs281053	6.14166e-07	3.50968	-1.00716	0.000133992	-0.669977	-0.947913
156098851	rs115890347	1.15886e-08	-1.46772	-1.54201e-10	0.000170509	-1.37688	-1.54201e-10
156099812	rs74352410	1.0949e-08	-1.5245	-1.54201e-10	0.000151249	-1.49674	-1.54201e-10
156100294	rs32082	2.79676e-07	2.49952	-0.783636	7.93343e-05	-1.34872	-0.793281
156100940	rs75148527	4.89741e-09	-1.21751	-1.11153	0.000158086	-0.348057	-1.10447
156102098	rs41075	4.63176e-07	3.02895	-0.808596	9.20909e-05	-1.17502	-0.817876
156102983	rs10056555	1.00296e-08	-1.61221	-1.54201e-10	0.000150368	-1.50258	-1.54201e-10
156103137	rs32081	2.76438e-08	-0.598347	-1.54201e-10	0.000141053	-1.56653	-1.54201e-10
156103226	rs32080	3.51434e-07	2.9583	-1.01402	0.00013302	-0.670147	-0.955018
156103464	rs116052603	4.48852e-08	-0.113639	-1.54201e-10	0.000117257	-1.7513	-1.54201e-10
156103643	rs143547553	1.67311e-08	-1.25868e-10	-1.10048	0.000225349	-1.25868e-10	-1.09802
156103895	rs76007058	4.96621e-09	-1.19809	-1.117	0.000163133	-0.309314	-1.11179
156104280	rs7721754	8.75511e-09	-1.74811	-1.54201e-10	0.000127185	-1.67002	-1.54201e-10
156104693	rs114278976	8.80687e-09	-1.74222	-1.54201e-10	0.000130203	-1.64657	-1.54201e-10
156104780	rs32079	1.85679e-08	-0.996311	-1.54201e-10	0.000128919	-1.65648	-1.54201e-10
156105492	rs74912097	1.09884e-08	-1.5209	-1.54201e-10	0.000146108	-1.53132	-1.54201e-10
156105624	rs78242171	1.65695e-08	-1.25868e-10	-1.11018	0.000223042	-1.25868e-10	-1.10831
156107384	rs75018040	5.00643e-09	-1.19232	-1.1147	0.000165179	-0.300006	-1.10863
156107601	rs114729396	1.25257e-08	-1.38996	-1.54201e-10	0.000190202	-1.26758	-1.54201e-10
156108425	rs79164027	1.08571e-08	-1.53293	-1.54201e-10	0.000131138	-1.63942	-1.54201e-10
156108443	rs79682097	1.65274e-08	-1.25868e-10	-1.11273	0.000222237	-1.25868e-10	-1.11192
156108624	rs157571	1.63721e-08	-1.25868e-10	-1.12217	0.000221895	-1.25868e-10	-1.11346
156108665	rs76198969	1.05702e-08	-1.55971	-1.54201e-10	0.000145235	-1.53732	-1.54201e-10
156109192	rs157457	1.63829e-08	-1.25868e-10	-1.12151	0.000222626	-1.25868e-10	-1.11018
156109343	rs76864066	1.23398e-08	-1.40492	-1.54201e-10	0.000131289	-1.63827	-1.54201e-10
156109709	rs32077	2.12e-07	2.13749	-0.698649	8.01084e-05	-1.43277	-0.699521
156109718	rs76298111	8.79079e-09	-1.74404	-1.54201e-10	0.00012937	-1.65299	-1.54201e-10
156109839	rs115879008	1.09344e-08	-1.52583	-1.54201e-10	0.000145406	-1.53614	-1.54201e-10
156109842	rs72801195	5.1238e-09	-1.16952	-1.11433	0.000171421	-0.26341	-1.10813
156109847	rs10071404	8.76606e-09	-1.74686	-1.54201e-10	0.000127928	-1.6642	-1.54201e-10
156109921	rs10071427	8.78344e-09	-1.74488	-1.54201e-10	0.000128966	-1.65612	-1.54201e-10
156110439	rs34853524	1.22988e-08	-1.40825	-1.54201e-10	0.00011758	-1.74855	-1.54201e-10
156110648	rs80069245	1.09884e-08	-1.5209	-1.54201e-10	0.000146108	-1.53132	-1.54201e-10
156111223	rs32076	3.02208e-07	2.80138	-1.00801	0.000124451	-0.74464	-0.947116
156111238	rs32075	3.61266e-07	2.96922	-0.997353	0.000132492	-0.695171	-0.933976
156111450	rs32074	5.74587e-08	0.133318	-1.54201e-10	0.000283136	-0.869742	-1.54201e-10
156112063	rs32073	4.1555e-07	3.11777	-1.00592	0.000145198	-0.593042	-0.944526
156112088	rs80000754	8.95245e-09	-1.72582	-1.54201e-10	0.000148514	-1.51499	-1.54201e-10
156112604	rs75107183	1.64892e-08	-1.25868e-10	-1.11504	0.000221702	-1.25868e-10	-1.11433
156112701	rs157456	1.66742e-08	-1.25868e-10	-1.10389	0.000230787	-1.25868e-10	-1.07417
156112766	rs157671	1.66611e-08	-1.25868e-10	-1.10467	0.000230492	-1.25868e-10	-1.07545
156112979	rs77611325	1.83005e-08	-1.01082	-1.54201e-10	0.000127711	-1.6659	-1.54201e-10
156113221	rs157670	7.66985e-09	-0.777465	-1.10298	0.000202831	-0.127827	-1.07547
156113249	rs74809905	1.04734e-08	-1.56891	-1.54201e-10	0.000143828	-1.54705	-1.54201e-10
156113550	rs78163252	1.04515e-08	-1.571	-1.54201e-10	0.00014351	-1.54927	-1.54201e-10
156113632	rs32072	1.52242e-06	4.44367	-1.03336	0.00027022	0.0662635	-0.982694
156113762	rs157669	1.71072e-08	-1.25868e-10	-1.07825	0.000239743	-1.25868e-10	-1.0361
156113809	rs32071	5.74231e-07	3.46372	-1.02844	0.0001283	-0.688652	-0.972647
156113940	rs116644152	1.04274e-08	-1.57331	-1.54201e-10	0.000143159	-1.55171	-1.54201e-10
156114068	rs7723731	4.74147e-09	-1.24105	-1.12034	9.58976e-05	-0.832271	-1.12011
156114089	rs157668	1.63708e-08	-1.25868e-10	-1.12225	0.00022165	-1.25868e-10	-1.11457
156114664	rs138776713	1.67409e-08	-1.25868e-10	-1.09989	0.000225186	-1.25868e-10	-1.09874
156114761	rs183651704	1.69509e-08	-1.25868e-10	-1.08743	0.000227725	-1.25868e-10	-1.08753
156114762	rs188752051	1.69568e-08	-1.25868e-10	-1.08708	0.000227803	-1.25868e-10	-1.08718
156114818	rs32070	5.94363e-07	3.21295	-0.743209	0.000109141	-1.07899	-0.744033
156114832	rs32069	1.17557e-06	4.18509	-1.03333	0.000171615	-0.338231	-1.03218
156115007	rs39927	7.43461e-07	3.44553	-0.751957	0.000114489	-1.02242	-0.752772
156115045	rs157667	1.65552e-08	-1.25868e-10	-1.11105	0.000228005	-1.25868e-10	-1.0863
156115757	rs32068	5.83178e-07	3.18967	-0.73892	0.000108676	-1.08755	-0.73975
156116294	rs76116514	1.64849e-08	-1.25868e-10	-1.1153	0.000221641	-1.25868e-10	-1.11461
156116395	rs79897270	1.02917e-08	-1.58641	-1.54201e-10	0.000141185	-1.5656	-1.54201e-10
156116412	rs39926	1.18312e-06	4.23789	-1.07973	0.000241713	0.0137484	-1.04167
156116484	rs17053748	1.5223e-08	-1.19494	-1.54201e-10	0.000302714	-0.802879	-1.54201e-10
156116642	rs1353249	3.49504e-09	-1.54517	-1.12124	9.00247e-05	-0.896685	-1.1189
156116891	rs17053760	1.51048e-08	-1.20274	-1.54201e-10	0.000140249	-1.57225	-1.54201e-10
156116992	rs10036419	1.17361e-08	-1.45508	-1.54201e-10	0.000226444	-1.09317	-1.54201e-10
156117101	rs157332	5.74766e-07	3.16411	-0.727896	0.000108857	-1.09689	-0.728737
156117200	rs157333	1.23621e-06	4.20901	-1.00695	0.000261423	-0.001912	-0.947617
156117431	rs157334	1.34482e-06	4.28887	-1.0026	0.000258853	-0.017137	-0.942271
156117447	rs157335	5.90208e-07	3.4597	-0.996974	0.00013234	-0.695563	-0.934731
156117615	rs6890150	1.16496e-08	-1.46247	-1.54201e-10	0.000223957	-1.10421	-1.54201e-10
156117960	rs157666	3.88838e-09	-1.4586	-1.10115	6.27036e-05	-1.30885	-1.06839
156117997	rs281054	5.51881e-07	3.11781	-0.722225	0.000107649	-1.11372	-0.723072
156118008	rs157665	3.81441e-09	-1.47955	-1.09942	6.12727e-05	-1.3347	-1.06564
156118250	rs115270919	1.42569e-08	-1.2605	-1.54201e-10	0.000277705	-0.889107	-1.54201e-10
156118498	rs282471	1.67919e-08	-1.25868e-10	-1.09685	0.000233698	-1.25868e-10	-1.06164
156118540	rs282472	4.2121e-09	-1.39132	-1.08846	6.80973e-05	-1.24357	-1.05116
156118651	rs281055	5.52292e-07	3.14093	-0.744605	0.000106156	-1.10533	-0.745428
156118997	rs281056	5.97687e-07	3.4858	-1.01048	0.000131701	-0.683799	-0.951337
156119383	rs79146596	1.13022e-08	-1.49275	-1.54201e-10	0.000175702	-1.34688	-1.54201e-10
156119497	rs281057	5.58779e-07	3.11781	-0.709803	0.000108993	-1.11372	-0.710664
156120365	rs157662	3.86648e-09	-1.46725	-1.09816	6.51261e-05	-1.27626	-1.06308
156120606	rs17053768	1.58993e-08	-1.15147	-1.54201e-10	0.000144489	-1.54247	-1.54201e-10
156120993	rs281058	5.27216e-07	3.11781	-0.767949	0.000102843	-1.11372	-0.768746
156121187	rs32095	5.25001e-07	3.11781	-0.772159	0.000102412	-1.11372	-0.772951
156121269	rs32094	5.86332e-07	3.51993	-1.0638	0.000131135	-0.619709	-1.01973
156121646	rs10085029	1.26563e-08	-1.37959	-1.54201e-10	0.000281595	-0.875199	-1.54201e-10
156121837	rs32092	4.04397e-08	-0.217934	-1.54201e-10	0.000172233	-1.36682	-1.54201e-10
156122672	rs157663	4.01502e-09	-1.42655	-1.10115	6.52112e-05	-1.26964	-1.06839
156122925	rs11740955	3.77941e-08	-0.285593	-1.54201e-10	0.000117564	-1.74868	-1.54201e-10
156123651	rs39929	7.13109e-07	3.70119	-1.0493	0.000182592	-0.307095	-1.00132
156123671	rs468494	3.22682e-07	2.5468	-0.687882	8.95336e-05	-1.33229	-0.688764
156123672	rs467530	3.39677e-07	2.59006	-0.679813	9.14926e-05	-1.31871	-0.680704
156123995	rs157664	4.08754e-09	-1.39135	-1.11845	6.932e-05	-1.17486	-1.10207
156124680	rs144010347	9.16684e-09	-1.70216	-1.54201e-10	0.000141844	-1.56094	-1.54201e-10
156125008	rs80156653	1.64821e-08	-1.25868e-10	-1.11547	0.000221602	-1.25868e-10	-1.11478
156125130	rs32091	3.20278e-07	2.5231	-0.671654	9.03279e-05	-1.33967	-0.672553
156125499	rs32090	3.20303e-07	2.90859	-1.05707	9.78682e-05	-0.921159	-1.01089
156125525	rs32089	8.07631e-07	3.81677	-1.04041	0.000195841	-0.247315	-0.991051
156126144	rs32088	3.17933e-07	2.5016	-0.657508	9.10061e-05	-1.34632	-0.658421
156126942	rs32087	3.1867e-07	2.5016	-0.655193	9.12168e-05	-1.34632	-0.656109
156126969	rs32086	3.76501e-07	2.65752	-0.644352	9.68497e-05	-1.29723	-0.645278
156127271	rs78503215	1.05518e-08	-1.56145	-1.54201e-10	0.000140438	-1.5709	-1.54201e-10
156127620	rs39928	2.64801e-08	-0.641353	-1.54201e-10	0.0001406	-1.56975	-1.54201e-10
156127903	rs117779567	3.14924e-08	-1.25868e-10	-0.468001	0.000410404	-1.25868e-10	-0.498526
156128122	rs32085	3.92823e-07	3.10447	-1.04886	0.000104305	-0.86729	-1.00106
156129061	rs32084	3.91463e-07	3.07952	-1.02738	0.000105965	-0.877918	-0.97464
156129488	rs32083	3.08149e-07	2.45596	-0.643129	9.41217e-05	-1.32702	-0.644056
156130882	rs157336	4.07434e-07	3.07952	-0.987389	0.000111288	-0.877918	-0.925631
156131251	rs157337	3.39048e-07	2.5231	-0.614702	9.56163e-05	-1.33967	-0.615656
156131676	rs78940236	1.69237e-08	-1.25868e-10	-1.08903	0.000227724	-1.25868e-10	-1.08753
156131828	rs282476	1.65761e-08	-1.25868e-10	-1.10978	0.000228792	-1.25868e-10	-1.08285
156131988	rs17053816	1.3272e-08	-1.33209	-1.54201e-10	0.000270583	-0.915088	-1.54201e-10
156132205	rs157338	8.20106e-07	3.82618	-1.0345	0.000191163	-0.27895	-0.983588
156132278	rs157339	3.99917e-07	2.59154	-0.518025	0.000111427	-1.28323	-0.519067
156132583	rs157340	3.48228e-07	2.5231	-0.587986	9.82028e-05	-1.33967	-0.588965
156133079	rs281060	3.41732e-07	2.47802	-0.561737	9.94198e-05	-1.35358	-0.56274
156133133	rs282478	4.64707e-09	-1.29008	-1.09143	7.27209e-05	-1.17273	-1.05631
156133329	rs116174051	1.47165e-08	-1.22878	-1.54201e-10	0.000132799	-1.62683	-1.54201e-10
156133899	rs157341	3.63945e-07	2.43463	-0.455379	0.000112777	-1.33378	-0.456473
156134041	rs157342	3.62915e-07	2.43463	-0.458215	0.000112458	-1.33378	-0.459306
156134219	rs78446756	1.70729e-08	-1.25868e-10	-1.08026	0.000229773	-1.25868e-10	-1.07858
156134335	rs9314059	1.41047e-08	-1.27124	-1.54201e-10	0.000273776	-0.903358	-1.54201e-10
156134806	rs157343	3.51666e-07	2.47802	-0.533083	0.000102307	-1.35358	-0.534111
156135393	rs17053824	1.30315e-08	-1.35038	-1.54201e-10	0.000263662	-0.940999	-1.54201e-10
156135437	rs282479	1.64466e-08	-1.25868e-10	-1.11763	0.00022529	-1.25868e-10	-1.09828
156135695	rs157344	3.24714e-07	2.80633	-0.941128	0.000108215	-0.963996	-0.867553
156135855	rs157345	3.32265e-07	2.97326	-1.08508	0.000341187	0.377267	-1.0605
156135928	rs72803011	3.18634e-09	-1.67573	-1.08314	7.19731e-05	-1.16719	-1.07218
156136082	rs157346	3.56651e-07	2.5016	-0.542591	0.000102078	-1.34632	-0.543611
156136959	rs115482506	1.04684e-08	-1.56938	-1.54201e-10	0.000139357	-1.57863	-1.54201e-10
156137491	rs157347	2.81345e-07	2.3381	-0.616267	8.8531e-05	-1.41509	-0.61722
156138058	rs111694647	5.74983e-08	0.134007	-1.54201e-10	0.000316015	-0.759878	-1.54201e-10
156138117	rs157348	2.86294e-07	2.35919	-0.619923	8.87452e-05	-1.40903	-0.620873
156138280	rs157349	2.86294e-07	2.35919	-0.619923	8.87452e-05	-1.40903	-0.620873
156138356	rs17665136	3.05579e-09	-1.69651	-1.1042	6.61243e-05	-1.22789	-1.09624
156138505	rs73302871	1.76156e-08	-1.25868e-10	-1.04896	0.000237205	-1.25868e-10	-1.04674
156139569	rs157350	3.09183e-07	2.44836	-0.632176	8.99813e-05	-1.38295	-0.633114
156139644	rs153843	3.54776e-07	2.93667	-0.982932	9.83876e-05	-1.00752	-0.919232
156139842	rs77295132	1.64685e-08	-1.25868e-10	-1.1163	0.000224093	-1.25868e-10	-1.10361
156140082	rs157672	1.63927e-08	-1.25868e-10	-1.12091	0.000223286	-1.25868e-10	-1.10721
156140093	rs17053827	1.77994e-08	-1.25868e-10	-1.03858	0.000236518	-1.25868e-10	-1.04964
156140970	rs157673	4.10405e-09	-1.4274	-1.07838	6.09052e-05	-1.36928	-1.03707
156141005	rs157352	3.24715e-07	2.94268	-1.07748	0.000322946	0.315195	-1.05338
156141337	rs157353	2.33369e-07	2.28833	-0.753457	7.79656e-05	-1.39798	-0.761422
156141398	rs157354	2.47544e-07	2.35334	-0.759494	7.90204e-05	-1.37857	-0.767393
156141605	rs12521174	3.19607e-09	-1.70818	-1.04765	6.68967e-05	-1.28083	-1.03169
156141714	rs10515741	5.00428e-07	2.29772	-1.54201e-10	0.000170847	-1.3749	-1.54201e-10
156141917	rs282474	3.25491e-09	-1.73377	-1.00381	4.54666e-05	-1.71351	-0.985177
156141962	rs116302240	1.11507e-08	-1.50625	-1.54201e-10	0.000124382	-1.69231	-1.54201e-10
156141985	rs157675	4.21778e-09	-1.40928	-1.06916	6.2906e-05	-1.34962	-1.02441
156142573	rs17561376	5.41111e-07	2.37588	-1.54201e-10	0.000171385	-1.37175	-1.54201e-10
156143290	rs75515089	9.19661e-09	-1.69891	-1.54201e-10	0.000125056	-1.6869	-1.54201e-10
156143595	rs80065492	5.66617e-08	0.119351	-1.54201e-10	0.000312676	-0.770498	-1.54201e-10
156143721	rs114680992	1.55049e-08	-1.17659	-1.54201e-10	0.000131688	-1.63523	-1.54201e-10
156144205	rs78590044	3.75952e-09	-1.64036	-0.9531	5.14031e-05	-1.6307	-0.94527
156144735	rs72803018	6.09323e-07	2.4946	-1.54201e-10	0.000181713	-1.31324	-1.54201e-10
156144763	rs76423629	9.3053e-09	-1.68716	-1.54201e-10	0.000126688	-1.67394	-1.54201e-10
156144783	rs157676	3.437e-07	2.98401	-1.06198	0.000386798	0.474619	-1.03238
156144844	rs72803019	6.17467e-07	2.50788	-1.54201e-10	0.000178515	-1.33099	-1.54201e-10
156144911	rs157677	3.378e-07	2.97566	-1.07095	0.000357599	0.407156	-1.04341
156145119	rs11749404	6.96663e-07	2.62855	-1.54201e-10	0.000189837	-1.2695	-1.54201e-10
156145239	rs17053831	3.27957e-09	-1.73818	-0.991858	6.30551e-05	-1.39967	-0.971986
156145269	rs114726440	4.13621e-09	-1.40998	-1.08798	3.99824e-05	-1.74084	-1.08638
156145336	rs78410740	9.56584e-09	-1.65955	-1.54201e-10	0.000147436	-1.52227	-1.54201e-10
156145654	rs157678	8.53981e-09	-1.02439	-0.748621	6.62827e-05	-1.55651	-0.765232
156145664	rs75317960	5.07774e-09	-1.74912	-0.543762	7.06076e-05	-1.72863	-0.5299
156145750	rs116148515	4.15506e-08	-0.128388	-0.0624474	0.000109199	-1.74641	-0.076092
156145856	rs11948514	6.63171e-09	-1.67661	-0.349276	9.09692e-05	-1.68239	-0.32276
156146452	rs282475	9.98371e-09	-1.04323	-0.573567	6.76487e-05	-1.6986	-0.602743
156147365	rs282465	4.33564e-09	-1.7046	-0.746275	6.95452e-05	-1.56767	-0.706016
156148642	rs157680	7.06535e-09	-0.952964	-1.00958	4.44108e-05	-1.69803	-1.02415
156149153	rs17053833	2.72027e-08	-0.208729	-0.405703	0.000539566	0.11836	-0.343264
156149235	rs17053835	1.1048e-08	-1.13668	-0.378816	0.000250068	-0.678694	-0.31524
156149693	rs79857689	1.06391e-07	0.749378	-1.54201e-10	0.000200678	-1.21396	-1.54201e-10
156150033	rs17053838	1.21113e-08	-1.04743	-0.376173	0.000274707	-0.587478	-0.312486
156150034	rs17053840	1.68928e-08	-1.25868e-10	-1.09086	0.000220803	-1.25868e-10	-1.1184
156150084	rs17053843	1.09267e-08	-1.11845	-0.408092	0.000248454	-0.654655	-0.345754
156150706	rs67453120	1.20618e-08	-0.765824	-0.661878	0.000279675	-0.267944	-0.614096
156150744	rs282464	1.71632e-08	-1.25868e-10	-1.07498	0.0002331	-1.25868e-10	-1.0642
156151046	rs459055	6.61193e-09	-1.38233	-0.646538	6.1787e-05	-1.75028	-0.641691
156151442	rs145562645	1.70796e-08	-1.25868e-10	-1.07986	0.000230554	-1.25868e-10	-1.07518
156151966	rs466413	1.7636e-08	-1.25868e-10	-1.0478	0.000237205	-1.25868e-10	-1.04674
156152000	rs76099403	1.64381e-08	-1.25868e-10	-1.11815	0.000220537	-1.25868e-10	-1.1196
156152882	rs17053847	8.23212e-09	-1.15922	-0.65048	0.000183852	-0.708543	-0.592997
156152920	rs2642660	1.0246e-08	-0.957353	-0.633508	6.3564e-05	-1.70602	-0.657604
156153139	rs67059134	2.14372e-08	-0.141234	-0.711386	0.00045472	0.261646	-0.657632
156153399	rs282466	3.0595e-09	-1.69046	-1.10903	5.29985e-05	-1.44473	-1.10067
156153513	rs2652324	1.08184e-08	-0.934563	-0.601941	6.66289e-05	-1.68972	-0.626812
156153757	rs188045959	1.15174e-07	0.828699	-1.54201e-10	0.000818036	0.191239	-1.54201e-10
156153919	rs140119279	8.70236e-08	0.548431	-1.54201e-10	0.000642122	-0.0508887	-1.54201e-10
156154144	rs466781	1.20075e-08	-1.62285	0.190641	0.000180095	-1.53161	0.209422
156154337	rs463728	1.17697e-08	-1.64286	0.190641	0.000189359	-1.48145	0.209422
156154347	rs72803027	2.414e-08	-0.0460251	-0.687854	0.000546691	0.420844	-0.632628
156154478	rs17053865	2.37316e-08	-0.111572	-0.639368	0.000534441	0.346784	-0.581231
156154739	rs462058	9.51929e-09	-1.67092	0.0064908	0.000170525	-1.4007	0.0239092
156155155	rs456290	1.20852e-08	-0.731112	-0.694657	6.62933e-05	-1.5955	-0.726082
156155368	rs72803029	1.81834e-08	-0.022096	-0.995142	0.000501318	0.670426	-0.968853
156155498	rs527934581	5.83803e-08	0.149232	-1.54201e-10	0.000328391	-0.721464	-1.54201e-10
156155832	rs10515742	2.25843e-08	0.18044	-0.980934	0.000779127	1.09249	-0.949986
156156421	rs10515743	6.98022e-09	-0.945724	-1.02894	0.000228688	-0.0770665	-1.00624
156156475	rs150894262	5.67034e-08	0.120087	-1.54201e-10	0.00032143	-0.742888	-1.54201e-10
156157350	rs149686178	1.86712e-08	-1.25868e-10	-0.990766	0.000246335	-1.25868e-10	-1.00897
156157369	rs116461773	1.07142e-08	-1.54618	-1.54201e-10	0.000199651	-1.2191	-1.54201e-10
156157395	rs148820887	5.52619e-08	0.0943366	-1.54201e-10	0.000315418	-0.761768	-1.54201e-10
156157661	rs284443	6.55426e-09	-1.29486	-0.742771	5.55395e-05	-1.72884	-0.769737
156157718	rs143449933	5.691e-08	0.123724	-1.54201e-10	0.000322289	-0.740218	-1.54201e-10
156158356	rs284444	5.94747e-09	-1.28499	-0.849787	4.96712e-05	-1.73864	-0.8716
156158406	rs141292562	5.81703e-08	0.145627	-1.54201e-10	0.000327521	-0.724117	-1.54201e-10
156158539	rs183501921	5.67034e-08	0.120087	-1.54201e-10	0.00032143	-0.742888	-1.54201e-10
156158680	rs138815758	5.85349e-08	0.151876	-1.54201e-10	0.000329031	-0.719517	-1.54201e-10
156158687	rs116761524	5.77009e-08	0.137525	-1.54201e-10	0.000325574	-0.730077	-1.54201e-10
156158830	rs149337737	5.21886e-08	0.0371162	-1.54201e-10	0.000302512	-0.803546	-1.54201e-10
156158856	rs147462693	5.44719e-08	0.0799385	-1.54201e-10	0.000312113	-0.772303	-1.54201e-10
156159661	rs142425080	9.22875e-09	-1.69542	-1.54201e-10	0.000117569	-1.74865	-1.54201e-10
156159804	rs114672170	5.79577e-08	0.141967	-1.54201e-10	0.00032664	-0.72681	-1.54201e-10
156160001	rs283098	4.45746e-09	-1.5974	-0.825771	5.11685e-05	-1.72975	-0.850791
156160303	rs149869486	5.64978e-08	0.116454	-1.54201e-10	0.000320574	-0.745555	-1.54201e-10
156160437	rs113901595	1.85011e-08	-1.25868e-10	-0.999919	0.000255038	-1.25868e-10	-0.974257
156161245	rs55667497	9.29232e-09	-0.776495	-0.912064	0.000330768	0.163333	-0.877582
156161370	rs185513712	5.62931e-08	0.112825	-1.54201e-10	0.000319721	-0.748218	-1.54201e-10
156161473	rs71591069	9.30624e-09	-1.68706	-1.54201e-10	0.000277419	-0.890138	-1.54201e-10
156161536	rs11949511	1.00812e-08	-0.670498	-0.936574	0.000342085	0.222835	-0.903444
156161586	rs148866493	5.67034e-08	0.120087	-1.54201e-10	0.00032143	-0.742888	-1.54201e-10
156161689	rs11954233	1.10026e-08	-0.576096	-0.943517	0.000406452	0.403415	-0.911617
156162652	rs76691977	3.83023e-09	-1.45271	-1.12211	6.72061e-05	-1.18581	-1.12209
156162659	rs116543869	8.84902e-09	-1.73744	-1.54201e-10	0.000131991	-1.63293	-1.54201e-10
156162672	rs80158998	2.3942e-08	-0.742114	-1.54201e-10	0.000776424	0.139031	-1.54201e-10
156162859	rs283097	3.02531e-09	-1.70779	-1.10295	5.05443e-05	-1.50282	-1.09
156163418	rs147323139	5.75357e-08	0.134658	-1.54201e-10	0.000324889	-0.732185	-1.54201e-10
156163451	rs139995557	5.60894e-08	0.1092	-1.54201e-10	0.000318872	-0.750877	-1.54201e-10
156163463	rs149390925	5.42767e-08	0.0763486	-1.54201e-10	0.000311295	-0.774927	-1.54201e-10
156163560	rs144795391	8.72907e-09	-1.75109	-1.54201e-10	0.000119015	-1.73641	-1.54201e-10
156164016	rs142552022	5.60894e-08	0.1092	-1.54201e-10	0.000318872	-0.750877	-1.54201e-10
156164188	rs17053873	3.33227e-08	0.520079	-0.931587	0.00129567	1.54582	-0.894706
156164402	rs62382382	1.22032e-08	-1.41605	-1.54201e-10	0.000228361	-1.08474	-1.54201e-10
156164513	rs464992	8.90595e-09	-1.74774	0.0167139	0.000257214	-1.01379	0.0480343
156164943	rs150340462	5.42767e-08	0.0763486	-1.54201e-10	0.000311295	-0.774927	-1.54201e-10
156164978	rs284442	6.71669e-09	-1.2776	-0.735554	5.52093e-05	-1.73847	-0.766064
156165512	rs72803033	9.72235e-09	-0.713107	-0.930213	0.000354334	0.251767	-0.897195
156166739	rs172240	9.25024e-09	-1.75066	0.0575658	0.000254643	-1.06524	0.0894392
156166759	rs10515744	3.98262e-08	0.683625	-0.916848	0.00159737	1.74228	-0.881832
156166890	rs138430266	5.60894e-08	0.1092	-1.54201e-10	0.000318872	-0.750877	-1.54201e-10
156167063	rs284441	6.27272e-09	-1.34241	-0.739132	5.49703e-05	-1.74741	-0.761467
156167145	rs62382383	1.10271e-08	-1.51739	-1.54201e-10	0.000124987	-1.68746	-1.54201e-10
156167919	rs56027130	1.30304e-08	-1.35047	-1.54201e-10	0.00025117	-0.989537	-1.54201e-10
156168529	rs79605869	3.53057e-08	-0.353704	-1.54201e-10	0.000212604	-1.15624	-1.54201e-10
156168603	rs143136059	5.62931e-08	0.112825	-1.54201e-10	0.000319721	-0.748218	-1.54201e-10
156168617	rs11955986	3.42427e-08	0.571083	-0.955358	0.00133839	1.60721	-0.923658
156168709	rs187802294	5.07354e-08	0.00887746	-1.54201e-10	0.000296366	-0.824073	-1.54201e-10
156169226	rs140824002	5.67034e-08	0.120087	-1.54201e-10	0.00032143	-0.742888	-1.54201e-10
156169620	rs147681090	5.67034e-08	0.120087	-1.54201e-10	0.00032143	-0.742888	-1.54201e-10
156169631	rs142456110	1.80827e-08	-1.02279	-1.54201e-10	0.000148843	-1.51278	-1.54201e-10
156170032	rs189417683	5.67034e-08	0.120087	-1.54201e-10	0.00032143	-0.742888	-1.54201e-10
156170215	rs284440	9.079e-09	-1.70201	-0.00977769	0.000181829	-1.33087	0.0182677
156170837	rs10515745	3.19427e-08	0.510582	-0.964385	0.00123116	1.53437	-0.934326
156171992	rs117207998	1.92761e-08	-1.25868e-10	-0.958881	0.000256215	-1.25868e-10	-0.96965
156172127	rs186140312	5.73261e-08	0.131009	-1.54201e-10	0.000324019	-0.734866	-1.54201e-10
156172418	rs284439	6.04688e-09	-1.38873	-0.729471	7.69246e-05	-1.41123	-0.761607
156173860	rs3969608	3.14707e-09	-1.68467	-1.08661	5.24377e-05	-1.48587	-1.07017
156174011	rs381258	1.05723e-08	-1.67835	0.118839	0.000180597	-1.4634	0.143997
156174457	rs66744889	2.97912e-08	0.473504	-0.997038	0.00105703	1.41546	-0.967907
156174696	rs151284923	5.75337e-08	0.134623	-1.54201e-10	0.00032488	-0.73221	-1.54201e-10
156174895	rs150404227	5.54871e-08	0.0984028	-1.54201e-10	0.000316359	-0.75879	-1.54201e-10
156175259	rs56297325	2.86339e-08	0.494612	-1.05777	0.00109175	1.51512	-1.03525
156175405	rs80134361	1.09364e-08	-1.52565	-1.54201e-10	0.000122818	-1.70496	-1.54201e-10
156175866	rs115822848	7.39749e-08	0.385979	-1.54201e-10	0.000590974	-0.133895	-1.54201e-10
156176017	rs60743126	2.50965e-08	-1.25868e-10	-0.69502	0.000337391	-1.25868e-10	-0.694426
156176183	rs56261607	1.09169e-08	-1.52744	-1.54201e-10	0.000122719	-1.70577	-1.54201e-10
156176776	rs189571710	5.75337e-08	0.134623	-1.54201e-10	0.00032488	-0.73221	-1.54201e-10
156177553	rs80048103	1.64683e-08	-1.25868e-10	-1.11631	0.000221428	-1.25868e-10	-1.11557
156177823	rs182225647	5.75337e-08	0.134623	-1.54201e-10	0.00032488	-0.73221	-1.54201e-10
156177901	rs187539632	5.75337e-08	0.134623	-1.54201e-10	0.00032488	-0.73221	-1.54201e-10
156178274	rs75628933	1.35104e-08	-1.31429	-1.54201e-10	0.000118486	-1.74087	-1.54201e-10
156178993	rs142761833	5.71176e-08	0.127365	-1.54201e-10	0.000323152	-0.737544	-1.54201e-10
156179323	rs145159139	2.98622e-08	-0.521154	-1.54201e-10	0.00117298	0.551637	-1.54201e-10
156179453	rs10050975	1.15533e-08	-0.512639	-0.958138	0.0004678	0.554653	-0.92228
156179592	rs59428757	2.55948e-08	0.36578	-1.04114	0.000951844	1.35936	-1.01663
156179869	rs149487765	6.12669e-08	0.197492	-1.54201e-10	0.000386895	-0.557513	-1.54201e-10
156180243	rs143094561	5.02033e-08	-0.00166652	-1.54201e-10	0.00030814	-0.785113	-1.54201e-10
156180329	rs284432	2.81179e-08	-1.25868e-10	-0.58134	0.000363621	-1.25868e-10	-0.619556
156180500	rs139773367	7.09893e-08	0.344781	-1.54201e-10	0.000379713	-0.576251	-1.54201e-10
156180806	rs150003354	2.61861e-08	-1.25868e-10	-0.652518	0.000352103	-1.25868e-10	-0.651743
156180917	rs181342133	7.09893e-08	0.344781	-1.54201e-10	0.000379713	-0.576251	-1.54201e-10
156180935	rs117662458	2.41158e-08	-1.25868e-10	-0.734882	0.000326346	-1.25868e-10	-0.72771
156181309	rs3857411	8.13164e-09	-0.815894	-1.00609	0.000313886	0.210436	-0.977074
156181371	rs146590498	7.09893e-08	0.344781	-1.54201e-10	0.000379713	-0.576251	-1.54201e-10
156181657	rs76296101	7.2101e-08	0.36032	-1.54201e-10	0.00038416	-0.564609	-1.54201e-10
156181770	rs143597008	1.73202e-08	-1.25868e-10	-1.06587	0.000232683	-1.25868e-10	-1.06599
156182048	rs11135380	8.562e-09	-0.780832	-0.989581	0.000301748	0.157253	-0.96333
156182200	rs11135381	2.2028e-08	0.288779	-1.11421	0.00078253	1.26587	-1.11901
156182450	rs11135382	2.46459e-08	0.228674	-0.941812	0.000818345	1.10301	-0.911394
156182462	rs11135383	8.67299e-09	-0.81259	-0.944944	0.000302929	0.112612	-0.914781
156182664	rs77889463	1.92976e-08	-1.25868e-10	-0.957767	0.000260488	-1.25868e-10	-0.953111
156182737	rs57838784	8.43954e-09	-0.851344	-0.933476	0.000290358	0.0578366	-0.90239
156182760	rs184292384	7.09893e-08	0.344781	-1.54201e-10	0.000379713	-0.576251	-1.54201e-10
156182818	rs57452961	2.21798e-08	0.29782	-1.11638	0.000790137	1.27687	-1.12033
156182912	rs138176265	7.15424e-08	0.352543	-1.54201e-10	0.000381927	-0.570437	-1.54201e-10
156183042	rs57399099	8.10535e-09	-0.823665	-1.00156	0.000281645	0.0969918	-0.972012
156183065	rs149532874	7.15424e-08	0.352543	-1.54201e-10	0.000381927	-0.570437	-1.54201e-10
156183197	rs115530474	8.21446e-08	0.490734	-1.54201e-10	0.000423823	-0.466353	-1.54201e-10
156183715	rs184309788	7.15424e-08	0.352543	-1.54201e-10	0.000381927	-0.570437	-1.54201e-10
156183806	rs59056886	2.44661e-08	-1.25868e-10	-0.720457	0.000328957	-1.25868e-10	-0.719741
156183876	rs116231084	1.0393e-08	-1.57661	-1.54201e-10	0.000125614	-1.68245	-1.54201e-10
156183901	rs12110214	8.19192e-09	-0.817824	-0.996775	0.00031628	0.207641	-0.966681
156185424	rs146306910	1.20324e-08	-1.43015	-1.54201e-10	0.000120347	-1.72529	-1.54201e-10
156185591	rs1494542	8.27057e-09	-0.806664	-0.99838	0.000320855	0.223792	-0.968469
156185734	rs3913020	2.33043e-08	0.230026	-0.999133	0.000746093	1.06849	-0.969308
156186087	rs72803039	8.01199e-09	-0.835251	-1.00156	0.000277073	0.0806238	-0.972012
156186761	rs72803040	8.2207e-09	-0.811959	-0.999133	0.00031814	0.216133	-0.969308
156187182	rs3857412	2.29736e-08	0.327093	-1.1105	0.000821866	1.31243	-1.11652
156187774	rs72803041	8.1637e-09	-0.811959	-1.00609	0.000315679	0.216133	-0.977074
156187928	rs284445	4.77579e-09	-1.66518	-0.68901	5.75629e-05	-1.69307	-0.769721
156188019	rs1389818	2.49979e-08	0.30789	-1.00684	0.000922285	1.2891	-0.977917
156188637	rs183838407	7.38101e-08	0.383748	-1.54201e-10	0.000390973	-0.54703	-1.54201e-10
156188766	rs72803042	8.01469e-09	-0.823669	-1.0128	0.000308046	0.199169	-0.984588
156189098	rs146249602	7.2101e-08	0.36032	-1.54201e-10	0.00038416	-0.564609	-1.54201e-10
156189113	rs56293630	8.07773e-09	-0.812842	-1.01579	0.000298152	0.169883	-0.987947
156189814	rs72803043	7.99989e-09	-0.862749	-0.97557	0.000274282	0.0416513	-0.943164
156190051	rs72803044	7.78107e-09	-0.857056	-1.009	0.00026527	0.0497344	-0.984653
156190088	rs72803046	7.66761e-09	-0.862749	-1.01799	0.000261622	0.0416513	-0.990418
156190363	rs56182215	7.70467e-09	-0.854007	-1.02191	0.000261436	0.054061	-1.00354
156190493	rs56389540	2.30572e-08	0.238262	-1.01803	0.000836794	1.20437	-0.990459
156190567	rs55653598	7.49609e-09	-0.889815	-1.01355	0.000252992	0.003117	-0.985428
156190796	rs10041876	2.2391e-08	0.29782	-1.10691	0.000795928	1.27687	-1.11302
156191214	rs1845479	2.48401e-08	0.316975	-1.02226	0.000916521	1.30014	-0.995224
156191515	rs3913482	2.2255e-08	0.191666	-1.00684	0.000732375	1.05854	-0.977917
156192264	rs11953631	1.62918e-08	-0.0154891	-1.1116	0.000540007	0.893196	-1.11728
156192278	rs117879283	1.65573e-08	-1.25868e-10	-1.11092	0.000219953	-1.25868e-10	-1.12226
156192391	rs72803047	7.88543e-09	-0.834724	-1.01801	0.000300122	0.183124	-0.994602
156192801	rs10065295	2.44693e-08	-1.25868e-10	-0.720327	0.000329053	-1.25868e-10	-0.719449
156193118	rs1827368	8.05616e-09	-1.72703	-0.104285	0.000259014	-0.874001	-0.0847832
156193701	rs72803048	7.15221e-09	-0.932332	-1.01799	0.000236859	-0.057785	-0.990418
156194215	rs56233900	8.20658e-09	-0.800763	-1.01205	0.000318698	0.23232	-0.983744
156195136	rs72803049	7.97487e-09	-0.817824	-1.02363	0.000306907	0.207641	-0.996765
156195963	rs57534975	7.98066e-09	-0.817824	-1.0229	0.000305908	0.207641	-1.00003
156196045	rs2029776	2.2362e-08	0.29782	-1.1082	0.000794303	1.27687	-1.11507
156196226	rs56920379	2.37219e-08	0.257039	-1.00839	0.000865468	1.22725	-0.979643
156196392	rs36085389	9.98861e-09	-1.6163	-1.54201e-10	0.000117705	-1.74749	-1.54201e-10
156196811	rs72803051	8.37456e-09	-0.811959	-0.98059	0.000323208	0.216133	-0.953503
156196855	rs17053913	1.63956e-08	-1.25868e-10	-1.12074	0.000221363	-1.25868e-10	-1.11586
156197003	rs72803052	8.49052e-09	-0.806664	-0.972133	0.000330197	0.223792	-0.939769
156197023	rs72803054	8.2644e-09	-0.823669	-0.982121	0.000317241	0.199169	-0.955175
156197992	rs2047175	7.20024e-09	-0.851466	-1.09217	0.000269379	0.158769	-1.07832
156198650	rs17053919	7.21485e-09	-0.849438	-1.09217	0.000270176	0.161722	-1.07832
156198888	rs56259528	7.13157e-09	-0.86029	-1.09293	0.000265692	0.145903	-1.07923
156199067	rs185288743	7.46838e-08	0.395515	-1.54201e-10	0.000394445	-0.538188	-1.54201e-10
156199692	rs112084988	7.72599e-09	-0.778743	-1.09442	0.00028791	0.228022	-1.08104
156200192	rs2047174	6.69297e-09	-0.924523	-1.09217	0.000242009	0.0516251	-1.07832
156201303	rs56094322	2.00681e-08	0.172781	-1.0914	0.000708195	1.12444	-1.07739
156202031	rs57433210	2.45258e-08	-1.25868e-10	-0.718023	0.000329131	-1.25868e-10	-0.719211
156202133	rs17053922	7.42581e-09	-0.821959	-1.09083	0.000306662	0.286778	-1.0767
156202143	rs59989471	7.27699e-09	-0.8437	-1.08933	0.000273374	0.170075	-1.0749
156202637	rs17053924	8.38216e-09	-0.712073	-1.07957	0.000335803	0.359559	-1.0587
156202701	rs76656136	7.19776e-08	0.358608	-1.54201e-10	0.000383667	-0.565892	-1.54201e-10
156203460	rs71591071	8.72673e-09	-1.75136	-1.54201e-10	0.000321124	-0.74384	-1.54201e-10
156203834	rs139035375	7.23503e-08	0.363773	-1.54201e-10	0.000385156	-0.56202	-1.54201e-10
156204457	rs186990329	7.23503e-08	0.363773	-1.54201e-10	0.000385156	-0.56202	-1.54201e-10
156204592	rs114925121	1.34233e-07	0.981831	-1.54201e-10	0.00061832	-0.0886619	-1.54201e-10
156204718	rs79727823	7.21383e-07	2.66342	-1.54201e-10	0.000763756	0.12258	-1.54201e-10
156205963	rs6862763	2.5051e-08	0.362466	-1.0593	0.000931326	1.35534	-1.0344
156207170	rs6867573	6.96297e-09	-0.91913	-1.05801	0.000230569	-0.0388243	-1.03629
156207555	rs143286409	1.2738e-08	-1.37316	-1.54201e-10	0.000138695	-1.58339	-1.54201e-10
156208190	rs77402103	9.9656e-09	-1.61861	-1.54201e-10	0.000123554	-1.69899	-1.54201e-10
156208323	rs72803058	7.23853e-09	-0.91913	-1.0192	0.000240539	-0.0388243	-0.993963
156208384	rs2652325	8.73573e-09	-1.75033	-1.54201e-10	0.000149371	-1.50924	-1.54201e-10
156208731	rs55663629	1.04508e-08	-1.57107	-1.54201e-10	0.000118288	-1.74254	-1.54201e-10
156209423	rs183112827	7.12357e-08	0.348246	-1.54201e-10	0.0003807	-0.573656	-1.54201e-10
156209701	rs139828748	7.12357e-08	0.348246	-1.54201e-10	0.0003807	-0.573656	-1.54201e-10
156210175	rs6870581	2.4155e-08	0.34318	-1.07644	0.000891344	1.33195	-1.05489
156211667	rs55880500	7.79951e-09	-0.784118	-1.07957	0.000292164	0.220351	-1.0587
156211998	rs113378153	2.18275e-08	0.278758	-1.11333	0.000772723	1.25368	-1.11943
156212453	rs190852042	8.82941e-09	-1.73966	-1.54201e-10	0.000149427	-1.50886	-1.54201e-10
156212969	rs6897623	7.75807e-09	-0.790072	-1.07894	0.000289866	0.211846	-1.0581
156213251	rs59504684	2.46432e-08	0.333067	-1.04631	0.000909151	1.31968	-1.02284
156214771	rs4549508	2.47045e-08	0.333067	-1.04383	0.000911735	1.31968	-1.02
156214943	rs188829868	6.8782e-08	0.313195	-1.54201e-10	0.00037085	-0.59987	-1.54201e-10
156215305	rs148747904	3.31073e-07	-1.25868e-10	1.88459	0.00428049	-1.25868e-10	1.84615
156215462	rs113622376	2.47325e-08	0.333067	-1.0427	0.000912913	1.31968	-1.01871
156215729	rs6869498	7.14395e-09	-0.898199	-1.05328	0.000238883	-0.00885618	-1.03084
156216580	rs111835718	6.4341e-08	0.246449	-1.54201e-10	0.000352866	-0.649579	-1.54201e-10
156216591	rs116468188	2.98892e-07	1.78234	-1.54201e-10	0.00148223	0.785633	-1.54201e-10
156216982	rs147980366	1.18183e-07	0.854486	-1.54201e-10	0.000560044	-0.187652	-1.54201e-10
156217107	rs143458896	7.37487e-09	-0.879684	-1.03999	0.00027523	0.117555	-1.01562
156217108	rs112573084	6.4341e-08	0.246449	-1.54201e-10	0.000352866	-0.649579	-1.54201e-10
156217143	rs142787352	6.80261e-08	0.302143	-1.54201e-10	0.000367803	-0.60812	-1.54201e-10
156217385	rs57047539	6.42373e-08	0.244837	-1.54201e-10	0.000363225	-0.620646	-1.54201e-10
156218557	rs146628533	1.03648e-07	0.72325	-1.54201e-10	0.000514257	-0.272945	-1.54201e-10
156219046	rs77643868	6.36139e-08	0.235084	-1.54201e-10	0.000349902	-0.658015	-1.54201e-10
156219202	rs1603070	2.48777e-08	0.333067	-1.03684	0.000919016	1.31968	-1.01204
156219400	rs75102922	6.21909e-08	0.212461	-1.54201e-10	0.000344084	-0.674782	-1.54201e-10
156219983	rs9918125	2.38082e-08	0.36578	-1.1135	0.000859256	1.35936	-1.11896
156220557	rs72803061	7.50613e-09	-0.871073	-1.03095	0.00028159	0.130153	-1.00537
156221388	rs144650943	2.31757e-08	-1.25868e-10	-0.774644	0.000321898	-1.25868e-10	-0.741433
156221483	rs59553407	2.49519e-08	0.414144	-1.11494	0.000910298	1.41793	-1.11982
156221848	rs59194303	6.24252e-08	0.216222	-1.54201e-10	0.000345043	-0.671997	-1.54201e-10
156221985	rs141740969	6.67424e-08	0.283093	-1.54201e-10	0.000362616	-0.622323	-1.54201e-10
156222094	rs150839468	6.67424e-08	0.283093	-1.54201e-10	0.000362616	-0.622323	-1.54201e-10
156222106	rs77428782	2.20342e-08	-1.25868e-10	-0.825151	0.000294985	-1.25868e-10	-0.828744
156222134	rs139638017	6.64894e-08	0.279295	-1.54201e-10	0.000361592	-0.625152	-1.54201e-10
156222147	rs284438	3.08135e-08	-0.489793	-1.54201e-10	0.000230963	-1.07341	-1.54201e-10
156222349	rs79842648	6.24252e-08	0.216222	-1.54201e-10	0.000345043	-0.671997	-1.54201e-10
156222396	rs75685785	6.24252e-08	0.216222	-1.54201e-10	0.000345043	-0.671997	-1.54201e-10
156222433	rs111940088	9.53396e-09	-1.66289	-1.54201e-10	0.000119739	-1.73035	-1.54201e-10
156222611	rs76455663	1.09294e-08	-1.52629	-1.54201e-10	0.000134597	-1.61338	-1.54201e-10
156223031	rs117492524	1.98307e-07	-1.25868e-10	1.37207	0.00299871	-1.25868e-10	1.49027
156223126	rs13361000	2.28717e-08	0.327093	-1.11494	0.000819155	1.31243	-1.11982
156223879	rs57182083	6.17514e-08	0.205368	-1.54201e-10	0.000342282	-0.680032	-1.54201e-10
156224126	rs113114143	6.24252e-08	0.216222	-1.54201e-10	0.000345043	-0.671997	-1.54201e-10
156224370	rs67335156	2.30863e-08	0.323987	-1.10249	0.000822154	1.30866	-1.1124
156224730	rs182206969	6.5987e-08	0.27171	-1.54201e-10	0.000359556	-0.630799	-1.54201e-10
156224972	rs142048263	1.87262e-08	-1.25868e-10	-0.987821	0.00024701	-1.25868e-10	-1.00624
156224974	rs73304987	6.62438e-08	0.275594	-1.54201e-10	0.000360596	-0.627908	-1.54201e-10
156225011	rs73304990	6.65188e-08	0.279737	-1.54201e-10	0.000361711	-0.624823	-1.54201e-10
156225478	rs183394807	6.57376e-08	0.267924	-1.54201e-10	0.000358544	-0.633616	-1.54201e-10
156225856	rs73304994	8.85011e-08	0.565268	-1.54201e-10	0.000474406	-0.353605	-1.54201e-10
156226011	rs10045795	2.29542e-08	-1.25868e-10	-0.784246	0.000307227	-1.25868e-10	-0.788079
156226108	rs73304995	8.6989e-08	0.548035	-1.54201e-10	0.000468101	-0.366983	-1.54201e-10
156226133	rs193170863	1.81315e-08	-1.25868e-10	-1.0201	0.000244872	-1.25868e-10	-1.01493
156226341	rs1494540	8.6989e-08	0.548035	-1.54201e-10	0.000468101	-0.366983	-1.54201e-10
156226550	rs2436424	5.4034e-09	-1.67029	-0.560424	6.46375e-05	-1.6981	-0.648769
156226812	rs184585863	1.98004e-08	-1.25868e-10	-0.932048	0.000268765	-1.25868e-10	-0.921831
156227056	rs116159221	1.33342e-08	-1.32741	-1.54201e-10	0.000257061	-0.966355	-1.54201e-10
156227175	rs191943593	6.23861e-08	0.215595	-1.54201e-10	0.000164088	-1.41527	-1.54201e-10
156227270	rs17053933	1.08422e-08	-0.449534	-1.08476	0.000392865	0.522874	-1.06508
156230976	rs2434708	3.52987e-09	-1.7484	-0.908088	4.8248e-05	-1.69918	-0.940132
156232616	rs55634260	1.05052e-08	-0.446087	-1.11979	0.000276893	0.223345	-1.11538
156232852	rs185544964	2.48045e-08	-0.706722	-1.54201e-10	0.000197544	-1.22971	-1.54201e-10
156233544	rs140879937	8.99809e-09	-0.648639	-1.0721	0.000303948	0.257059	-1.05587
156233735	rs61354888	7.40144e-08	0.386512	-1.54201e-10	0.000413234	-0.491654	-1.54201e-10
156233777	rs139102622	1.77954e-08	-1.25868e-10	-1.03881	0.000239764	-1.25868e-10	-1.03601
156234102	rs144870721	1.83367e-08	-1.00884	-1.54201e-10	0.00015004	-1.50477	-1.54201e-10
156234278	rs146758835	6.18964e-08	0.207715	-1.54201e-10	0.000342877	-0.678296	-1.54201e-10
156234792	rs148316004	8.85634e-09	-0.666395	-1.07022	0.000297385	0.233069	-1.05371
156234847	rs140486911	5.25666e-08	0.0443329	-1.54201e-10	0.000304106	-0.79829	-1.54201e-10
156235586	rs186267759	5.73215e-08	0.130928	-1.54201e-10	0.000323999	-0.734926	-1.54201e-10
156236705	rs4392605	7.30804e-08	0.373812	-1.54201e-10	0.000409226	-0.501399	-1.54201e-10
156236796	rs113142971	7.33901e-08	0.378041	-1.54201e-10	0.000410556	-0.498155	-1.54201e-10
156238162	rs113784317	3.02251e-08	0.598655	-1.10773	0.000970201	1.47608	-1.11424
156238205	rs76214645	6.20563e-09	-1.60846	-0.483834	0.000245196	-0.520109	-0.4935
156238582	rs55642182	3.03821e-08	0.611963	-1.11586	0.000979767	1.49167	-1.12002
156239296	rs11957697	7.56048e-08	0.407772	-1.54201e-10	0.000420038	-0.475323	-1.54201e-10
156239465	rs139877801	5.15041e-08	0.0239139	-1.54201e-10	0.000392092	-0.544172	-1.54201e-10
156240267	rs6555689	5.79212e-09	-1.62776	-0.53349	0.000209028	-0.62972	-0.543481
156241403	rs73305001	6.92004e-08	0.319259	-1.54201e-10	0.000392491	-0.543155	-1.54201e-10
156241774	rs73305002	6.92004e-08	0.319259	-1.54201e-10	0.000392491	-0.543155	-1.54201e-10
156241915	rs145228389	4.81764e-08	-0.0428784	-1.54201e-10	0.00028547	-0.861532	-1.54201e-10
156242117	rs72803063	8.30431e-09	-0.692281	-1.10869	0.000274719	0.198006	-1.09793
156242748	rs116244176	9.98419e-09	-1.61674	-1.54201e-10	0.000118604	-1.73988	-1.54201e-10
156242885	rs147876702	1.5243e-08	-1.19363	-1.54201e-10	0.00014318	-1.55156	-1.54201e-10
156243136	rs17053938	6.86268e-08	0.310935	-1.54201e-10	0.000390004	-0.549511	-1.54201e-10
156243381	rs73306906	7.62529e-08	0.416308	-1.54201e-10	0.000422804	-0.468759	-1.54201e-10
156243420	rs80308056	1.02749e-08	-1.58804	-1.54201e-10	0.000144518	-1.54227	-1.54201e-10
156244160	rs113287182	6.89128e-08	0.315095	-1.54201e-10	0.000391244	-0.546335	-1.54201e-10
156244960	rs11745270	5.14067e-09	-1.50269	-0.777869	5.82678e-05	-1.60422	-0.846397
156245066	rs62382391	1.02249e-08	-1.59293	-1.54201e-10	0.000128079	-1.66302	-1.54201e-10
156245789	rs72803064	8.72664e-09	-0.67063	-1.08074	0.00029213	0.227341	-1.06581
156246285	rs72803065	8.23888e-09	-0.699522	-1.10936	0.000271796	0.188178	-1.09879
156246406	rs17053940	6.36975e-08	0.236397	-1.54201e-10	0.000368491	-0.606251	-1.54201e-10
156246511	rs17053941	2.84235e-08	0.495726	-1.06626	0.00101753	1.49011	-1.08064
156247407	rs147906570	4.16225e-08	-0.189105	-1.54201e-10	0.000257113	-0.966153	-1.54201e-10
156248141	rs79816030	1.76451e-08	-1.25868e-10	-1.04729	0.000234793	-1.25868e-10	-1.05696
156248289	rs112426251	9.31028e-09	-1.68663	-1.54201e-10	0.000118473	-1.74098	-1.54201e-10
156248723	rs72803066	1.0333e-08	-0.463045	-1.11936	0.000271367	0.202473	-1.11467
156248891	rs187432809	4.16225e-08	-0.189105	-1.54201e-10	0.000257113	-0.966153	-1.54201e-10
156249184	rs60973456	5.37503e-08	0.0666026	-1.54201e-10	0.000324231	-0.734213	-1.54201e-10
156249256	rs56719723	5.37503e-08	0.0666026	-1.54201e-10	0.000324231	-0.734213	-1.54201e-10
156249379	rs61307570	2.08854e-08	-1.25868e-10	-0.878695	0.000279701	-1.25868e-10	-0.881948
156249618	rs116945760	1.64097e-08	-1.25868e-10	-1.11987	0.00022063	-1.25868e-10	-1.11918
156249652	rs77077400	1.78329e-08	-1.25868e-10	-1.0367	0.000240701	-1.25868e-10	-1.03211
156249743	rs55797503	9.30229e-09	-0.601393	-1.08609	0.00031086	0.320646	-1.09697
156249772	rs55784232	8.03182e-09	-0.73003	-1.10431	0.000261973	0.146671	-1.0941
156249773	rs78597622	1.74927e-08	-0.273644	-0.782321	0.00012658	-0.908693	-0.766102
156250595	rs17053943	3.0067e-08	-0.514319	-1.54201e-10	0.000212932	-1.1547	-1.54201e-10
156250726	rs57152293	4.6503e-08	-0.0782306	-1.54201e-10	0.000291161	-0.841791	-1.54201e-10
156252715	rs79971358	1.13711e-07	0.815917	-1.54201e-10	0.000598639	-0.121008	-1.54201e-10
156254003	rs3909322	2.43836e-08	0.376859	-1.10069	0.000676606	1.11029	-1.10887
156255494	rs113573310	1.22872e-07	0.893399	-1.54201e-10	0.000661996	-0.0204079	-1.54201e-10
156255683	rs191372814	4.24542e-08	-0.16932	-1.54201e-10	0.000260749	-0.952108	-1.54201e-10
156255923	rs55650007	8.04051e-09	-0.721403	-1.11185	0.000238062	0.0735896	-1.11672
156256112	rs114685223	5.87e-09	-1.72926	-0.418637	8.86029e-05	-1.58457	-0.446935
156258344	rs10036367	2.01761e-08	-1.25868e-10	-0.913248	0.000270266	-1.25868e-10	-0.91626
156258719	rs11950141	1.08525e-08	-0.423939	-1.10941	0.000294647	0.285045	-1.11494
156258911	rs10057251	1.04626e-08	-0.46037	-1.10957	0.000297026	0.293184	-1.11503
156259595	rs13171055	1.12821e-08	-1.49453	-1.54201e-10	0.000475982	-0.350287	-1.54201e-10
156260121	rs10046047	8.32821e-09	-0.685826	-1.11227	0.000230169	0.0401777	-1.11703
156260589	rs113874847	1.15091e-08	-1.47461	-1.54201e-10	0.000125783	-1.68111	-1.54201e-10
156261279	rs1978426	3.04434e-08	0.609352	-1.11123	0.000723852	1.18519	-1.11627
156261536	rs116036094	7.10659e-09	-1.13225	-0.824477	0.000162273	-0.623539	-0.802849
156261737	rs9313318	3.07465e-08	0.621767	-1.11374	0.00073262	1.19903	-1.11807
156262000	rs17562917	8.99766e-09	-1.72078	-1.54201e-10	0.000173226	-1.36107	-1.54201e-10
156263017	rs78150915	1.04043e-08	-1.57553	-1.54201e-10	0.000120276	-1.72588	-1.54201e-10
156263206	rs7725502	3.06316e-08	0.621767	-1.11748	0.000730817	1.19903	-1.12054
156263282	rs6886058	9.28111e-09	-0.570954	-1.11881	0.00026577	0.188256	-1.12129
156263624	rs6890622	9.21514e-09	-0.577253	-1.11965	0.000263523	0.18018	-1.12171
156264032	rs10475501	3.68962e-08	0.798707	-1.10835	0.00103388	1.53958	-1.11418
156264075	rs193231482	9.9197e-09	-1.62322	-1.54201e-10	0.000148496	-1.51511	-1.54201e-10
156264416	rs143542285	4.40544e-08	-0.132322	-1.54201e-10	0.000267714	-0.925748	-1.54201e-10
156264672	rs28898294	9.23995e-09	-0.582503	-1.11171	0.000281382	0.240731	-1.11669
156264787	rs11950839	2.97775e-08	0.588732	-1.11273	0.000887106	1.38972	-1.11742
156265035	rs192129772	1.38819e-08	-1.28716	-1.54201e-10	0.00025774	-0.963717	-1.54201e-10
156265497	rs6882391	9.26588e-09	-0.577253	-1.11416	0.00026439	0.18018	-1.11842
156265523	rs6886573	9.16035e-09	-0.589171	-1.11369	0.000260461	0.164885	-1.1181
156265580	rs6860450	1.0493e-08	-0.449999	-1.11704	0.00031039	0.342472	-1.12031
156265706	rs6882701	1.01665e-08	-0.488006	-1.11064	0.000286613	0.258367	-1.1159
156266752	rs72803076	1.48642e-08	-1.21879	-1.54201e-10	0.000300098	-0.811559	-1.54201e-10
156267197	rs9885363	3.00033e-08	0.592498	-1.10894	0.000711535	1.16639	-1.11463
156267347	rs116679455	1.00334e-08	-1.61183	-1.54201e-10	0.000120257	-1.72604	-1.54201e-10
156267507	rs149861594	4.42201e-08	-0.128568	-1.54201e-10	0.000268433	-0.923067	-1.54201e-10
156267982	rs6898902	1.01092e-08	-0.500533	-1.10377	0.000283612	0.24256	-1.11062
156267996	rs10462958	5.09926e-09	-1.67783	-0.610824	7.60549e-05	-1.61295	-0.571263
156268076	rs183888408	4.63477e-08	-0.0815752	-1.54201e-10	0.000277625	-0.889398	-1.54201e-10
156268119	rs140134888	4.43685e-08	-0.125216	-1.54201e-10	0.000269076	-0.920672	-1.54201e-10
156268599	rs116010106	1.60673e-08	-1.14096	-1.54201e-10	0.000138908	-1.58186	-1.54201e-10
156268656	rs7704664	3.78421e-08	0.819448	-1.10377	0.0010623	1.56314	-1.11062
156269044	rs151151950	3.41137e-09	-1.7127	-0.977932	4.43914e-05	-1.75022	-0.972407
156269554	rs59269473	1.65214e-08	-1.25868e-10	-1.11309	0.000221553	-1.25868e-10	-1.115
156269772	rs56008664	9.16495e-09	-1.70236	-1.54201e-10	0.00012303	-1.70324	-1.54201e-10
156269903	rs142568124	4.46674e-08	-0.118502	-1.54201e-10	0.000270371	-0.915871	-1.54201e-10
156270571	rs72803078	9.25122e-09	-0.582906	-1.11009	0.00026325	0.172927	-1.11549
156270663	rs144226288	4.48179e-08	-0.11514	-1.54201e-10	0.000271023	-0.913465	-1.54201e-10
156270765	rs55711014	3.74053e-08	0.808521	-1.10446	0.00104863	1.55073	-1.11116
156270769	rs141574727	8.75948e-09	-1.74761	-1.54201e-10	0.000121865	-1.71276	-1.54201e-10
156270899	rs140042639	4.40723e-08	-0.131915	-1.54201e-10	0.000267792	-0.925458	-1.54201e-10
156271292	rs11948317	1.05554e-08	-0.456829	-1.10428	0.000266034	0.179261	-1.1113
156271571	rs115156447	8.5698e-09	-0.691803	-1.0777	0.00024082	0.0324259	-1.06405
156271709	rs75049055	2.05182e-08	-1.25868e-10	-0.896436	0.000274816	-1.25868e-10	-0.899567
156271746	rs72803083	9.21112e-09	-0.590274	-1.10706	0.000248367	0.112437	-1.11319
156272070	rs146517526	4.43685e-08	-0.125216	-1.54201e-10	0.000269076	-0.920672	-1.54201e-10
156272280	rs6866926	9.34313e-09	-0.579333	-1.10377	0.000265751	0.177512	-1.11062
156272432	rs7707893	3.15423e-08	0.63595	-1.10237	0.000863068	1.35433	-1.1095
156272490	rs6555703	3.35068e-08	0.696369	-1.10237	0.00101272	1.51423	-1.1095
156272871	rs183361064	1.76073e-08	-1.04944	-1.54201e-10	0.00014687	-1.52612	-1.54201e-10
156272908	rs7735929	1.01118e-08	-0.501675	-1.10237	0.000317838	0.355373	-1.1095
156273325	rs115853060	9.84372e-09	-1.63091	-1.54201e-10	0.00011933	-1.73377	-1.54201e-10
156273481	rs4704810	5.29112e-09	-1.68066	-0.571057	7.67616e-05	-1.63384	-0.541125
156273592	rs187974782	4.91974e-08	-0.0219071	-1.54201e-10	0.000289828	-0.84638	-1.54201e-10
156274026	rs2161191	9.18734e-09	-0.597552	-1.10237	0.000259898	0.154119	-1.1095
156274149	rs76435567	1.42771e-07	1.04349	-1.54201e-10	0.00022773	-1.08751	-1.54201e-10
156274634	rs7446465	8.93008e-09	-0.624548	-1.10377	0.000250743	0.119381	-1.11062
156274961	rs10475789	8.5152e-09	-0.671437	-1.10446	0.000235881	0.0588213	-1.11116
```
