## Supplementary material for "Characterization of shared and ancestry-specific signals driving complex traits using multi-ancestry fine-mapping": susiex_nc3.cs80.summary

```
# chr5:155275075-156275075
CS_ID	CS_LENGTH	CS_PURITY	MAX_PIP_SNP	BP	REF_ALLELE	ALT_ALLELE	REF_FRQ	BETA	SE	-LOG10P	MAX_PIP	POST-HOC_PROB_POP1	POST-HOC_PROB_POP2
1	11	0.757845	rs1394609	155783324	C,C	T,T	0.347913,0.093254	-0.022667,-0.0131713	0.00415099,0.0147003	7.32383,0.431492	0.104442	0.999919	0.294206
2	1211	0	rs114154914	155565063	T,NA	G,NA	0.981113,NA	0.0434783,NA	0.0145245,NA	2.55933,NA	0.0446968	0.363832	0.452629
```
