## Supplementary material for "Characterization of shared and ancestry-specific signals driving complex traits using multi-ancestry fine-mapping": susiex_nc1.cs80.cs

```
CS_ID	SNP	BP	REF_ALLELE	ALT_ALLELE	REF_FRQ	BETA	SE	-LOG10P	CS_PIP	OVRL_PIP
1	chr5:156973797:A:G	156973797	G,G	A,A	1,1	-inf,-inf	inf,inf	6.17165,0.537761	0.118514	0.118514
1	chr5:156970529:T:A	156970529	A,A	T,T	1,1	-inf,-inf	inf,inf	5.61705,1.16588	0.10241	0.10241
1	chr5:156965237:C:T	156965237	T,T	C,C	1,1	-inf,-inf	inf,inf	5.63004,1.1458	0.101591	0.101591
1	chr5:156963286:T:C	156963286	C,C	T,T	1,1	-inf,-inf	inf,inf	6.00916,0.539476	0.0840216	0.0840216
1	chr5:156972028:C:T	156972028	T,T	C,C	1,1	-inf,-inf	inf,inf	5.9371,0.599315	0.0787513	0.0787513
1	chr5:156965078:T:C	156965078	C,C	T,T	1,1	-inf,-inf	inf,inf	5.52785,1.11497	0.0774274	0.0774274
1	chr5:156970662:G:A	156970662	A,A	G,G	1,1	-inf,-inf	inf,inf	5.93829,0.571525	0.0757337	0.0757337
1	chr5:156967507:C:T	156967507	T,T	C,C	1,1	-inf,-inf	inf,inf	5.46554,1.17532	0.0754869	0.0754869
1	chr5:156964617:T:C	156964617	C,C	T,T	1,1	-inf,-inf	inf,inf	5.95851,0.510488	0.072334	0.072334
1	chr5:156968992:C:T	156968992	T,T	C,C	1,1	-inf,-inf	inf,inf	5.90685,0.509201	0.064678	0.064678
```
