## Supplementary material for "Characterization of shared and ancestry-specific signals driving complex traits using multi-ancestry fine-mapping": susiex_nc1.cs80.snp

```
BP	SNP	PIP(CS1)	LogBF(CS1,Pop1)	LogBF(CS1,Pop2)
156068097	chr5:156068097:T:C	9.84695e-06	-0.0215329	-7.17427e-10
156068122	chr5:156068122:TTTATG:T	5.95634e-06	-0.269959	-0.254278
156068201	chr5:156068201:C:T	3.52168e-06	-2.20217e-10	-1.04976
156068220	chr5:156068220:C:T	2.1889e-06	-0.139077	-1.38622
156068481	chr5:156068481:C:T	2.51345e-06	-2.20217e-10	-1.38704
156068575	chr5:156068575:G:A	4.49824e-06	-0.436515	-0.368493
156068595	chr5:156068595:G:A	9.05871e-07	-1.61538	-0.792171
156068678	chr5:156068678:G:A	2.49097e-06	-2.20217e-10	-1.39602
156068692	chr5:156068692:C:T	2.20317e-06	-0.264204	-1.25459
156068799	chr5:156068799:C:T	2.17557e-06	-0.134454	-1.39695
156069151	chr5:156069151:G:T	2.59165e-06	-1.3564	-7.17427e-10
156069489	chr5:156069489:A:G	6.57507e-06	-0.51729	0.091881
156069505	chr5:156069505:C:T	2.65049e-06	-2.20217e-10	-1.33395
156069506	chr5:156069506:G:A	7.84349e-07	-1.50696	-1.04463
156069761	chr5:156069761:GAATGAA:G	2.86846e-06	-0.645569	-0.609351
156069782	chr5:156069782:T:C	3.91372e-06	-0.858341	-0.0858644
156069845	chr5:156069845:C:T	3.42855e-06	-0.101596	-0.97496
156069853	chr5:156069853:G:C	2.19007e-06	-0.127724	-1.39704
156070016	chr5:156070016:T:G	2.84284e-06	-0.172524	-1.09137
156070316	chr5:156070316:A:G	4.13655e-06	-2.20217e-10	-0.888833
156070409	chr5:156070409:T:C	2.84966e-06	-2.20217e-10	-1.26149
156070420	chr5:156070420:T:C	6.78658e-06	-2.20217e-10	-0.393748
156070561	chr5:156070561:G:A	4.01728e-06	-0.436383	-0.481707
156070605	chr5:156070605:G:A	3.64297e-06	-1.0159	-7.17427e-10
156070669	chr5:156070669:C:T	3.16203e-06	-2.20217e-10	-1.15748
156070687	chr5:156070687:A:C	3.18876e-06	-2.20217e-10	-1.14906
156070873	chr5:156070873:A:T	2.22227e-06	-0.137073	-1.37309
156070892	chr5:156070892:C:G	2.51333e-06	-2.20217e-10	-1.38709
156070948	chr5:156070948:A:G	2.51262e-06	-2.20217e-10	-1.38737
156071137	chr5:156071137:C:G	2.51424e-06	-2.20217e-10	-1.38672
156071266	chr5:156071266:T:G	2.3383e-06	-1.45927	-7.17427e-10
156071319	chr5:156071319:T:G	2.53017e-06	-2.20217e-10	-1.38041
156071696	chr5:156071696:C:A	1.29658e-06	-0.788283	-1.26068
156071977	chr5:156071977:T:G	3.38412e-05	-2.20217e-10	1.21298
156072050	chr5:156072050:A:G	2.02344e-06	-0.539965	-1.06393
156072257	chr5:156072257:A:T	5.73285e-07	-1.56064	-1.30443
156072298	chr5:156072298:C:T	9.304e-07	-1.60497	-0.775868
156073532	chr5:156073532:T:C	1.98091e-06	-0.239371	-1.38577
156073586	chr5:156073586:C:G	2.56357e-06	-2.20217e-10	-1.3673
156073615	chr5:156073615:T:C	2.61956e-06	-2.20217e-10	-1.34569
156073621	chr5:156073621:A:G	5.43258e-07	-1.60323	-1.31563
156073637	chr5:156073637:A:G	4.00125e-06	-0.525612	-0.396477
156073675	chr5:156073675:G:A	3.70272e-06	-1.07798	0.0783547
156073700	chr5:156073700:T:G	2.61956e-06	-2.20217e-10	-1.34569
156073834	chr5:156073834:T:C	3.53141e-06	-1.10358	0.0565838
156073982	chr5:156073982:G:A	2.25314e-06	-0.114968	-1.3814
156073984	chr5:156073984:G:A	2.48878e-06	-2.20217e-10	-1.3969
156074015	chr5:156074015:A:G	2.6264e-06	-2.20217e-10	-1.34308
156074037	chr5:156074037:G:A	3.00126e-06	-1.11621	-0.093452
156074116	chr5:156074116:G:T	6.89444e-06	-2.20217e-10	-0.377978
156074295	chr5:156074295:G:T	2.58087e-06	-2.20217e-10	-1.36057
156074409	chr5:156074409:T:A	3.70127e-06	-1.10316	0.103143
156074428	chr5:156074428:A:G	2.27953e-06	-0.101531	-1.38319
156074480	chr5:156074480:GA:G	3.79484e-06	-1.06164	0.0865879
156074482	chr5:156074482:A:C	3.79965e-06	-1.06037	0.0865879
156074564	chr5:156074564:G:A	3.53942e-06	-0.0632182	-0.981513
156074638	chr5:156074638:C:T	6.01148e-07	-1.50162	-1.31599
156074819	chr5:156074819:G:A	2.61956e-06	-2.20217e-10	-1.34569
156075080	chr5:156075080:G:A	1.55847e-06	-1.46489	-0.400105
156075091	chr5:156075091:C:A	2.61828e-06	-2.20217e-10	-1.34618
156075317	chr5:156075317:T:A	5.5634e-07	-1.59475	-1.30032
156075647	chr5:156075647:A:G	7.49404e-06	-2.20217e-10	-0.294587
156075693	chr5:156075693:A:C	7.71801e-06	-2.20217e-10	-0.265138
156076097	chr5:156076097:A:G	3.61335e-06	-2.20217e-10	-1.02406
156076111	chr5:156076111:G:A	3.7382e-05	-2.20217e-10	1.3125
156076672	chr5:156076672:T:G	2.49404e-06	-2.20217e-10	-1.39479
156076791	chr5:156076791:G:C	2.49404e-06	-2.20217e-10	-1.39479
156076803	chr5:156076803:T:C	2.49071e-06	-2.20217e-10	-1.39613
156076972	chr5:156076972:G:A	1.5543e-06	-1.45489	-0.412776
156076977	chr5:156076977:A:G	2.54756e-06	-2.20217e-10	-1.37356
156077230	chr5:156077230:C:T	2.54764e-06	-2.20217e-10	-1.37353
156077240	chr5:156077240:T:C	1.43379e-06	-1.50244	-0.44593
156077316	chr5:156077316:A:G	1.44273e-06	-1.47762	-0.464539
156077395	chr5:156077395:G:A	1.0136e-06	-1.62288	-0.672302
156077507	chr5:156077507:T:C	2.2317e-06	-0.146375	-1.35956
156077569	chr5:156077569:T:C	3.6838e-06	-1.09045	0.0856985
156077579	chr5:156077579:A:G	3.52729e-06	-2.20217e-10	-1.04816
156078066	chr5:156078066:T:C	3.16466e-06	-1.07252	-0.0841246
156078342	chr5:156078342:C:T	3.12613e-06	-1.17575	0.0068553
156078522	chr5:156078522:T:A	2.68932e-06	-1.31941	-7.17427e-10
156078526	chr5:156078526:T:A	3.76824e-06	-2.20217e-10	-0.982087
156078541	chr5:156078541:A:C	2.27543e-06	-1.48652	-7.17427e-10
156078884	chr5:156078884:C:T	3.53765e-06	-1.07629	0.0310617
156079143	chr5:156079143:G:A	5.74914e-07	-1.58764	-1.27459
156079376	chr5:156079376:T:C	2.23052e-05	1.44111	-0.64499
156079422	chr5:156079422:A:G	3.11487e-06	-1.15126	-0.0212433
156079426	chr5:156079426:A:G	2.61735e-06	-2.20217e-10	-1.34653
156079557	chr5:156079557:C:T	3.52729e-06	-2.20217e-10	-1.04816
156079678	chr5:156079678:C:T	2.52737e-06	-2.20217e-10	-1.38152
156079776	chr5:156079776:TC:T	2.5629e-06	-1.36755	-7.17427e-10
156080011	chr5:156080011:G:C	3.68533e-06	-1.09154	0.0872049
156080511	chr5:156080511:G:A	4.13965e-06	-2.20217e-10	-0.888084
156080570	chr5:156080570:G:A	3.52961e-06	-1.14229	0.0947774
156080949	chr5:156080949:C:T	6.89444e-06	-2.20217e-10	-0.377978
156081175	chr5:156081175:TAA:T	2.57808e-06	-2.20217e-10	-1.36165
156081256	chr5:156081256:C:T	4.92773e-06	-2.20217e-10	-0.713816
156081691	chr5:156081691:A:G	2.48907e-06	-2.20217e-10	-1.39679
156082002	chr5:156082002:A:G	2.48801e-06	-2.20217e-10	-1.39721
156082350	chr5:156082350:C:A	4.43529e-06	-0.819101	-7.17427e-10
156082827	chr5:156082827:A:G	2.1439e-06	-1.54607	-7.17427e-10
156082880	chr5:156082880:T:C	3.49034e-06	0.313034	-1.37173
156083514	chr5:156083514:C:T	3.31043e-06	-1.54875	0.437131
156083563	chr5:156083563:G:A	3.49405e-06	-1.44661	0.388977
156084118	chr5:156084118:C:T	4.11235e-06	-2.20217e-10	-0.8947
156084252	chr5:156084252:C:T	1.37636e-06	-1.06594	-0.923312
156084443	chr5:156084443:A:T	4.79279e-06	-2.20217e-10	-0.741582
156084476	chr5:156084476:T:C	1.14816e-06	-1.19141	-0.979122
156084489	chr5:156084489:C:T	2.48933e-06	-2.20217e-10	-1.39668
156084805	chr5:156084805:A:C	3.41469e-06	-2.20217e-10	-1.08061
156084847	chr5:156084847:C:A	3.542e-06	-2.20217e-10	-1.044
156085233	chr5:156085233:G:A	2.16728e-06	-1.53522	-7.17427e-10
156085955	chr5:156085955:G:A	3.5121e-06	-2.20217e-10	-1.05248
156086045	chr5:156086045:T:C	2.17629e-06	-1.53107	-7.17427e-10
156086050	chr5:156086050:A:T	1.11283e-05	-2.20217e-10	0.100793
156086056	chr5:156086056:G:A	2.12608e-06	-1.55442	-7.17427e-10
156086837	chr5:156086837:G:T	1.44483e-06	-1.37591	-0.564796
156086963	chr5:156086963:T:A	3.5088e-06	-1.05342	-7.17427e-10
156088160	chr5:156088160:C:A	1.11283e-05	-2.20217e-10	0.100793
156088358	chr5:156088358:T:C	2.14239e-06	-1.54677	-7.17427e-10
156088359	chr5:156088359:T:C	2.57504e-06	-2.20217e-10	-1.36283
156088601	chr5:156088601:G:A	2.81699e-06	-1.27303	-7.17427e-10
156088656	chr5:156088656:T:C	2.1567e-06	-0.808247	-0.731868
156088793	chr5:156088793:G:A	2.09236e-06	-0.941722	-0.628681
156090157	chr5:156090157:A:C	1.6883e-06	-1.29639	-0.488586
156090351	chr5:156090351:G:A	2.60214e-06	-2.20217e-10	-1.35236
156090425	chr5:156090425:C:T	2.12418e-06	-1.55531	-7.17427e-10
156090866	chr5:156090866:G:A	6.07567e-07	-1.51385	-1.29314
156090930	chr5:156090930:T:C	9.81168e-06	-0.0251212	-7.17427e-10
156090940	chr5:156090940:T:C	2.35874e-05	-2.20217e-10	0.852016
156091295	chr5:156091295:G:A	5.66319e-07	-1.61547	-1.26182
156091464	chr5:156091464:G:A	1.6204e-06	-1.37841	-0.447608
156092789	chr5:156092789:G:A	1.49962e-06	-1.41898	-0.484497
156092807	chr5:156092807:G:T	1.1115e-05	-2.20217e-10	0.0995982
156092899	chr5:156092899:G:A	1.49691e-06	-1.41167	-0.49362
156092923	chr5:156092923:T:G	1.5919e-06	-1.00377	-0.839999
156093031	chr5:156093031:C:T	1.11283e-05	-2.20217e-10	0.100793
156093998	chr5:156093998:G:A	2.37988e-06	-1.09292	-0.348723
156094312	chr5:156094312:C:T	2.48922e-06	-2.20217e-10	-1.39673
156094412	chr5:156094412:C:T	2.17362e-06	-1.39253	-0.139772
156094501	chr5:156094501:C:A	1.08262e-06	-1.20309	-1.02623
156094585	chr5:156094585:G:A	4.65929e-06	-1.37041	0.600577
156094821	chr5:156094821:C:T	3.01586e-06	-1.08524	-0.119564
156094879	chr5:156094879:T:C	2.17026e-06	-1.53385	-7.17427e-10
156095167	chr5:156095167:ACTTTGCACAAC:A	2.62746e-06	-2.20217e-10	-1.34268
156095559	chr5:156095559:A:G	4.64159e-06	-1.38774	0.614103
156095981	chr5:156095981:A:C	2.16698e-06	-1.53536	-7.17427e-10
156096383	chr5:156096383:G:T	4.48519e-06	-2.20217e-10	-0.807913
156096895	chr5:156096895:A:C	1.98929e-06	-1.62092	-7.17427e-10
156097212	chr5:156097212:G:A	1.9781e-06	-0.8773	-0.74926
156097328	chr5:156097328:A:G	2.65831e-05	-2.20217e-10	0.97158
156097411	chr5:156097411:C:T	2.64437e-06	-2.20217e-10	-1.33626
156097618	chr5:156097618:G:A	7.33949e-06	-0.315425	-7.17427e-10
156098437	chr5:156098437:A:G	2.49505e-06	-2.20217e-10	-1.39438
156098614	chr5:156098614:TA:T	9.09814e-06	-2.20217e-10	-0.100624
156098616	chr5:156098616:TA:T	9.83931e-06	-2.20217e-10	-0.0223084
156099047	chr5:156099047:A:G	2.73554e-06	-2.20217e-10	-1.30237
156099121	chr5:156099121:T:C	1.34197e-05	0.288029	-7.17427e-10
156099144	chr5:156099144:C:T	2.64783e-06	-2.20217e-10	-1.33495
156099293	chr5:156099293:G:A	2.57619e-06	-2.20217e-10	-1.36238
156099496	chr5:156099496:C:T	2.17563e-06	-1.53137	-7.17427e-10
156099709	chr5:156099709:T:C	1.76188e-06	-0.993771	-0.748543
156099897	chr5:156099897:A:G	3.1347e-06	-0.924793	-0.241368
156099923	chr5:156099923:AT:A	1.63137e-06	-1.20732	-0.611957
156100266	chr5:156100266:C:T	1.09131e-05	-2.20217e-10	0.0812728
156101024	chr5:156101024:C:T	4.41147e-06	-1.55674	0.732251
156101075	chr5:156101075:T:C	5.49852e-06	-1.38269	0.778471
156101215	chr5:156101215:C:T	3.0057e-06	-1.17399	-0.0341948
156101728	chr5:156101728:A:G	8.56134e-07	-1.35912	-1.1049
156102898	chr5:156102898:G:T	1.39055e-06	-1.18475	-0.794249
156103189	chr5:156103189:T:C	5.07601e-06	-0.684169	-7.17427e-10
156103213	chr5:156103213:G:A	1.5424e-06	-1.0682	-0.807153
156103347	chr5:156103347:TGACATTACAA:T	1.0374e-06	-1.02264	-1.24934
156103446	chr5:156103446:A:T	1.85946e-05	-2.20217e-10	0.614175
156103450	chr5:156103450:CTTCTCAG:C	2.03097e-05	-2.20217e-10	0.702406
156103969	chr5:156103969:A:G	2.09218e-06	-1.57049	-7.17427e-10
156104350	chr5:156104350:A:G	7.50556e-06	-0.29305	-7.17427e-10
156104544	chr5:156104544:AC:A	3.1628e-06	-2.20217e-10	-1.15724
156105133	chr5:156105133:C:T	5.17532e-06	-2.20217e-10	-0.664793
156105450	chr5:156105450:C:T	5.46148e-06	-1.26884	0.657865
156105725	chr5:156105725:G:A	8.78685e-07	-1.38478	-1.05324
156105783	chr5:156105783:T:A	1.59719e-06	-1.14113	-0.699319
156105984	chr5:156105984:G:A	2.61937e-06	-1.34576	-7.17427e-10
156107699	chr5:156107699:C:T	2.9402e-06	-2.20217e-10	-1.23022
156108328	chr5:156108328:T:G	2.51149e-06	-2.20217e-10	-1.38782
156108399	chr5:156108399:T:C	4.19988e-06	-2.20217e-10	-0.873638
156108880	chr5:156108880:A:C	2.18114e-06	-1.52885	-7.17427e-10
156109368	chr5:156109368:G:A	2.56432e-06	-2.20217e-10	-1.367
156110025	chr5:156110025:A:G	2.20357e-06	-1.51862	-7.17427e-10
156110203	chr5:156110203:C:T	1.74119e-06	-0.733578	-1.02055
156110346	chr5:156110346:G:A	1.75235e-06	-1.21073	-0.537011
156110600	chr5:156110600:G:A	2.66551e-06	-2.20217e-10	-1.3283
156110888	chr5:156110888:T:A	2.57998e-06	-2.20217e-10	-1.36091
156111165	chr5:156111165:C:T	1.55336e-06	-0.876561	-0.991711
156111350	chr5:156111350:C:G	1.49757e-06	-1.27764	-0.62721
156111438	chr5:156111438:G:A	1.98821e-06	-1.62146	-7.17427e-10
156111665	chr5:156111665:GAGAA:G	2.30319e-06	-0.956399	-0.517999
156111676	chr5:156111676:G:A	4.81968e-06	-2.20217e-10	-0.735988
156111697	chr5:156111697:C:T	2.58312e-06	-2.20217e-10	-1.3597
156111768	chr5:156111768:G:C	2.166e-06	-1.53581	-7.17427e-10
156112423	chr5:156112423:T:TCC	4.01021e-06	-2.20217e-10	-0.919851
156112424	chr5:156112424:T:C	4.01021e-06	-2.20217e-10	-0.919851
156113096	chr5:156113096:TC:T	8.60188e-07	-1.3975	-1.0618
156113301	chr5:156113301:G:A	1.60053e-06	-1.22434	-0.614014
156113319	chr5:156113319:T:C	2.51478e-06	-2.20217e-10	-1.38651
156113354	chr5:156113354:G:A	1.62611e-06	-0.83181	-0.990694
156113864	chr5:156113864:T:C	2.69061e-06	-1.31893	-7.17427e-10
156113967	chr5:156113967:T:C	2.53596e-06	-2.20217e-10	-1.37812
156115400	chr5:156115400:A:G	2.54262e-06	-2.20217e-10	-1.3755
156115417	chr5:156115417:G:T	2.58999e-06	-2.20217e-10	-1.35704
156115614	chr5:156115614:G:A	3.07008e-06	-2.20217e-10	-1.18699
156115881	chr5:156115881:T:C	3.0942e-06	-2.20217e-10	-1.17917
156116352	chr5:156116352:A:G	1.10519e-05	0.940404	-0.846495
156116941	chr5:156116941:T:C	2.18111e-06	-1.52886	-7.17427e-10
156118268	chr5:156118268:T:C	2.33829e-06	-1.11372	-0.345558
156118302	chr5:156118302:A:T	2.57446e-06	-2.20217e-10	-1.36306
156118554	chr5:156118554:A:T	1.51048e-06	-1.18651	-0.709758
156118560	chr5:156118560:A:G	3.07839e-06	-1.18429	-7.17427e-10
156118966	chr5:156118966:T:C	5.94936e-06	-2.20217e-10	-0.525411
156119787	chr5:156119787:T:A	2.66551e-06	-2.20217e-10	-1.3283
156119840	chr5:156119840:G:A	8.54959e-07	-1.07353	-1.39186
156119914	chr5:156119914:C:T	2.53861e-06	-2.20217e-10	-1.37708
156120110	chr5:156120110:A:G	2.9031e-06	-0.923908	-0.319007
156120404	chr5:156120404:G:A	2.53263e-06	-2.20217e-10	-1.37943
156120668	chr5:156120668:T:G	2.48813e-06	-2.20217e-10	-1.39716
156120995	chr5:156120995:C:A	2.71472e-06	-1.04861	-0.261398
156121028	chr5:156121028:C:T	3.2844e-06	-2.20217e-10	-1.11951
156122624	chr5:156122624:G:A	2.12281e-06	-1.55596	-7.17427e-10
156123524	chr5:156123524:C:T	1.63311e-06	-1.47346	-0.344748
156123831	chr5:156123831:T:C	2.6553e-06	-2.20217e-10	-1.33214
156124575	chr5:156124575:C:T	1.93792e-06	-0.972728	-0.674353
156124649	chr5:156124649:C:A	2.17027e-06	-1.53384	-7.17427e-10
156124731	chr5:156124731:G:A	1.8704e-06	-0.995976	-0.686563
156125075	chr5:156125075:A:G	2.54216e-06	-2.20217e-10	-1.37568
156125081	chr5:156125081:T:C	3.51831e-06	-2.20217e-10	-1.05071
156125096	chr5:156125096:T:C	2.1962e-05	-2.20217e-10	0.780619
156125215	chr5:156125215:G:A	1.53108e-06	-1.33043	-0.55229
156125576	chr5:156125576:T:C	2.92258e-06	-1.06344	-0.172786
156126512	chr5:156126512:A:G	2.52247e-06	-2.20217e-10	-1.38346
156127065	chr5:156127065:A:G	3.63438e-06	-1.01826	-7.17427e-10
156127310	chr5:156127310:C:T	3.31633e-06	-0.499128	-0.610706
156127676	chr5:156127676:A:G	2.5754e-06	-2.20217e-10	-1.36269
156127734	chr5:156127734:G:C	2.58158e-06	-2.20217e-10	-1.36029
156128446	chr5:156128446:A:G	3.65859e-06	-2.20217e-10	-1.01162
156128542	chr5:156128542:C:T	4.67124e-06	-0.76727	-7.17427e-10
156128557	chr5:156128557:G:A	5.56975e-06	-2.20217e-10	-0.591344
156128680	chr5:156128680:G:A	1.41247e-06	-0.582375	-1.38098
156129386	chr5:156129386:C:T	2.69313e-06	-2.20217e-10	-1.31799
156129499	chr5:156129499:A:G	3.51615e-06	-2.20217e-10	-1.05133
156129602	chr5:156129602:A:G	3.49524e-06	-2.20217e-10	-1.05729
156129662	chr5:156129662:A:C	3.30235e-06	-2.20217e-10	-1.11406
156129855	chr5:156129855:G:A	2.49148e-06	-2.20217e-10	-1.39582
156130362	chr5:156130362:C:T	3.42017e-06	-2.20217e-10	-1.07901
156130477	chr5:156130477:A:G	5.94936e-06	-2.20217e-10	-0.525411
156130608	chr5:156130608:C:T	3.98818e-05	1.37723	-7.17427e-10
156130836	chr5:156130836:C:T	1.44535e-06	-1.56869	-0.371646
156131016	chr5:156131016:A:T	1.16393e-06	-1.16279	-0.994101
156131028	chr5:156131028:C:A	2.56778e-06	-2.20217e-10	-1.36565
156131294	chr5:156131294:T:C	2.49068e-06	-2.20217e-10	-1.39614
156131453	chr5:156131453:G:A	2.16744e-06	-1.53515	-7.17427e-10
156131479	chr5:156131479:G:A	3.9046e-06	-2.20217e-10	-0.946539
156131675	chr5:156131675:T:C	6.54738e-07	-1.35053	-1.38169
156131942	chr5:156131942:C:T	9.42304e-07	-1.59074	-0.777382
156132086	chr5:156132086:C:T	2.48855e-06	-2.20217e-10	-1.39699
156132366	chr5:156132366:T:C	3.02047e-06	-2.20217e-10	-1.20328
156132578	chr5:156132578:T:C	2.73437e-06	-2.20217e-10	-1.30279
156132624	chr5:156132624:A:G	9.5864e-07	-1.18415	-1.16678
156132990	chr5:156132990:T:C	2.49589e-06	-2.20217e-10	-1.39405
156133125	chr5:156133125:G:A	2.51955e-06	-2.20217e-10	-1.38462
156134206	chr5:156134206:C:T	3.84991e-06	-2.20217e-10	-0.960643
156134326	chr5:156134326:C:T	3.26116e-06	-1.12661	-7.17427e-10
156134359	chr5:156134359:G:A	3.66113e-06	-2.20217e-10	-1.01092
156134424	chr5:156134424:C:T	7.23655e-07	-1.23662	-1.39552
156134579	chr5:156134579:A:G	3.30394e-06	-2.20217e-10	-1.11358
156134730	chr5:156134730:G:A	2.54122e-06	-2.20217e-10	-1.37605
156134798	chr5:156134798:G:A	2.29648e-06	-1.02102	-0.456295
156134826	chr5:156134826:C:T	2.52426e-06	-2.20217e-10	-1.38275
156135401	chr5:156135401:T:C	3.27543e-05	1.18034	-7.17427e-10
156135503	chr5:156135503:C:T	2.55338e-06	-2.20217e-10	-1.37128
156135589	chr5:156135589:C:G	2.5926e-06	-2.20217e-10	-1.35603
156135598	chr5:156135598:CT:C	3.32042e-06	-2.20217e-10	-1.1086
156135601	chr5:156135601:T:A	3.42169e-06	-2.20217e-10	-1.07856
156135824	chr5:156135824:C:A	5.12193e-06	-2.20217e-10	-0.675162
156136013	chr5:156136013:G:A	6.71245e-07	-1.61874	-1.08858
156136020	chr5:156136020:C:T	2.15567e-06	-1.54059	-7.17427e-10
156137010	chr5:156137010:AG:A	1.08728e-06	-1.33714	-0.887875
156137107	chr5:156137107:A:C	2.15189e-06	-1.54235	-7.17427e-10
156137193	chr5:156137193:T:G	2.1803e-06	-1.52923	-7.17427e-10
156137379	chr5:156137379:C:A	2.95477e-06	-2.20217e-10	-1.22527
156137780	chr5:156137780:T:C	3.67734e-06	-2.20217e-10	-1.0065
156137942	chr5:156137942:T:C	3.90243e-06	-2.20217e-10	-0.947094
156138053	chr5:156138053:G:T	2.37551e-06	-1.44348	-7.17427e-10
156138726	chr5:156138726:T:C	2.17699e-06	-1.53075	-7.17427e-10
156138816	chr5:156138816:A:G	1.10528e-06	-1.1639	-1.04469
156138861	chr5:156138861:T:C	2.50849e-06	-2.20217e-10	-1.38901
156139029	chr5:156139029:A:G	2.16118e-06	-1.53804	-7.17427e-10
156139198	chr5:156139198:T:A	2.51968e-06	-2.20217e-10	-1.38456
156139202	chr5:156139202:T:A	2.19343e-06	-1.52323	-7.17427e-10
156139212	chr5:156139212:A:G	2.22521e-06	-1.50884	-7.17427e-10
156139469	chr5:156139469:T:TA	1.07638e-05	-2.20217e-10	0.0674974
156139534	chr5:156139534:T:G	8.37246e-07	-1.15194	-1.33439
156139699	chr5:156139699:T:C	2.17593e-06	-1.53124	-7.17427e-10
156139705	chr5:156139705:G:A	2.23307e-06	-1.50532	-7.17427e-10
156139787	chr5:156139787:G:A	3.08032e-06	-2.20217e-10	-1.18366
156139914	chr5:156139914:G:A	4.03716e-06	-0.128834	-0.784317
156139954	chr5:156139954:T:C	4.10879e-06	-0.221017	-0.674548
156140017	chr5:156140017:G:A	3.67612e-06	-2.20217e-10	-1.00684
156140057	chr5:156140057:A:G	2.51801e-06	-2.20217e-10	-1.38523
156140409	chr5:156140409:G:A	2.17487e-06	-1.53173	-7.17427e-10
156140759	chr5:156140759:A:G	2.07088e-06	-1.58072	-7.17427e-10
156140996	chr5:156140996:G:A	2.56612e-06	-2.20217e-10	-1.3663
156141229	chr5:156141229:G:A	3.49935e-06	-2.20217e-10	-1.05612
156141257	chr5:156141257:G:A	2.61783e-06	-2.20217e-10	-1.34635
156141288	chr5:156141288:CAG:C	3.04141e-06	-2.20217e-10	-1.19637
156141328	chr5:156141328:G:A	2.29351e-05	-2.20217e-10	0.823973
156141583	chr5:156141583:A:G	1.06362e-05	-2.20217e-10	0.055567
156141917	chr5:156141917:GT:G	2.13351e-06	-1.55092	-7.17427e-10
156142023	chr5:156142023:G:A	2.71303e-06	-1.31063	-7.17427e-10
156142201	chr5:156142201:T:C	2.54653e-06	-2.20217e-10	-1.37396
156142777	chr5:156142777:A:T	2.12132e-06	-1.55666	-7.17427e-10
156143491	chr5:156143491:G:A	2.12669e-06	-1.55413	-7.17427e-10
156143582	chr5:156143582:C:T	1.07591e-06	-1.19033	-1.0452
156143583	chr5:156143583:A:C	3.61398e-06	-2.20217e-10	-1.02389
156143714	chr5:156143714:C:A	2.54277e-06	-2.20217e-10	-1.37544
156143748	chr5:156143748:A:T	3.03738e-06	-2.20217e-10	-1.1977
156144110	chr5:156144110:G:A	7.8417e-07	-1.5221	-1.02973
156144208	chr5:156144208:G:A	8.62568e-07	-1.59931	-0.857228
156144394	chr5:156144394:A:C	2.84666e-06	-2.20217e-10	-1.26255
156144655	chr5:156144655:A:G	2.11903e-06	-1.55773	-7.17427e-10
156144704	chr5:156144704:G:T	2.14708e-06	-1.54459	-7.17427e-10
156144783	chr5:156144783:G:A	2.56448e-06	-2.20217e-10	-1.36694
156144846	chr5:156144846:G:A	2.13645e-06	-1.54955	-7.17427e-10
156144876	chr5:156144876:A:T	9.4263e-07	-1.31378	-1.054
156144920	chr5:156144920:G:T	1.86331e-06	-1.19139	-0.494948
156145255	chr5:156145255:T:A	5.37315e-06	-0.627279	-7.17427e-10
156145717	chr5:156145717:A:G	1.80815e-06	-0.759571	-0.95682
156145962	chr5:156145962:C:G	2.48813e-06	-2.20217e-10	-1.39716
156146031	chr5:156146031:G:A	2.48972e-06	-2.20217e-10	-1.39652
156146085	chr5:156146085:C:T	3.15774e-06	-2.20217e-10	-1.15884
156146086	chr5:156146086:G:A	4.61698e-06	-2.20217e-10	-0.778953
156146170	chr5:156146170:G:A	4.31799e-06	-2.20217e-10	-0.845905
156146549	chr5:156146549:C:T	3.81424e-06	-1.37556	0.405606
156146614	chr5:156146614:A:G	2.28057e-06	-1.48427	-7.17427e-10
156146857	chr5:156146857:A:G	2.49909e-06	-2.20217e-10	-1.39277
156147344	chr5:156147344:T:A	1.28177e-06	-0.903812	-1.15664
156147443	chr5:156147443:T:C	6.26146e-06	-2.20217e-10	-0.474281
156147466	chr5:156147466:G:T	7.06537e-06	0.789508	-1.143
156147494	chr5:156147494:A:T	2.53381e-06	-2.20217e-10	-1.37897
156147619	chr5:156147619:A:G	3.27174e-05	1.17921	-7.17427e-10
156147647	chr5:156147647:A:G	1.53211e-06	-1.35687	-0.525179
156147721	chr5:156147721:T:A	2.29755e-06	-1.47685	-7.17427e-10
156147822	chr5:156147822:G:A	2.46244e-06	-0.28633	-1.12121
156148039	chr5:156148039:A:T	1.94931e-05	-2.20217e-10	0.661364
156148177	chr5:156148177:A:G	1.14886e-06	-0.775523	-1.3944
156148371	chr5:156148371:A:C	2.94763e-06	-2.20217e-10	-1.22769
156148671	chr5:156148671:C:T	3.69065e-06	-2.20217e-10	-1.00289
156148717	chr5:156148717:T:G	7.76483e-06	-1.13052	0.871429
156148860	chr5:156148860:C:T	2.53048e-06	-2.20217e-10	-1.38029
156148902	chr5:156148902:A:G	2.50862e-06	-2.20217e-10	-1.38896
156148939	chr5:156148939:C:T	1.6254e-06	-0.886914	-0.936023
156148968	chr5:156148968:G:A	2.56626e-06	-2.20217e-10	-1.36624
156149170	chr5:156149170:A:G	2.53944e-06	-2.20217e-10	-1.37675
156149273	chr5:156149273:A:G	1.55994e-06	-0.471551	-1.3925
156149325	chr5:156149325:A:G	1.76154e-06	-0.810341	-0.932164
156149417	chr5:156149417:T:C	3.0473e-06	-0.0650516	-1.12939
156149520	chr5:156149520:G:C	2.50752e-06	-2.20217e-10	-1.3894
156149622	chr5:156149622:G:C	2.30247e-06	-1.47471	-7.17427e-10
156149695	chr5:156149695:C:T	2.74924e-06	-2.20217e-10	-1.29737
156149921	chr5:156149921:A:G	4.89976e-06	-1.39746	0.677953
156150085	chr5:156150085:G:A	1.76981e-06	-0.774091	-0.963731
156150364	chr5:156150364:A:G	8.92594e-06	-0.119733	-7.17427e-10
156150427	chr5:156150427:C:T	2.48503e-06	-1.39841	-7.17427e-10
156150639	chr5:156150639:A:G	1.36729e-06	-0.761572	-1.23429
156150739	chr5:156150739:G:C	6.62728e-06	-2.20217e-10	-0.417499
156150749	chr5:156150749:G:A	2.2762e-06	-1.48619	-7.17427e-10
156150944	chr5:156150944:G:T	2.58047e-06	-2.20217e-10	-1.36072
156151424	chr5:156151424:A:AAT	1.51449e-06	-0.691527	-1.20209
156151450	chr5:156151450:T:C	1.54056e-06	-0.657004	-1.21954
156151498	chr5:156151498:T:C	4.76787e-06	-2.20217e-10	-0.746795
156151595	chr5:156151595:C:A	2.52514e-06	-1.3824	-7.17427e-10
156151784	chr5:156151784:C:T	2.59441e-06	-2.20217e-10	-1.35534
156152491	chr5:156152491:C:T	2.34684e-06	-1.45562	-7.17427e-10
156152894	chr5:156152894:TC:T	2.68746e-06	-2.20217e-10	-1.3201
156152896	chr5:156152896:T:G	2.66413e-06	-2.20217e-10	-1.32882
156152900	chr5:156152900:A:G	4.92633e-06	-2.20217e-10	-0.714099
156153033	chr5:156153033:C:T	1.28061e-06	-0.715899	-1.34546
156153433	chr5:156153433:A:G	8.39951e-06	-1.24674	1.06622
156153572	chr5:156153572:C:G	2.50315e-06	-1.39114	-7.17427e-10
156153752	chr5:156153752:G:A	3.29043e-06	-0.88376	-0.233916
156153821	chr5:156153821:G:T	7.18303e-06	-1.27714	0.940172
156153872	chr5:156153872:A:G	6.9424e-07	-1.2889	-1.38473
156154017	chr5:156154017:G:A	4.03874e-06	-1.46956	0.5568
156154119	chr5:156154119:T:C	7.60821e-06	-1.32614	1.04667
156154140	chr5:156154140:T:C	3.53339e-06	-2.20217e-10	-1.04644
156154298	chr5:156154298:G:A	3.06235e-06	-2.20217e-10	-1.18951
156155758	chr5:156155758:G:A	4.98423e-07	-1.62267	-1.38233
156156103	chr5:156156103:C:G	1.4405e-06	-0.554611	-1.38909
156156137	chr5:156156137:C:T	4.10684e-06	0.194347	-1.09039
156156546	chr5:156156546:C:G	1.39442e-06	-0.583184	-1.39303
156156673	chr5:156156673:C:A	1.52525e-06	-0.498642	-1.38789
156157058	chr5:156157058:T:C	1.19261e-06	-1.61511	-0.517435
156157165	chr5:156157165:A:G	1.24602e-06	-0.699482	-1.38926
156157195	chr5:156157195:T:G	5.28474e-06	-2.20217e-10	-0.643871
156157284	chr5:156157284:G:A	6.87461e-07	-1.34496	-1.33849
156157397	chr5:156157397:G:T	1.48487e-06	-0.530176	-1.38319
156158047	chr5:156158047:A:T	1.40255e-06	-0.576571	-1.39383
156158261	chr5:156158261:T:G	2.65971e-06	-2.20217e-10	-1.33048
156158634	chr5:156158634:T:C	4.90483e-06	-2.20217e-10	-0.718475
156159178	chr5:156159178:A:G	2.00361e-06	-1.61374	-7.17427e-10
156159180	chr5:156159180:C:A	3.13958e-06	-1.16461	-7.17427e-10
156159291	chr5:156159291:G:A	2.28958e-06	-1.48033	-7.17427e-10
156159928	chr5:156159928:A:T	2.59764e-06	-2.20217e-10	-1.35409
156159964	chr5:156159964:G:A	2.54803e-06	-2.20217e-10	-1.37337
156160098	chr5:156160098:T:C	2.29247e-06	-1.47906	-7.17427e-10
156160337	chr5:156160337:G:A	5.16661e-07	-1.60841	-1.36065
156160375	chr5:156160375:A:G	2.25602e-06	-1.49509	-7.17427e-10
156160398	chr5:156160398:T:C	9.66045e-06	-1.17362	1.13296
156160471	chr5:156160471:G:A	9.28572e-07	-1.2843	-1.09851
156160670	chr5:156160670:C:T	2.27793e-06	-1.48543	-7.17427e-10
156161235	chr5:156161235:T:C	6.92253e-06	-2.20217e-10	-0.373913
156161464	chr5:156161464:G:A	1.42613e-06	-0.557247	-1.39648
156161946	chr5:156161946:A:G	3.19907e-06	-1.14583	-7.17427e-10
156162222	chr5:156162222:C:T	2.82954e-06	-2.20217e-10	-1.26858
156162355	chr5:156162355:C:T	2.59761e-06	-2.20217e-10	-1.3541
156162485	chr5:156162485:C:T	5.5345e-06	-2.20217e-10	-0.597694
156162676	chr5:156162676:A:G	2.98837e-06	-2.20217e-10	-1.21397
156162916	chr5:156162916:G:A	3.59998e-06	-2.20217e-10	-1.02777
156163118	chr5:156163118:T:C	2.61908e-06	-2.20217e-10	-1.34587
156163130	chr5:156163130:C:G	4.34891e-06	-0.838769	-7.17427e-10
156163142	chr5:156163142:T:C	5.6772e-06	-2.20217e-10	-0.572236
156163743	chr5:156163743:G:A	2.12435e-06	-1.55523	-7.17427e-10
156163916	chr5:156163916:G:A	1.45703e-06	-0.54288	-1.38941
156164066	chr5:156164066:T:A	1.58675e-06	-0.454473	-1.39253
156164305	chr5:156164305:C:T	2.03217e-05	-2.20217e-10	0.702995
156164631	chr5:156164631:G:A	2.66001e-06	-2.20217e-10	-1.33036
156164652	chr5:156164652:G:C	5.889e-06	-2.20217e-10	-0.535608
156164803	chr5:156164803:G:A	5.88591e-06	-2.20217e-10	-0.536132
156165167	chr5:156165167:A:G	4.30474e-06	-0.848979	-7.17427e-10
156165172	chr5:156165172:A:G	2.48869e-06	-2.20217e-10	-1.39694
156165936	chr5:156165936:A:G	5.78543e-06	-1.12681	0.573461
156166011	chr5:156166011:A:G	2.1696e-06	-1.53415	-7.17427e-10
156166088	chr5:156166088:G:GT	6.35819e-07	-1.36433	-1.39721
156166116	chr5:156166116:A:T	5.85837e-06	-2.20217e-10	-0.540823
156166631	chr5:156166631:T:G	1.02989e-05	0.023342	-7.17427e-10
156166898	chr5:156166898:C:T	6.79482e-07	-1.618	-1.07712
156167027	chr5:156167027:A:G	4.46614e-06	-2.20217e-10	-0.81217
156167124	chr5:156167124:T:G	2.25736e-06	-1.4945	-7.17427e-10
156167216	chr5:156167216:T:C	2.19085e-06	-1.5244	-7.17427e-10
156167557	chr5:156167557:T:C	6.70795e-07	-1.45816	-1.24983
156167622	chr5:156167622:A:T	9.62885e-07	-1.6144	-0.732117
156168339	chr5:156168339:A:G	5.07383e-07	-1.6078	-1.37938
156168444	chr5:156168444:G:T	2.1719e-06	-1.53309	-7.17427e-10
156168755	chr5:156168755:T:G	2.23088e-06	-1.5063	-7.17427e-10
156169009	chr5:156169009:G:A	2.56254e-06	-2.20217e-10	-1.36769
156169211	chr5:156169211:A:G	3.48356e-06	-2.20217e-10	-1.06064
156169217	chr5:156169217:C:T	3.52627e-06	-2.20217e-10	-1.04845
156169249	chr5:156169249:A:G	1.15549e-06	-0.808662	-1.35551
156169351	chr5:156169351:A:G	4.15734e-06	-1.1815	0.297685
156169565	chr5:156169565:T:C	2.17907e-06	-1.52979	-7.17427e-10
156169664	chr5:156169664:A:G	2.50297e-06	-2.20217e-10	-1.39122
156169737	chr5:156169737:G:A	2.57485e-06	-2.20217e-10	-1.3629
156169749	chr5:156169749:A:G	2.5862e-06	-2.20217e-10	-1.3585
156170761	chr5:156170761:C:T	1.38782e-06	-0.58387	-1.39709
156170823	chr5:156170823:C:T	3.81236e-06	-2.20217e-10	-0.970446
156170957	chr5:156170957:C:T	2.60217e-06	-2.20217e-10	-1.35235
156171092	chr5:156171092:G:A	6.74628e-07	-1.44248	-1.25981
156171232	chr5:156171232:T:A	2.6846e-06	-2.20217e-10	-1.32116
156171283	chr5:156171283:C:T	3.29929e-06	-2.20217e-10	-1.11499
156171337	chr5:156171337:A:G	5.53276e-07	-1.62086	-1.27974
156171443	chr5:156171443:A:G	2.28754e-06	-1.48122	-7.17427e-10
156171628	chr5:156171628:G:A	9.57802e-07	-1.32969	-1.02212
156171953	chr5:156171953:T:C	4.74985e-06	-2.20217e-10	-0.75058
156172238	chr5:156172238:G:A	2.89954e-06	-2.20217e-10	-1.24414
156172261	chr5:156172261:C:T	4.03774e-06	-2.20217e-10	-0.913009
156172395	chr5:156172395:G:C	1.50185e-06	-1.26892	-0.633078
156172757	chr5:156172757:TC:T	5.7053e-07	-1.60691	-1.26297
156173074	chr5:156173074:G:T	1.96114e-06	-0.688688	-0.946482
156173278	chr5:156173278:T:G	2.1717e-06	-0.683835	-0.849348
156173360	chr5:156173360:A:T	2.28456e-06	-1.48252	-7.17427e-10
156173386	chr5:156173386:T:C	4.04469e-06	-2.20217e-10	-0.911288
156173444	chr5:156173444:A:G	3.65936e-06	-2.20217e-10	-1.01141
156173634	chr5:156173634:A:T	6.55258e-07	-1.44318	-1.28824
156173774	chr5:156173774:C:G	2.63581e-06	-2.20217e-10	-1.3395
156173781	chr5:156173781:T:C	1.98485e-06	-1.62315	-7.17427e-10
156173805	chr5:156173805:A:G	2.74575e-06	-1.29864	-7.17427e-10
156173891	chr5:156173891:A:G	9.29017e-07	-1.28024	-1.10208
156173971	chr5:156173971:T:C	2.23286e-06	-1.50541	-7.17427e-10
156174167	chr5:156174167:C:CT	1.27638e-06	-0.677756	-1.38691
156174267	chr5:156174267:T:G	2.18796e-06	-1.52572	-7.17427e-10
156174815	chr5:156174815:G:GA	3.7519e-06	-2.20217e-10	-0.986433
156174967	chr5:156174967:A:T	6.96744e-06	-2.20217e-10	-0.367446
156175190	chr5:156175190:A:G	2.58714e-06	-2.20217e-10	-1.35814
156175253	chr5:156175253:A:G	1.21193e-06	-0.720385	-1.39609
156175688	chr5:156175688:A:C	3.27142e-06	-2.20217e-10	-1.12347
156175865	chr5:156175865:A:ATTACT	5.25056e-07	-1.61565	-1.33729
156176094	chr5:156176094:C:G	5.49244e-07	-1.61684	-1.29107
156176267	chr5:156176267:T:C	3.55095e-06	-2.20217e-10	-1.04148
156176301	chr5:156176301:G:A	5.27324e-07	-1.60176	-1.34688
156176348	chr5:156176348:C:T	6.5694e-06	-1.26975	0.843481
156176384	chr5:156176384:A:G	3.60446e-06	-2.20217e-10	-1.02652
156176406	chr5:156176406:T:A	3.2779e-06	-2.20217e-10	-1.12149
156176681	chr5:156176681:T:A	6.48739e-07	-1.57189	-1.16953
156176691	chr5:156176691:C:T	4.32401e-06	-2.20217e-10	-0.84451
156176729	chr5:156176729:T:C	2.20802e-06	-1.5166	-7.17427e-10
156176744	chr5:156176744:A:G	4.39819e-06	-2.20217e-10	-0.827502
156176977	chr5:156176977:A:G	2.14826e-06	-1.54404	-7.17427e-10
156177011	chr5:156177011:T:A	2.78919e-06	-2.20217e-10	-1.28294
156177261	chr5:156177261:A:G	2.4883e-06	-2.20217e-10	-1.39709
156177286	chr5:156177286:C:T	4.46545e-06	-2.20217e-10	-0.812325
156177373	chr5:156177373:T:C	3.80615e-06	-2.20217e-10	-0.972076
156177641	chr5:156177641:A:C	9.86074e-07	-1.45005	-0.872663
156177767	chr5:156177767:G:A	4.13066e-06	-2.20217e-10	-0.890258
156177854	chr5:156177854:T:C	1.99822e-06	-1.61644	-7.17427e-10
156177885	chr5:156177885:A:T	6.0593e-07	-1.58932	-1.22036
156177897	chr5:156177897:A:G	6.10884e-07	-1.59468	-1.20687
156177941	chr5:156177941:A:G	2.8712e-06	-2.20217e-10	-1.25396
156177969	chr5:156177969:A:G	6.04961e-07	-1.59384	-1.21744
156178116	chr5:156178116:T:G	6.02455e-07	-1.59056	-1.22488
156178275	chr5:156178275:G:A	6.05926e-07	-1.60167	-1.20802
156178326	chr5:156178326:G:A	5.95969e-06	-2.20217e-10	-0.523676
156178372	chr5:156178372:T:C	2.6036e-06	-2.20217e-10	-1.3518
156178387	chr5:156178387:C:A	6.11847e-07	-1.59418	-1.20578
156178422	chr5:156178422:G:A	5.21539e-07	-1.61742	-1.34224
156178619	chr5:156178619:G:A	6.29959e-07	-1.57495	-1.19585
156178715	chr5:156178715:G:A	9.7381e-07	-1.36284	-0.972391
156178727	chr5:156178727:T:C	6.17888e-07	-1.39547	-1.39467
156178858	chr5:156178858:G:A	2.50909e-06	-2.20217e-10	-1.38878
156178953	chr5:156178953:C:T	6.41021e-06	-2.20217e-10	-0.450802
156179006	chr5:156179006:T:C	6.22444e-07	-1.38615	-1.39664
156179042	chr5:156179042:G:A	7.16335e-06	-2.20217e-10	-0.339717
156179084	chr5:156179084:G:C	2.19092e-06	-1.52437	-7.17427e-10
156179091	chr5:156179091:T:C	6.78622e-06	-2.20217e-10	-0.3938
156179593	chr5:156179593:C:T	3.74998e-06	-0.986944	-7.17427e-10
156179678	chr5:156179678:C:A	2.33245e-06	-1.46178	-7.17427e-10
156179825	chr5:156179825:T:C	4.69127e-06	-1.1541	0.391107
156179904	chr5:156179904:G:A	5.63064e-07	-1.58562	-1.29743
156179945	chr5:156179945:G:T	6.18115e-07	-1.58954	-1.20023
156180117	chr5:156180117:T:C	6.16744e-07	-1.58931	-1.20269
156180311	chr5:156180311:T:C	6.2144e-07	-1.59448	-1.18993
156180376	chr5:156180376:A:C	2.64198e-06	-2.20217e-10	-1.33717
156180454	chr5:156180454:C:A	5.95306e-07	-1.59674	-1.23063
156180484	chr5:156180484:G:A	5.57431e-07	-1.61544	-1.27767
156180577	chr5:156180577:A:G	2.24931e-06	-1.49807	-7.17427e-10
156180931	chr5:156180931:T:C	2.22927e-06	-1.50702	-7.17427e-10
156181404	chr5:156181404:G:T	3.43155e-06	-2.20217e-10	-1.07568
156181497	chr5:156181497:A:C	2.29272e-06	-1.47895	-7.17427e-10
156181737	chr5:156181737:G:T	3.82912e-06	-2.20217e-10	-0.96606
156181799	chr5:156181799:T:G	2.23144e-06	-1.50605	-7.17427e-10
156181871	chr5:156181871:C:A	8.81601e-07	-1.35	-1.08471
156181946	chr5:156181946:G:A	6.13596e-07	-1.59401	-1.2031
156181968	chr5:156181968:C:T	6.05461e-06	-2.20217e-10	-0.507874
156182303	chr5:156182303:TA:T	8.74e-07	-1.35683	-1.08654
156182892	chr5:156182892:C:T	2.58262e-06	-2.20217e-10	-1.35989
156183036	chr5:156183036:T:C	8.47572e-07	-1.35562	-1.11845
156183400	chr5:156183400:C:T	4.87321e-06	-1.21468	0.489738
156183581	chr5:156183581:T:C	3.3823e-06	-2.20217e-10	-1.09014
156183941	chr5:156183941:C:T	2.54635e-06	-2.20217e-10	-1.37403
156184130	chr5:156184130:A:G	3.81326e-06	-2.20217e-10	-0.97021
156184231	chr5:156184231:C:T	4.33607e-06	-1.55775	0.716025
156184303	chr5:156184303:C:T	5.34174e-06	-2.20217e-10	-0.633144
156184655	chr5:156184655:A:G	2.19873e-06	-1.52081	-7.17427e-10
156184907	chr5:156184907:C:T	6.15889e-06	-1.38479	0.893992
156185168	chr5:156185168:A:C	1.34874e-06	-1.12275	-0.886779
156185217	chr5:156185217:T:C	2.80326e-06	-1.27791	-7.17427e-10
156185371	chr5:156185371:T:C	1.10094e-06	-1.22267	-0.989867
156185379	chr5:156185379:A:T	6.93076e-07	-1.41532	-1.25999
156185503	chr5:156185503:C:T	2.64574e-06	-2.20217e-10	-1.33574
156185960	chr5:156185960:A:T	1.36503e-06	-0.780961	-1.21656
156186132	chr5:156186132:A:T	2.88074e-06	-0.085905	-1.16474
156186481	chr5:156186481:A:G	1.37144e-06	-1.00666	-0.986167
156186527	chr5:156186527:G:A	2.48825e-06	-1.39711	-7.17427e-10
156186744	chr5:156186744:T:C	2.25536e-06	-1.28008	-0.215308
156186748	chr5:156186748:G:C	5.82238e-07	-1.49082	-1.35875
156186881	chr5:156186881:C:T	2.49044e-06	-2.20217e-10	-1.39624
156186906	chr5:156186906:G:A	3.24598e-06	-2.20217e-10	-1.13128
156186962	chr5:156186962:A:G	1.83815e-06	-1.57308	-0.126855
156187512	chr5:156187512:ACCTTACTAGCTGTGTGACCTTGGGTGAATTCCTTAACCTTTCT:A	1.09752e-06	-0.827957	-1.38769
156187781	chr5:156187781:G:C	6.96873e-07	-1.43221	-1.23763
156187869	chr5:156187869:G:A	2.75924e-06	-2.20217e-10	-1.29374
156187950	chr5:156187950:T:G	4.79958e-06	-2.20217e-10	-0.740166
156188061	chr5:156188061:G:A	7.10576e-07	-1.43526	-1.21512
156188530	chr5:156188530:G:A	7.20234e-07	-1.41462	-1.22225
156188645	chr5:156188645:G:A	2.991e-06	-2.20217e-10	-1.21309
156188801	chr5:156188801:T:TAACC	2.07689e-06	-1.57782	-7.17427e-10
156188972	chr5:156188972:C:T	8.60678e-07	-1.32628	-1.13245
156189114	chr5:156189114:C:T	3.26938e-06	-2.20217e-10	-1.12409
156189350	chr5:156189350:A:T	8.62768e-07	-1.59616	-0.860144
156189428	chr5:156189428:T:C	2.60327e-06	-2.20217e-10	-1.35193
156189565	chr5:156189565:T:TA	2.51312e-06	-2.20217e-10	-1.38717
156190284	chr5:156190284:G:A	3.20397e-06	-0.0551185	-1.08919
156190671	chr5:156190671:G:A	2.0564e-06	-1.58774	-7.17427e-10
156190747	chr5:156190747:A:G	2.35696e-06	-1.00698	-0.44434
156190935	chr5:156190935:A:G	2.95761e-06	-2.20217e-10	-1.22431
156191240	chr5:156191240:T:C	4.691e-06	-0.763048	-7.17427e-10
156191533	chr5:156191533:A:G	3.74587e-06	-2.20217e-10	-0.988041
156191728	chr5:156191728:T:C	6.12304e-07	-1.58146	-1.21776
156192129	chr5:156192129:C:T	2.42557e-06	-1.02347	-0.399159
156192130	chr5:156192130:G:A	2.64164e-06	-2.20217e-10	-1.33729
156192377	chr5:156192377:G:C	4.29296e-06	-0.851719	-7.17427e-10
156192387	chr5:156192387:A:C	2.54431e-06	-1.00425	-0.370589
156192404	chr5:156192404:T:C	2.62822e-06	-2.20217e-10	-1.34239
156192632	chr5:156192632:A:G	2.03548e-06	-1.59796	-7.17427e-10
156192657	chr5:156192657:G:A	2.55524e-06	-2.20217e-10	-1.37055
156192731	chr5:156192731:T:C	6.25037e-07	-1.57093	-1.20771
156192987	chr5:156192987:A:G	1.02334e-05	0.0169607	-7.17427e-10
156192998	chr5:156192998:A:G	5.4844e-06	0.351048	-0.957835
156193007	chr5:156193007:T:G	4.54803e-06	-0.793999	-7.17427e-10
156193072	chr5:156193072:G:A	2.49097e-06	-2.20217e-10	-1.39602
156193454	chr5:156193454:C:T	9.015e-07	-1.58149	-0.830899
156193526	chr5:156193526:T:A	3.2202e-06	-2.20217e-10	-1.13925
156193990	chr5:156193990:A:G	3.5895e-06	-0.00605769	-1.02462
156194398	chr5:156194398:A:C	3.03039e-06	-2.20217e-10	-1.2
156194533	chr5:156194533:G:A	2.01766e-06	-1.60676	-7.17427e-10
156194620	chr5:156194620:T:G	2.01743e-06	-1.60687	-7.17427e-10
156194756	chr5:156194756:T:C	2.33778e-06	-1.03539	-0.424099
156194942	chr5:156194942:A:G	2.54972e-06	-2.20217e-10	-1.37271
156195078	chr5:156195078:G:T	2.39688e-06	-1.04669	-0.387833
156195247	chr5:156195247:T:C	2.42504e-06	-1.04376	-0.379091
156195334	chr5:156195334:A:G	2.76997e-06	-2.20217e-10	-1.28986
156195384	chr5:156195384:A:G	2.02341e-06	-1.60391	-7.17427e-10
156195437	chr5:156195437:C:T	9.54762e-07	-0.974836	-1.38015
156196004	chr5:156196004:GA:G	2.49187e-06	-2.20217e-10	-1.39566
156196007	chr5:156196007:G:T	2.49058e-06	-2.20217e-10	-1.39618
156196020	chr5:156196020:T:G	2.37673e-06	-1.0195	-0.423473
156196029	chr5:156196029:G:A	2.27558e-06	-1.48646	-7.17427e-10
156196306	chr5:156196306:A:G	2.49969e-06	-2.20217e-10	-1.39253
156196365	chr5:156196365:A:G	3.56848e-06	-0.0171767	-1.01938
156196511	chr5:156196511:C:G	2.64495e-06	-2.20217e-10	-1.33604
156196676	chr5:156196676:C:G	2.43529e-06	-1.03002	-0.388605
156197237	chr5:156197237:C:T	2.49083e-06	-2.20217e-10	-1.39608
156197672	chr5:156197672:G:A	2.49503e-06	-2.20217e-10	-1.3944
156198072	chr5:156198072:C:T	4.09613e-06	-0.246815	-0.651836
156198269	chr5:156198269:T:C	2.21626e-06	-1.51287	-7.17427e-10
156198274	chr5:156198274:G:T	2.78466e-06	-2.20217e-10	-1.28457
156198347	chr5:156198347:T:C	2.40158e-06	-1.04797	-0.384594
156198375	chr5:156198375:C:T	1.07164e-06	-1.5327	-0.7068
156198535	chr5:156198535:G:A	2.50044e-06	-2.20217e-10	-1.39223
156198812	chr5:156198812:T:C	3.04468e-06	-1.1953	-7.17427e-10
156198961	chr5:156198961:G:A	2.43641e-06	-1.04505	-0.373119
156199152	chr5:156199152:T:A	2.78868e-06	-2.20217e-10	-1.28313
156199180	chr5:156199180:A:G	2.02334e-06	-1.60394	-7.17427e-10
156199269	chr5:156199269:G:A	2.33642e-06	-1.0643	-0.395773
156199331	chr5:156199331:G:A	2.39436e-06	-1.04607	-0.389511
156199547	chr5:156199547:G:A	3.21703e-05	1.16235	-7.17427e-10
156199731	chr5:156199731:G:A	2.33408e-06	-1.04997	-0.41111
156200388	chr5:156200388:A:G	2.01263e-06	-1.60925	-7.17427e-10
156200875	chr5:156200875:C:T	1.41159e-05	-2.20217e-10	0.33861
156201112	chr5:156201112:T:A	8.16285e-07	-1.24009	-1.2716
156201157	chr5:156201157:A:G	2.35495e-06	-1.06493	-0.387246
156201355	chr5:156201355:A:G	2.45582e-06	-1.03828	-0.371954
156201384	chr5:156201384:A:G	2.50666e-06	-2.20217e-10	-1.38974
156201561	chr5:156201561:T:G	2.40729e-06	-1.04044	-0.389749
156202345	chr5:156202345:T:G	1.19559e-06	-1.14567	-0.984387
156202700	chr5:156202700:C:T	1.61588e-06	-1.13599	-0.692827
156202731	chr5:156202731:C:T	1.62073e-06	-1.03802	-0.787798
156202794	chr5:156202794:A:G	3.49246e-06	-0.0205652	-1.03752
156203030	chr5:156203030:A:T	2.32019e-06	-1.07528	-0.391765
156203989	chr5:156203989:T:C	2.50638e-06	-2.20217e-10	-1.38985
156204410	chr5:156204410:A:T	4.95971e-07	-1.6149	-1.39503
156204961	chr5:156204961:G:A	1.38414e-06	-0.673545	-1.31007
156205036	chr5:156205036:C:A	1.01381e-05	-2.20217e-10	0.00760833
156205093	chr5:156205093:C:T	2.49082e-06	-2.20217e-10	-1.39608
156205143	chr5:156205143:C:T	3.28567e-06	-0.252908	-0.866217
156205412	chr5:156205412:A:T	2.63348e-06	-2.20217e-10	-1.34039
156205660	chr5:156205660:A:G	5.74434e-06	-0.0200417	-0.540437
156205979	chr5:156205979:A:G	2.6809e-06	-2.20217e-10	-1.32254
156206006	chr5:156206006:T:A	3.80435e-06	-2.20217e-10	-0.972549
156206046	chr5:156206046:G:A	3.37312e-06	-0.267987	-0.824869
156206662	chr5:156206662:C:G	2.49751e-06	-2.20217e-10	-1.3934
156206696	chr5:156206696:T:C	1.39039e-06	-0.602752	-1.37636
156206900	chr5:156206900:T:C	2.49477e-06	-2.20217e-10	-1.3945
156207085	chr5:156207085:A:C	2.022e-06	-1.60461	-7.17427e-10
156207446	chr5:156207446:A:C	2.82481e-06	-2.20217e-10	-1.27025
156207705	chr5:156207705:T:C	1.73088e-06	-1.07262	-0.68745
156208674	chr5:156208674:C:A	3.6708e-06	-0.222867	-0.785417
156209033	chr5:156209033:A:T	6.74135e-07	-1.52884	-1.17418
156209774	chr5:156209774:C:T	2.9063e-06	-2.20217e-10	-1.24181
156209780	chr5:156209780:T:G	6.82427e-07	-1.2956	-1.3952
156210839	chr5:156210839:G:A	6.72931e-07	-1.30824	-1.39656
156210857	chr5:156210857:A:G	2.82878e-06	-2.20217e-10	-1.26885
156211373	chr5:156211373:C:T	1.7638e-05	0.56136	-7.17427e-10
156211763	chr5:156211763:G:C	2.97194e-06	-2.20217e-10	-1.21948
156211929	chr5:156211929:A:G	6.94718e-07	-1.53788	-1.13507
156211988	chr5:156211988:G:A	2.52574e-06	-2.20217e-10	-1.38216
156212520	chr5:156212520:G:A	2.70313e-06	-2.20217e-10	-1.31428
156212546	chr5:156212546:C:T	7.50734e-07	-1.19819	-1.39721
156212640	chr5:156212640:C:A	2.01955e-06	-1.60582	-7.17427e-10
156212983	chr5:156212983:T:C	2.69793e-06	-2.20217e-10	-1.31621
156213045	chr5:156213045:A:G	2.65131e-06	-2.20217e-10	-1.33364
156213110	chr5:156213110:A:G	2.49842e-06	-2.20217e-10	-1.39304
156213221	chr5:156213221:T:C	3.99057e-06	-0.0696359	-0.855125
156213501	chr5:156213501:T:A	6.87194e-06	-2.20217e-10	-0.381248
156213508	chr5:156213508:G:C	4.11609e-06	-0.893791	-7.17427e-10
156213531	chr5:156213531:T:C	2.5527e-06	-2.20217e-10	-1.37154
156214289	chr5:156214289:G:T	2.16209e-06	-1.53762	-7.17427e-10
156214518	chr5:156214518:T:C	2.0205e-06	-1.60535	-7.17427e-10
156214779	chr5:156214779:C:T	2.00752e-06	-1.61179	-7.17427e-10
156215699	chr5:156215699:G:A	5.93933e-07	-1.53335	-1.29634
156215912	chr5:156215912:C:T	2.71551e-06	-2.20217e-10	-1.30972
156216296	chr5:156216296:A:G	2.27895e-06	-1.48498	-7.17427e-10
156216522	chr5:156216522:T:G	2.74903e-06	-2.20217e-10	-1.29744
156216770	chr5:156216770:T:A	1.74662e-06	-0.547469	-1.20354
156216882	chr5:156216882:C:A	6.25977e-07	-1.53918	-1.23796
156217257	chr5:156217257:G:C	2.50089e-06	-2.20217e-10	-1.39205
156217367	chr5:156217367:T:G	2.49186e-06	-2.20217e-10	-1.39566
156217423	chr5:156217423:G:A	1.10574e-05	-2.20217e-10	0.0944087
156217476	chr5:156217476:T:G	2.69974e-06	-1.31554	-7.17427e-10
156217781	chr5:156217781:A:T	5.30986e-07	-1.57885	-1.36286
156218423	chr5:156218423:CTA:C	2.58395e-06	-2.20217e-10	-1.35938
156218786	chr5:156218786:G:A	3.64316e-06	-1.01584	-7.17427e-10
156219066	chr5:156219066:G:C	3.72687e-06	0.0088321	-1.00196
156219181	chr5:156219181:T:C	6.87194e-06	-2.20217e-10	-0.381248
156219183	chr5:156219183:G:C	3.30885e-06	-2.20217e-10	-1.11209
156219501	chr5:156219501:CTGA:C	2.79449e-06	-2.20217e-10	-1.28105
156219639	chr5:156219639:AT:A	2.51172e-06	-2.20217e-10	-1.38773
156220241	chr5:156220241:A:G	6.78643e-06	-2.20217e-10	-0.393769
156221384	chr5:156221384:G:A	3.25527e-06	-2.20217e-10	-1.12842
156221570	chr5:156221570:A:C	2.49239e-06	-2.20217e-10	-1.39545
156221670	chr5:156221670:T:G	2.008e-06	-1.61156	-7.17427e-10
156222242	chr5:156222242:C:T	2.98532e-06	-2.20217e-10	-1.21499
156222374	chr5:156222374:G:A	1.58847e-05	-2.20217e-10	0.456661
156222444	chr5:156222444:A:C	1.2968e-06	-1.50786	-0.540937
156222730	chr5:156222730:C:A	2.50096e-06	-2.20217e-10	-1.39202
156222784	chr5:156222784:G:A	7.4152e-07	-1.21177	-1.39598
156222804	chr5:156222804:A:G	1.13999e-05	0.124907	-7.17427e-10
156222884	chr5:156222884:T:C	2.68066e-06	-1.32263	-7.17427e-10
156223080	chr5:156223080:T:A	3.59331e-06	-1.02962	-7.17427e-10
156223738	chr5:156223738:C:T	2.72462e-06	-2.20217e-10	-1.30636
156223867	chr5:156223867:C:T	1.99122e-06	-1.61995	-7.17427e-10
156224728	chr5:156224728:T:G	5.67727e-07	-1.50477	-1.37004
156224872	chr5:156224872:T:A	1.66458e-06	-0.442159	-1.35696
156225451	chr5:156225451:C:T	2.5316e-06	-2.20217e-10	-1.37984
156225462	chr5:156225462:A:G	2.00926e-06	-1.61093	-7.17427e-10
156225787	chr5:156225787:A:T	7.3061e-06	-0.319985	-7.17427e-10
156225804	chr5:156225804:A:G	4.84629e-06	-0.730482	-7.17427e-10
156226400	chr5:156226400:C:A	2.51382e-06	-2.20217e-10	-1.38689
156226977	chr5:156226977:C:T	2.03232e-06	-1.59952	-7.17427e-10
156226982	chr5:156226982:T:C	2.00445e-06	-1.61332	-7.17427e-10
156226991	chr5:156226991:G:A	2.71121e-06	-1.3113	-7.17427e-10
156227043	chr5:156227043:TG:T	2.00711e-06	-1.612	-7.17427e-10
156227438	chr5:156227438:C:T	2.2369e-05	-2.20217e-10	0.798982
156227488	chr5:156227488:G:A	1.63422e-06	-0.76573	-1.0518
156227748	chr5:156227748:C:T	2.79151e-06	-2.20217e-10	-1.28211
156227877	chr5:156227877:C:T	2.49056e-06	-2.20217e-10	-1.39619
156228373	chr5:156228373:G:A	6.95846e-06	-2.20217e-10	-0.368736
156228397	chr5:156228397:C:T	2.32052e-06	-1.4669	-7.17427e-10
156228464	chr5:156228464:G:T	2.50129e-06	-2.20217e-10	-1.39189
156228692	chr5:156228692:T:C	6.15351e-06	-2.20217e-10	-0.491671
156228994	chr5:156228994:T:C	1.51253e-06	-0.625409	-1.26951
156229152	chr5:156229152:C:T	2.56941e-06	-2.20217e-10	-1.36502
156229613	chr5:156229613:T:C	2.52811e-06	-2.20217e-10	-1.38122
156229664	chr5:156229664:T:A	3.25012e-06	-2.20217e-10	-1.13
156229717	chr5:156229717:G:T	6.22872e-06	-2.20217e-10	-0.479524
156229851	chr5:156229851:A:G	1.81336e-06	-0.512311	-1.2012
156229883	chr5:156229883:T:C	1.65641e-06	-1.43622	-0.367822
156230570	chr5:156230570:A:T	7.74755e-07	-1.24862	-1.31529
156230604	chr5:156230604:C:T	6.09495e-07	-1.40736	-1.39646
156231100	chr5:156231100:C:T	2.72112e-06	-2.20217e-10	-1.30765
156231796	chr5:156231796:T:C	8.09688e-07	-1.21301	-1.30679
156232506	chr5:156232506:C:T	4.02486e-06	-2.20217e-10	-0.916205
156233005	chr5:156233005:T:C	2.08995e-06	-1.57155	-7.17427e-10
156233313	chr5:156233313:G:A	6.08318e-07	-1.61328	-1.19247
156234357	chr5:156234357:AC:A	2.82389e-06	-2.20217e-10	-1.27058
156234855	chr5:156234855:A:G	2.51884e-06	-2.20217e-10	-1.3849
156235079	chr5:156235079:C:G	3.34072e-06	-2.20217e-10	-1.10251
156235304	chr5:156235304:T:G	2.49872e-06	-2.20217e-10	-1.39291
156236016	chr5:156236016:G:C	7.67885e-07	-1.34803	-1.22478
156236606	chr5:156236606:C:T	6.20312e-07	-1.61343	-1.17279
156236701	chr5:156236701:G:A	1.99943e-06	-1.61583	-7.17427e-10
156236902	chr5:156236902:C:T	7.27959e-07	-1.6232	-1.00301
156237999	chr5:156237999:T:G	6.77096e-07	-1.34237	-1.35627
156239010	chr5:156239010:G:A	7.69916e-07	-1.21023	-1.35993
156239209	chr5:156239209:G:A	1.12787e-06	-0.842559	-1.3458
156239343	chr5:156239343:T:C	7.24708e-07	-1.59069	-1.03999
156239714	chr5:156239714:G:T	4.6113e-06	-2.20217e-10	-0.780185
156239784	chr5:156239784:C:T	6.33783e-07	-1.58631	-1.17843
156240046	chr5:156240046:C:A	3.39712e-06	-1.08577	-7.17427e-10
156241132	chr5:156241132:C:T	2.78525e-06	-2.20217e-10	-1.28436
156241147	chr5:156241147:G:A	6.12448e-06	-2.20217e-10	-0.496401
156241831	chr5:156241831:G:A	7.45896e-06	-2.20217e-10	-0.299279
156241935	chr5:156241935:G:A	2.61863e-06	-2.20217e-10	-1.34604
156242117	chr5:156242117:T:G	2.63726e-06	-2.20217e-10	-1.33895
156242522	chr5:156242522:T:C	8.28888e-07	-1.25613	-1.24023
156242545	chr5:156242545:G:T	2.50739e-06	-2.20217e-10	-1.38945
156242676	chr5:156242676:AT:A	6.10097e-07	-1.6045	-1.19833
156243066	chr5:156243066:G:A	1.67452e-06	-0.525747	-1.26742
156243204	chr5:156243204:C:T	1.67629e-06	-0.496258	-1.29585
156244216	chr5:156244216:A:T	1.9889e-06	-1.62111	-7.17427e-10
156244255	chr5:156244255:T:C	9.30882e-07	-1.31675	-1.06357
156245398	chr5:156245398:T:C	3.90731e-06	-0.945844	-7.17427e-10
156245667	chr5:156245667:G:A	6.28774e-07	-1.39005	-1.38263
156246624	chr5:156246624:G:A	2.00956e-06	-1.61078	-7.17427e-10
156246645	chr5:156246645:G:A	2.57115e-06	-2.20217e-10	-1.36434
156246872	chr5:156246872:A:G	2.67253e-06	-2.20217e-10	-1.32567
156246932	chr5:156246932:A:G	2.22318e-06	-0.362606	-1.14715
156247257	chr5:156247257:T:C	1.66539e-06	-0.556889	-1.24174
156247496	chr5:156247496:C:T	1.74203e-06	-0.575221	-1.17842
156247503	chr5:156247503:G:A	1.98835e-06	-1.62139	-7.17427e-10
156247606	chr5:156247606:G:A	1.66003e-06	-0.609761	-1.19209
156247628	chr5:156247628:AT:A	3.53768e-06	-1.04522	-7.17427e-10
156247631	chr5:156247631:A:C	3.52768e-06	-1.04805	-7.17427e-10
156248615	chr5:156248615:G:A	2.52261e-06	-2.20217e-10	-1.3834
156248832	chr5:156248832:C:T	9.55775e-07	-1.28634	-1.06759
156248943	chr5:156248943:T:A	2.51085e-06	-2.20217e-10	-1.38807
156249034	chr5:156249034:C:T	8.37648e-07	-1.13456	-1.35129
156249989	chr5:156249989:T:C	2.4953e-06	-2.20217e-10	-1.39429
156250089	chr5:156250089:G:A	2.1226e-06	-1.55605	-7.17427e-10
156250387	chr5:156250387:A:G	2.1067e-06	-1.56357	-7.17427e-10
156250844	chr5:156250844:A:C	2.51741e-06	-2.20217e-10	-1.38546
156251175	chr5:156251175:C:T	6.7321e-07	-1.47896	-1.22543
156251600	chr5:156251600:T:C	2.64009e-06	-2.20217e-10	-1.33788
156251996	chr5:156251996:C:T	6.62708e-07	-1.61797	-1.10214
156252044	chr5:156252044:T:C	1.28244e-06	-0.999536	-1.0604
156252366	chr5:156252366:T:C	4.96615e-07	-1.61185	-1.39679
156252672	chr5:156252672:C:T	2.82678e-06	-1.26955	-7.17427e-10
156253129	chr5:156253129:C:T	6.11624e-07	-1.45656	-1.34377
156253458	chr5:156253458:G:T	5.01266e-07	-1.6067	-1.39262
156253636	chr5:156253636:C:T	5.87716e-07	-1.50651	-1.3337
156254134	chr5:156254134:C:G	5.10934e-07	-1.59293	-1.38728
156254620	chr5:156254620:G:A	2.65056e-06	-2.20217e-10	-1.33392
156254709	chr5:156254709:T:A	2.8791e-06	-1.25122	-7.17427e-10
156255077	chr5:156255077:C:T	6.62604e-07	-1.33931	-1.38097
156255409	chr5:156255409:G:A	3.20433e-06	-2.20217e-10	-1.14419
156255567	chr5:156255567:A:G	5.5444e-07	-1.50576	-1.39273
156255726	chr5:156255726:G:A	5.98319e-07	-1.49046	-1.33186
156255935	chr5:156255935:AT:A	6.24302e-07	-1.48784	-1.29198
156256010	chr5:156256010:C:T	7.45604e-07	-1.54333	-1.05892
156256033	chr5:156256033:A:G	5.40313e-07	-1.53622	-1.38808
156256086	chr5:156256086:T:C	6.0692e-07	-1.48068	-1.32737
156256198	chr5:156256198:CTG:C	5.30825e-07	-1.54752	-1.3945
156256405	chr5:156256405:T:C	2.86058e-06	-2.20217e-10	-1.25767
156256462	chr5:156256462:A:T	1.26229e-06	-0.708357	-1.36741
156256690	chr5:156256690:A:G	2.51902e-06	-2.20217e-10	-1.38483
156257728	chr5:156257728:A:G	9.78678e-07	-0.999562	-1.33068
156257862	chr5:156257862:TCAAA:T	3.07228e-06	-2.20217e-10	-1.18627
156258806	chr5:156258806:A:G	5.55113e-07	-1.54432	-1.35296
156258902	chr5:156258902:A:G	7.36356e-07	-1.56109	-1.05364
156258930	chr5:156258930:C:G	6.65068e-07	-1.44416	-1.2724
156259033	chr5:156259033:G:A	2.50832e-06	-2.20217e-10	-1.38908
156259101	chr5:156259101:T:C	2.77607e-06	-2.20217e-10	-1.28766
156259206	chr5:156259206:C:T	9.94976e-07	-0.930767	-1.38296
156259539	chr5:156259539:C:T	3.199e-06	-2.20217e-10	-1.14586
156259606	chr5:156259606:G:A	2.76096e-06	-2.20217e-10	-1.29312
156259762	chr5:156259762:T:G	3.03849e-06	-2.20217e-10	-1.19733
156259861	chr5:156259861:G:A	9.38893e-07	-0.978799	-1.39295
156260096	chr5:156260096:C:T	1.22914e-06	-0.747572	-1.35481
156260753	chr5:156260753:T:C	3.03677e-06	-2.20217e-10	-1.1979
156260765	chr5:156260765:G:A	1.98521e-06	-1.62297	-7.17427e-10
156261170	chr5:156261170:A:G	9.81012e-07	-0.938116	-1.38975
156261269	chr5:156261269:G:A	2.77103e-06	-2.20217e-10	-1.28948
156261467	chr5:156261467:C:T	9.52565e-07	-0.969119	-1.38817
156261541	chr5:156261541:C:T	1.98637e-06	-1.62239	-7.17427e-10
156261653	chr5:156261653:G:A	1.13009e-06	-1.00417	-1.18222
156261952	chr5:156261952:C:T	1.98597e-06	-1.62259	-7.17427e-10
156262265	chr5:156262265:G:A	5.56052e-07	-1.55025	-1.34533
156262279	chr5:156262279:C:T	5.53896e-07	-1.54811	-1.35136
156262399	chr5:156262399:C:A	3.27013e-06	-2.20217e-10	-1.12387
156262702	chr5:156262702:C:T	5.57202e-07	-1.5485	-1.34502
156263278	chr5:156263278:C:T	6.89671e-07	-1.43322	-1.24701
156263557	chr5:156263557:T:G	5.69983e-07	-1.54272	-1.32812
156263834	chr5:156263834:T:C	2.73194e-06	-2.20217e-10	-1.30368
156263836	chr5:156263836:T:G	2.76266e-06	-2.20217e-10	-1.2925
156263862	chr5:156263862:T:C	5.63047e-07	-1.55103	-1.33206
156264025	chr5:156264025:T:C	6.60952e-07	-1.45606	-1.26671
156264267	chr5:156264267:C:T	1.98723e-06	-1.62195	-7.17427e-10
156264525	chr5:156264525:A:G	5.63661e-07	-1.55935	-1.32265
156264659	chr5:156264659:A:G	1.98569e-06	-1.62273	-7.17427e-10
156264816	chr5:156264816:T:C	2.55915e-06	-2.20217e-10	-1.36902
156264914	chr5:156264914:C:T	6.07655e-07	-1.47072	-1.33612
156264937	chr5:156264937:A:G	5.56867e-06	-2.20217e-10	-0.591538
156265026	chr5:156265026:C:A	5.77924e-07	-1.51683	-1.34017
156265042	chr5:156265042:CAT:C	2.73862e-06	-1.30124	-7.17427e-10
156265582	chr5:156265582:A:G	8.41602e-07	-1.23083	-1.25031
156265790	chr5:156265790:T:C	2.28362e-06	-1.48293	-7.17427e-10
156265872	chr5:156265872:G:A	2.18351e-06	-1.52776	-7.17427e-10
156265883	chr5:156265883:G:A	3.80041e-06	-2.20217e-10	-0.973584
156266038	chr5:156266038:G:C	2.76759e-06	-2.20217e-10	-1.29072
156266039	chr5:156266039:T:A	5.57101e-07	-1.53853	-1.35517
156266065	chr5:156266065:C:A	2.75685e-06	-2.20217e-10	-1.29461
156266534	chr5:156266534:G:C	8.76066e-07	-1.05956	-1.38145
156266826	chr5:156266826:A:G	2.70475e-06	-2.20217e-10	-1.31368
156266926	chr5:156266926:A:T	1.09811e-06	-0.826626	-1.38848
156267247	chr5:156267247:G:T	8.78179e-07	-1.05227	-1.38633
156267699	chr5:156267699:A:G	6.21443e-07	-1.536	-1.24841
156268647	chr5:156268647:C:T	5.57357e-07	-1.59333	-1.29992
156269198	chr5:156269198:G:A	1.98844e-06	-1.62135	-7.17427e-10
156269881	chr5:156269881:G:T	5.62677e-07	-1.51727	-1.36648
156270012	chr5:156270012:A:C	2.83863e-06	-1.26537	-7.17427e-10
156270345	chr5:156270345:T:C	6.60997e-07	-1.59197	-1.13073
156270360	chr5:156270360:G:A	6.36495e-07	-1.58956	-1.17092
156271028	chr5:156271028:C:A	3.87137e-05	1.3475	-7.17427e-10
156271084	chr5:156271084:C:T	2.81788e-06	-2.20217e-10	-1.27271
156271113	chr5:156271113:T:C	5.52699e-07	-1.58294	-1.31869
156271441	chr5:156271441:A:G	5.69864e-06	-2.20217e-10	-0.568467
156271695	chr5:156271695:G:A	1.69208e-06	-1.58507	-0.197664
156271696	chr5:156271696:A:G	1.70233e-06	-1.57903	-0.197664
156271871	chr5:156271871:G:A	6.23487e-07	-1.46474	-1.31638
156272020	chr5:156272020:T:G	2.62355e-06	-2.20217e-10	-1.34416
156272051	chr5:156272051:T:C	5.60342e-07	-1.56189	-1.32601
156272145	chr5:156272145:G:T	5.69864e-06	-2.20217e-10	-0.568467
156272192	chr5:156272192:T:A	9.55092e-06	-2.20217e-10	-0.0520568
156272663	chr5:156272663:C:A	3.16081e-05	1.14472	-7.17427e-10
156273136	chr5:156273136:G:T	4.90813e-07	-1.62318	-1.39721
156274226	chr5:156274226:A:T	6.97909e-06	-2.20217e-10	-0.365775
156274277	chr5:156274277:T:C	2.63981e-06	-2.20217e-10	-1.33799
156274471	chr5:156274471:A:T	6.20024e-07	-1.56641	-1.22028
156274599	chr5:156274599:T:C	6.7247e-07	-1.39773	-1.30776
156274656	chr5:156274656:A:G	6.16685e-07	-1.51269	-1.2794
156274907	chr5:156274907:A:G	6.69518e-07	-1.38214	-1.32775
156275190	chr5:156275190:A:C	4.12302e-06	-2.20217e-10	-0.892109
156275194	chr5:156275194:C:T	9.70377e-06	-2.20217e-10	-0.0361795
156275360	chr5:156275360:G:T	1.9857e-06	-1.62272	-7.17427e-10
156275441	chr5:156275441:T:A	1.98752e-06	-1.62181	-7.17427e-10
156275457	chr5:156275457:A:C	6.15737e-07	-1.52103	-1.27259
156275693	chr5:156275693:T:C	1.98748e-06	-1.62183	-7.17427e-10
156275852	chr5:156275852:C:T	2.65553e-06	-2.20217e-10	-1.33205
156275987	chr5:156275987:G:A	2.2617e-06	-1.49258	-7.17427e-10
156276132	chr5:156276132:A:G	7.04906e-07	-1.60809	-1.0503
156276265	chr5:156276265:G:T	5.88065e-07	-1.49159	-1.34802
156276273	chr5:156276273:T:A	4.11674e-06	-2.20217e-10	-0.893633
156276386	chr5:156276386:C:T	5.61892e-07	-1.5388	-1.34634
156276508	chr5:156276508:A:C	5.44397e-07	-1.58057	-1.3362
156277634	chr5:156277634:C:T	6.50441e-07	-1.61959	-1.11921
156277871	chr5:156277871:C:G	6.3815e-07	-1.60822	-1.14965
156278077	chr5:156278077:A:G	1.98897e-06	-1.62108	-7.17427e-10
156278225	chr5:156278225:C:G	7.0665e-07	-1.27268	-1.38324
156278577	chr5:156278577:T:C	3.12914e-06	-1.59247	0.424535
156278890	chr5:156278890:A:G	1.9893e-06	-1.62091	-7.17427e-10
156279278	chr5:156279278:A:G	8.27937e-07	-1.61707	-0.880447
156279546	chr5:156279546:A:T	2.54431e-06	-2.20217e-10	-1.37483
156279877	chr5:156279877:G:C	1.98905e-06	-1.62104	-7.17427e-10
156279879	chr5:156279879:C:A	1.43482e-06	-1.60419	-0.343467
156279966	chr5:156279966:T:G	2.66365e-06	-2.20217e-10	-1.329
156280092	chr5:156280092:C:T	1.98674e-06	-1.6222	-7.17427e-10
156280557	chr5:156280557:A:G	4.21606e-06	-2.20217e-10	-0.869794
156280846	chr5:156280846:A:AT	2.05153e-06	-1.59011	-7.17427e-10
156280889	chr5:156280889:G:A	6.84359e-07	-1.34552	-1.34245
156281159	chr5:156281159:G:T	4.16752e-06	-2.20217e-10	-0.881373
156281264	chr5:156281264:C:T	4.8818e-06	-2.20217e-10	-0.72318
156281447	chr5:156281447:G:A	8.22909e-05	-2.20217e-10	2.10157
156281460	chr5:156281460:A:G	2.50045e-06	-2.20217e-10	-1.39222
156281872	chr5:156281872:A:G	1.16975e-05	0.150682	-7.17427e-10
156282090	chr5:156282090:G:A	6.30121e-07	-1.57518	-1.19535
156282535	chr5:156282535:T:C	1.61762e-05	-2.20217e-10	0.474845
156282579	chr5:156282579:T:C	1.05096e-05	-2.20217e-10	0.0435927
156282661	chr5:156282661:T:G	3.45182e-06	-2.20217e-10	-1.06979
156282755	chr5:156282755:G:A	7.84215e-07	-1.62086	-0.930906
156282898	chr5:156282898:T:G	5.30625e-07	-1.60976	-1.33263
156282933	chr5:156282933:T:C	3.41409e-06	-2.20217e-10	-1.08078
156283325	chr5:156283325:T:A	1.65519e-05	-2.20217e-10	0.497806
156283827	chr5:156283827:G:A	9.81987e-07	-1.11271	-1.21416
156283840	chr5:156283840:A:C	1.16504e-05	-2.20217e-10	0.146648
156284135	chr5:156284135:T:C	6.08575e-07	-1.52908	-1.27625
156285054	chr5:156285054:G:A	5.32596e-07	-1.60253	-1.33615
156285147	chr5:156285147:C:A	7.44545e-07	-1.27063	-1.33305
156285422	chr5:156285422:A:T	5.25231e-07	-1.60256	-1.35005
156285809	chr5:156285809:C:A	7.48014e-07	-1.20198	-1.39705
156286208	chr5:156286208:A:G	2.51585e-06	-2.20217e-10	-1.38608
156286349	chr5:156286349:A:G	1.05096e-05	-2.20217e-10	0.0435927
156286408	chr5:156286408:G:A	2.7497e-06	-2.20217e-10	-1.2972
156286651	chr5:156286651:A:T	7.72194e-07	-1.17163	-1.39559
156286683	chr5:156286683:G:A	6.56938e-07	-1.38626	-1.3426
156286694	chr5:156286694:G:A	4.36772e-06	-2.20217e-10	-0.834454
156287111	chr5:156287111:G:A	5.4653e-07	-1.59822	-1.31464
156287149	chr5:156287149:A:G	4.94338e-07	-1.61894	-1.39429
156288793	chr5:156288793:G:T	8.103e-07	-1.12276	-1.39629
156288917	chr5:156288917:G:A	1.10311e-06	-0.814546	-1.39602
156289263	chr5:156289263:A:C	5.17819e-07	-1.6164	-1.35043
156289482	chr5:156289482:G:A	1.99072e-06	-1.6202	-7.17427e-10
156289801	chr5:156289801:G:A	2.77685e-06	-2.20217e-10	-1.28738
156289837	chr5:156289837:T:C	5.10426e-07	-1.61326	-1.36794
156290139	chr5:156290139:G:A	5.08962e-07	-1.61878	-1.3653
156290880	chr5:156290880:C:A	2.56451e-06	-2.20217e-10	-1.36693
156291267	chr5:156291267:C:T	2.46535e-06	-1.40636	-7.17427e-10
156291277	chr5:156291277:T:C	4.299e-06	-2.20217e-10	-0.850311
156291295	chr5:156291295:C:T	9.8717e-07	-1.43972	-0.881891
156291333	chr5:156291333:T:A	4.19926e-06	-2.20217e-10	-0.873787
156291890	chr5:156291890:A:C	5.42704e-07	-1.60219	-1.3177
156292022	chr5:156292022:C:T	3.37044e-05	1.20893	-7.17427e-10
156292210	chr5:156292210:T:C	6.8156e-07	-1.50885	-1.18322
156292543	chr5:156292543:A:G	5.63988e-07	-1.60781	-1.27361
156293131	chr5:156293131:G:A	5.22482e-07	-1.59295	-1.36491
156293149	chr5:156293149:G:A	5.39117e-07	-1.58815	-1.33837
156293204	chr5:156293204:A:G	9.32626e-07	-1.22732	-1.15113
156293345	chr5:156293345:A:T	5.49533e-07	-1.61182	-1.29556
156293733	chr5:156293733:A:T	5.8808e-07	-1.4475	-1.39208
156293740	chr5:156293740:G:A	2.81806e-06	-2.20217e-10	-1.27264
156293874	chr5:156293874:T:G	3.48608e-06	-2.20217e-10	-1.05992
156294161	chr5:156294161:A:G	5.76865e-07	-1.53001	-1.32883
156294225	chr5:156294225:A:AT	5.52065e-07	-1.61233	-1.29046
156294292	chr5:156294292:T:C	5.85562e-07	-1.51277	-1.33111
156294375	chr5:156294375:T:C	4.92243e-06	-0.714892	-7.17427e-10
156294572	chr5:156294572:C:A	1.42378e-06	-0.984946	-0.970432
156294697	chr5:156294697:T:G	2.49276e-06	-2.20217e-10	-1.3953
156294778	chr5:156294778:T:C	2.05596e-06	-1.58795	-7.17427e-10
156294918	chr5:156294918:A:G	2.49713e-06	-2.20217e-10	-1.39355
156294987	chr5:156294987:C:T	2.57167e-06	-2.20217e-10	-1.36414
156295389	chr5:156295389:A:C	6.28034e-07	-1.37757	-1.39629
156295404	chr5:156295404:T:C	7.55897e-07	-1.61889	-0.969653
156295459	chr5:156295459:C:A	2.56691e-06	-2.20217e-10	-1.36599
156295777	chr5:156295777:A:G	2.28226e-06	-1.48353	-7.17427e-10
156295875	chr5:156295875:A:G	2.79681e-06	-2.20217e-10	-1.28022
156296701	chr5:156296701:G:A	2.63745e-06	-2.20217e-10	-1.33888
156296849	chr5:156296849:A:C	1.06462e-05	-2.20217e-10	0.056511
156297166	chr5:156297166:C:T	2.49957e-06	-2.20217e-10	-1.39258
156297228	chr5:156297228:G:A	1.30219e-05	0.257935	-7.17427e-10
156297295	chr5:156297295:C:T	4.35233e-06	-2.20217e-10	-0.837984
156298098	chr5:156298098:C:A	1.08512e-06	-1.61811	-0.608888
156298517	chr5:156298517:A:G	1.98476e-06	-1.6232	-7.17427e-10
156298728	chr5:156298728:G:A	9.41506e-06	-2.20217e-10	-0.0663836
156298877	chr5:156298877:T:G	1.98473e-06	-1.62321	-7.17427e-10
156299474	chr5:156299474:C:T	9.03198e-06	-2.20217e-10	-0.107922
156299506	chr5:156299506:G:C	5.94911e-07	-1.60467	-1.22337
156299627	chr5:156299627:A:G	6.91899e-07	-1.60299	-1.07402
156300016	chr5:156300016:C:T	6.01031e-07	-1.60239	-1.21542
156300074	chr5:156300074:G:A	1.14191e-05	-2.20217e-10	0.12659
156300180	chr5:156300180:T:G	1.98633e-06	-1.62241	-7.17427e-10
156300200	chr5:156300200:CATTAG:C	3.73034e-06	-2.20217e-10	-0.992195
156300393	chr5:156300393:C:T	3.46193e-06	-2.20217e-10	-1.06687
156300466	chr5:156300466:T:C	5.25175e-07	-1.58193	-1.37079
156300784	chr5:156300784:C:T	5.72379e-05	-2.20217e-10	1.73852
156300931	chr5:156300931:G:T	1.98497e-06	-1.62309	-7.17427e-10
156300971	chr5:156300971:T:A	5.78479e-07	-1.46608	-1.38997
156301222	chr5:156301222:T:G	2.95997e-06	-1.15206	-0.071457
156301772	chr5:156301772:A:G	5.31303e-07	-1.60926	-1.33186
156301828	chr5:156301828:C:G	2.50495e-06	-2.20217e-10	-1.39043
156301850	chr5:156301850:T:G	2.41697e-06	-1.42618	-7.17427e-10
156302400	chr5:156302400:G:A	2.90798e-06	-2.20217e-10	-1.24124
156302880	chr5:156302880:C:T	1.07886e-06	-0.927698	-1.30509
156302930	chr5:156302930:A:C	3.72856e-06	-2.20217e-10	-0.992671
156302973	chr5:156302973:T:C	6.19797e-06	-2.20217e-10	-0.484472
156303267	chr5:156303267:C:A	2.82066e-06	-2.20217e-10	-1.27172
156303332	chr5:156303332:T:C	3.03786e-06	-2.20217e-10	-1.19754
156304006	chr5:156304006:A:G	6.52424e-07	-1.37688	-1.35888
156305135	chr5:156305135:G:A	2.7308e-06	-2.20217e-10	-1.3041
156305628	chr5:156305628:G:T	8.6664e-07	-1.30775	-1.14408
156305640	chr5:156305640:G:A	7.18502e-07	-1.56155	-1.07773
156305645	chr5:156305645:C:T	2.49492e-06	-2.20217e-10	-1.39444
156305852	chr5:156305852:G:A	7.58179e-07	-1.40159	-1.18394
156305867	chr5:156305867:TC:T	2.4948e-06	-2.20217e-10	-1.39449
156305970	chr5:156305970:CT:C	1.33164e-06	-0.67373	-1.34855
156306116	chr5:156306116:A:G	3.23259e-06	-2.20217e-10	-1.13541
156306142	chr5:156306142:T:TTATA	4.27546e-06	-2.20217e-10	-0.855804
156306289	chr5:156306289:A:G	5.04948e-07	-1.60996	-1.38203
156306483	chr5:156306483:T:G	5.1313e-07	-1.60682	-1.3691
156306512	chr5:156306512:G:A	2.7308e-06	-2.20217e-10	-1.3041
156306530	chr5:156306530:C:T	2.50515e-06	-2.20217e-10	-1.39035
156306677	chr5:156306677:C:T	9.99656e-07	-0.936877	-1.37216
156306880	chr5:156306880:A:C	2.50991e-06	-2.20217e-10	-1.38845
156307393	chr5:156307393:T:A	0.000436618	-2.20217e-10	3.77036
156307445	chr5:156307445:T:A	3.30264e-06	-2.20217e-10	-1.11397
156307565	chr5:156307565:T:G	2.57163e-06	-2.20217e-10	-1.36415
156307882	chr5:156307882:T:C	0.000514883	-2.20217e-10	3.93525
156308349	chr5:156308349:A:G	2.65936e-06	-2.20217e-10	-1.33061
156308368	chr5:156308368:G:A	0.000249375	-1.41402	4.62428
156308391	chr5:156308391:C:T	0.000121446	-1.40932	3.9001
156308392	chr5:156308392:G:A	7.71528e-07	-1.21016	-1.35792
156308421	chr5:156308421:C:T	2.84061e-06	-2.20217e-10	-1.26468
156308452	chr5:156308452:C:G	1.18164e-06	-0.826778	-1.31501
156308519	chr5:156308519:C:T	0.000236559	-1.36665	4.52415
156308966	chr5:156308966:A:C	0.00080622	-1.4263	5.80996
156308980	chr5:156308980:C:T	2.77825e-06	-2.20217e-10	-1.28687
156309017	chr5:156309017:T:A	0.000320951	-2.20217e-10	3.46259
156309049	chr5:156309049:C:T	6.93645e-07	-1.50041	-1.17408
156309147	chr5:156309147:C:T	3.40004e-06	-2.20217e-10	-1.08491
156309197	chr5:156309197:G:A	2.51495e-06	-2.20217e-10	-1.38644
156309426	chr5:156309426:C:G	3.90282e-06	-0.946996	-7.17427e-10
156309436	chr5:156309436:C:T	1.696e-06	-1.07048	-0.709941
156309492	chr5:156309492:A:G	1.98982e-06	-1.62065	-7.17427e-10
156309639	chr5:156309639:C:T	2.5789e-06	-2.20217e-10	-1.36133
156309963	chr5:156309963:G:A	3.41025e-06	-2.20217e-10	-1.08191
156310106	chr5:156310106:T:C	2.7443e-06	-2.20217e-10	-1.29917
156310187	chr5:156310187:A:G	0.000351774	-2.20217e-10	3.55429
156310250	chr5:156310250:C:T	2.50321e-06	-2.20217e-10	-1.39112
156310322	chr5:156310322:T:A	7.32284e-07	-1.56495	-1.05533
156310438	chr5:156310438:A:G	5.6417e-07	-1.60843	-1.27267
156310477	chr5:156310477:A:C	2.50336e-06	-2.20217e-10	-1.39106
156310520	chr5:156310520:A:T	2.74516e-06	-2.20217e-10	-1.29885
156310629	chr5:156310629:G:A	2.506e-06	-2.20217e-10	-1.39001
156310739	chr5:156310739:A:G	7.22616e-07	-1.55614	-1.07743
156310781	chr5:156310781:A:G	1.40111e-06	-1.05904	-0.912392
156311952	chr5:156311952:A:T	6.28214e-07	-1.39799	-1.37558
156312056	chr5:156312056:G:C	2.7443e-06	-2.20217e-10	-1.29917
156312494	chr5:156312494:CTCATATAAAATA:C	0.000239832	-1.36311	4.53436
156312650	chr5:156312650:T:C	4.40454e-06	-2.20217e-10	-0.826059
156312733	chr5:156312733:G:A	3.41183e-06	-2.20217e-10	-1.08144
156312769	chr5:156312769:G:A	8.44631e-06	-2.20217e-10	-0.174964
156312810	chr5:156312810:A:G	9.69123e-07	-1.00306	-1.337
156312954	chr5:156312954:T:C	2.01525e-06	-1.60795	-7.17427e-10
156313159	chr5:156313159:G:A	2.00822e-06	-1.61145	-7.17427e-10
156313255	chr5:156313255:TA:T	2.61151e-06	-2.20217e-10	-1.34877
156313404	chr5:156313404:A:G	0.000351298	-2.20217e-10	3.55294
156313407	chr5:156313407:A:C	6.25152e-07	-1.40699	-1.37146
156313891	chr5:156313891:AATATGC:A	2.48922e-06	-2.20217e-10	-1.39672
156314118	chr5:156314118:GT:G	2.54696e-06	-2.20217e-10	-1.37379
156314184	chr5:156314184:A:G	2.55923e-06	-2.20217e-10	-1.36899
156314414	chr5:156314414:T:C	2.54361e-06	-2.20217e-10	-1.37511
156314747	chr5:156314747:A:G	3.44884e-06	-2.20217e-10	-1.07066
156315063	chr5:156315063:T:G	2.56233e-06	-2.20217e-10	-1.36778
156315410	chr5:156315410:A:G	2.50183e-06	-2.20217e-10	-1.39167
156315667	chr5:156315667:T:C	6.94683e-06	-2.20217e-10	-0.370408
156315810	chr5:156315810:T:C	7.50979e-07	-1.39992	-1.19515
156316186	chr5:156316186:C:T	3.38692e-06	-1.53872	0.449947
156316361	chr5:156316361:A:G	6.21363e-07	-1.42838	-1.35616
156316619	chr5:156316619:G:A	3.24387e-06	-1.13193	-7.17427e-10
156317003	chr5:156317003:CAAT:C	1.02329e-06	-0.888474	-1.3972
156317027	chr5:156317027:C:T	8.09309e-07	-1.1786	-1.34167
156317170	chr5:156317170:G:A	8.04425e-06	-2.20217e-10	-0.223737
156317373	chr5:156317373:G:T	3.03391e-06	-2.20217e-10	-1.19884
156317379	chr5:156317379:T:C	4.16506e-06	-2.20217e-10	-0.881964
156317853	chr5:156317853:T:C	2.50826e-06	-2.20217e-10	-1.38911
156318081	chr5:156318081:A:G	4.05272e-06	-2.20217e-10	-0.909307
156318650	chr5:156318650:A:C	6.33416e-07	-1.50689	-1.25843
156318666	chr5:156318666:G:T	1.5378e-06	-1.23652	-0.641818
156318802	chr5:156318802:G:A	1.62332e-06	-1.34908	-0.47514
156318810	chr5:156318810:G:T	3.89566e-06	-2.20217e-10	-0.948832
156318929	chr5:156318929:G:A	1.10309e-06	-1.56871	-0.641873
156318996	chr5:156318996:T:C	4.57969e-06	-2.20217e-10	-0.787063
156319058	chr5:156319058:C:A	3.96344e-06	-2.20217e-10	-0.931581
156319328	chr5:156319328:C:G	4.75532e-06	-2.20217e-10	-0.749431
156319528	chr5:156319528:A:G	7.44314e-07	-1.42168	-1.18231
156319613	chr5:156319613:A:C	6.85815e-07	-1.46015	-1.22569
156319796	chr5:156319796:T:C	2.73978e-06	-2.20217e-10	-1.30082
156319836	chr5:156319836:C:T	9.68785e-07	-1.14832	-1.19209
156319903	chr5:156319903:A:C	2.82941e-06	-2.20217e-10	-1.26863
156320104	chr5:156320104:T:TGTGTGTG	6.32257e-06	-2.20217e-10	-0.464568
156320436	chr5:156320436:G:T	5.67812e-07	-1.47965	-1.39501
156320741	chr5:156320741:G:A	1.09288e-06	-1.59405	-0.625832
156320904	chr5:156320904:T:C	3.45814e-06	-2.20217e-10	-1.06796
156320941	chr5:156320941:G:C	5.68519e-07	-1.5044	-1.36901
156321292	chr5:156321292:C:T	0.000699996	-2.20217e-10	4.24238
156321345	chr5:156321345:G:A	1.03727e-06	-1.14307	-1.12903
156321523	chr5:156321523:C:T	2.37531e-05	-2.20217e-10	0.859018
156321894	chr5:156321894:A:C	8.89618e-07	-1.23601	-1.18964
156321956	chr5:156321956:A:G	1.11849e-06	-1.3409	-0.855815
156322574	chr5:156322574:C:G	9.8271e-07	-1.16723	-1.15891
156322694	chr5:156322694:A:G	3.50713e-06	-2.20217e-10	-1.0539
156322995	chr5:156322995:T:C	3.94138e-06	-2.20217e-10	-0.937164
156323358	chr5:156323358:T:C	1.05237e-06	-1.61189	-0.645753
156323564	chr5:156323564:G:GA	9.38126e-07	-1.22485	-1.14771
156323834	chr5:156323834:A:C	2.63319e-06	-2.20217e-10	-1.3405
156323917	chr5:156323917:T:C	2.75065e-06	-1.29686	-7.17427e-10
156324168	chr5:156324168:A:G	2.57745e-06	-2.20217e-10	-1.36189
156324373	chr5:156324373:C:G	7.52859e-07	-1.61347	-0.979098
156324547	chr5:156324547:A:T	3.12564e-06	-2.20217e-10	-1.16906
156324642	chr5:156324642:G:C	5.51449e-06	-2.20217e-10	-0.601315
156324656	chr5:156324656:T:G	2.79364e-06	-2.20217e-10	-1.28135
156324985	chr5:156324985:T:C	2.94653e-06	-2.20217e-10	-1.22807
156324997	chr5:156324997:T:C	2.22977e-06	-0.892203	-0.614595
156325089	chr5:156325089:G:T	3.23663e-06	-2.20217e-10	-1.13416
156325125	chr5:156325125:T:C	2.59789e-06	-2.20217e-10	-1.35399
156325234	chr5:156325234:C:G	3.37351e-06	-2.20217e-10	-1.09274
156325715	chr5:156325715:G:C	2.59444e-06	-2.20217e-10	-1.35532
156326048	chr5:156326048:A:C	3.32868e-06	-1.38072	0.274597
156326101	chr5:156326101:A:C	1.98279e-05	0.678394	-7.17427e-10
156326289	chr5:156326289:G:C	6.816e-06	-2.20217e-10	-0.389422
156326448	chr5:156326448:A:G	2.74115e-06	-2.20217e-10	-1.30032
156326739	chr5:156326739:C:A	1.03527e-06	-1.32589	-0.948144
156326973	chr5:156326973:A:T	9.52995e-07	-1.22132	-1.13552
156327097	chr5:156327097:A:G	2.59133e-06	-2.20217e-10	-1.35652
156327761	chr5:156327761:G:A	9.26828e-06	-0.0820964	-7.17427e-10
156328327	chr5:156328327:G:A	6.84551e-07	-1.29949	-1.3882
156328614	chr5:156328614:TAGA:T	9.70059e-07	-1.39095	-0.948144
156328653	chr5:156328653:T:C	3.00147e-06	-2.20217e-10	-1.20959
156328742	chr5:156328742:G:A	5.97132e-07	-1.5639	-1.26041
156328758	chr5:156328758:G:A	9.51851e-07	-1.22053	-1.13752
156328759	chr5:156328759:G:T	2.61219e-06	-2.20217e-10	-1.34851
156328871	chr5:156328871:G:A	1.12063e-05	-2.20217e-10	0.107786
156329149	chr5:156329149:C:T	2.63001e-06	-2.20217e-10	-1.3417
156329184	chr5:156329184:A:G	7.96787e-07	-1.59939	-0.936468
156329289	chr5:156329289:A:G	3.04424e-06	-1.25316	0.0577186
156329378	chr5:156329378:A:ACC	2.48842e-06	-2.20217e-10	-1.39705
156329731	chr5:156329731:C:T	3.14702e-06	-2.20217e-10	-1.16224
156329827	chr5:156329827:C:T	6.63478e-07	-1.39497	-1.32399
156329864	chr5:156329864:A:G	6.06253e-07	-1.42563	-1.38352
156329942	chr5:156329942:G:A	1.25445e-05	-2.20217e-10	0.220589
156330249	chr5:156330249:A:G	5.05059e-06	-2.20217e-10	-0.689189
156330645	chr5:156330645:A:C	3.12778e-06	-2.20217e-10	-1.16837
156330662	chr5:156330662:G:A	7.83015e-07	-1.59542	-0.957879
156330862	chr5:156330862:C:T	7.99912e-07	-1.38657	-1.14538
156331272	chr5:156331272:A:G	6.4271e-06	-2.20217e-10	-0.448172
156331306	chr5:156331306:C:T	8.49268e-06	-2.20217e-10	-0.169489
156331374	chr5:156331374:G:A	8.3308e-07	-1.39035	-1.10097
156331715	chr5:156331715:C:CTATT	7.28247e-07	-1.30767	-1.31814
156331769	chr5:156331769:G:A	2.67002e-06	-1.32661	-7.17427e-10
156332024	chr5:156332024:G:A	8.47541e-07	-1.40182	-1.07229
156332260	chr5:156332260:A:G	1.82182e-06	-1.26853	-0.440326
156332453	chr5:156332453:G:A	1.80453e-06	-1.62108	-0.0973209
156332636	chr5:156332636:G:A	2.63519e-06	-1.29459	-0.0451461
156332836	chr5:156332836:C:T	6.70103e-07	-1.3199	-1.38912
156332864	chr5:156332864:T:A	2.43529e-05	0.883955	-7.17427e-10
156333071	chr5:156333071:A:T	1.76843e-06	-1.27809	-0.46051
156333231	chr5:156333231:C:T	9.57108e-07	-1.39007	-0.962459
156333278	chr5:156333278:C:T	3.48525e-06	-2.20217e-10	-1.06015
156333382	chr5:156333382:C:T	6.12533e-07	-1.40918	-1.38967
156333570	chr5:156333570:A:T	2.07687e-06	-1.57783	-7.17427e-10
156333639	chr5:156333639:T:C	3.113e-06	-2.20217e-10	-1.17311
156334203	chr5:156334203:G:A	2.49643e-06	-2.20217e-10	-1.39383
156334232	chr5:156334232:C:T	6.56177e-06	-2.20217e-10	-0.427434
156334383	chr5:156334383:T:C	2.62482e-06	-2.20217e-10	-1.34368
156334404	chr5:156334404:A:G	1.24883e-05	-2.20217e-10	0.2161
156334459	chr5:156334459:A:G	3.92177e-06	-0.942151	-7.17427e-10
156334887	chr5:156334887:C:T	2.3628e-06	-1.44885	-7.17427e-10
156334940	chr5:156334940:C:T	1.69442e-06	-1.43687	-0.344479
156335618	chr5:156335618:G:A	2.24773e-06	-1.619	0.120222
156335746	chr5:156335746:T:C	1.76253e-06	-1.42115	-0.320795
156335838	chr5:156335838:A:G	3.11843e-06	-2.20217e-10	-1.17137
156335941	chr5:156335941:C:T	5.45582e-07	-1.60766	-1.30694
156336030	chr5:156336030:G:A	1.73609e-06	-1.4622	-0.29486
156336156	chr5:156336156:A:G	6.57833e-07	-1.33968	-1.38781
156336334	chr5:156336334:A:G	1.66067e-06	-1.49734	-0.304129
156336605	chr5:156336605:A:G	2.59217e-06	-2.20217e-10	-1.3562
156336643	chr5:156336643:G:A	8.23625e-07	-1.59958	-0.903152
156337240	chr5:156337240:G:A	3.04966e-06	-2.20217e-10	-1.19366
156337372	chr5:156337372:T:G	1.01211e-05	-2.20217e-10	0.00592497
156337388	chr5:156337388:T:C	3.47373e-06	-2.20217e-10	-1.06346
156337571	chr5:156337571:G:A	6.19988e-06	-2.20217e-10	-0.484165
156337656	chr5:156337656:G:A	6.02067e-07	-1.47359	-1.34249
156337885	chr5:156337885:C:A	6.19252e-07	-1.44802	-1.33992
156337986	chr5:156337986:T:G	9.92163e-07	-1.33003	-0.986532
156338588	chr5:156338588:T:C	2.65856e-06	-2.20217e-10	-1.33091
156338694	chr5:156338694:A:G	2.17287e-06	-1.12713	-0.405519
156338715	chr5:156338715:G:T	2.4923e-06	-2.20217e-10	-1.39549
156338973	chr5:156338973:A:C	2.50674e-06	-2.20217e-10	-1.38971
156339146	chr5:156339146:GTTATA:G	6.32996e-07	-1.37745	-1.38854
156339312	chr5:156339312:G:A	6.39636e-07	-1.43187	-1.32368
156339330	chr5:156339330:T:C	2.07516e-06	-1.62278	0.044125
156339411	chr5:156339411:A:G	3.12813e-06	-2.20217e-10	-1.16826
156339522	chr5:156339522:C:T	2.50158e-06	-2.20217e-10	-1.39177
156339643	chr5:156339643:TTA:T	5.12062e-07	-1.59352	-1.38448
156339780	chr5:156339780:A:G	3.92133e-06	-2.20217e-10	-0.942264
156339969	chr5:156339969:G:A	8.11672e-07	-1.62099	-0.896361
156340291	chr5:156340291:C:G	7.36177e-07	-1.24166	-1.37331
156340356	chr5:156340356:C:T	7.97371e-07	-1.61852	-0.916606
156340860	chr5:156340860:G:T	2.59356e-06	-2.20217e-10	-1.35566
156340981	chr5:156340981:A:G	9.08263e-07	-1.59582	-0.809096
156341106	chr5:156341106:A:G	3.13863e-06	-2.20217e-10	-1.16491
156341565	chr5:156341565:T:C	2.66182e-06	-1.32969	-7.17427e-10
156341595	chr5:156341595:G:A	6.08951e-06	-2.20217e-10	-0.502127
156342155	chr5:156342155:C:A	2.52737e-06	-2.20217e-10	-1.38151
156342353	chr5:156342353:A:G	6.90391e-07	-1.40337	-1.27582
156342445	chr5:156342445:T:G	6.81291e-07	-1.42177	-1.27069
156342463	chr5:156342463:G:A	3.05886e-06	-2.20217e-10	-1.19065
156342606	chr5:156342606:CTT:C	2.10677e-06	-1.56354	-7.17427e-10
156343407	chr5:156343407:G:A	2.52655e-06	-2.20217e-10	-1.38184
156343743	chr5:156343743:T:G	5.97295e-07	-1.43671	-1.38733
156343908	chr5:156343908:C:T	5.13779e-07	-1.59307	-1.38159
156344012	chr5:156344012:C:T	8.62063e-07	-1.06698	-1.39014
156344042	chr5:156344042:T:G	1.2454e-06	-1.27576	-0.813476
156344106	chr5:156344106:G:A	3.00294e-06	-2.20217e-10	-1.2091
156344320	chr5:156344320:A:C	2.23058e-06	-1.50643	-7.17427e-10
156344763	chr5:156344763:A:G	6.36965e-07	-1.56688	-1.19285
156345107	chr5:156345107:TA:T	2.49043e-06	-2.20217e-10	-1.39624
156345673	chr5:156345673:A:G	1.18441e-06	-1.25042	-0.889028
156346340	chr5:156346340:A:G	1.81055e-06	-1.20857	-0.50649
156346764	chr5:156346764:C:T	2.24869e-06	-1.49834	-7.17427e-10
156346878	chr5:156346878:A:C	2.2702e-06	-1.48882	-7.17427e-10
156347438	chr5:156347438:A:G	4.94555e-07	-1.61691	-1.39588
156347543	chr5:156347543:T:G	1.66224e-06	-1.26131	-0.539215
156347792	chr5:156347792:A:G	6.50725e-07	-1.55737	-1.18099
156347863	chr5:156347863:A:T	1.90321e-05	-2.20217e-10	0.637431
156347997	chr5:156347997:C:A	8.12439e-07	-1.24222	-1.27419
156348065	chr5:156348065:T:C	1.00968e-06	-1.50447	-0.794597
156348301	chr5:156348301:A:G	2.66911e-06	-2.20217e-10	-1.32695
156348346	chr5:156348346:C:T	9.05365e-07	-1.25351	-1.1546
156348633	chr5:156348633:C:T	1.02343e-06	-1.2206	-1.06493
156348694	chr5:156348694:G:A	5.02373e-06	-2.20217e-10	-0.694522
156348838	chr5:156348838:C:T	3.80721e-06	-2.20217e-10	-0.971797
156348998	chr5:156348998:G:A	1.9124e-06	-1.18725	-0.473082
156349260	chr5:156349260:C:T	1.90713e-06	-1.17888	-0.484213
156349290	chr5:156349290:A:G	1.44733e-06	-1.30556	-0.633411
156349701	chr5:156349701:CA:C	2.9278e-06	-2.20217e-10	-1.23444
156349706	chr5:156349706:T:G	2.9278e-06	-2.20217e-10	-1.23444
156349790	chr5:156349790:A:G	2.49253e-06	-2.20217e-10	-1.39539
156350169	chr5:156350169:T:A	1.33967e-05	-0.652899	0.939214
156350388	chr5:156350388:G:A	5.91621e-06	-0.950447	0.419449
156350509	chr5:156350509:A:G	1.44437e-06	-1.08662	-0.854404
156350822	chr5:156350822:T:G	3.70243e-06	-2.20217e-10	-0.999705
156350881	chr5:156350881:A:G	2.26794e-05	-2.20217e-10	0.812761
156351319	chr5:156351319:G:A	2.99579e-06	-2.20217e-10	-1.21149
156351734	chr5:156351734:C:T	7.02945e-07	-1.61951	-1.04166
156351912	chr5:156351912:T:G	2.95747e-06	-2.20217e-10	-1.22436
156352066	chr5:156352066:T:G	4.91449e-07	-1.62273	-1.39636
156352158	chr5:156352158:A:G	1.19041e-06	-1.54253	-0.591864
156352280	chr5:156352280:AC:A	2.03822e-06	-1.59662	-7.17427e-10
156352291	chr5:156352291:C:T	2.20495e-06	-1.11585	-0.40214
156352835	chr5:156352835:T:C	2.82883e-06	-2.20217e-10	-1.26883
156352917	chr5:156352917:C:A	7.36259e-07	-1.21979	-1.39508
156353113	chr5:156353113:A:G	2.15099e-06	-1.54277	-7.17427e-10
156353496	chr5:156353496:T:C	8.72304e-07	-1.23796	-1.20736
156353845	chr5:156353845:C:T	8.01165e-07	-1.26692	-1.26346
156353875	chr5:156353875:C:T	7.85549e-07	-1.27751	-1.27256
156354053	chr5:156354053:AC:A	7.84588e-07	-1.28496	-1.26633
156354109	chr5:156354109:A:G	7.82834e-07	-1.28715	-1.26638
156354199	chr5:156354199:A:G	4.91179e-07	-1.62253	-1.39711
156355048	chr5:156355048:T:C	1.36715e-06	-1.20906	-0.786906
156355421	chr5:156355421:C:CTCATTTCTTCTTTTCAAT	1.17218e-05	-2.20217e-10	0.152753
156355426	chr5:156355426:T:TTTTCAATTTCTTCTTTTCAATA	1.17218e-05	-2.20217e-10	0.152753
156355430	chr5:156355430:T:C	1.05842e-06	-1.36774	-0.884179
156355890	chr5:156355890:G:A	4.97561e-06	-2.20217e-10	-0.704146
156355914	chr5:156355914:T:G	2.49597e-06	-2.20217e-10	-1.39402
156356129	chr5:156356129:C:T	2.09609e-06	-1.56862	-7.17427e-10
156356146	chr5:156356146:A:G	1.63078e-06	-1.10054	-0.719091
156356224	chr5:156356224:G:A	1.46221e-06	-1.16362	-0.765125
156356284	chr5:156356284:C:T	1.65942e-06	-1.60809	-0.19413
156356312	chr5:156356312:A:G	1.67734e-06	-1.07469	-0.716793
156356314	chr5:156356314:T:C	1.6496e-06	-1.61403	-0.19413
156356365	chr5:156356365:G:C	9.39954e-07	-1.28827	-1.08235
156356460	chr5:156356460:A:G	2.84301e-06	-2.20217e-10	-1.26383
156356510	chr5:156356510:T:G	6.47033e-06	-0.441467	-7.17427e-10
156356664	chr5:156356664:G:A	5.05551e-07	-1.60207	-1.38873
156356814	chr5:156356814:G:C	2.49087e-06	-2.20217e-10	-1.39606
156356836	chr5:156356836:G:A	1.3565e-06	-1.60797	-0.395824
156356961	chr5:156356961:G:A	2.4916e-06	-2.20217e-10	-1.39577
156357461	chr5:156357461:G:A	4.99537e-07	-1.60785	-1.39492
156357792	chr5:156357792:A:G	1.68621e-06	-1.08243	-0.703782
156357802	chr5:156357802:G:A	2.85857e-06	-2.20217e-10	-1.25837
156357900	chr5:156357900:A:G	1.50104e-06	-1.23822	-0.664317
156357914	chr5:156357914:A:G	1.17985e-06	-1.20276	-0.940552
156357973	chr5:156357973:T:C	3.78537e-06	-1.22681	0.249257
156358411	chr5:156358411:G:A	7.03029e-07	-1.53173	-1.12932
156358519	chr5:156358519:C:T	3.28843e-06	-2.20217e-10	-1.11829
156358682	chr5:156358682:A:G	4.98315e-06	-2.20217e-10	-0.702631
156359079	chr5:156359079:G:C	7.34955e-07	-1.50189	-1.11475
156359191	chr5:156359191:A:G	2.47465e-06	-1.40259	-7.17427e-10
156359356	chr5:156359356:A:G	4.74018e-06	-2.20217e-10	-0.752619
156360752	chr5:156360752:C:T	2.209e-06	-1.51615	-7.17427e-10
156361067	chr5:156361067:C:T	5.88259e-06	-2.20217e-10	-0.536696
156361173	chr5:156361173:C:T	1.0391e-06	-1.05465	-1.21568
156361282	chr5:156361282:C:T	5.00211e-07	-1.60675	-1.39467
156361806	chr5:156361806:C:G	5.05483e-07	-1.59902	-1.39191
156362159	chr5:156362159:A:G	1.46569e-06	-1.03623	-0.89014
156362372	chr5:156362372:A:G	6.2463e-07	-1.4879	-1.29139
156362373	chr5:156362373:C:T	2.81541e-06	-2.20217e-10	-1.27359
156362442	chr5:156362442:C:T	7.02546e-07	-1.53884	-1.1229
156362670	chr5:156362670:G:A	5.02397e-07	-1.62113	-1.37593
156362682	chr5:156362682:G:A	5.05669e-07	-1.59799	-1.39258
156363020	chr5:156363020:A:C	1.16714e-06	-1.00619	-1.14795
156363192	chr5:156363192:A:G	2.69557e-06	-2.20217e-10	-1.31708
156363199	chr5:156363199:C:T	2.71006e-05	-2.20217e-10	0.990863
156363269	chr5:156363269:T:C	6.82739e-07	-1.5246	-1.16574
156363461	chr5:156363461:G:A	7.04557e-07	-1.28426	-1.37462
156363865	chr5:156363865:T:G	2.22319e-06	-1.29527	-0.214485
156363993	chr5:156363993:T:C	1.98296e-06	-1.26279	-0.361315
156364164	chr5:156364164:TG:T	4.97302e-07	-1.61015	-1.39711
156364577	chr5:156364577:G:T	2.52693e-06	-2.20217e-10	-1.38169
156365019	chr5:156365019:T:C	5.60938e-06	-2.20217e-10	-0.584254
156365104	chr5:156365104:G:T	7.56837e-07	-1.20802	-1.37928
156365164	chr5:156365164:A:G	7.25521e-07	-1.52617	-1.10339
156365315	chr5:156365315:T:C	6.48344e-06	-2.20217e-10	-0.439442
156365404	chr5:156365404:T:C	4.90899e-07	-1.62308	-1.39713
156365569	chr5:156365569:C:T	1.2039e-06	-1.24059	-0.88254
156365710	chr5:156365710:A:G	2.87277e-06	-2.20217e-10	-1.25342
156365778	chr5:156365778:T:C	1.56217e-06	-1.25946	-0.603161
156365933	chr5:156365933:T:C	1.17408e-06	-1.07463	-1.07357
156365990	chr5:156365990:T:C	2.17703e-05	-2.20217e-10	0.771851
156366152	chr5:156366152:G:A	4.97754e-07	-1.60926	-1.39709
156366427	chr5:156366427:C:T	2.68426e-06	-2.20217e-10	-1.32129
156366938	chr5:156366938:G:C	2.4888e-06	-2.20217e-10	-1.39689
156366975	chr5:156366975:A:G	5.46956e-07	-1.54034	-1.37174
156367087	chr5:156367087:G:A	3.96869e-06	-2.20217e-10	-0.930258
156367415	chr5:156367415:A:G	2.83141e-06	-2.20217e-10	-1.26792
156367810	chr5:156367810:G:A	4.87064e-06	-2.20217e-10	-0.725468
156368113	chr5:156368113:C:T	4.12002e-06	-0.892836	-7.17427e-10
156368213	chr5:156368213:C:T	2.13928e-06	-1.54823	-7.17427e-10
156368216	chr5:156368216:G:A	2.83884e-06	-2.20217e-10	-1.2653
156368249	chr5:156368249:C:T	1.55306e-06	-1.06078	-0.807689
156368322	chr5:156368322:A:C	1.10789e-06	-1.06097	-1.14526
156368371	chr5:156368371:G:A	1.82677e-05	-2.20217e-10	0.596442
156368467	chr5:156368467:A:G	2.78179e-06	-1.2856	-7.17427e-10
156368492	chr5:156368492:C:T	2.52728e-06	-2.20217e-10	-1.38155
156369043	chr5:156369043:T:C	2.49868e-06	-2.20217e-10	-1.39293
156369101	chr5:156369101:G:A	4.98789e-07	-1.61612	-1.38814
156369377	chr5:156369377:A:T	6.4906e-06	-0.438339	-7.17427e-10
156369743	chr5:156369743:G:A	2.85538e-06	-1.60084	0.341354
156370247	chr5:156370247:T:C	1.12733e-06	-0.943302	-1.24554
156370479	chr5:156370479:A:G	2.50245e-06	-2.20217e-10	-1.39142
156370824	chr5:156370824:G:A	1.41587e-06	-0.894972	-1.06598
156370852	chr5:156370852:G:A	1.21367e-06	-1.61365	-0.501401
156371008	chr5:156371008:C:T	2.96435e-06	-2.20217e-10	-1.22204
156371401	chr5:156371401:A:G	2.49688e-06	-2.20217e-10	-1.39365
156371654	chr5:156371654:C:T	2.51505e-06	-2.20217e-10	-1.3864
156371768	chr5:156371768:G:A	2.95188e-05	-2.20217e-10	1.07633
156371953	chr5:156371953:A:G	7.59536e-06	-0.281157	-7.17427e-10
156371956	chr5:156371956:G:A	4.98656e-07	-1.60854	-1.39599
156372260	chr5:156372260:G:A	4.04144e-06	-2.20217e-10	-0.912094
156372515	chr5:156372515:T:C	2.91822e-06	-1.23772	-7.17427e-10
156372710	chr5:156372710:C:G	2.50083e-06	-2.20217e-10	-1.39207
156372865	chr5:156372865:ATATGGGTTTTGTAT:A	1.67453e-06	-1.4149	-0.378261
156372924	chr5:156372924:T:TC	2.49735e-06	-2.20217e-10	-1.39346
156373148	chr5:156373148:C:T	5.03442e-07	-1.59854	-1.39644
156373536	chr5:156373536:T:C	2.18709e-06	-1.52612	-7.17427e-10
156373594	chr5:156373594:C:T	2.1796e-06	-1.52955	-7.17427e-10
156373619	chr5:156373619:C:T	2.16075e-06	-1.53824	-7.17427e-10
156373883	chr5:156373883:G:A	6.34151e-07	-1.36701	-1.39715
156373930	chr5:156373930:A:T	2.33328e-06	-1.46142	-7.17427e-10
156374068	chr5:156374068:G:A	1.03833e-06	-0.974026	-1.29705
156374358	chr5:156374358:C:A	3.56139e-06	-2.20217e-10	-1.03854
156374643	chr5:156374643:C:A	4.95844e-07	-1.61496	-1.39523
156374762	chr5:156374762:C:T	2.25862e-06	-1.49394	-7.17427e-10
156374810	chr5:156374810:A:G	6.34443e-06	0.927138	-1.38826
156374819	chr5:156374819:A:G	2.86537e-06	-2.20217e-10	-1.256
156374959	chr5:156374959:C:CT	5.01892e-07	-1.60459	-1.39348
156375048	chr5:156375048:A:C	4.9325e-07	-1.62227	-1.39316
156375070	chr5:156375070:T:G	9.98184e-07	-1.55042	-0.760091
156375150	chr5:156375150:C:T	5.32561e-06	-2.20217e-10	-0.636167
156375250	chr5:156375250:G:A	9.1168e-07	-1.54993	-0.851228
156375271	chr5:156375271:G:T	3.30941e-06	-1.11192	-7.17427e-10
156375353	chr5:156375353:A:G	2.83682e-06	-2.20217e-10	-1.26601
156375608	chr5:156375608:T:A	2.72983e-06	-2.20217e-10	-1.30445
156375720	chr5:156375720:C:T	3.23484e-06	-2.20217e-10	-1.13472
156375842	chr5:156375842:T:A	4.17467e-06	-2.20217e-10	-0.879658
156376073	chr5:156376073:T:C	2.81791e-06	-2.20217e-10	-1.2727
156376133	chr5:156376133:A:G	2.18685e-06	-1.52623	-7.17427e-10
156376355	chr5:156376355:G:A	6.52024e-06	-2.20217e-10	-0.433783
156376654	chr5:156376654:T:A	5.54906e-06	-2.20217e-10	-0.595066
156376780	chr5:156376780:A:G	4.90972e-07	-1.62308	-1.39698
156377131	chr5:156377131:A:G	6.83237e-07	-1.52258	-1.16703
156377261	chr5:156377261:G:A	9.16153e-07	-1.32911	-1.06716
156377349	chr5:156377349:A:C	1.50443e-06	-1.30665	-0.593627
156377578	chr5:156377578:G:C	6.3592e-07	-1.38037	-1.38101
156378107	chr5:156378107:T:C	2.15812e-06	-1.53946	-7.17427e-10
156378195	chr5:156378195:A:C	4.08374e-06	-2.20217e-10	-0.90168
156378493	chr5:156378493:G:C	2.57341e-06	-2.20217e-10	-1.36346
156378579	chr5:156378579:T:C	1.00864e-06	-1.33192	-0.968163
156378694	chr5:156378694:T:C	3.24505e-06	-2.20217e-10	-1.13156
156379519	chr5:156379519:T:A	2.88835e-06	-2.20217e-10	-1.24801
156380057	chr5:156380057:G:A	5.23737e-07	-1.57286	-1.3826
156380134	chr5:156380134:T:G	2.87786e-06	-2.20217e-10	-1.25165
156380184	chr5:156380184:G:T	2.18048e-06	-0.177395	-1.35176
156380287	chr5:156380287:G:A	3.06777e-06	-2.20217e-10	-1.18774
156380343	chr5:156380343:T:G	2.37259e-06	-1.44471	-7.17427e-10
156380548	chr5:156380548:A:G	3.83195e-06	-2.20217e-10	-0.965321
156380858	chr5:156380858:T:C	1.01482e-06	-1.52499	-0.768991
156381032	chr5:156381032:C:T	5.25492e-07	-1.57004	-1.38208
156381112	chr5:156381112:T:C	2.83304e-06	-2.20217e-10	-1.26734
156381497	chr5:156381497:TATC:T	6.2281e-07	-1.47214	-1.31007
156381591	chr5:156381591:TA:T	2.00163e-06	-1.54303	-0.0717024
156381627	chr5:156381627:A:G	1.65572e-06	-1.54314	-0.261317
156381833	chr5:156381833:A:C	7.90292e-07	-1.51496	-1.02908
156381915	chr5:156381915:G:C	2.26996e-06	-1.48893	-7.17427e-10
156382042	chr5:156382042:G:A	5.17076e-07	-1.57616	-1.3921
156382085	chr5:156382085:G:C	2.29825e-06	-1.47655	-7.17427e-10
156382299	chr5:156382299:T:A	2.61441e-06	-2.20217e-10	-1.34766
156382449	chr5:156382449:C:T	1.20496e-05	-2.20217e-10	0.180337
156382517	chr5:156382517:A:G	2.80012e-06	-1.27903	-7.17427e-10
156382725	chr5:156382725:C:G	2.24737e-06	-0.12169	-1.37724
156382904	chr5:156382904:G:A	5.84468e-07	-1.60775	-1.238
156383157	chr5:156383157:A:G	4.94361e-07	-1.6212	-1.39198
156383296	chr5:156383296:G:A	2.33026e-06	-1.46271	-7.17427e-10
156383518	chr5:156383518:G:T	1.00442e-05	-2.20217e-10	-0.0016974
156383923	chr5:156383923:A:G	4.9454e-07	-1.61586	-1.39697
156384383	chr5:156384383:T:C	6.53334e-07	-1.55087	-1.18349
156384927	chr5:156384927:G:A	2.59399e-06	-2.20217e-10	-1.3555
156385137	chr5:156385137:T:G	2.61622e-06	-2.20217e-10	-1.34696
156385267	chr5:156385267:C:T	2.06564e-06	-1.58325	-7.17427e-10
156385634	chr5:156385634:C:G	2.66586e-06	-2.20217e-10	-1.32817
156385659	chr5:156385659:G:C	2.39721e-06	-1.43439	-7.17427e-10
156385687	chr5:156385687:C:A	3.1967e-06	-2.20217e-10	-1.14658
156386022	chr5:156386022:C:T	5.21191e-07	-1.62305	-1.33729
156386037	chr5:156386037:T:C	6.84079e-06	-2.20217e-10	-0.385791
156386122	chr5:156386122:T:G	2.65214e-06	-2.20217e-10	-1.33333
156386167	chr5:156386167:C:T	5.20096e-07	-1.62182	-1.34062
156386243	chr5:156386243:G:T	5.23844e-07	-1.62292	-1.33234
156386314	chr5:156386314:T:C	2.68052e-06	-1.53705	0.21437
156386707	chr5:156386707:C:T	6.56385e-06	-2.20217e-10	-0.427116
156386993	chr5:156386993:A:G	2.66405e-06	-1.58988	0.261032
156387744	chr5:156387744:T:C	2.67631e-06	-1.58702	0.262764
156387857	chr5:156387857:C:G	2.49257e-06	-2.20217e-10	-1.39538
156387865	chr5:156387865:G:A	2.51196e-06	-1.58782	0.200189
156388441	chr5:156388441:C:T	2.03773e-06	-1.54357	-0.0532909
156388491	chr5:156388491:A:G	3.1625e-06	-1.15733	-7.17427e-10
156388624	chr5:156388624:A:T	2.56011e-06	-1.50471	0.13607
156388702	chr5:156388702:C:A	6.48847e-06	-2.20217e-10	-0.438667
156388703	chr5:156388703:A:T	6.48181e-06	-2.20217e-10	-0.439695
156388909	chr5:156388909:G:T	1.70692e-06	-1.57016	-0.203846
156388962	chr5:156388962:T:G	5.05723e-07	-1.62183	-1.36863
156388980	chr5:156388980:G:GT	2.30525e-06	-1.4735	-7.17427e-10
156389035	chr5:156389035:G:A	2.77368e-06	-2.20217e-10	-1.28852
156389162	chr5:156389162:C:A	5.26242e-07	-1.62004	-1.33065
156389321	chr5:156389321:C:G	2.26944e-06	-1.48916	-7.17427e-10
156389600	chr5:156389600:A:G	2.29538e-06	-1.4778	-7.17427e-10
156389715	chr5:156389715:G:T	5.87021e-07	-1.60428	-1.23711
156389735	chr5:156389735:A:G	1.77188e-06	-1.56262	-0.174035
156389780	chr5:156389780:T:G	1.9892e-06	-1.62096	-7.17427e-10
156389953	chr5:156389953:C:T	5.93551e-07	-1.6015	-1.22882
156390016	chr5:156390016:A:G	2.30685e-06	-1.47281	-7.17427e-10
156390501	chr5:156390501:C:T	2.79289e-06	-2.20217e-10	-1.28162
156390638	chr5:156390638:G:A	2.32835e-06	-1.46354	-7.17427e-10
156390978	chr5:156390978:G:A	2.71228e-06	-1.31091	-7.17427e-10
156391009	chr5:156391009:A:G	3.01849e-06	-2.20217e-10	-1.20394
156391068	chr5:156391068:C:T	6.22198e-07	-1.58738	-1.19581
156391078	chr5:156391078:C:T	1.79856e-06	-1.54579	-0.175918
156391438	chr5:156391438:T:C	2.87686e-06	-2.20217e-10	-1.25199
156391517	chr5:156391517:A:G	7.69947e-07	-1.55309	-1.01703
156392268	chr5:156392268:G:A	5.26088e-07	-1.62316	-1.32783
156392721	chr5:156392721:G:A	4.78965e-06	-1.55599	0.813756
156392897	chr5:156392897:A:G	7.80569e-07	-1.48958	-1.06685
156392953	chr5:156392953:A:C	3.10019e-06	0.216478	-1.39371
156393097	chr5:156393097:G:A	1.12721e-06	-1.60038	-0.588574
156393537	chr5:156393537:G:A	5.20139e-07	-1.61146	-1.3509
156393564	chr5:156393564:G:A	5.67586e-06	-2.20217e-10	-0.572472
156393686	chr5:156393686:A:G	6.28723e-07	-1.59514	-1.17762
156393909	chr5:156393909:G:A	2.83669e-06	-2.20217e-10	-1.26606
156394124	chr5:156394124:C:G	2.72427e-06	-2.20217e-10	-1.30649
156394462	chr5:156394462:C:CTG	2.00408e-06	-1.61351	-7.17427e-10
156394668	chr5:156394668:C:A	2.30571e-06	-1.47331	-7.17427e-10
156394742	chr5:156394742:T:C	5.48552e-07	-1.56723	-1.34194
156395163	chr5:156395163:T:C	2.32596e-06	-1.46456	-7.17427e-10
156395542	chr5:156395542:TTGC:T	2.32435e-06	-1.46525	-7.17427e-10
156395579	chr5:156395579:C:T	4.99659e-07	-1.61589	-1.38664
156395978	chr5:156395978:A:G	2.70802e-06	-2.20217e-10	-1.31247
156396239	chr5:156396239:C:T	2.34983e-06	-1.45435	-7.17427e-10
156396515	chr5:156396515:G:A	2.32477e-06	-1.46507	-7.17427e-10
156396798	chr5:156396798:C:A	2.96379e-06	-2.20217e-10	-1.22223
156396901	chr5:156396901:G:A	2.32795e-06	-1.46371	-7.17427e-10
156397080	chr5:156397080:G:T	7.70593e-06	-2.20217e-10	-0.266704
156397431	chr5:156397431:C:A	2.12828e-06	-1.55338	-7.17427e-10
156397589	chr5:156397589:C:T	5.87886e-07	-1.6175	-1.22242
156397680	chr5:156397680:T:C	6.58149e-06	-0.424434	-7.17427e-10
156397763	chr5:156397763:C:A	2.48825e-06	-2.20217e-10	-1.39712
156397764	chr5:156397764:T:C	2.8965e-06	-1.55765	0.312454
156398685	chr5:156398685:C:T	5.72198e-06	-0.564379	-7.17427e-10
156398934	chr5:156398934:G:C	6.86971e-07	-1.52937	-1.15479
156399105	chr5:156399105:A:C	2.47114e-06	-1.53535	0.131335
156399179	chr5:156399179:A:C	6.25287e-07	-1.60571	-1.17253
156399212	chr5:156399212:G:A	4.8172e-06	-0.736502	-7.17427e-10
156399389	chr5:156399389:G:A	1.12747e-06	-1.42908	-0.759643
156399530	chr5:156399530:C:G	1.995e-06	-1.5862	-0.0318512
156400248	chr5:156400248:G:A	2.31378e-06	-1.46981	-7.17427e-10
156400392	chr5:156400392:A:C	2.03131e-06	-1.60001	-7.17427e-10
156400460	chr5:156400460:A:G	1.22164e-06	-1.36852	-0.73998
156400544	chr5:156400544:G:C	5.89578e-07	-1.44437	-1.39267
156401029	chr5:156401029:G:T	1.33659e-06	-1.38168	-0.636897
156401237	chr5:156401237:A:G	2.51235e-06	-2.20217e-10	-1.38748
156401279	chr5:156401279:G:A	5.90561e-07	-1.4756	-1.35977
156401441	chr5:156401441:A:T	7.34325e-07	-1.53631	-1.08119
156401510	chr5:156401510:G:A	1.39727e-05	-2.20217e-10	0.328412
156401511	chr5:156401511:C:A	1.40451e-05	-2.20217e-10	0.333579
156401646	chr5:156401646:T:G	4.27778e-06	-2.20217e-10	-0.85526
156401791	chr5:156401791:T:C	2.53847e-06	-2.20217e-10	-1.37713
156401976	chr5:156401976:G:T	2.35391e-06	-1.45262	-7.17427e-10
156402087	chr5:156402087:T:C	2.76129e-06	-2.20217e-10	-1.293
156402219	chr5:156402219:A:G	4.74218e-06	-2.20217e-10	-0.752196
156402470	chr5:156402470:TC:T	2.68565e-06	-2.20217e-10	-1.32077
156402715	chr5:156402715:G:A	2.0165e-06	-0.222974	-1.38436
156402720	chr5:156402720:A:G	6.52686e-07	-1.57976	-1.15559
156402955	chr5:156402955:G:A	8.8575e-07	-1.56988	-0.860134
156402991	chr5:156402991:C:T	2.27917e-06	-1.48488	-7.17427e-10
156402992	chr5:156402992:G:A	2.58007e-06	-2.20217e-10	-1.36088
156403869	chr5:156403869:A:G	2.37757e-06	-1.44262	-7.17427e-10
156403958	chr5:156403958:C:T	6.317e-07	-1.3839	-1.38414
156404843	chr5:156404843:C:T	5.2641e-06	-2.20217e-10	-0.647785
156405441	chr5:156405441:T:C	5.0065e-07	-1.61246	-1.38808
156405726	chr5:156405726:A:G	2.66032e-06	-1.33025	-7.17427e-10
156406486	chr5:156406486:T:G	7.19004e-07	-1.43869	-1.19989
156406674	chr5:156406674:C:T	3.18326e-06	-2.20217e-10	-1.15079
156406712	chr5:156406712:G:A	2.19159e-06	-1.52407	-7.17427e-10
156406894	chr5:156406894:A:G	2.58683e-06	-2.20217e-10	-1.35826
156407226	chr5:156407226:G:A	2.36262e-06	-1.44892	-7.17427e-10
156407786	chr5:156407786:A:G	2.3302e-06	-1.46274	-7.17427e-10
156407809	chr5:156407809:AC:A	8.09841e-07	-1.51118	-1.00843
156408466	chr5:156408466:C:A	6.93797e-07	-1.28974	-1.38453
156408637	chr5:156408637:G:C	5.16378e-06	-2.20217e-10	-0.667026
156408763	chr5:156408763:C:T	2.55631e-06	-2.20217e-10	-1.37013
156409345	chr5:156409345:CA:C	3.4215e-06	-2.20217e-10	-1.07861
156409411	chr5:156409411:G:A	4.38772e-06	-0.829885	-7.17427e-10
156409688	chr5:156409688:A:T	5.60231e-07	-1.49121	-1.39689
156409692	chr5:156409692:A:C	4.26355e-06	-2.20217e-10	-0.858591
156409832	chr5:156409832:C:T	6.48251e-07	-1.34532	-1.39685
156410530	chr5:156410530:G:A	6.00578e-07	-1.49633	-1.32222
156411144	chr5:156411144:G:A	2.39789e-06	-1.4341	-7.17427e-10
156411803	chr5:156411803:T:C	5.37075e-07	-1.56665	-1.36366
156412159	chr5:156412159:C:T	3.88423e-06	-2.20217e-10	-0.95177
156413797	chr5:156413797:A:T	7.43723e-07	-1.30907	-1.29571
156413990	chr5:156413990:A:G	3.39901e-06	-1.08521	-7.17427e-10
156416048	chr5:156416048:A:G	3.8843e-06	-2.20217e-10	-0.951751
156416123	chr5:156416123:T:A	3.87566e-06	-2.20217e-10	-0.953978
156416326	chr5:156416326:A:G	5.32881e-06	-2.20217e-10	-0.635566
156416402	chr5:156416402:G:A	7.64047e-07	-1.49271	-1.08511
156416546	chr5:156416546:G:A	7.37678e-07	-1.4942	-1.11874
156416619	chr5:156416619:A:G	9.52465e-07	-1.44086	-0.916534
156417100	chr5:156417100:G:A	5.20094e-07	-1.61464	-1.3478
156417232	chr5:156417232:C:T	8.69985e-07	-1.43842	-1.00956
156417251	chr5:156417251:G:A	2.42451e-06	-1.42307	-7.17427e-10
156417337	chr5:156417337:C:T	8.88382e-07	-1.47884	-0.948204
156417744	chr5:156417744:A:G	5.55119e-07	-1.58391	-1.31336
156417769	chr5:156417769:A:T	3.69351e-06	-2.20217e-10	-1.00212
156418143	chr5:156418143:G:A	2.28718e-06	-1.48137	-7.17427e-10
156419049	chr5:156419049:C:T	7.91844e-07	-1.45787	-1.08421
156419545	chr5:156419545:G:A	2.00596e-06	-1.61257	-7.17427e-10
156419964	chr5:156419964:T:G	5.83987e-07	-1.48188	-1.36469
156420529	chr5:156420529:T:A	2.34349e-06	-1.46034	0.00328967
156420551	chr5:156420551:T:TA	2.44968e-05	-2.20217e-10	0.88985
156420721	chr5:156420721:A:G	3.54193e-06	-2.20217e-10	-1.04402
156421008	chr5:156421008:GTCTT:G	5.46796e-06	-2.20217e-10	-0.609788
156421333	chr5:156421333:G:A	2.04301e-06	-1.59427	-7.17427e-10
156421606	chr5:156421606:AG:A	3.69547e-06	-1.00159	-7.17427e-10
156421775	chr5:156421775:C:T	8.74427e-07	-1.44127	-1.00161
156422109	chr5:156422109:T:C	7.48733e-07	-1.49044	-1.10763
156422609	chr5:156422609:T:C	4.29879e-06	-2.20217e-10	-0.85036
156423099	chr5:156423099:AG:A	2.5512e-06	-2.20217e-10	-1.37213
156423572	chr5:156423572:T:G	2.52445e-06	-2.20217e-10	-1.38267
156423602	chr5:156423602:T:C	2.45728e-06	-1.40964	-7.17427e-10
156423854	chr5:156423854:G:A	9.32207e-07	-1.41301	-0.965889
156424120	chr5:156424120:A:C	2.38209e-06	-1.44072	-7.17427e-10
156424229	chr5:156424229:A:G	5.61229e-07	-1.57138	-1.31494
156424241	chr5:156424241:G:A	2.52895e-06	-2.20217e-10	-1.38089
156424435	chr5:156424435:T:C	2.60995e-06	-2.20217e-10	-1.34936
156424691	chr5:156424691:G:T	4.44826e-06	-2.20217e-10	-0.816182
156424956	chr5:156424956:G:A	2.11924e-06	-1.55764	-7.17427e-10
156424995	chr5:156424995:A:G	3.36535e-06	-2.20217e-10	-1.09516
156425055	chr5:156425055:G:T	8.87606e-07	-1.41948	-1.00844
156425062	chr5:156425062:A:G	2.38335e-06	-1.44019	-7.17427e-10
156425305	chr5:156425305:G:A	8.45423e-07	-1.46988	-1.00674
156425740	chr5:156425740:G:A	2.6299e-06	-2.20217e-10	-1.34175
156425797	chr5:156425797:G:A	4.90425e-06	-2.20217e-10	-0.718593
156426000	chr5:156426000:G:A	8.07077e-06	-0.220445	-7.17427e-10
156426295	chr5:156426295:T:C	2.53744e-06	-2.20217e-10	-1.37754
156426467	chr5:156426467:A:G	5.26408e-07	-1.55497	-1.3954
156426498	chr5:156426498:T:G	3.30821e-06	-2.20217e-10	-1.11229
156426663	chr5:156426663:G:A	2.5734e-06	-2.20217e-10	-1.36347
156426778	chr5:156426778:T:C	4.25098e-06	-2.20217e-10	-0.861544
156426975	chr5:156426975:G:A	6.07579e-06	-2.20217e-10	-0.504382
156427154	chr5:156427154:A:G	2.38813e-06	-1.43818	-7.17427e-10
156427346	chr5:156427346:C:T	2.31368e-06	-1.46985	-7.17427e-10
156427385	chr5:156427385:A:C	5.36189e-06	-2.20217e-10	-0.629377
156427476	chr5:156427476:T:C	8.12817e-07	-1.51597	-0.999978
156427856	chr5:156427856:C:T	7.92516e-07	-1.48379	-1.05745
156427865	chr5:156427865:C:A	2.38753e-06	-1.43843	-7.17427e-10
156428317	chr5:156428317:T:C	6.70095e-06	-2.20217e-10	-0.406445
156428964	chr5:156428964:A:G	3.93786e-06	-2.20217e-10	-0.938057
156429067	chr5:156429067:G:C	6.63064e-07	-1.44747	-1.27211
156429362	chr5:156429362:A:G	3.63238e-06	-2.20217e-10	-1.01881
156429528	chr5:156429528:G:A	9.61095e-07	-1.42754	-0.920837
156429937	chr5:156429937:C:G	2.93716e-06	-2.20217e-10	-1.23125
156430264	chr5:156430264:G:A	3.60602e-06	-2.20217e-10	-1.02609
156430360	chr5:156430360:T:C	6.09857e-07	-1.51575	-1.28748
156430623	chr5:156430623:C:T	2.92129e-06	-2.20217e-10	-1.23667
156431218	chr5:156431218:T:C	5.94774e-07	-1.47146	-1.35681
156431256	chr5:156431256:G:A	8.16115e-07	-1.49583	-1.01607
156431278	chr5:156431278:A:AG	3.949e-06	-2.20217e-10	-0.935233
156431319	chr5:156431319:A:G	2.38173e-06	-1.44087	-7.17427e-10
156431777	chr5:156431777:G:A	3.52921e-06	-2.20217e-10	-1.04762
156431941	chr5:156431941:T:C	5.54569e-07	-1.57443	-1.32383
156432358	chr5:156432358:T:C	6.41229e-07	-1.4357	-1.31736
156433213	chr5:156433213:A:G	2.50049e-06	-2.20217e-10	-1.39221
156433300	chr5:156433300:G:T	2.01915e-06	-1.60602	-7.17427e-10
156433495	chr5:156433495:G:A	2.4888e-06	-2.20217e-10	-1.39689
156433560	chr5:156433560:T:C	2.4911e-06	-2.20217e-10	-1.39597
156433862	chr5:156433862:C:T	4.16743e-06	-0.881395	-7.17427e-10
156434307	chr5:156434307:T:A	2.69883e-06	-2.20217e-10	-1.31588
156434308	chr5:156434308:T:A	2.69883e-06	-2.20217e-10	-1.31588
156434438	chr5:156434438:T:G	2.07185e-06	-1.58025	-7.17427e-10
156435215	chr5:156435215:G:A	3.30243e-06	-1.41738	0.303346
156435226	chr5:156435226:C:T	5.85555e-06	-2.20217e-10	-0.541304
156435227	chr5:156435227:G:A	9.09407e-06	-2.20217e-10	-0.101072
156435491	chr5:156435491:TTGAC:T	7.15982e-06	-2.20217e-10	-0.34021
156436241	chr5:156436241:G:A	5.32427e-07	-1.62217	-1.31684
156436836	chr5:156436836:C:A	7.37148e-07	-1.59856	-1.0151
156437059	chr5:156437059:C:T	5.72369e-06	-2.20217e-10	-0.564081
156437101	chr5:156437101:A:G	5.52069e-07	-1.52823	-1.37454
156437237	chr5:156437237:A:G	2.00715e-06	-1.61198	-7.17427e-10
156437457	chr5:156437457:C:T	2.73534e-06	-1.18086	-0.121574
156437583	chr5:156437583:T:C	5.07336e-06	-2.20217e-10	-0.684692
156437686	chr5:156437686:C:A	2.96966e-06	-2.20217e-10	-1.22025
156437858	chr5:156437858:T:C	2.10922e-06	-1.47086	-0.0915208
156438046	chr5:156438046:G:A	4.63732e-06	0.603735	-1.37829
156438073	chr5:156438073:T:C	5.79652e-06	-2.20217e-10	-0.551437
156438424	chr5:156438424:T:C	2.10109e-06	-1.56624	-7.17427e-10
156438711	chr5:156438711:A:G	2.4978e-06	-2.20217e-10	-1.39328
156439186	chr5:156439186:C:A	2.54782e-06	-2.20217e-10	-1.37346
156439243	chr5:156439243:G:A	9.0498e-07	-1.60298	-0.805553
156439339	chr5:156439339:C:A	1.13205e-06	-1.47363	-0.711033
156439465	chr5:156439465:T:C	1.99962e-06	-1.61574	-7.17427e-10
156439646	chr5:156439646:T:TTTTAACCA	5.65755e-07	-1.54138	-1.33691
156439659	chr5:156439659:A:G	5.96227e-07	-1.53781	-1.28802
156439724	chr5:156439724:T:C	1.38496e-06	-1.61256	-0.370462
156439774	chr5:156439774:C:T	2.58305e-06	-2.20217e-10	-1.35972
156440099	chr5:156440099:G:A	1.43992e-06	-0.551335	-1.39277
156440142	chr5:156440142:T:C	6.26531e-07	-1.46266	-1.31359
156440417	chr5:156440417:G:A	2.61688e-06	-1.32745	-0.0192634
156440418	chr5:156440418:C:T	2.07981e-06	-1.61503	0.0386071
156441432	chr5:156441432:G:A	1.85648e-06	-1.3758	-0.314206
156442326	chr5:156442326:G:C	2.24163e-06	-1.50149	-7.17427e-10
156442634	chr5:156442634:A:G	5.1274e-07	-1.61136	-1.36532
156442983	chr5:156442983:A:T	2.57604e-06	-2.20217e-10	-1.36244
156443012	chr5:156443012:G:A	2.51561e-06	-2.20217e-10	-1.38618
156443236	chr5:156443236:T:C	6.55014e-07	-1.62319	-1.1086
156443412	chr5:156443412:A:G	5.9131e-07	-1.61299	-1.22112
156444787	chr5:156444787:A:G	6.03664e-07	-1.59685	-1.21658
156445141	chr5:156445141:A:G	2.66072e-06	-2.20217e-10	-1.3301
156445198	chr5:156445198:A:C	3.78419e-06	-0.977864	-7.17427e-10
156445326	chr5:156445326:C:T	7.78315e-06	-2.20217e-10	-0.256733
156445725	chr5:156445725:T:C	3.17315e-05	1.14862	-7.17427e-10
156446273	chr5:156446273:T:C	5.83678e-07	-1.61703	-1.23007
156446524	chr5:156446524:T:C	1.08792e-06	-1.47213	-0.752292
156446620	chr5:156446620:G:A	2.95821e-05	-2.20217e-10	1.07848
156446648	chr5:156446648:A:G	1.24045e-06	-1.46577	-0.627446
156446791	chr5:156446791:G:A	1.21198e-06	-1.45473	-0.661704
156446813	chr5:156446813:T:A	5.22623e-06	-2.20217e-10	-0.655005
156447063	chr5:156447063:C:T	2.23072e-06	-1.50637	-7.17427e-10
156447321	chr5:156447321:G:A	6.40755e-07	-1.39511	-1.35869
156447547	chr5:156447547:A:G	2.71144e-05	-2.20217e-10	0.991371
156448057	chr5:156448057:G:A	8.6527e-06	-2.20217e-10	-0.150823
156448114	chr5:156448114:C:T	2.48894e-06	-2.20217e-10	-1.39684
156448219	chr5:156448219:C:A	1.64252e-06	-1.13517	-0.677292
156448220	chr5:156448220:C:T	5.73525e-07	-1.60441	-1.26024
156448375	chr5:156448375:A:T	6.46606e-07	-1.41661	-1.32811
156448452	chr5:156448452:T:A	2.31482e-05	-2.20217e-10	0.833221
156448519	chr5:156448519:G:A	6.7235e-07	-1.41112	-1.29455
156448642	chr5:156448642:G:A	2.61526e-06	-2.20217e-10	-1.34733
156448710	chr5:156448710:G:A	1.27207e-06	-1.44718	-0.620862
156449194	chr5:156449194:A:G	5.64976e-07	-1.60294	-1.27673
156449487	chr5:156449487:G:A	1.8459e-06	-1.6221	-0.0736254
156449493	chr5:156449493:A:G	1.09524e-06	-1.46044	-0.757278
156449600	chr5:156449600:A:G	2.3118e-06	-1.47067	-7.17427e-10
156449806	chr5:156449806:T:G	1.84606e-06	-1.62158	-0.0740586
156449823	chr5:156449823:G:A	5.17517e-07	-1.58955	-1.37786
156449883	chr5:156449883:C:T	2.97128e-06	-2.20217e-10	-1.2197
156450323	chr5:156450323:A:G	1.43397e-05	-2.20217e-10	0.354339
156450638	chr5:156450638:A:G	4.51427e-06	-2.20217e-10	-0.80145
156451307	chr5:156451307:G:A	8.41037e-07	-1.62179	-0.860025
156451483	chr5:156451483:A:G	2.5777e-06	-2.20217e-10	-1.3618
156451608	chr5:156451608:G:C	6.31959e-07	-1.61459	-1.15304
156451675	chr5:156451675:T:A	2.57929e-06	-2.20217e-10	-1.36118
156452290	chr5:156452290:G:A	6.33045e-07	-1.61327	-1.15264
156452318	chr5:156452318:AG:A	2.76566e-06	-2.20217e-10	-1.29141
156452977	chr5:156452977:G:T	6.66234e-07	-1.59608	-1.11873
156453217	chr5:156453217:T:C	6.60755e-06	-2.20217e-10	-0.420481
156453239	chr5:156453239:G:A	2.49917e-06	-2.20217e-10	-1.39274
156453291	chr5:156453291:T:C	2.66778e-06	-2.20217e-10	-1.32745
156453322	chr5:156453322:T:C	3.48233e-06	-2.20217e-10	-1.06099
156453816	chr5:156453816:A:G	5.40699e-07	-1.62176	-1.30183
156453954	chr5:156453954:G:A	2.50979e-06	-2.20217e-10	-1.38849
156454097	chr5:156454097:G:T	7.95951e-06	-2.20217e-10	-0.234327
156454638	chr5:156454638:G:C	4.7663e-06	-2.20217e-10	-0.747124
156454780	chr5:156454780:G:C	2.51728e-06	-2.20217e-10	-1.38551
156455069	chr5:156455069:T:C	2.00656e-06	-1.61227	-7.17427e-10
156455519	chr5:156455519:C:T	2.86138e-06	-2.20217e-10	-1.25739
156455672	chr5:156455672:C:T	9.13554e-06	-0.306781	0.210258
156455917	chr5:156455917:C:T	5.23808e-07	-1.57168	-1.38364
156456001	chr5:156456001:G:A	5.39791e-06	-2.20217e-10	-0.622683
156456068	chr5:156456068:C:T	6.64862e-05	-2.20217e-10	1.8883
156456751	chr5:156456751:A:G	4.35464e-06	-2.20217e-10	-0.837451
156456759	chr5:156456759:A:T	1.3885e-06	-1.57021	-0.410259
156457108	chr5:156457108:C:T	2.65422e-06	-2.20217e-10	-1.33254
156457193	chr5:156457193:C:T	6.96304e-06	-2.20217e-10	-0.368078
156457648	chr5:156457648:G:A	2.54773e-06	-2.20217e-10	-1.37349
156457712	chr5:156457712:A:G	7.14911e-07	-1.24708	-1.39721
156457758	chr5:156457758:A:C	2.56324e-06	-2.20217e-10	-1.36742
156458407	chr5:156458407:G:A	5.57559e-06	-0.590296	-7.17427e-10
156458417	chr5:156458417:G:A	1.22666e-05	-2.20217e-10	0.198182
156458554	chr5:156458554:C:T	0.000188023	-2.20217e-10	2.92787
156458555	chr5:156458555:G:A	5.5914e-06	-0.587464	-7.17427e-10
156458874	chr5:156458874:T:C	2.00042e-06	-1.61534	-7.17427e-10
156459209	chr5:156459209:C:A	9.53158e-06	-2.20217e-10	-0.0540835
156459258	chr5:156459258:A:G	9.23109e-07	-1.62293	-0.765768
156459486	chr5:156459486:A:T	5.61672e-06	-0.582947	-7.17427e-10
156459730	chr5:156459730:C:A	1.58315e-06	-0.49929	-1.34999
156459809	chr5:156459809:G:A	5.93096e-06	-2.20217e-10	-0.528508
156459902	chr5:156459902:C:T	2.54141e-06	-2.20217e-10	-1.37598
156460228	chr5:156460228:G:A	2.36135e-05	-0.565989	1.41911
156460600	chr5:156460600:G:T	5.40692e-06	-2.20217e-10	-0.621016
156461238	chr5:156461238:CTTA:C	2.95356e-06	-2.20217e-10	-1.22568
156461323	chr5:156461323:T:C	7.05978e-06	-2.20217e-10	-0.35428
156461427	chr5:156461427:A:G	2.51784e-06	-2.20217e-10	-1.38529
156461559	chr5:156461559:C:T	3.52407e-06	-2.20217e-10	-1.04908
156461678	chr5:156461678:G:T	5.31555e-06	-0.0813216	-0.556737
156462207	chr5:156462207:TA:T	6.77003e-07	-1.52781	-1.17096
156462223	chr5:156462223:CTG:C	5.4142e-06	-0.61967	-7.17427e-10
156462417	chr5:156462417:A:C	5.17803e-06	-0.664269	-7.17427e-10
156462881	chr5:156462881:C:A	3.48318e-06	-2.20217e-10	-1.06075
156463027	chr5:156463027:T:C	1.22857e-05	-2.20217e-10	0.199744
156463055	chr5:156463055:A:G	1.12259e-05	-2.20217e-10	0.109527
156463191	chr5:156463191:C:T	2.5274e-06	-2.20217e-10	-1.3815
156463198	chr5:156463198:T:C	1.43713e-06	-0.557268	-1.38878
156463437	chr5:156463437:G:A	2.51747e-06	-2.20217e-10	-1.38544
156463469	chr5:156463469:G:A	1.22069e-05	-2.20217e-10	0.193304
156463799	chr5:156463799:A:G	2.50176e-06	-2.20217e-10	-1.3917
156463850	chr5:156463850:C:A	4.56926e-06	-2.20217e-10	-0.789342
156463896	chr5:156463896:T:C	1.51205e-06	-0.501761	-1.39347
156463917	chr5:156463917:C:T	3.21583e-06	-2.20217e-10	-1.14061
156464341	chr5:156464341:C:G	5.33474e-06	-2.20217e-10	-0.634454
156464456	chr5:156464456:G:A	2.75189e-06	-2.20217e-10	-1.29641
156464883	chr5:156464883:T:G	5.73006e-06	-0.562968	-7.17427e-10
156466557	chr5:156466557:A:G	4.66366e-06	-0.768895	-7.17427e-10
156466560	chr5:156466560:C:T	2.85529e-06	-1.25952	-7.17427e-10
156466759	chr5:156466759:C:G	5.55311e-06	-0.594337	-7.17427e-10
156466939	chr5:156466939:G:A	3.5096e-06	-2.20217e-10	-1.05319
156466955	chr5:156466955:C:T	3.07337e-06	-2.20217e-10	-1.18592
156467274	chr5:156467274:A:G	3.06494e-06	-2.20217e-10	-1.18867
156467487	chr5:156467487:A:G	2.08377e-06	-0.587803	-0.986711
156468101	chr5:156468101:C:G	7.56855e-07	-1.62048	-0.966797
156468181	chr5:156468181:T:C	2.5999e-06	-2.20217e-10	-1.35322
156468236	chr5:156468236:G:A	2.48824e-06	-2.20217e-10	-1.39712
156468441	chr5:156468441:A:C	2.92035e-06	-2.20217e-10	-1.23699
156468516	chr5:156468516:A:G	3.51326e-06	-2.20217e-10	-1.05215
156468744	chr5:156468744:C:A	5.42094e-06	-0.618425	-7.17427e-10
156468869	chr5:156468869:G:A	2.49016e-06	-2.20217e-10	-1.39635
156468969	chr5:156468969:A:G	5.20125e-07	-1.62115	-1.34123
156469117	chr5:156469117:C:T	3.06587e-06	-2.20217e-10	-1.18836
156469353	chr5:156469353:C:A	2.54985e-06	-1.37266	-7.17427e-10
156469570	chr5:156469570:C:T	2.48833e-06	-2.20217e-10	-1.39708
156469603	chr5:156469603:A:G	8.03854e-06	-2.20217e-10	-0.224446
156469807	chr5:156469807:A:G	5.8172e-07	-1.61143	-1.23903
156469896	chr5:156469896:A:C	3.52404e-05	-2.20217e-10	1.2535
156470275	chr5:156470275:A:G	2.67628e-06	-2.20217e-10	-1.32427
156470332	chr5:156470332:G:A	1.0066e-05	-0.81145	0.811918
156470397	chr5:156470397:T:G	5.40017e-06	-0.622264	-7.17427e-10
156471001	chr5:156471001:G:A	1.14782e-06	-0.798676	-1.37215
156471129	chr5:156471129:G:A	9.2933e-07	-1.59935	-0.782638
156471250	chr5:156471250:G:T	1.9821e-05	-2.20217e-10	0.678049
156471426	chr5:156471426:G:A	7.86184e-05	-2.20217e-10	2.05591
156471465	chr5:156471465:T:C	3.15626e-06	-2.20217e-10	-1.15931
156471859	chr5:156471859:G:GA	2.55239e-06	-2.20217e-10	-1.37166
156471984	chr5:156471984:A:T	5.44162e-06	-2.20217e-10	-0.614618
156472074	chr5:156472074:A:G	3.33996e-06	-2.20217e-10	-1.10273
156472632	chr5:156472632:G:C	3.2078e-06	-2.20217e-10	-1.14311
156472712	chr5:156472712:C:T	2.69869e-06	-1.31593	-7.17427e-10
156472809	chr5:156472809:G:A	3.13381e-06	-2.20217e-10	-1.16645
156473293	chr5:156473293:T:C	2.56417e-06	-2.20217e-10	-1.36706
156473315	chr5:156473315:A:G	1.2404e-05	-2.20217e-10	0.209326
156473325	chr5:156473325:T:C	5.97269e-06	-0.521497	-7.17427e-10
156473391	chr5:156473391:C:T	1.32497e-06	-1.48823	-0.539074
156473483	chr5:156473483:A:G	2.48822e-06	-2.20217e-10	-1.39713
156473747	chr5:156473747:A:C	2.05568e-06	-1.58809	-7.17427e-10
156474166	chr5:156474166:T:C	6.02695e-06	-0.512454	-7.17427e-10
156474266	chr5:156474266:T:C	6.95399e-06	-2.20217e-10	-0.369378
156474457	chr5:156474457:C:T	2.50717e-06	-2.20217e-10	-1.38954
156474567	chr5:156474567:A:G	5.48005e-07	-1.53637	-1.3738
156474865	chr5:156474865:T:C	5.3534e-07	-1.54803	-1.38552
156474993	chr5:156474993:G:T	8.55862e-07	-1.29213	-1.17221
156475270	chr5:156475270:G:T	7.0604e-07	-1.37201	-1.28477
156475335	chr5:156475335:C:G	5.24884e-07	-1.56746	-1.38581
156475678	chr5:156475678:C:A	1.98684e-06	-1.62215	-7.17427e-10
156475809	chr5:156475809:A:G	8.20035e-06	-2.20217e-10	-0.204517
156475871	chr5:156475871:A:G	3.60793e-06	-2.20217e-10	-1.02556
156476286	chr5:156476286:G:GA	2.48807e-06	-2.20217e-10	-1.39719
156476368	chr5:156476368:G:A	4.76663e-06	-2.20217e-10	-0.747054
156476666	chr5:156476666:A:G	5.94723e-06	-0.525768	-7.17427e-10
156476745	chr5:156476745:G:A	5.5773e-06	-2.20217e-10	-0.58999
156476903	chr5:156476903:C:T	7.47111e-05	-2.20217e-10	2.00493
156477290	chr5:156477290:A:G	6.09006e-06	-0.502036	-7.17427e-10
156477340	chr5:156477340:G:C	9.22226e-05	-2.20217e-10	2.21551
156477628	chr5:156477628:G:A	6.02008e-06	-0.513594	-7.17427e-10
156477657	chr5:156477657:T:C	5.93762e-06	-0.527387	-7.17427e-10
156477794	chr5:156477794:A:G	5.09673e-07	-1.61214	-1.37054
156477840	chr5:156477840:A:G	2.07e-06	-1.58115	-7.17427e-10
156477872	chr5:156477872:T:C	6.15963e-06	-0.490678	-7.17427e-10
156478123	chr5:156478123:A:G	6.32631e-07	-1.5474	-1.21916
156478128	chr5:156478128:T:C	3.37132e-06	-2.20217e-10	-1.09339
156478232	chr5:156478232:T:G	5.47753e-06	-0.608041	-7.17427e-10
156478236	chr5:156478236:A:G	5.97044e-06	-0.521874	-7.17427e-10
156478533	chr5:156478533:A:G	6.17107e-06	-0.488822	-7.17427e-10
156478667	chr5:156478667:G:A	2.49556e-06	-2.20217e-10	-1.39418
156478724	chr5:156478724:G:A	1.67566e-06	-0.98688	-0.805607
156478732	chr5:156478732:C:T	2.12274e-06	-1.55599	-7.17427e-10
156478760	chr5:156478760:T:C	2.48815e-06	-2.20217e-10	-1.39715
156478778	chr5:156478778:G:A	2.94499e-06	-2.20217e-10	-1.22859
156478836	chr5:156478836:C:G	3.30021e-06	-2.20217e-10	-1.11471
156479006	chr5:156479006:T:A	3.07222e-06	-2.20217e-10	-1.18629
156479054	chr5:156479054:G:A	2.5929e-06	-2.20217e-10	-1.35592
156479348	chr5:156479348:G:A	2.51533e-06	-2.20217e-10	-1.38629
156479666	chr5:156479666:A:G	2.94904e-06	-2.20217e-10	-1.22721
156479672	chr5:156479672:A:G	3.69915e-06	-1.00059	-7.17427e-10
156480043	chr5:156480043:GA:G	5.69218e-06	-0.5696	-7.17427e-10
156480477	chr5:156480477:A:G	6.41363e-07	-1.54684	-1.20601
156480534	chr5:156480534:G:T	5.59235e-06	-2.20217e-10	-0.587294
156480792	chr5:156480792:C:G	2.94684e-06	-2.20217e-10	-1.22796
156481045	chr5:156481045:A:G	6.13636e-07	-1.4004	-1.39665
156481144	chr5:156481144:A:G	7.93941e-05	-2.20217e-10	2.06573
156481775	chr5:156481775:A:G	4.98774e-07	-1.6071	-1.3972
156481858	chr5:156481858:G:A	0.000112608	-2.20217e-10	2.41521
156481910	chr5:156481910:C:T	7.09991e-07	-1.47232	-1.17888
156483086	chr5:156483086:G:A	2.20866e-06	-1.51631	-7.17427e-10
156483338	chr5:156483338:G:T	3.02879e-06	-2.20217e-10	-1.20053
156483356	chr5:156483356:A:T	2.55493e-06	-2.20217e-10	-1.37067
156483413	chr5:156483413:G:A	7.9434e-05	-2.20217e-10	2.06623
156483914	chr5:156483914:C:A	5.26137e-06	-0.648303	-7.17427e-10
156483933	chr5:156483933:AG:A	1.03071e-06	-1.50236	-0.776084
156484078	chr5:156484078:G:A	1.206e-05	-2.20217e-10	0.181203
156485142	chr5:156485142:A:G	1.45036e-06	-0.628024	-1.30886
156485339	chr5:156485339:G:A	2.74001e-06	-2.20217e-10	-1.30073
156485464	chr5:156485464:C:A	1.21294e-06	-1.20386	-0.911789
156485507	chr5:156485507:C:T	2.33381e-06	-0.924217	-0.536975
156485535	chr5:156485535:C:T	0.000114745	-2.20217e-10	2.43402
156485566	chr5:156485566:A:G	6.19259e-07	-1.57576	-1.21217
156485993	chr5:156485993:A:C	0.000113361	-2.20217e-10	2.42188
156486010	chr5:156486010:G:A	1.68138e-06	-1.0032	-0.785872
156486033	chr5:156486033:A:G	3.03372e-06	-2.20217e-10	-1.19891
156486060	chr5:156486060:C:T	3.92513e-06	-2.20217e-10	-0.941295
156486436	chr5:156486436:C:T	2.48895e-06	-2.20217e-10	-1.39683
156486556	chr5:156486556:A:T	2.02772e-06	-1.60178	-7.17427e-10
156487110	chr5:156487110:C:T	3.92468e-06	-2.20217e-10	-0.94141
156487177	chr5:156487177:C:A	5.14758e-06	-2.20217e-10	-0.670168
156487441	chr5:156487441:G:A	8.21601e-07	-1.33423	-1.17097
156487668	chr5:156487668:A:T	3.82187e-06	-2.20217e-10	-0.967955
156488840	chr5:156488840:C:T	3.79244e-06	-2.20217e-10	-0.975685
156488926	chr5:156488926:A:G	2.51169e-06	-2.20217e-10	-1.38774
156489094	chr5:156489094:C:T	3.93139e-06	-2.20217e-10	-0.939702
156489499	chr5:156489499:T:G	2.61987e-06	-2.20217e-10	-1.34557
156490002	chr5:156490002:CAA:C	2.50833e-06	-2.20217e-10	-1.38908
156490224	chr5:156490224:T:A	4.33542e-05	-2.20217e-10	1.46071
156490277	chr5:156490277:C:T	1.81346e-06	-0.922245	-0.791213
156490497	chr5:156490497:A:G	2.17142e-06	-1.53331	-7.17427e-10
156491550	chr5:156491550:C:G	1.89014e-06	-1.50071	-0.171335
156491571	chr5:156491571:G:A	3.92218e-06	-2.20217e-10	-0.942046
156491758	chr5:156491758:C:T	7.16307e-07	-1.58934	-1.053
156491963	chr5:156491963:C:T	9.48794e-06	-2.20217e-10	-0.0586726
156491968	chr5:156491968:A:G	9.43136e-06	-2.20217e-10	-0.0646538
156492106	chr5:156492106:G:A	2.67346e-06	-1.32532	-7.17427e-10
156492150	chr5:156492150:G:A	2.3068e-05	-2.20217e-10	0.829752
156492373	chr5:156492373:C:T	3.00286e-06	-2.20217e-10	-1.20913
156493237	chr5:156493237:C:T	6.69622e-06	-1.51662	1.10946
156493740	chr5:156493740:T:C	5.91841e-05	-2.20217e-10	1.77196
156494001	chr5:156494001:T:C	9.85026e-06	-2.20217e-10	-0.0211965
156494087	chr5:156494087:T:A	4.6211e-06	-1.41397	0.635906
156494110	chr5:156494110:G:A	6.44821e-05	-2.20217e-10	1.85769
156494365	chr5:156494365:C:T	6.92722e-05	-2.20217e-10	1.92935
156494691	chr5:156494691:G:A	2.04194e-05	-2.20217e-10	0.707789
156495089	chr5:156495089:C:T	5.25603e-07	-1.5549	-1.397
156495162	chr5:156495162:G:T	6.44081e-07	-1.45579	-1.29283
156495343	chr5:156495343:G:C	5.56033e-06	-0.593038	-7.17427e-10
156495358	chr5:156495358:A:G	1.54181e-06	-1.59985	-0.275888
156495423	chr5:156495423:A:G	2.85378e-06	-1.15765	-0.102397
156495536	chr5:156495536:G:A	2.56313e-06	-2.20217e-10	-1.36746
156495678	chr5:156495678:A:C	2.60389e-06	-2.20217e-10	-1.35169
156496040	chr5:156496040:A:T	6.70296e-05	-2.20217e-10	1.89644
156496515	chr5:156496515:A:G	2.49852e-06	-2.20217e-10	-1.393
156496834	chr5:156496834:T:C	6.53694e-07	-1.34082	-1.39299
156497038	chr5:156497038:A:G	5.32015e-06	-0.637192	-7.17427e-10
156497057	chr5:156497057:G:A	2.48804e-06	-2.20217e-10	-1.3972
156497342	chr5:156497342:C:T	7.73532e-05	-2.20217e-10	2.03969
156497860	chr5:156497860:G:C	6.5471e-07	-1.34618	-1.38608
156498938	chr5:156498938:G:C	0.000147674	-2.20217e-10	2.68632
156499039	chr5:156499039:CT:C	1.50689e-06	-1.62225	-0.276397
156499177	chr5:156499177:A:G	2.58374e-06	-2.20217e-10	-1.35946
156499260	chr5:156499260:G:C	8.12858e-05	-2.20217e-10	2.08928
156499397	chr5:156499397:G:A	2.73647e-06	-2.20217e-10	-1.30203
156499534	chr5:156499534:G:A	8.11621e-07	-1.59566	-0.921756
156499652	chr5:156499652:G:A	8.1122e-07	-1.59483	-0.923081
156500139	chr5:156500139:C:G	2.72312e-06	-2.20217e-10	-1.30692
156500190	chr5:156500190:G:A	6.03327e-06	-0.511406	-7.17427e-10
156500332	chr5:156500332:C:T	7.46004e-07	-1.22359	-1.37812
156500533	chr5:156500533:G:A	1.76293e-06	-1.27711	-0.464614
156500684	chr5:156500684:G:A	2.79686e-06	-2.20217e-10	-1.2802
156500774	chr5:156500774:G:A	2.51305e-06	-2.20217e-10	-1.3872
156501295	chr5:156501295:G:A	1.92143e-05	0.646958	-7.17427e-10
156501730	chr5:156501730:T:C	3.35775e-06	-1.09742	-7.17427e-10
156501780	chr5:156501780:C:T	5.62361e-07	-1.53375	-1.35055
156501884	chr5:156501884:C:T	3.88591e-06	-2.20217e-10	-0.951337
156501885	chr5:156501885:G:A	2.54103e-06	-2.20217e-10	-1.37612
156501988	chr5:156501988:G:A	2.492e-06	-2.20217e-10	-1.39561
156502041	chr5:156502041:T:C	2.51781e-06	-2.20217e-10	-1.3853
156502147	chr5:156502147:C:T	4.0504e-06	-2.20217e-10	-0.909879
156502250	chr5:156502250:G:A	5.43178e-06	-0.616427	-7.17427e-10
156502269	chr5:156502269:A:G	2.01326e-06	-1.60894	-7.17427e-10
156502309	chr5:156502309:G:A	5.09986e-06	-0.679482	-7.17427e-10
156502318	chr5:156502318:T:A	2.17844e-06	-1.53009	-7.17427e-10
156502571	chr5:156502571:G:C	1.48786e-06	-0.530081	-1.38128
156502867	chr5:156502867:G:T	5.25143e-07	-1.56621	-1.38657
156503578	chr5:156503578:G:C	3.49652e-06	-2.20217e-10	-1.05693
156503597	chr5:156503597:C:T	5.6442e-07	-1.53152	-1.34913
156503602	chr5:156503602:G:A	4.61758e-06	-1.54477	0.765943
156503866	chr5:156503866:T:G	6.47606e-07	-1.35172	-1.39145
156503887	chr5:156503887:T:C	8.43592e-06	-2.20217e-10	-0.176196
156504576	chr5:156504576:G:A	2.52318e-06	-2.20217e-10	-1.38318
156504855	chr5:156504855:G:T	6.35569e-07	-1.36543	-1.3965
156505270	chr5:156505270:T:C	5.5893e-07	-1.5579	-1.33252
156505798	chr5:156505798:CA:C	2.50142e-06	-2.20217e-10	-1.39183
156505988	chr5:156505988:C:A	8.08371e-07	-1.57307	-0.948359
156506140	chr5:156506140:G:A	5.54083e-06	-0.59655	-7.17427e-10
156506179	chr5:156506179:G:A	2.53301e-06	-2.20217e-10	-1.37928
156506491	chr5:156506491:C:T	5.69322e-06	-0.569419	-7.17427e-10
156506510	chr5:156506510:A:G	9.96091e-05	-2.20217e-10	2.29256
156506578	chr5:156506578:G:A	2.50074e-06	-2.20217e-10	-1.39211
156506659	chr5:156506659:A:G	2.99464e-06	-1.21187	-7.17427e-10
156506850	chr5:156506850:C:T	2.15453e-06	-1.56129	0.0201687
156506893	chr5:156506893:T:C	7.66185e-05	-2.20217e-10	2.03014
156507198	chr5:156507198:T:C	8.76822e-05	-2.20217e-10	2.16502
156507636	chr5:156507636:C:T	4.20638e-06	-2.20217e-10	-0.872093
156507702	chr5:156507702:C:T	4.1721e-05	-2.20217e-10	1.42231
156507923	chr5:156507923:G:A	2.00305e-06	-1.61402	-7.17427e-10
156507960	chr5:156507960:G:A	5.1149e-07	-1.58308	-1.39604
156507981	chr5:156507981:CAAAG:C	2.55423e-06	-2.20217e-10	-1.37094
156508242	chr5:156508242:G:A	5.26843e-06	-0.646962	-7.17427e-10
156508463	chr5:156508463:T:G	5.19728e-05	-2.20217e-10	1.64203
156508476	chr5:156508476:C:T	7.25788e-06	-2.20217e-10	-0.326607
156508698	chr5:156508698:G:A	1.93483e-06	-0.747748	-0.900925
156508791	chr5:156508791:A:G	2.50189e-06	-2.20217e-10	-1.39165
156508826	chr5:156508826:A:G	6.12816e-07	-1.60082	-1.19757
156508836	chr5:156508836:T:A	5.89606e-05	-2.20217e-10	1.76817
156508981	chr5:156508981:C:A	1.61951e-06	-1.53462	-0.291948
156509930	chr5:156509930:C:T	2.52191e-06	-2.20217e-10	-1.38368
156510233	chr5:156510233:T:G	6.14384e-06	-2.20217e-10	-0.493244
156510248	chr5:156510248:C:T	2.01274e-06	-1.6092	-7.17427e-10
156510272	chr5:156510272:C:T	2.50933e-06	-2.20217e-10	-1.38868
156510640	chr5:156510640:G:A	5.67368e-07	-1.5227	-1.35274
156510781	chr5:156510781:GA:G	4.74689e-06	-0.751206	-7.17427e-10
156511222	chr5:156511222:C:A	2.56417e-06	-2.20217e-10	-1.36706
156511312	chr5:156511312:A:G	1.37579e-06	-0.99954	-0.990128
156511720	chr5:156511720:T:C	1.11733e-05	0.104829	-7.17427e-10
156512041	chr5:156512041:A:C	2.495e-06	-2.20217e-10	-1.39441
156512063	chr5:156512063:G:A	2.57713e-06	-2.20217e-10	-1.36202
156512087	chr5:156512087:C:T	2.90528e-06	-2.20217e-10	-1.24217
156512246	chr5:156512246:A:G	2.5052e-06	-2.20217e-10	-1.39032
156512502	chr5:156512502:C:T	5.60727e-07	-1.4929	-1.39431
156512503	chr5:156512503:A:C	2.48978e-06	-2.20217e-10	-1.3965
156512646	chr5:156512646:A:G	2.54162e-06	-2.20217e-10	-1.37589
156512670	chr5:156512670:A:G	2.49265e-06	-2.20217e-10	-1.39535
156512783	chr5:156512783:A:C	6.88811e-06	-2.20217e-10	-0.378897
156512842	chr5:156512842:T:C	3.31442e-06	-2.20217e-10	-1.11041
156512847	chr5:156512847:G:A	1.17531e-06	-1.14187	-1.00528
156512925	chr5:156512925:G:A	3.82074e-05	-2.20217e-10	1.33433
156513116	chr5:156513116:T:C	1.8659e-06	-0.423627	-1.26132
156513195	chr5:156513195:T:C	1.89448e-05	-2.20217e-10	0.632836
156514228	chr5:156514228:G:A	5.66594e-07	-1.57225	-1.30455
156514386	chr5:156514386:T:G	3.99441e-06	-0.631563	-0.292236
156514599	chr5:156514599:A:G	2.98336e-06	-2.20217e-10	-1.21564
156514752	chr5:156514752:A:G	8.90201e-07	-1.3273	-1.0977
156514854	chr5:156514854:C:T	2.566e-06	-2.20217e-10	-1.36634
156515202	chr5:156515202:A:G	4.89784e-06	-2.20217e-10	-0.7199
156515721	chr5:156515721:G:C	4.6974e-06	-2.20217e-10	-0.761686
156515722	chr5:156515722:C:T	1.20144e-05	-2.20217e-10	0.17741
156515735	chr5:156515735:C:T	6.05983e-07	-1.58614	-1.22346
156515741	chr5:156515741:CA:C	4.93008e-06	-2.20217e-10	-0.713339
156515769	chr5:156515769:G:A	8.67828e-06	-2.20217e-10	-0.147871
156516124	chr5:156516124:G:A	2.49631e-06	-2.20217e-10	-1.39388
156516228	chr5:156516228:A:C	2.35007e-06	-0.165848	-1.2884
156516230	chr5:156516230:A:C	2.52428e-06	-2.20217e-10	-1.38274
156516295	chr5:156516295:C:CT	1.01121e-06	-0.946313	-1.35124
156516495	chr5:156516495:C:A	4.82798e-06	-2.20217e-10	-0.734267
156516497	chr5:156516497:A:T	4.95701e-06	-2.20217e-10	-0.707891
156516643	chr5:156516643:CAT:C	2.48922e-06	-2.20217e-10	-1.39673
156516677	chr5:156516677:G:A	4.82798e-06	-2.20217e-10	-0.734267
156516706	chr5:156516706:G:A	8.72373e-06	-2.20217e-10	-0.142647
156516807	chr5:156516807:G:A	8.67828e-06	-2.20217e-10	-0.147871
156516813	chr5:156516813:G:A	2.71212e-06	-1.31096	-7.17427e-10
156516816	chr5:156516816:A:G	6.54269e-05	1.87224	-7.17427e-10
156517320	chr5:156517320:T:C	3.72462e-06	-0.147687	-0.846044
156517726	chr5:156517726:A:G	7.41278e-07	-1.25103	-1.35704
156517748	chr5:156517748:C:T	2.50012e-06	-2.20217e-10	-1.39236
156518042	chr5:156518042:A:G	3.89398e-06	-2.20217e-10	-0.949264
156518305	chr5:156518305:G:A	9.22749e-07	-0.993705	-1.39539
156518354	chr5:156518354:C:A	4.82798e-06	-2.20217e-10	-0.734267
156518413	chr5:156518413:A:G	2.81825e-06	-1.27258	-7.17427e-10
156518421	chr5:156518421:C:T	6.79195e-07	-1.38909	-1.30645
156519122	chr5:156519122:T:C	4.82544e-06	-2.20217e-10	-0.734793
156519283	chr5:156519283:G:A	8.95643e-07	-1.28246	-1.13644
156519473	chr5:156519473:A:T	3.20903e-05	-2.20217e-10	1.15986
156519551	chr5:156519551:GA:G	9.34764e-07	-0.994827	-1.38133
156519943	chr5:156519943:T:C	4.83733e-06	-2.20217e-10	-0.73233
156519993	chr5:156519993:A:G	9.6591e-07	-1.45753	-0.885852
156520103	chr5:156520103:A:G	2.59675e-06	-0.66951	-0.684924
156520273	chr5:156520273:CA:C	9.88264e-07	-0.930421	-1.39008
156520466	chr5:156520466:A:G	1.08022e-06	-1.60377	-0.627754
156520615	chr5:156520615:C:T	9.12225e-06	-2.20217e-10	-0.0979776
156521518	chr5:156521518:A:G	3.16212e-06	-2.20217e-10	-1.15745
156521547	chr5:156521547:A:G	3.31336e-06	-1.11073	-7.17427e-10
156521641	chr5:156521641:A:G	5.73132e-07	-1.5457	-1.31963
156521646	chr5:156521646:A:G	1.96078e-06	-1.54568	-0.0896714
156521883	chr5:156521883:G:A	6.81795e-07	-1.54098	-1.15074
156521960	chr5:156521960:G:T	9.59511e-07	-0.974174	-1.37585
156521993	chr5:156521993:C:T	8.46787e-07	-1.47612	-0.998878
156522047	chr5:156522047:G:A	1.72042e-06	-0.818002	-0.948121
156522171	chr5:156522171:C:T	2.02446e-06	-1.60339	-7.17427e-10
156522379	chr5:156522379:A:G	9.32192e-07	-1.00057	-1.37834
156522539	chr5:156522539:A:G	9.3339e-06	-2.20217e-10	-0.0750411
156522889	chr5:156522889:G:C	1.09278e-05	-2.20217e-10	0.0826192
156523120	chr5:156523120:G:C	4.68587e-06	-2.20217e-10	-0.764143
156523121	chr5:156523121:A:G	7.15039e-07	-1.34626	-1.29785
156523285	chr5:156523285:A:G	8.48346e-07	-1.2701	-1.20306
156523388	chr5:156523388:G:A	8.38934e-07	-1.10116	-1.38316
156523686	chr5:156523686:T:G	2.03308e-06	-1.60695	0.0078037
156523913	chr5:156523913:G:A	7.294e-07	-1.55684	-1.06739
156524553	chr5:156524553:G:A	7.98808e-07	-1.32789	-1.20544
156524680	chr5:156524680:G:A	8.38498e-06	-2.20217e-10	-0.182253
156524890	chr5:156524890:G:A	2.49091e-06	-2.20217e-10	-1.39605
156525136	chr5:156525136:A:G	6.66252e-06	-2.20217e-10	-0.412196
156525216	chr5:156525216:A:G	7.88027e-06	-0.244332	-7.17427e-10
156525329	chr5:156525329:C:T	8.44834e-07	-1.31911	-1.1582
156525359	chr5:156525359:G:C	1.11177e-05	-2.20217e-10	0.0998427
156525450	chr5:156525450:G:T	3.593e-06	-2.20217e-10	-1.02971
156525980	chr5:156525980:G:C	7.49053e-06	-2.20217e-10	-0.295054
156526043	chr5:156526043:C:T	2.41199e-06	-1.42824	-7.17427e-10
156526116	chr5:156526116:G:A	4.82798e-06	-2.20217e-10	-0.734267
156526262	chr5:156526262:A:G	4.32934e-06	-2.20217e-10	-0.84328
156526498	chr5:156526498:A:T	5.96374e-07	-1.51726	-1.30832
156526530	chr5:156526530:G:A	2.6367e-06	-2.20217e-10	-1.33916
156526755	chr5:156526755:A:G	5.9845e-06	-0.212821	-0.3067
156526909	chr5:156526909:A:G	7.65099e-07	-1.53414	-1.04231
156527309	chr5:156527309:G:A	1.00156e-06	-0.910175	-1.39696
156527505	chr5:156527505:T:C	8.90496e-07	-1.0904	-1.33427
156527904	chr5:156527904:C:T	9.31554e-07	-1.01082	-1.36877
156527943	chr5:156527943:C:T	2.26552e-06	-1.49089	-7.17427e-10
156528054	chr5:156528054:GT:G	4.85212e-06	-2.20217e-10	-0.729279
156528380	chr5:156528380:A:C	2.5224e-06	-2.20217e-10	-1.38348
156528645	chr5:156528645:T:C	6.06464e-06	-0.506219	-7.17427e-10
156529078	chr5:156529078:A:C	1.21103e-06	-1.58707	-0.530151
156529115	chr5:156529115:A:G	6.33144e-07	-1.52505	-1.2407
156529119	chr5:156529119:G:A	4.82052e-06	-2.20217e-10	-0.735813
156529269	chr5:156529269:A:G	1.74212e-06	-1.58129	-0.1723
156529381	chr5:156529381:G:A	3.96004e-06	-2.20217e-10	-0.93244
156529802	chr5:156529802:T:A	1.73468e-06	-1.56367	-0.194199
156529809	chr5:156529809:C:T	1.35266e-05	-0.141368	0.437331
156530031	chr5:156530031:C:A	7.72236e-07	-1.18001	-1.38715
156530091	chr5:156530091:G:A	9.74257e-06	-2.20217e-10	-0.0321891
156530384	chr5:156530384:A:G	7.29542e-06	-0.229886	-0.0915617
156530429	chr5:156530429:G:T	6.59237e-07	-1.57952	-1.14585
156530636	chr5:156530636:G:A	2.59005e-06	-2.20217e-10	-1.35702
156530877	chr5:156530877:C:T	1.03624e-06	-1.08401	-1.18909
156531150	chr5:156531150:C:T	1.14178e-06	-1.61389	-0.562215
156531453	chr5:156531453:G:A	1.99497e-06	-1.61806	-7.17427e-10
156532463	chr5:156532463:A:T	9.83232e-07	-0.99684	-1.32876
156532664	chr5:156532664:C:T	7.11846e-07	-1.56041	-1.08818
156533079	chr5:156533079:G:A	9.49121e-07	-1.29599	-1.06493
156533159	chr5:156533159:G:T	7.10993e-07	-1.59528	-1.05451
156533241	chr5:156533241:G:C	2.4964e-06	-2.20217e-10	-1.39385
156533425	chr5:156533425:A:G	1.56657e-05	-2.20217e-10	0.442777
156533444	chr5:156533444:T:C	6.08081e-06	-0.503556	-7.17427e-10
156533666	chr5:156533666:A:G	5.10836e-06	-2.20217e-10	-0.677816
156533795	chr5:156533795:A:T	5.56575e-07	-1.59768	-1.29697
156533927	chr5:156533927:G:A	5.53e-07	-1.55505	-1.34604
156534078	chr5:156534078:G:A	7.30529e-07	-1.59786	-1.02482
156534179	chr5:156534179:T:TA	6.82036e-06	-0.246556	-0.142226
156534192	chr5:156534192:A:T	5.02306e-06	-2.20217e-10	-0.694654
156534342	chr5:156534342:C:A	2.49129e-06	-2.20217e-10	-1.39589
156534763	chr5:156534763:G:A	1.13163e-06	-1.60023	-0.584804
156534853	chr5:156534853:A:G	5.27141e-06	-2.20217e-10	-0.646397
156535165	chr5:156535165:T:G	7.35568e-07	-1.55357	-1.06223
156535275	chr5:156535275:G:A	6.30432e-06	-0.467459	-7.17427e-10
156535639	chr5:156535639:C:T	5.62896e-06	-2.20217e-10	-0.58077
156536481	chr5:156536481:T:C	1.42854e-05	0.350543	-7.17427e-10
156536567	chr5:156536567:C:T	2.62866e-06	-2.20217e-10	-1.34222
156536630	chr5:156536630:T:G	5.65401e-07	-1.58413	-1.29478
156536854	chr5:156536854:G:A	1.00756e-05	-2.20217e-10	0.00142598
156537244	chr5:156537244:T:C	5.92825e-07	-1.58571	-1.24584
156537386	chr5:156537386:G:A	6.13893e-06	-2.20217e-10	-0.494044
156537502	chr5:156537502:CACACAG:C	3.5732e-06	-2.20217e-10	-1.03523
156537580	chr5:156537580:G:T	5.16059e-06	-2.20217e-10	-0.667643
156537862	chr5:156537862:T:C	5.69792e-07	-1.54595	-1.32523
156538004	chr5:156538004:C:T	2.68009e-06	-2.20217e-10	-1.32284
156538055	chr5:156538055:A:G	2.37811e-06	-1.44239	-7.17427e-10
156538331	chr5:156538331:G:A	5.03434e-07	-1.60995	-1.38505
156538777	chr5:156538777:G:A	8.07708e-06	-2.20217e-10	-0.219664
156538937	chr5:156538937:T:G	5.51113e-07	-1.56514	-1.33937
156539077	chr5:156539077:G:T	7.29495e-07	-1.40596	-1.21814
156539339	chr5:156539339:G:C	6.88053e-06	-2.20217e-10	-0.379999
156539473	chr5:156539473:T:C	7.55131e-07	-1.55859	-1.03097
156539651	chr5:156539651:C:T	5.68724e-06	-2.20217e-10	-0.57047
156540249	chr5:156540249:A:G	6.16363e-06	-0.490028	-7.17427e-10
156540300	chr5:156540300:G:A	8.63594e-07	-1.17505	-1.28029
156540499	chr5:156540499:C:T	6.31035e-07	-1.55865	-1.21044
156540552	chr5:156540552:C:T	8.71618e-07	-1.18678	-1.25932
156540634	chr5:156540634:A:G	8.12989e-07	-1.1274	-1.38833
156540718	chr5:156540718:C:T	6.14001e-07	-1.56688	-1.22958
156540809	chr5:156540809:A:G	2.68477e-06	-2.20217e-10	-1.3211
156540909	chr5:156540909:C:T	1.06738e-05	-2.20217e-10	0.0590942
156540964	chr5:156540964:T:A	1.12934e-06	-0.987699	-1.19936
156541163	chr5:156541163:A:G	1.07105e-05	-2.20217e-10	0.0625327
156541261	chr5:156541261:G:A	6.13948e-07	-1.56604	-1.2305
156541773	chr5:156541773:T:G	1.24893e-05	-2.20217e-10	0.216176
156541822	chr5:156541822:T:A	9.16695e-06	-2.20217e-10	-0.0930899
156541853	chr5:156541853:G:A	1.11836e-05	-2.20217e-10	0.105756
156541989	chr5:156541989:G:A	7.03738e-06	-0.357458	-7.17427e-10
156541996	chr5:156541996:G:A	6.67654e-06	-0.410094	-7.17427e-10
156542136	chr5:156542136:T:C	2.63274e-06	-2.20217e-10	-1.34067
156542152	chr5:156542152:A:G	5.54393e-07	-1.5394	-1.35918
156542326	chr5:156542326:C:G	5.15436e-06	-2.20217e-10	-0.668851
156542541	chr5:156542541:C:T	2.49683e-06	-2.20217e-10	-1.39367
156542949	chr5:156542949:T:A	5.5335e-07	-1.57375	-1.3267
156543329	chr5:156543329:T:C	3.91404e-06	-2.20217e-10	-0.944123
156543456	chr5:156543456:A:C	8.52966e-07	-1.49164	-0.976093
156543476	chr5:156543476:G:A	5.8203e-07	-1.61402	-1.2359
156543597	chr5:156543597:C:T	3.01378e-06	-0.992278	-0.213221
156543606	chr5:156543606:T:C	4.59661e-06	-2.20217e-10	-0.783375
156543869	chr5:156543869:C:T	1.4128e-05	-2.20217e-10	0.339464
156543901	chr5:156543901:C:G	3.66887e-06	-0.847607	-0.161204
156544209	chr5:156544209:T:A	1.09629e-05	-2.20217e-10	0.0858182
156544312	chr5:156544312:C:T	1.18924e-06	-0.890968	-1.24441
156544501	chr5:156544501:A:G	1.4732e-06	-0.731575	-1.18968
156544637	chr5:156544637:C:G	1.75221e-06	-0.708668	-1.03915
156544783	chr5:156544783:T:G	5.95079e-07	-1.54465	-1.2831
156544828	chr5:156544828:A:G	2.65758e-06	-2.20217e-10	-1.33128
156545624	chr5:156545624:C:T	5.90479e-07	-1.56554	-1.26998
156545631	chr5:156545631:C:T	2.60167e-06	-2.20217e-10	-1.35254
156545770	chr5:156545770:C:T	8.00599e-07	-1.21452	-1.31657
156545820	chr5:156545820:C:T	6.216e-06	-2.20217e-10	-0.481567
156545833	chr5:156545833:A:G	7.85154e-06	0.0819212	-0.329906
156546348	chr5:156546348:A:G	6.91481e-07	-1.61731	-1.0603
156546763	chr5:156546763:A:G	3.22246e-06	-2.20217e-10	-1.13855
156547371	chr5:156547371:A:G	6.51564e-06	-2.20217e-10	-0.434488
156547477	chr5:156547477:C:T	1.2208e-06	-1.03767	-1.07152
156547563	chr5:156547563:C:T	2.66047e-06	-2.20217e-10	-1.33019
156547801	chr5:156547801:A:G	6.94425e-06	-0.370781	-7.17427e-10
156547884	chr5:156547884:A:G	3.56523e-06	-2.20217e-10	-1.03746
156548254	chr5:156548254:G:T	6.27496e-07	-1.53355	-1.24117
156548509	chr5:156548509:A:G	6.61826e-06	-2.20217e-10	-0.418862
156548982	chr5:156548982:C:T	5.58191e-06	-2.20217e-10	-0.589163
156549399	chr5:156549399:G:T	3.3756e-06	-2.20217e-10	-1.09212
156549615	chr5:156549615:C:A	5.78555e-06	-2.20217e-10	-0.553332
156549787	chr5:156549787:T:C	5.60978e-07	-1.53138	-1.35539
156549987	chr5:156549987:C:T	5.75003e-06	-2.20217e-10	-0.559489
156550398	chr5:156550398:C:T	6.67497e-06	-2.20217e-10	-0.41033
156550757	chr5:156550757:T:C	6.95028e-06	-2.20217e-10	-0.369912
156550967	chr5:156550967:G:A	2.63711e-06	-2.20217e-10	-1.33901
156551581	chr5:156551581:C:T	5.30726e-07	-1.5461	-1.3961
156552055	chr5:156552055:A:G	2.69764e-06	-2.20217e-10	-1.31632
156552174	chr5:156552174:C:T	1.45267e-06	-1.60252	-0.332769
156552817	chr5:156552817:T:C	4.22065e-06	-2.20217e-10	-0.868705
156553141	chr5:156553141:C:T	1.47783e-06	-1.36185	-0.55627
156553178	chr5:156553178:C:T	1.40565e-05	-2.20217e-10	0.33439
156553354	chr5:156553354:C:A	5.29603e-07	-1.59289	-1.35143
156553408	chr5:156553408:C:T	4.30974e-06	-0.847816	-7.17427e-10
156553511	chr5:156553511:G:A	7.87155e-06	-0.245439	-7.17427e-10
156553720	chr5:156553720:C:A	5.12162e-07	-1.60754	-1.37027
156553724	chr5:156553724:A:C	3.79575e-06	-2.20217e-10	-0.974813
156553938	chr5:156553938:T:C	5.78555e-06	-2.20217e-10	-0.553332
156553969	chr5:156553969:T:C	2.50598e-06	-2.20217e-10	-1.39002
156553976	chr5:156553976:G:A	1.13118e-05	-2.20217e-10	0.117155
156554602	chr5:156554602:C:G	2.59464e-06	-2.20217e-10	-1.35525
156554665	chr5:156554665:C:A	2.49314e-06	-2.20217e-10	-1.39515
156554718	chr5:156554718:T:C	6.1347e-06	-2.20217e-10	-0.494732
156554864	chr5:156554864:G:A	1.49948e-06	-1.60082	-0.302759
156554877	chr5:156554877:T:C	6.91011e-06	-2.20217e-10	-0.375709
156555273	chr5:156555273:C:T	3.57878e-06	-2.20217e-10	-1.03367
156555331	chr5:156555331:T:C	1.70489e-06	-0.384179	-1.39102
156555541	chr5:156555541:C:T	6.42432e-07	-1.46262	-1.28856
156555776	chr5:156555776:A:G	6.45163e-07	-1.4605	-1.28645
156555911	chr5:156555911:AT:A	2.49915e-06	-2.20217e-10	-1.39274
156556131	chr5:156556131:A:C	5.80394e-06	-2.20217e-10	-0.550157
156556708	chr5:156556708:T:C	3.09886e-06	-1.17766	-7.17427e-10
156557321	chr5:156557321:T:G	5.78555e-06	-2.20217e-10	-0.553332
156557538	chr5:156557538:A:T	5.99238e-06	-2.20217e-10	-0.518205
156557551	chr5:156557551:C:A	1.39547e-06	-1.36563	-0.609834
156557584	chr5:156557584:A:G	1.12103e-06	-1.58874	-0.605711
156558023	chr5:156558023:G:A	8.36157e-07	-1.32957	-1.15806
156558832	chr5:156558832:A:C	5.93307e-06	-2.20217e-10	-0.528153
156558903	chr5:156558903:G:C	6.29345e-07	-1.45011	-1.32166
156558962	chr5:156558962:C:T	2.49057e-06	-2.20217e-10	-1.39618
156559054	chr5:156559054:C:T	2.09691e-06	-1.56823	-7.17427e-10
156559065	chr5:156559065:C:G	7.56627e-07	-1.48492	-1.10266
156559208	chr5:156559208:C:T	1.49776e-05	0.397859	-7.17427e-10
156559313	chr5:156559313:G:T	1.64227e-06	-1.38634	-0.426274
156559356	chr5:156559356:G:A	8.88226e-07	-1.56384	-0.863383
156559676	chr5:156559676:G:C	5.26447e-07	-1.59765	-1.35264
156559992	chr5:156559992:C:G	8.71797e-07	-1.54755	-0.898341
156559993	chr5:156559993:T:A	6.94706e-07	-1.30922	-1.36374
156560313	chr5:156560313:C:A	1.13742e-05	-2.20217e-10	0.122655
156560480	chr5:156560480:T:C	2.71861e-06	-2.20217e-10	-1.30857
156560513	chr5:156560513:G:A	7.41693e-07	-1.48422	-1.12329
156560611	chr5:156560611:C:T	9.25923e-06	-2.20217e-10	-0.0830735
156560612	chr5:156560612:G:A	3.62876e-06	-2.20217e-10	-1.0198
156560834	chr5:156560834:G:A	9.86971e-06	-2.20217e-10	-0.0192237
156560842	chr5:156560842:A:G	6.23253e-06	-2.20217e-10	-0.478911
156560888	chr5:156560888:G:A	7.19585e-07	-1.45563	-1.18215
156561061	chr5:156561061:CACAGAT:C	2.02276e-06	-1.38574	-0.218492
156561117	chr5:156561117:C:T	6.42142e-07	-1.35538	-1.39626
156561218	chr5:156561218:C:T	1.02536e-06	-0.985333	-1.29831
156561294	chr5:156561294:C:A	6.60621e-06	-2.20217e-10	-0.420684
156561584	chr5:156561584:C:T	2.4958e-06	-2.20217e-10	-1.39408
156561837	chr5:156561837:C:G	1.89443e-06	-1.41818	-0.251593
156562054	chr5:156562054:T:C	1.07513e-06	-0.934838	-1.30142
156562371	chr5:156562371:A:G	2.54226e-06	-2.20217e-10	-1.37564
156562488	chr5:156562488:G:A	5.7707e-06	-2.20217e-10	-0.555902
156562580	chr5:156562580:G:A	1.07426e-06	-1.05761	-1.17946
156562656	chr5:156562656:T:G	1.10633e-06	-0.831734	-1.37591
156562714	chr5:156562714:A:G	5.83821e-07	-1.493	-1.35385
156562840	chr5:156562840:T:C	7.05382e-07	-1.567	-1.09071
156562907	chr5:156562907:A:G	3.61957e-06	-2.20217e-10	-1.02234
156563111	chr5:156563111:C:T	5.78555e-06	-2.20217e-10	-0.553332
156563137	chr5:156563137:T:A	5.94684e-07	-1.43607	-1.39235
156563213	chr5:156563213:C:T	2.55121e-06	-1.37213	-7.17427e-10
156563363	chr5:156563363:T:A	5.76854e-06	-2.20217e-10	-0.556276
156563732	chr5:156563732:G:A	6.9296e-07	-1.5644	-1.11108
156563752	chr5:156563752:GT:G	8.242e-07	-1.12673	-1.3753
156563925	chr5:156563925:G:A	2.50753e-06	-2.20217e-10	-1.38939
156563995	chr5:156563995:G:A	6.74063e-07	-1.3496	-1.35353
156564176	chr5:156564176:G:A	8.44805e-07	-1.12293	-1.35441
156564307	chr5:156564307:G:A	2.68581e-06	-2.20217e-10	-1.32071
156564311	chr5:156564311:T:A	2.7234e-06	-2.20217e-10	-1.30681
156564374	chr5:156564374:C:T	6.53896e-06	-2.20217e-10	-0.430917
156564625	chr5:156564625:G:A	8.88155e-07	-1.60945	-0.817852
156564697	chr5:156564697:T:C	7.64014e-07	-1.24506	-1.33281
156564860	chr5:156564860:T:C	4.85319e-06	-2.20217e-10	-0.729058
156565290	chr5:156565290:G:C	2.95882e-06	-2.20217e-10	-1.2239
156565653	chr5:156565653:C:T	9.57668e-06	-2.20217e-10	-0.0493635
156565700	chr5:156565700:C:T	6.47994e-06	-2.20217e-10	-0.439983
156565753	chr5:156565753:G:T	1.11424e-05	-2.20217e-10	0.10206
156565887	chr5:156565887:T:A	2.54437e-06	-2.20217e-10	-1.37481
156565911	chr5:156565911:G:A	5.53884e-07	-1.58015	-1.31934
156566129	chr5:156566129:A:G	5.44566e-07	-1.54172	-1.37474
156566238	chr5:156566238:G:A	1.16745e-05	-2.20217e-10	0.148713
156566377	chr5:156566377:A:T	6.07964e-07	-1.55751	-1.24882
156566599	chr5:156566599:T:G	1.154e-05	-2.20217e-10	0.137125
156567143	chr5:156567143:G:C	2.54677e-06	-2.20217e-10	-1.37387
156567305	chr5:156567305:G:A	4.39144e-06	-2.20217e-10	-0.829036
156567416	chr5:156567416:AGATAGATAGATAGATG:A	5.49157e-06	-0.605481	-7.17427e-10
156567523	chr5:156567523:C:T	5.16453e-07	-1.60373	-1.36573
156567580	chr5:156567580:G:A	5.42504e-06	-0.617669	-7.17427e-10
156567686	chr5:156567686:A:C	4.35625e-06	-2.20217e-10	-0.837084
156567791	chr5:156567791:TAATC:T	2.70066e-06	-2.20217e-10	-1.3152
156568288	chr5:156568288:G:T	1.1715e-05	-2.20217e-10	0.152179
156568308	chr5:156568308:C:T	7.39278e-07	-1.22942	-1.38136
156568420	chr5:156568420:C:A	5.55094e-07	-1.59408	-1.30323
156568433	chr5:156568433:A:G	5.05074e-07	-1.59458	-1.39717
156568482	chr5:156568482:C:T	5.59255e-07	-1.57122	-1.31863
156569054	chr5:156569054:G:A	4.82622e-06	-2.20217e-10	-0.73463
156569475	chr5:156569475:C:A	5.69126e-06	-2.20217e-10	-0.569763
156569527	chr5:156569527:G:A	5.68857e-06	-2.20217e-10	-0.570235
156569726	chr5:156569726:A:G	1.10438e-05	-2.20217e-10	0.093176
156569922	chr5:156569922:C:T	7.16047e-07	-1.26685	-1.37586
156569924	chr5:156569924:G:A	1.16563e-05	-2.20217e-10	0.147156
156570547	chr5:156570547:T:C	5.76535e-06	-2.20217e-10	-0.556828
156570590	chr5:156570590:G:A	1.10227e-05	-2.20217e-10	0.0912638
156571085	chr5:156571085:C:T	2.54901e-06	-2.20217e-10	-1.37299
156571299	chr5:156571299:G:A	7.98568e-06	-2.20217e-10	-0.231044
156571796	chr5:156571796:G:A	5.70887e-07	-1.4748	-1.39446
156572147	chr5:156572147:A:G	8.63423e-07	-1.54825	-0.9073
156572202	chr5:156572202:T:C	6.27164e-06	-2.20217e-10	-0.472656
156572299	chr5:156572299:G:A	2.90983e-06	-2.20217e-10	-1.2406
156572305	chr5:156572305:C:A	1.22045e-05	-2.20217e-10	0.19311
156572355	chr5:156572355:A:G	1.16563e-05	-2.20217e-10	0.147156
156572369	chr5:156572369:T:C	2.30327e-06	-1.47437	-7.17427e-10
156572800	chr5:156572800:A:G	8.50295e-07	-1.36552	-1.10534
156572806	chr5:156572806:T:C	7.75056e-07	-1.16645	-1.39706
156572962	chr5:156572962:G:T	4.75477e-06	-2.20217e-10	-0.749547
156573015	chr5:156573015:T:C	2.98407e-06	-1.21541	-7.17427e-10
156573052	chr5:156573052:A:AT	5.56746e-06	-2.20217e-10	-0.591756
156573250	chr5:156573250:C:T	6.49475e-06	-2.20217e-10	-0.4377
156573523	chr5:156573523:G:A	2.60188e-06	-2.20217e-10	-1.35246
156573676	chr5:156573676:G:A	7.49412e-07	-1.20001	-1.39715
156573834	chr5:156573834:T:C	5.26732e-06	-2.20217e-10	-0.647172
156573900	chr5:156573900:C:T	7.99618e-06	-2.20217e-10	-0.229731
156574035	chr5:156574035:G:A	6.06832e-07	-1.55055	-1.25765
156574244	chr5:156574244:G:T	5.62985e-07	-1.53993	-1.34327
156574466	chr5:156574466:A:G	5.45174e-07	-1.55544	-1.3599
156574635	chr5:156574635:C:T	5.81795e-07	-1.5723	-1.27803
156575428	chr5:156575428:G:A	7.29987e-07	-1.26626	-1.35716
156575809	chr5:156575809:G:A	7.63395e-07	-1.47458	-1.1041
156576084	chr5:156576084:C:T	2.63334e-06	-2.20217e-10	-1.34044
156576406	chr5:156576406:G:A	5.69662e-06	-2.20217e-10	-0.568821
156576428	chr5:156576428:C:T	6.07889e-06	-2.20217e-10	-0.503873
156576539	chr5:156576539:C:T	2.12387e-06	-1.33286	-0.222595
156576667	chr5:156576667:T:G	5.35241e-07	-1.60636	-1.32737
156576927	chr5:156576927:T:C	2.79347e-06	-1.28141	-7.17427e-10
156576931	chr5:156576931:A:G	2.61915e-06	-2.20217e-10	-1.34584
156577001	chr5:156577001:T:G	1.81078e-05	-2.20217e-10	0.587646
156577370	chr5:156577370:C:G	1.21996e-06	-1.00284	-1.10704
156577658	chr5:156577658:A:G	5.00486e-07	-1.61054	-1.39033
156577695	chr5:156577695:A:T	2.60371e-06	-1.35176	-7.17427e-10
156578230	chr5:156578230:A:G	8.20726e-06	-0.203675	-7.17427e-10
156578263	chr5:156578263:C:A	5.77379e-06	-2.20217e-10	-0.555365
156578429	chr5:156578429:C:A	7.28495e-07	-1.62234	-1.00313
156579074	chr5:156579074:T:C	2.56586e-06	-2.20217e-10	-1.3664
156579076	chr5:156579076:G:A	2.57322e-06	-2.20217e-10	-1.36354
156579088	chr5:156579088:T:C	2.56647e-06	-2.20217e-10	-1.36616
156579146	chr5:156579146:T:C	4.08264e-06	-2.20217e-10	-0.90195
156579349	chr5:156579349:G:T	5.95343e-07	-1.43041	-1.39691
156579420	chr5:156579420:T:C	3.53876e-06	-2.20217e-10	-1.04492
156579669	chr5:156579669:A:G	5.49007e-07	-1.57708	-1.33126
156579692	chr5:156579692:T:C	9.34868e-06	-2.20217e-10	-0.0734586
156580014	chr5:156580014:G:A	5.68562e-06	-2.20217e-10	-0.570754
156580225	chr5:156580225:A:T	5.32411e-06	-0.636449	-7.17427e-10
156580226	chr5:156580226:A:G	7.82284e-07	-1.60169	-0.952541
156580237	chr5:156580237:T:G	2.83532e-06	-2.20217e-10	-1.26654
156580356	chr5:156580356:C:T	5.67338e-06	-2.20217e-10	-0.572909
156580361	chr5:156580361:C:A	7.41801e-07	-1.61588	-0.991487
156580386	chr5:156580386:G:A	7.20378e-07	-1.54104	-1.09563
156580724	chr5:156580724:T:A	9.36003e-06	-2.20217e-10	-0.0722454
156580809	chr5:156580809:T:C	5.33194e-07	-1.59295	-1.34462
156580854	chr5:156580854:A:G	3.56755e-06	-2.20217e-10	-1.03682
156580961	chr5:156580961:T:G	8.67846e-07	-1.12655	-1.32388
156581153	chr5:156581153:G:A	6.95772e-07	-1.44048	-1.23094
156581213	chr5:156581213:G:A	2.7059e-06	-2.20217e-10	-1.31326
156581438	chr5:156581438:C:T	1.24081e-05	-2.20217e-10	0.209657
156581617	chr5:156581617:C:A	7.50666e-07	-1.59078	-1.00471
156581762	chr5:156581762:G:A	1.15426e-06	-0.922664	-1.24257
156581814	chr5:156581814:A:G	2.70633e-06	-2.20217e-10	-1.3131
156582036	chr5:156582036:C:T	1.19663e-06	-1.58293	-0.546252
156582075	chr5:156582075:T:G	1.28653e-06	-1.40707	-0.649677
156582224	chr5:156582224:T:C	2.50982e-06	-2.20217e-10	-1.38848
156582283	chr5:156582283:C:T	3.51631e-06	-2.20217e-10	-1.05128
156582284	chr5:156582284:G:A	1.42621e-05	-2.20217e-10	0.348912
156582710	chr5:156582710:C:A	1.16069e-06	-1.60544	-0.554238
156582825	chr5:156582825:A:G	3.85407e-06	-2.20217e-10	-0.959564
156582894	chr5:156582894:G:T	4.54004e-06	-2.20217e-10	-0.795758
156584242	chr5:156584242:A:G	1.45022e-05	-2.20217e-10	0.365607
156584264	chr5:156584264:T:C	2.35258e-06	-1.32245	-0.130729
156584416	chr5:156584416:G:A	1.14954e-06	-1.59155	-0.57778
156584565	chr5:156584565:A:G	3.11173e-06	0.0384999	-1.21202
156584701	chr5:156584701:A:C	2.5078e-06	-2.20217e-10	-1.38929
156585038	chr5:156585038:T:C	7.42347e-07	-1.61155	-0.995087
156585069	chr5:156585069:T:C	3.43471e-06	-2.20217e-10	-1.07476
156585183	chr5:156585183:C:T	7.39514e-07	-1.5151	-1.09535
156585501	chr5:156585501:T:C	1.18845e-05	-2.20217e-10	0.166538
156585997	chr5:156585997:A:G	1.98483e-06	-1.62316	-7.17427e-10
156586344	chr5:156586344:G:A	1.24188e-06	-1.29168	-0.800386
156586460	chr5:156586460:C:T	2.53756e-06	-0.0324892	-1.345
156586677	chr5:156586677:A:G	1.25895e-06	-1.30273	-0.775683
156586821	chr5:156586821:G:T	1.13549e-06	-1.60011	-0.58152
156587169	chr5:156587169:T:G	1.07739e-05	-2.20217e-10	0.0684365
156587849	chr5:156587849:C:T	7.65415e-07	-1.57631	-0.999723
156588135	chr5:156588135:T:TA	2.50856e-06	-2.20217e-10	-1.38899
156588349	chr5:156588349:T:C	6.78886e-07	-1.61742	-1.07858
156588440	chr5:156588440:C:A	2.34747e-06	-0.129268	-1.32609
156588637	chr5:156588637:A:G	2.1205e-06	-1.55704	-7.17427e-10
156588920	chr5:156588920:T:C	2.19865e-06	-1.52085	-7.17427e-10
156589191	chr5:156589191:T:A	3.51273e-06	-2.20217e-10	-1.0523
156589385	chr5:156589385:C:G	2.5832e-06	-2.20217e-10	-1.35967
156590075	chr5:156590075:A:G	1.00514e-06	-1.37188	-0.931685
156590079	chr5:156590079:A:G	6.8219e-07	-1.60178	-1.08936
156590151	chr5:156590151:G:A	7.17012e-07	-1.58968	-1.05167
156590589	chr5:156590589:T:C	7.68511e-07	-1.17479	-1.3972
156590621	chr5:156590621:T:C	3.91449e-06	-2.20217e-10	-0.944009
156590958	chr5:156590958:T:C	1.52708e-06	-1.61056	-0.274781
156591354	chr5:156591354:A:G	5.16791e-07	-1.57228	-1.39653
156591397	chr5:156591397:T:A	6.35246e-06	-2.20217e-10	-0.459852
156591911	chr5:156591911:T:G	2.50226e-06	-2.20217e-10	-1.3915
156592283	chr5:156592283:A:T	1.98518e-06	-1.62299	-7.17427e-10
156592300	chr5:156592300:G:A	5.23559e-07	-1.55888	-1.39692
156592369	chr5:156592369:C:T	5.25188e-07	-1.55675	-1.39594
156592471	chr5:156592471:A:G	5.56605e-06	-2.20217e-10	-0.592009
156592909	chr5:156592909:G:A	5.29708e-07	-1.55543	-1.3887
156593312	chr5:156593312:TC:T	2.49822e-06	-2.20217e-10	-1.39312
156593488	chr5:156593488:G:A	2.48816e-06	-2.20217e-10	-1.39715
156593552	chr5:156593552:G:C	5.4642e-06	-2.20217e-10	-0.610477
156593773	chr5:156593773:C:G	5.58239e-06	-2.20217e-10	-0.589077
156594268	chr5:156594268:T:C	8.15111e-07	-1.27666	-1.23646
156594406	chr5:156594406:C:G	2.48832e-06	-2.20217e-10	-1.39709
156594516	chr5:156594516:T:C	4.97768e-07	-1.61245	-1.39387
156594761	chr5:156594761:A:G	4.45855e-06	-2.20217e-10	-0.81387
156595297	chr5:156595297:G:C	8.69399e-06	-0.146063	-7.17427e-10
156595301	chr5:156595301:G:T	2.49212e-06	-2.20217e-10	-1.39556
156595519	chr5:156595519:A:C	4.93969e-07	-1.61889	-1.39508
156595564	chr5:156595564:A:T	5.30766e-07	-1.57753	-1.3646
156595653	chr5:156595653:A:C	5.43601e-06	-2.20217e-10	-0.615648
156595780	chr5:156595780:A:G	5.41588e-06	-2.20217e-10	-0.619358
156596012	chr5:156596012:G:A	2.6977e-06	-2.20217e-10	-1.31629
156596069	chr5:156596069:G:C	2.50647e-06	-2.20217e-10	-1.38982
156596379	chr5:156596379:T:C	5.39972e-06	-2.20217e-10	-0.622348
156596410	chr5:156596410:A:G	6.20101e-06	-2.20217e-10	-0.483982
156596840	chr5:156596840:C:A	7.85038e-07	-1.46443	-1.08629
156597257	chr5:156597257:TTTCTCTGGGTTGTAGGCGAGTATATTAGTCTG:T	2.51336e-06	-2.20217e-10	-1.38707
156597424	chr5:156597424:A:AT	5.49252e-06	-2.20217e-10	-0.605307
156597586	chr5:156597586:C:T	6.37349e-06	-2.20217e-10	-0.456547
156597608	chr5:156597608:G:A	7.6051e-07	-1.59413	-0.988328
156597673	chr5:156597673:T:A	5.55611e-07	-1.5761	-1.32028
156597700	chr5:156597700:G:A	2.49069e-06	-2.20217e-10	-1.39614
156597764	chr5:156597764:AG:A	5.50317e-07	-1.586	-1.31996
156598101	chr5:156598101:G:A	5.55307e-06	-2.20217e-10	-0.594343
156598124	chr5:156598124:A:G	5.62453e-06	-2.20217e-10	-0.581556
156598457	chr5:156598457:G:A	2.50212e-06	-2.20217e-10	-1.39155
156598774	chr5:156598774:A:G	2.60568e-06	-1.351	-7.17427e-10
156598864	chr5:156598864:T:G	7.38161e-06	-0.309703	-7.17427e-10
156598894	chr5:156598894:C:T	2.60288e-06	-2.20217e-10	-1.35208
156598944	chr5:156598944:G:A	4.28404e-06	-2.20217e-10	-0.853799
156599433	chr5:156599433:G:T	6.29207e-07	-1.38299	-1.389
156600139	chr5:156600139:C:T	5.53718e-07	-1.57445	-1.32535
156600284	chr5:156600284:T:C	2.69347e-06	-2.20217e-10	-1.31786
156600361	chr5:156600361:C:G	2.49898e-06	-2.20217e-10	-1.39281
156600376	chr5:156600376:T:A	1.98956e-06	-1.62078	-7.17427e-10
156601292	chr5:156601292:C:T	5.32326e-07	-1.59207	-1.34712
156601430	chr5:156601430:A:C	2.54119e-06	-2.20217e-10	-1.37606
156601825	chr5:156601825:A:G	1.87484e-06	-1.24815	-0.432018
156601840	chr5:156601840:C:T	7.44991e-06	-0.300493	-7.17427e-10
156601883	chr5:156601883:G:A	5.20899e-06	-2.20217e-10	-0.658308
156601897	chr5:156601897:G:A	1.94008e-05	-2.20217e-10	0.65662
156601919	chr5:156601919:G:C	6.29185e-06	-2.20217e-10	-0.469439
156602027	chr5:156602027:T:C	2.75302e-06	-2.20217e-10	-1.296
156602155	chr5:156602155:CT:C	2.76285e-06	-2.20217e-10	-1.29243
156602301	chr5:156602301:C:CACA	2.76429e-06	-2.20217e-10	-1.29191
156602505	chr5:156602505:T:G	2.49127e-06	-2.20217e-10	-1.3959
156602605	chr5:156602605:T:C	2.89483e-06	-2.20217e-10	-1.24577
156602728	chr5:156602728:C:T	5.10838e-07	-1.59005	-1.39035
156603018	chr5:156603018:A:T	2.74902e-06	-2.20217e-10	-1.29745
156603032	chr5:156603032:AGT:A	7.3403e-07	-1.32417	-1.29373
156603107	chr5:156603107:A:C	2.74007e-06	-2.20217e-10	-1.30071
156603128	chr5:156603128:G:T	6.53345e-06	-2.20217e-10	-0.431758
156603237	chr5:156603237:C:T	6.45015e-06	-2.20217e-10	-0.444591
156603286	chr5:156603286:G:A	2.87298e-06	-2.20217e-10	-1.25335
156603572	chr5:156603572:A:G	6.46015e-06	-2.20217e-10	-0.443042
156603936	chr5:156603936:T:C	5.13474e-07	-1.57828	-1.39697
156604045	chr5:156604045:A:G	4.30981e-06	-2.20217e-10	-0.847801
156604079	chr5:156604079:A:T	2.75223e-06	-2.20217e-10	-1.29628
156604114	chr5:156604114:T:C	6.60823e-06	-2.20217e-10	-0.420379
156604310	chr5:156604310:A:C	5.18807e-07	-1.56844	-1.39648
156604598	chr5:156604598:A:G	2.77134e-06	-2.20217e-10	-1.28936
156604875	chr5:156604875:A:G	7.72187e-07	-1.26854	-1.29868
156605204	chr5:156605204:C:A	7.18188e-06	-0.337133	-7.17427e-10
156605320	chr5:156605320:A:G	5.17916e-07	-1.56977	-1.39686
156605402	chr5:156605402:A:G	5.41342e-07	-1.58926	-1.33314
156605672	chr5:156605672:A:C	7.96144e-07	-1.28583	-1.25083
156605926	chr5:156605926:T:C	5.76123e-06	-2.20217e-10	-0.557543
156605934	chr5:156605934:T:G	2.49848e-06	-2.20217e-10	-1.39301
156605971	chr5:156605971:A:G	5.51273e-06	-2.20217e-10	-0.601634
156606045	chr5:156606045:C:T	5.23259e-07	-1.56369	-1.39268
156606229	chr5:156606229:C:G	5.80281e-06	-0.550351	-7.17427e-10
156606261	chr5:156606261:C:T	5.08562e-06	-0.682277	-7.17427e-10
156606700	chr5:156606700:C:G	5.78889e-06	-2.20217e-10	-0.552753
156606983	chr5:156606983:G:A	5.50334e-07	-1.58433	-1.3216
156607305	chr5:156607305:A:T	5.57679e-06	-2.20217e-10	-0.590081
156607463	chr5:156607463:G:A	4.42688e-06	-2.20217e-10	-0.820998
156607555	chr5:156607555:A:C	7.36566e-06	-0.311866	-7.17427e-10
156607657	chr5:156607657:C:T	5.58121e-06	-2.20217e-10	-0.589289
156607659	chr5:156607659:G:T	3.71547e-06	-2.20217e-10	-0.996188
156607738	chr5:156607738:A:G	7.65104e-07	-1.59995	-0.976492
156607830	chr5:156607830:T:C	3.70522e-06	-2.20217e-10	-0.998952
156607893	chr5:156607893:C:T	5.06505e-06	-0.686331	-7.17427e-10
156608313	chr5:156608313:T:C	7.46474e-06	-0.298503	-7.17427e-10
156608441	chr5:156608441:G:C	5.4306e-07	-1.59938	-1.31985
156608446	chr5:156608446:G:A	2.4979e-06	-2.20217e-10	-1.39324
156608461	chr5:156608461:C:A	9.92114e-07	-0.969021	-1.34759
156608675	chr5:156608675:T:G	3.90172e-06	-2.20217e-10	-0.947277
156608681	chr5:156608681:T:G	4.09307e-06	-2.20217e-10	-0.899399
156608708	chr5:156608708:C:T	4.19072e-06	-2.20217e-10	-0.875821
156608728	chr5:156608728:C:T	2.49822e-06	-2.20217e-10	-1.39312
156609029	chr5:156609029:A:G	5.25338e-07	-1.60142	-1.35099
156609179	chr5:156609179:G:A	5.54129e-06	-2.20217e-10	-0.596466
156609691	chr5:156609691:A:G	5.31618e-07	-1.55049	-1.39003
156609716	chr5:156609716:C:T	6.30397e-07	-1.46708	-1.30302
156609730	chr5:156609730:G:A	2.49805e-06	-2.20217e-10	-1.39318
156609880	chr5:156609880:T:C	2.84886e-06	-2.20217e-10	-1.26178
156610042	chr5:156610042:A:G	2.89538e-06	-2.20217e-10	-1.24558
156610061	chr5:156610061:C:T	3.80513e-06	-2.20217e-10	-0.972344
156610210	chr5:156610210:G:T	5.09905e-07	-1.58726	-1.39497
156610350	chr5:156610350:G:A	2.1815e-06	-1.52868	-7.17427e-10
156610403	chr5:156610403:T:A	2.86744e-06	-2.20217e-10	-1.25527
156610440	chr5:156610440:T:A	9.86194e-06	-0.0200117	-7.17427e-10
156610452	chr5:156610452:A:G	1.54485e-05	-2.20217e-10	0.428816
156610453	chr5:156610453:T:C	2.86744e-06	-2.20217e-10	-1.25527
156610482	chr5:156610482:G:A	5.54129e-06	-2.20217e-10	-0.596466
156610505	chr5:156610505:G:A	5.11537e-07	-1.58601	-1.39302
156610676	chr5:156610676:G:A	2.50613e-06	-2.20217e-10	-1.38995
156610678	chr5:156610678:G:A	5.02937e-07	-1.60033	-1.39565
156610727	chr5:156610727:A:G	7.7521e-07	-1.32198	-1.24134
156610740	chr5:156610740:G:T	3.93661e-06	-2.20217e-10	-0.938374
156610755	chr5:156610755:C:T	3.36005e-06	-1.09674	-7.17427e-10
156610824	chr5:156610824:C:T	2.53835e-06	-1.37718	-7.17427e-10
156610837	chr5:156610837:A:G	2.68781e-06	-2.20217e-10	-1.31997
156610935	chr5:156610935:C:T	1.63154e-05	0.483414	-7.17427e-10
156611118	chr5:156611118:C:T	2.63906e-06	-0.097945	-1.24033
156611136	chr5:156611136:C:T	5.9235e-07	-1.49235	-1.34
156611225	chr5:156611225:C:T	5.79266e-06	-2.20217e-10	-0.552103
156611265	chr5:156611265:T:C	5.54129e-06	-2.20217e-10	-0.596466
156611341	chr5:156611341:C:A	5.65128e-07	-1.4885	-1.3909
156611443	chr5:156611443:C:T	5.32662e-06	-2.20217e-10	-0.635977
156611475	chr5:156611475:T:G	6.52997e-06	-2.20217e-10	-0.432291
156611638	chr5:156611638:G:A	5.27036e-07	-1.60797	-1.34121
156611718	chr5:156611718:A:G	2.54546e-06	-2.20217e-10	-1.37438
156612038	chr5:156612038:T:C	2.49133e-06	-2.20217e-10	-1.39588
156612159	chr5:156612159:A:G	9.83926e-07	-1.56431	-0.760586
156612305	chr5:156612305:A:G	2.55585e-06	-2.20217e-10	-1.37031
156612381	chr5:156612381:A:G	5.45834e-07	-1.61436	-1.29977
156612523	chr5:156612523:A:G	5.02147e-07	-1.60035	-1.39721
156612741	chr5:156612741:T:C	6.24741e-07	-1.38534	-1.39378
156612767	chr5:156612767:T:C	6.07339e-06	-2.20217e-10	-0.504777
156612901	chr5:156612901:C:T	7.97804e-07	-1.56902	-0.965568
156613284	chr5:156613284:T:C	6.31826e-06	-2.20217e-10	-0.46525
156613399	chr5:156613399:C:T	2.49882e-06	-2.20217e-10	-1.39288
156613531	chr5:156613531:G:T	2.89659e-06	-2.20217e-10	-1.24516
156613898	chr5:156613898:A:G	7.15232e-06	-0.341258	-7.17427e-10
156614327	chr5:156614327:A:G	2.82729e-06	-2.20217e-10	-1.26938
156616111	chr5:156616111:CTCTT:C	7.92912e-07	-1.48845	-1.05229
156616368	chr5:156616368:T:C	7.6087e-07	-1.55352	-1.02847
156616444	chr5:156616444:A:G	2.80879e-06	-2.20217e-10	-1.27594
156616576	chr5:156616576:G:A	7.45052e-07	-1.33565	-1.26734
156616781	chr5:156616781:A:G	5.49567e-06	-2.20217e-10	-0.604734
156616820	chr5:156616820:T:C	2.4941e-06	-2.20217e-10	-1.39477
156616860	chr5:156616860:C:T	2.74951e-06	-2.20217e-10	-1.29727
156616965	chr5:156616965:G:A	2.7981e-06	-2.20217e-10	-1.27975
156616971	chr5:156616971:T:C	2.75147e-06	-2.20217e-10	-1.29656
156617357	chr5:156617357:G:A	5.42381e-06	-2.20217e-10	-0.617895
156617608	chr5:156617608:A:G	5.53867e-06	-2.20217e-10	-0.59694
156617716	chr5:156617716:T:C	2.51156e-06	-2.20217e-10	-1.38779
156617735	chr5:156617735:A:C	5.22195e-07	-1.56123	-1.39718
156617744	chr5:156617744:C:T	2.21906e-06	-1.51161	-7.17427e-10
156617852	chr5:156617852:GCTTTTCCTC:G	5.61809e-06	-2.20217e-10	-0.582703
156618076	chr5:156618076:T:C	1.07942e-06	-1.30852	-0.923748
156618278	chr5:156618278:G:A	5.23637e-07	-1.62098	-1.33467
156618799	chr5:156618799:G:A	2.66978e-06	-1.3267	-7.17427e-10
156619236	chr5:156619236:A:G	8.96232e-07	-1.58173	-0.836518
156619248	chr5:156619248:A:T	3.00637e-06	-2.20217e-10	-1.20796
156619274	chr5:156619274:C:T	1.98472e-06	-1.62321	-7.17427e-10
156619486	chr5:156619486:A:G	2.64627e-06	-2.20217e-10	-1.33554
156619573	chr5:156619573:A:AT	6.97472e-06	-0.366402	-7.17427e-10
156619796	chr5:156619796:G:A	4.00511e-06	-2.20217e-10	-0.921124
156620005	chr5:156620005:T:C	1.86401e-05	0.61662	-7.17427e-10
156620352	chr5:156620352:G:A	6.73658e-06	-0.401141	-7.17427e-10
156620425	chr5:156620425:C:T	4.02402e-06	-2.20217e-10	-0.916413
156620561	chr5:156620561:T:G	2.71485e-06	-2.20217e-10	-1.30996
156621106	chr5:156621106:T:G	1.44022e-05	-2.20217e-10	0.35869
156621670	chr5:156621670:G:A	2.49898e-06	-2.20217e-10	-1.39281
156621822	chr5:156621822:C:T	5.52763e-06	-2.20217e-10	-0.598936
156622709	chr5:156622709:G:A	8.43872e-07	-1.31766	-1.16079
156622852	chr5:156622852:G:A	5.6901e-06	-2.20217e-10	-0.569966
156623100	chr5:156623100:G:A	5.03609e-07	-1.59957	-1.39508
156623255	chr5:156623255:A:G	5.67823e-06	-2.20217e-10	-0.572056
156623737	chr5:156623737:A:G	2.70803e-06	-2.20217e-10	-1.31247
156624050	chr5:156624050:C:T	5.46991e-06	-2.20217e-10	-0.609432
156624467	chr5:156624467:G:C	3.05816e-06	-2.20217e-10	-1.19088
156624610	chr5:156624610:C:T	5.06676e-06	-2.20217e-10	-0.685992
156624797	chr5:156624797:A:G	2.51072e-06	-2.20217e-10	-1.38813
156624886	chr5:156624886:C:A	5.95619e-07	-1.44116	-1.38569
156625080	chr5:156625080:C:T	5.93113e-06	-2.20217e-10	-0.52848
156625184	chr5:156625184:A:G	6.06538e-07	-1.60664	-1.20204
156625309	chr5:156625309:C:T	4.89394e-06	-2.20217e-10	-0.720696
156625763	chr5:156625763:C:T	2.40536e-06	-1.431	-7.17427e-10
156626124	chr5:156626124:C:T	2.86677e-06	-1.25551	-7.17427e-10
156626203	chr5:156626203:G:A	9.91573e-07	-1.31203	-1.00512
156626875	chr5:156626875:C:T	9.65473e-07	-1.33368	-1.01015
156627565	chr5:156627565:A:G	1.67593e-05	-2.20217e-10	0.510257
156627581	chr5:156627581:A:G	4.24695e-06	-2.20217e-10	-0.862492
156627717	chr5:156627717:G:T	3.46212e-06	-2.20217e-10	-1.06681
156628193	chr5:156628193:G:T	2.72155e-06	-1.30749	-7.17427e-10
156628738	chr5:156628738:G:C	1.00399e-05	-2.20217e-10	-0.00212712
156629253	chr5:156629253:T:C	1.53679e-06	-0.699387	-1.17961
156629447	chr5:156629447:G:A	5.73137e-06	-0.562739	-7.17427e-10
156630110	chr5:156630110:G:A	7.07503e-06	-2.20217e-10	-0.352123
156630217	chr5:156630217:A:G	2.48827e-06	-2.20217e-10	-1.39711
156630229	chr5:156630229:C:G	2.48825e-06	-2.20217e-10	-1.39712
156630354	chr5:156630354:T:A	7.30162e-06	-2.20217e-10	-0.320598
156630501	chr5:156630501:G:A	6.53357e-06	-2.20217e-10	-0.431741
156630806	chr5:156630806:G:A	9.60263e-07	-1.38672	-0.962519
156631477	chr5:156631477:A:T	7.37021e-07	-1.24467	-1.36917
156631491	chr5:156631491:T:G	8.65133e-07	-1.32071	-1.13285
156632003	chr5:156632003:A:C	1.47524e-06	-0.627016	-1.29286
156632618	chr5:156632618:T:C	2.51728e-06	-2.20217e-10	-1.38552
156633057	chr5:156633057:T:G	6.36144e-07	-1.61654	-1.14449
156633208	chr5:156633208:T:G	1.07452e-06	-1.15898	-1.07784
156633360	chr5:156633360:G:A	1.10714e-06	-1.08701	-1.11991
156633725	chr5:156633725:TC:T	4.38864e-06	-2.20217e-10	-0.829676
156633731	chr5:156633731:A:G	1.99148e-06	-1.61982	-7.17427e-10
156633781	chr5:156633781:T:C	2.62972e-06	-2.20217e-10	-1.34182
156633917	chr5:156633917:C:T	2.56085e-06	-2.20217e-10	-1.36835
156634142	chr5:156634142:T:C	2.75008e-06	-2.20217e-10	-1.29706
156634570	chr5:156634570:C:G	1.61677e-06	-1.22521	-0.603059
156634717	chr5:156634717:G:C	1.56067e-06	-1.20525	-0.658328
156635084	chr5:156635084:G:A	1.05626e-05	0.0486236	-7.17427e-10
156635107	chr5:156635107:C:G	2.52987e-06	-2.20217e-10	-1.38053
156635379	chr5:156635379:G:A	2.05973e-05	-2.20217e-10	0.716465
156635413	chr5:156635413:G:A	1.77297e-06	-1.18626	-0.549784
156635568	chr5:156635568:G:A	1.77746e-06	-1.17684	-0.556671
156635601	chr5:156635601:T:C	1.78717e-06	-1.1664	-0.561657
156635921	chr5:156635921:G:A	2.48803e-06	-2.20217e-10	-1.3972
156635998	chr5:156635998:C:T	1.15282e-06	-1.14614	-1.02035
156636394	chr5:156636394:G:T	7.6974e-06	-2.20217e-10	-0.267812
156636563	chr5:156636563:A:G	8.22997e-06	-2.20217e-10	-0.200911
156636593	chr5:156636593:A:G	3.02519e-06	-2.20217e-10	-1.20172
156636771	chr5:156636771:A:G	1.00398e-06	-1.35543	-0.949288
156636907	chr5:156636907:A:G	6.39614e-07	-1.38173	-1.37385
156637308	chr5:156637308:A:G	3.55469e-06	-0.504795	-0.53563
156637457	chr5:156637457:A:G	3.80563e-06	-2.20217e-10	-0.972213
156637650	chr5:156637650:A:G	7.49311e-06	-2.20217e-10	-0.294711
156637697	chr5:156637697:AG:A	2.57321e-06	-2.20217e-10	-1.36354
156637882	chr5:156637882:A:C	2.58685e-06	-1.32294	-0.0353133
156637953	chr5:156637953:C:T	2.66041e-06	-2.20217e-10	-1.33021
156638186	chr5:156638186:G:C	1.17249e-06	-1.41804	-0.73153
156638327	chr5:156638327:TTC:T	4.53623e-06	-2.20217e-10	-0.796598
156638536	chr5:156638536:C:T	4.46664e-06	-2.20217e-10	-0.812057
156638556	chr5:156638556:A:C	3.90588e-06	-2.20217e-10	-0.946211
156638583	chr5:156638583:T:C	8.07909e-06	-1.34486	1.12545
156639038	chr5:156639038:TATC:T	8.33676e-06	-2.20217e-10	-0.188019
156639450	chr5:156639450:T:C	1.08681e-06	-1.53766	-0.687789
156639541	chr5:156639541:A:G	4.36261e-06	-2.20217e-10	-0.835623
156639581	chr5:156639581:G:A	2.60282e-06	-2.20217e-10	-1.3521
156639606	chr5:156639606:C:T	8.05498e-07	-1.24793	-1.27706
156639923	chr5:156639923:C:G	7.90921e-06	-0.240666	-7.17427e-10
156640343	chr5:156640343:A:G	3.35408e-06	-2.20217e-10	-1.09852
156640430	chr5:156640430:C:T	9.00625e-07	-1.20519	-1.20817
156640557	chr5:156640557:T:C	3.03139e-06	-1.19967	-7.17427e-10
156640672	chr5:156640672:A:G	1.2821e-06	-1.61129	-0.448902
156641118	chr5:156641118:T:C	8.02471e-06	-0.156776	-0.0693934
156641133	chr5:156641133:C:A	1.16747e-06	-1.44798	-0.705875
156641201	chr5:156641201:A:G	2.58352e-06	-2.20217e-10	-1.35954
156641560	chr5:156641560:A:G	3.15328e-06	-2.20217e-10	-1.16025
156641585	chr5:156641585:A:G	7.12943e-06	-2.20217e-10	-0.344462
156641907	chr5:156641907:T:C	6.23694e-06	-2.20217e-10	-0.478205
156642236	chr5:156642236:T:C	5.66415e-07	-1.60442	-1.2727
156642432	chr5:156642432:T:C	2.13688e-06	-1.28896	-0.260385
156642700	chr5:156642700:G:A	5.7589e-07	-1.62308	-1.23745
156642721	chr5:156642721:C:T	6.12518e-07	-1.48942	-1.30945
156642806	chr5:156642806:G:A	5.34652e-06	-2.20217e-10	-0.632249
156643060	chr5:156643060:T:C	2.4903e-06	-1.39629	-7.17427e-10
156643510	chr5:156643510:T:C	9.47336e-07	-1.11921	-1.24359
156643579	chr5:156643579:C:A	6.53051e-07	-1.55069	-1.1841
156643683	chr5:156643683:T:G	2.48433e-06	-1.39869	-7.17427e-10
156643955	chr5:156643955:C:T	4.13886e-06	-0.489708	-0.398566
156645720	chr5:156645720:T:C	1.7236e-06	-1.11533	-0.648951
156645751	chr5:156645751:T:C	2.75747e-06	-0.448592	-0.845791
156646205	chr5:156646205:T:C	1.67358e-06	-1.14478	-0.648951
156646562	chr5:156646562:A:G	4.57936e-06	-2.20217e-10	-0.787136
156647129	chr5:156647129:G:A	1.20279e-06	-0.901274	-1.22278
156647468	chr5:156647468:G:A	2.48836e-06	-2.20217e-10	-1.39707
156647644	chr5:156647644:TAAATTGA:T	3.74605e-06	-0.996911	0.00891796
156647703	chr5:156647703:A:C	1.00085e-06	-1.06517	-1.24268
156648200	chr5:156648200:A:G	4.33538e-06	-0.0720816	-0.769803
156648872	chr5:156648872:C:T	5.144e-06	-0.94146	0.270597
156649041	chr5:156649041:A:G	3.28294e-06	-0.88211	-0.237845
156649070	chr5:156649070:C:T	4.94798e-06	-0.901413	0.191698
156649323	chr5:156649323:A:C	5.01093e-06	-0.909689	0.212615
156649326	chr5:156649326:G:A	1.11294e-06	-1.04452	-1.15717
156649457	chr5:156649457:A:G	1.13445e-06	-0.991745	-1.1908
156649670	chr5:156649670:A:G	1.17487e-06	-0.841687	-1.30585
156649781	chr5:156649781:C:T	3.24472e-06	-1.13166	-7.17427e-10
156650672	chr5:156650672:G:T	5.71129e-06	-1.20068	0.634427
156650853	chr5:156650853:TG:T	4.07819e-06	-2.20217e-10	-0.903041
156650867	chr5:156650867:C:T	1.01e-06	-1.48975	-0.808993
156650981	chr5:156650981:C:A	6.71779e-06	-0.188279	-0.215656
156651219	chr5:156651219:C:T	2.78841e-06	-1.28322	-7.17427e-10
156651453	chr5:156651453:A:G	7.04111e-06	-0.677015	0.320086
156651548	chr5:156651548:G:A	7.86623e-06	-0.613758	0.367643
156652023	chr5:156652023:T:C	3.60031e-06	-1.11187	0.0841936
156652157	chr5:156652157:G:A	7.45012e-07	-1.51398	-1.08907
156652333	chr5:156652333:G:A	1.19417e-06	-1.13476	-0.996485
156652438	chr5:156652438:G:A	1.09261e-06	-1.00455	-1.21557
156652599	chr5:156652599:C:T	4.46236e-06	-2.20217e-10	-0.813017
156652812	chr5:156652812:T:C	1.0279e-05	-0.860642	0.882055
156652895	chr5:156652895:A:G	6.9559e-07	-1.60951	-1.06218
156652947	chr5:156652947:A:G	2.50006e-06	-2.20217e-10	-1.39238
156653234	chr5:156653234:T:G	5.6535e-06	-2.20217e-10	-0.576419
156653299	chr5:156653299:ACTT:A	2.17624e-05	-0.98891	1.7604
156653568	chr5:156653568:C:T	1.11467e-06	-0.99202	-1.20811
156653709	chr5:156653709:C:T	4.41581e-06	-2.20217e-10	-0.823502
156653738	chr5:156653738:A:G	5.25188e-06	-0.55251	-0.0975975
156653954	chr5:156653954:G:T	1.01487e-06	-1.61111	-0.682822
156654083	chr5:156654083:G:A	1.66954e-05	-1.09701	1.60345
156654596	chr5:156654596:A:C	8.1005e-06	-0.216769	-7.17427e-10
156654629	chr5:156654629:A:G	1.03549e-06	-1.59617	-0.677649
156654895	chr5:156654895:G:A	1.60254e-06	-1.09971	-0.737398
156655066	chr5:156655066:T:G	5.97571e-06	-2.20217e-10	-0.520992
156655141	chr5:156655141:A:G	1.02903e-06	-1.60224	-0.677838
156655225	chr5:156655225:A:G	1.53839e-06	-0.998576	-0.879379
156655340	chr5:156655340:CTTGT:C	2.56339e-06	-2.20217e-10	-1.36736
156655430	chr5:156655430:A:C	5.64846e-06	-2.20217e-10	-0.577312
156655660	chr5:156655660:T:C	9.51738e-07	-1.04342	-1.31474
156655986	chr5:156655986:G:A	1.25466e-05	-1.02745	1.2482
156656813	chr5:156656813:T:G	9.67369e-07	-1.12193	-1.21994
156656887	chr5:156656887:G:T	2.01721e-06	-1.60698	-7.17427e-10
156657580	chr5:156657580:T:C	3.98884e-06	-2.20217e-10	-0.925194
156657728	chr5:156657728:A:C	5.02052e-06	-2.20217e-10	-0.695161
156657990	chr5:156657990:C:CA	5.45717e-06	-2.20217e-10	-0.611764
156663006	chr5:156663006:T:C	4.66065e-06	-2.20217e-10	-0.769539
156666573	chr5:156666573:G:A	3.82986e-06	-2.20217e-10	-0.965867
156667090	chr5:156667090:T:C	4.5678e-06	-2.20217e-10	-0.789662
156667407	chr5:156667407:T:C	4.49103e-06	-2.20217e-10	-0.806613
156667687	chr5:156667687:G:A	8.25174e-06	-0.19827	-7.17427e-10
156668073	chr5:156668073:C:A	1.44838e-06	-1.47462	-0.463624
156668883	chr5:156668883:G:T	3.99613e-06	-2.20217e-10	-0.923369
156668884	chr5:156668884:T:C	3.99613e-06	-2.20217e-10	-0.923369
156669466	chr5:156669466:A:G	6.4181e-07	-1.39774	-1.35441
156669679	chr5:156669679:C:A	1.11186e-06	-1.50775	-0.694917
156669806	chr5:156669806:T:C	2.49456e-06	-2.20217e-10	-1.39458
156670099	chr5:156670099:A:C	2.50952e-06	-2.20217e-10	-1.3886
156670965	chr5:156670965:A:G	5.20123e-06	-2.20217e-10	-0.6598
156671698	chr5:156671698:T:G	1.6416e-06	-0.607437	-1.20559
156671760	chr5:156671760:A:T	5.1278e-06	-2.20217e-10	-0.674017
156671840	chr5:156671840:G:A	7.40655e-06	-0.30633	-7.17427e-10
156672801	chr5:156672801:C:T	8.33501e-06	-0.18823	-7.17427e-10
156672903	chr5:156672903:C:G	5.05911e-06	-2.20217e-10	-0.687505
156672989	chr5:156672989:C:T	5.27459e-06	-2.20217e-10	-0.645793
156673150	chr5:156673150:T:A	2.48804e-06	-2.20217e-10	-1.3972
156673283	chr5:156673283:G:A	8.30733e-07	-1.09956	-1.39458
156673409	chr5:156673409:C:G	5.25772e-06	-2.20217e-10	-0.648996
156673776	chr5:156673776:T:A	5.25772e-06	-2.20217e-10	-0.648996
156673849	chr5:156673849:A:G	2.48804e-06	-2.20217e-10	-1.3972
156674735	chr5:156674735:T:C	5.25476e-06	-2.20217e-10	-0.64956
156675510	chr5:156675510:C:T	2.96785e-06	-2.20217e-10	-1.22086
156675744	chr5:156675744:G:A	1.18025e-05	-2.20217e-10	0.159619
156675972	chr5:156675972:G:A	9.35116e-07	-1.48742	-0.888362
156676029	chr5:156676029:A:G	2.48804e-06	-2.20217e-10	-1.3972
156676113	chr5:156676113:G:A	1.21729e-05	-2.20217e-10	0.190515
156676126	chr5:156676126:C:T	3.22937e-06	-1.13641	-7.17427e-10
156676215	chr5:156676215:G:A	5.24021e-06	0.0869816	-0.739314
156676600	chr5:156676600:C:T	2.52062e-06	-1.52961	0.14542
156676766	chr5:156676766:G:A	4.09258e-06	-2.20217e-10	-0.899519
156676884	chr5:156676884:T:C	7.7451e-07	-1.43445	-1.12977
156677269	chr5:156677269:G:T	9.55594e-07	-1.46229	-0.89183
156677313	chr5:156677313:C:T	5.47236e-06	-2.20217e-10	-0.608985
156677682	chr5:156677682:T:C	2.10679e-06	-1.6193	0.0557695
156677691	chr5:156677691:A:T	4.50161e-06	-2.20217e-10	-0.804259
156677769	chr5:156677769:T:C	3.31997e-06	-1.10874	-7.17427e-10
156678481	chr5:156678481:G:A	8.23185e-06	-0.200684	-7.17427e-10
156678613	chr5:156678613:A:G	3.30701e-06	-2.20217e-10	-1.11265
156680373	chr5:156680373:C:T	6.14674e-07	-1.58277	-1.21259
156680513	chr5:156680513:C:T	1.19607e-05	-2.20217e-10	0.172935
156680621	chr5:156680621:A:G	5.20315e-06	-2.20217e-10	-0.65943
156681207	chr5:156681207:T:C	4.59856e-06	-2.20217e-10	-0.78295
156681414	chr5:156681414:G:A	2.65e-06	-1.33414	-7.17427e-10
156681432	chr5:156681432:C:G	3.37391e-06	-2.20217e-10	-1.09262
156681613	chr5:156681613:C:T	5.6992e-07	-1.61684	-1.25411
156681634	chr5:156681634:T:A	2.64684e-06	-2.20217e-10	-1.33533
156681984	chr5:156681984:AAGG:A	4.30377e-06	-2.20217e-10	-0.849204
156682181	chr5:156682181:A:G	6.511e-07	-1.60899	-1.1288
156682332	chr5:156682332:T:C	2.05582e-06	-1.58802	-7.17427e-10
156682609	chr5:156682609:T:A	2.9685e-06	-2.20217e-10	-1.22064
156682698	chr5:156682698:T:C	9.28356e-07	-1.01129	-1.37175
156682707	chr5:156682707:T:C	1.55376e-06	-1.45903	-0.408984
156682831	chr5:156682831:C:T	5.54551e-07	-1.50168	-1.39662
156682836	chr5:156682836:G:A	1.55268e-06	-1.45973	-0.408984
156682910	chr5:156682910:G:A	1.55726e-06	-1.45679	-0.408984
156683168	chr5:156683168:A:T	2.48806e-06	-2.20217e-10	-1.39719
156683321	chr5:156683321:T:A	5.48533e-06	-2.20217e-10	-0.606618
156683428	chr5:156683428:T:C	2.01999e-06	-1.6056	-7.17427e-10
156683637	chr5:156683637:G:A	8.22574e-06	-0.201426	-7.17427e-10
156684300	chr5:156684300:G:C	4.56688e-06	-2.20217e-10	-0.789864
156684439	chr5:156684439:T:C	1.07376e-06	-1.06711	-1.17041
156684513	chr5:156684513:C:T	4.12602e-06	-2.20217e-10	-0.891381
156685052	chr5:156685052:A:G	3.16811e-06	-0.053344	-1.10221
156685593	chr5:156685593:C:T	2.49685e-06	-2.20217e-10	-1.39367
156685968	chr5:156685968:C:T	2.35785e-06	-1.45094	-7.17427e-10
156686091	chr5:156686091:G:A	5.02264e-06	-2.20217e-10	-0.694739
156686238	chr5:156686238:A:T	9.22992e-06	-0.0862437	-7.17427e-10
156686539	chr5:156686539:T:C	8.92418e-06	-0.11993	-7.17427e-10
156686621	chr5:156686621:A:T	2.12877e-06	-0.702358	-0.850793
156686751	chr5:156686751:G:A	2.52658e-06	-2.20217e-10	-1.38183
156687057	chr5:156687057:C:T	2.6648e-06	-1.44104	0.112478
156687078	chr5:156687078:C:G	5.39782e-07	-1.61999	-1.3053
156687807	chr5:156687807:G:A	7.88216e-07	-1.38481	-1.16186
156687821	chr5:156687821:T:A	1.57044e-06	-1.49977	-0.357563
156687996	chr5:156687996:T:A	8.37025e-07	-1.38541	-1.10118
156688034	chr5:156688034:G:A	7.62246e-07	-1.62076	-0.959416
156688335	chr5:156688335:C:T	2.53227e-06	-2.20217e-10	-1.37958
156688439	chr5:156688439:C:G	2.93444e-06	-2.20217e-10	-1.23218
156688746	chr5:156688746:G:A	8.36398e-07	-1.34576	-1.14159
156689052	chr5:156689052:T:A	8.70646e-07	-1.33067	-1.11654
156689283	chr5:156689283:A:G	2.49845e-06	-2.20217e-10	-1.39302
156689337	chr5:156689337:T:A	4.37138e-06	-2.20217e-10	-0.833616
156689384	chr5:156689384:A:C	9.14401e-06	-0.0955951	-7.17427e-10
156689473	chr5:156689473:G:A	3.83825e-06	-0.963679	-7.17427e-10
156689631	chr5:156689631:A:G	8.05346e-07	-1.15974	-1.36544
156689718	chr5:156689718:C:T	3.021e-06	-2.20217e-10	-1.20311
156689773	chr5:156689773:A:T	2.48851e-06	-2.20217e-10	-1.39701
156689793	chr5:156689793:G:C	2.499e-06	-2.20217e-10	-1.3928
156689981	chr5:156689981:A:G	2.06293e-05	-1.18881	1.90683
156690090	chr5:156690090:A:G	7.96167e-07	-1.34838	-1.18826
156690420	chr5:156690420:T:A	2.62966e-06	-0.715219	-0.62662
156690603	chr5:156690603:T:C	3.99664e-06	-2.20217e-10	-0.92324
156690604	chr5:156690604:G:T	2.12311e-05	-1.21505	1.96182
156690949	chr5:156690949:G:A	1.38199e-06	-0.588128	-1.39704
156690997	chr5:156690997:A:G	1.40173e-06	-0.574074	-1.39692
156691350	chr5:156691350:G:A	7.00559e-06	-2.20217e-10	-0.361986
156691487	chr5:156691487:A:G	5.24082e-07	-1.62178	-1.33302
156691529	chr5:156691529:T:C	1.03943e-06	-0.875138	-1.39489
156691640	chr5:156691640:T:C	7.77565e-07	-1.38935	-1.17094
156691986	chr5:156691986:A:G	1.12351e-06	-0.856065	-1.33617
156692486	chr5:156692486:A:T	7.85551e-07	-1.38077	-1.16929
156692765	chr5:156692765:T:C	4.95917e-06	-2.20217e-10	-0.707457
156693157	chr5:156693157:T:C	4.64345e-06	-2.20217e-10	-0.773236
156693354	chr5:156693354:G:A	1.42416e-06	-0.559337	-1.39577
156693595	chr5:156693595:A:G	2.31517e-06	-1.46921	-7.17427e-10
156693598	chr5:156693598:C:G	2.48851e-06	-2.20217e-10	-1.39701
156693905	chr5:156693905:T:C	2.50362e-06	-2.20217e-10	-1.39096
156693982	chr5:156693982:C:G	8.2958e-07	-1.32624	-1.16929
156694176	chr5:156694176:C:T	7.89993e-07	-1.33308	-1.21134
156694258	chr5:156694258:C:T	9.12318e-07	-1.02738	-1.37308
156694463	chr5:156694463:T:A	9.32969e-07	-1.10605	-1.27203
156694635	chr5:156694635:T:C	6.58094e-06	-1.51405	1.08953
156694826	chr5:156694826:C:T	2.2791e-06	-1.48491	-7.17427e-10
156695506	chr5:156695506:TA:T	3.8478e-06	-0.961193	-7.17427e-10
156695914	chr5:156695914:T:C	2.53727e-06	-1.23792	-0.139685
156696010	chr5:156696010:TCTCAAGGCCTA:T	5.47236e-06	-2.20217e-10	-0.608985
156696495	chr5:156696495:A:G	3.48476e-06	-2.20217e-10	-1.0603
156696640	chr5:156696640:G:A	3.62725e-06	-0.719104	-0.301115
156696660	chr5:156696660:A:C	9.19571e-07	-1.17075	-1.22179
156696805	chr5:156696805:C:T	9.58778e-06	-2.20217e-10	-0.0482044
156696984	chr5:156696984:T:C	1.04953e-06	-0.950222	-1.31013
156697388	chr5:156697388:T:C	2.48873e-06	-2.20217e-10	-1.39692
156697669	chr5:156697669:A:C	1.98897e-06	-1.62108	-7.17427e-10
156697708	chr5:156697708:A:G	5.45123e-06	-2.20217e-10	-0.612853
156697943	chr5:156697943:A:AG	8.90363e-06	-0.122236	-7.17427e-10
156697964	chr5:156697964:G:A	1.85675e-05	-2.20217e-10	0.61272
156698119	chr5:156698119:A:T	9.19424e-07	-1.13234	-1.26036
156698488	chr5:156698488:C:T	1.90715e-06	-0.494204	-1.16888
156698514	chr5:156698514:C:T	1.88376e-06	-0.744866	-0.930559
156698728	chr5:156698728:C:A	5.76836e-06	-2.20217e-10	-0.556307
156699133	chr5:156699133:G:C	9.08655e-07	-1.1877	-1.21678
156699304	chr5:156699304:G:A	5.26129e-06	-2.20217e-10	-0.648318
156699565	chr5:156699565:C:T	5.57978e-06	-2.20217e-10	-0.589545
156699753	chr5:156699753:GA:G	8.88076e-07	-1.0308	-1.3966
156699869	chr5:156699869:A:G	5.62225e-06	-2.20217e-10	-0.581963
156699958	chr5:156699958:G:C	9.22508e-07	-1.3783	-1.01105
156699993	chr5:156699993:CAAAAG:C	5.10288e-07	-1.60029	-1.38118
156700110	chr5:156700110:A:C	3.98609e-06	-2.20217e-10	-0.925884
156700260	chr5:156700260:G:A	7.64903e-06	-0.274115	-7.17427e-10
156700542	chr5:156700542:C:A	5.56622e-06	-2.20217e-10	-0.591978
156700543	chr5:156700543:C:A	5.56622e-06	-2.20217e-10	-0.591978
156700609	chr5:156700609:A:G	2.58211e-06	-1.36009	-7.17427e-10
156701101	chr5:156701101:C:T	2.80809e-06	-2.20217e-10	-1.27619
156701692	chr5:156701692:C:T	2.54457e-06	-2.20217e-10	-1.37473
156702050	chr5:156702050:T:C	1.052e-06	-0.89499	-1.36301
156702477	chr5:156702477:C:T	1.79699e-06	-1.11012	-0.612464
156702510	chr5:156702510:C:T	5.44616e-06	-2.20217e-10	-0.613783
156703073	chr5:156703073:A:T	6.11812e-06	-2.20217e-10	-0.49744
156703381	chr5:156703381:TC:T	8.76137e-07	-1.62306	-0.817867
156703383	chr5:156703383:T:A	1.9866e-06	-1.62227	-7.17427e-10
156703871	chr5:156703871:G:A	1.08379e-06	-0.850136	-1.37809
156704240	chr5:156704240:A:G	9.11714e-07	-1.17933	-1.22179
156704817	chr5:156704817:T:A	9.41471e-07	-1.62278	-0.746231
156704977	chr5:156704977:A:T	6.99123e-06	-1.54599	1.18196
156705075	chr5:156705075:T:C	4.51944e-06	-2.20217e-10	-0.800307
156705137	chr5:156705137:G:A	2.46541e-06	-0.164709	-1.24163
156705330	chr5:156705330:T:C	2.50041e-06	-2.20217e-10	-1.39224
156705467	chr5:156705467:A:G	5.21374e-06	-2.20217e-10	-0.657396
156705572	chr5:156705572:A:G	9.44357e-07	-1.14416	-1.22179
156706122	chr5:156706122:G:A	8.77062e-07	-1.0442	-1.39567
156706124	chr5:156706124:G:T	2.49353e-06	-2.20217e-10	-1.39499
156706247	chr5:156706247:T:C	3.06446e-06	-2.20217e-10	-1.18882
156706318	chr5:156706318:T:C	2.00334e-06	-1.61388	-7.17427e-10
156706670	chr5:156706670:C:T	6.11812e-06	-2.20217e-10	-0.49744
156706888	chr5:156706888:T:C	2.21328e-06	-1.05466	-0.459563
156706907	chr5:156706907:T:G	2.49431e-06	-2.20217e-10	-1.39468
156706932	chr5:156706932:TACTG:T	6.19539e-06	-2.20217e-10	-0.484888
156707030	chr5:156707030:G:A	2.14101e-06	-1.0491	-0.498311
156707208	chr5:156707208:G:A	2.59668e-06	-2.20217e-10	-1.35446
156707324	chr5:156707324:A:G	6.79584e-07	-1.6184	-1.07657
156707795	chr5:156707795:G:A	9.28026e-07	-1.1616	-1.22179
156708426	chr5:156708426:C:T	5.70437e-07	-1.62087	-1.24918
156708684	chr5:156708684:C:A	2.22874e-06	-0.469037	-1.03822
156708917	chr5:156708917:G:A	6.09431e-07	-1.44993	-1.35399
156709014	chr5:156709014:AG:A	5.79594e-06	-2.20217e-10	-0.551536
156709071	chr5:156709071:A:G	8.99732e-07	-1.18039	-1.23396
156709948	chr5:156709948:G:C	9.26376e-06	-0.0825842	-7.17427e-10
156710480	chr5:156710480:G:A	8.40074e-07	-1.11335	-1.36961
156711047	chr5:156711047:G:A	2.33089e-06	-1.46244	-7.17427e-10
156711151	chr5:156711151:T:C	2.73723e-06	-2.20217e-10	-1.30175
156711269	chr5:156711269:T:G	8.30163e-07	-1.19079	-1.30404
156711345	chr5:156711345:T:C	7.91375e-07	-1.29106	-1.25161
156711357	chr5:156711357:C:T	4.7793e-06	-2.20217e-10	-0.7444
156711423	chr5:156711423:TAAG:T	5.59224e-06	-2.20217e-10	-0.587315
156712558	chr5:156712558:G:A	8.7254e-07	-1.18468	-1.26036
156713071	chr5:156713071:C:T	8.85928e-07	-1.62314	-0.806678
156713082	chr5:156713082:A:G	2.68065e-06	-2.20217e-10	-1.32264
156713959	chr5:156713959:C:T	7.68499e-07	-1.18135	-1.39066
156714326	chr5:156714326:T:C	8.45713e-07	-1.21944	-1.25683
156714554	chr5:156714554:C:CA	5.83285e-07	-1.58783	-1.25995
156714594	chr5:156714594:A:G	1.57517e-06	-0.777383	-1.07695
156714906	chr5:156714906:T:C	5.44453e-07	-1.60652	-1.31015
156714952	chr5:156714952:G:A	4.70725e-06	-2.20217e-10	-0.75959
156715553	chr5:156715553:T:C	4.85217e-06	-2.20217e-10	-0.729268
156715562	chr5:156715562:T:C	9.3949e-07	-1.11924	-1.25188
156715763	chr5:156715763:G:A	3.73833e-06	-2.20217e-10	-0.990056
156716174	chr5:156716174:G:A	2.49343e-06	-2.20217e-10	-1.39504
156716584	chr5:156716584:G:A	2.26522e-06	-1.49102	-7.17427e-10
156717238	chr5:156717238:C:T	3.33033e-06	-2.20217e-10	-1.10562
156717724	chr5:156717724:G:C	8.87326e-07	-1.16488	-1.26336
156717752	chr5:156717752:A:C	6.77488e-06	-0.395472	-7.17427e-10
156717772	chr5:156717772:T:C	1.92783e-06	-1.39355	-0.258751
156717894	chr5:156717894:C:G	5.26014e-06	-2.20217e-10	-0.648536
156717900	chr5:156717900:T:C	1.36893e-06	-1.35691	-0.637759
156718108	chr5:156718108:C:T	8.3369e-07	-1.16692	-1.32367
156718228	chr5:156718228:A:G	1.64811e-06	-0.854885	-0.954178
156718258	chr5:156718258:C:T	2.85931e-06	-1.25811	-7.17427e-10
156718546	chr5:156718546:G:A	2.856e-06	-2.20217e-10	-1.25927
156718739	chr5:156718739:C:T	4.64584e-06	-0.779033	0.00631227
156719276	chr5:156719276:A:G	2.62392e-06	-2.20217e-10	-1.34403
156719459	chr5:156719459:G:A	2.86063e-06	-2.20217e-10	-1.25765
156719914	chr5:156719914:C:T	8.5622e-06	-2.20217e-10	-0.161337
156720354	chr5:156720354:C:T	1.28855e-06	-0.91771	-1.13747
156720813	chr5:156720813:A:G	3.13879e-06	-2.20217e-10	-1.16486
156721273	chr5:156721273:G:A	2.51973e-06	-2.20217e-10	-1.38454
156721427	chr5:156721427:A:C	7.62706e-06	-2.20217e-10	-0.276992
156721631	chr5:156721631:C:A	1.26198e-06	-1.58636	-0.489646
156722031	chr5:156722031:T:C	5.07305e-06	-2.20217e-10	-0.684752
156722142	chr5:156722142:G:A	5.63892e-06	-1.04898	0.469978
156722224	chr5:156722224:C:T	2.94579e-06	-0.057505	-1.17081
156722682	chr5:156722682:C:T	2.27156e-06	-1.48823	-7.17427e-10
156722710	chr5:156722710:C:T	7.56731e-06	-2.20217e-10	-0.284856
156722980	chr5:156722980:T:C	1.01526e-05	-2.20217e-10	0.00903638
156723022	chr5:156723022:C:T	2.13623e-05	0.887213	-0.134282
156723492	chr5:156723492:G:A	2.52513e-06	-2.20217e-10	-1.3824
156723695	chr5:156723695:G:A	3.21376e-05	1.14105	0.0202805
156723733	chr5:156723733:C:T	2.81874e-06	-2.20217e-10	-1.27241
156723770	chr5:156723770:C:T	2.6168e-06	-2.20217e-10	-1.34674
156723801	chr5:156723801:C:T	3.25188e-06	-2.20217e-10	-1.12946
156724035	chr5:156724035:G:A	8.61848e-07	-1.58925	-0.868123
156724431	chr5:156724431:C:T	2.64405e-06	-2.20217e-10	-1.33638
156724476	chr5:156724476:G:A	2.7505e-06	-2.20217e-10	-1.29691
156724989	chr5:156724989:A:G	3.08813e-06	-2.20217e-10	-1.18113
156725205	chr5:156725205:T:C	2.77269e-06	-2.20217e-10	-1.28888
156725871	chr5:156725871:A:G	7.51567e-06	1.10551	-1.39721
156726128	chr5:156726128:G:A	2.13921e-06	-0.69665	-0.851609
156726201	chr5:156726201:C:T	8.61584e-06	-2.20217e-10	-0.155091
156726388	chr5:156726388:G:A	2.19674e-06	-1.32858	-0.193142
156726563	chr5:156726563:G:T	4.09109e-06	-2.20217e-10	-0.899883
156726700	chr5:156726700:C:T	2.48829e-06	-2.20217e-10	-1.3971
156727068	chr5:156727068:G:C	3.39961e-06	-2.20217e-10	-1.08503
156727189	chr5:156727189:A:T	4.05048e-06	-0.909859	-7.17427e-10
156727326	chr5:156727326:G:A	7.61527e-07	-1.39549	-1.18563
156727336	chr5:156727336:T:G	1.39793e-06	-0.68219	-1.29151
156727467	chr5:156727467:A:G	8.55019e-07	-1.07126	-1.39406
156727684	chr5:156727684:TC:T	2.07605e-06	-1.16409	-0.414139
156727689	chr5:156727689:G:A	5.22285e-06	-2.20217e-10	-0.65565
156727728	chr5:156727728:G:A	8.3933e-07	-1.08665	-1.39719
156728144	chr5:156728144:C:T	6.59256e-07	-1.56349	-1.16185
156728163	chr5:156728163:C:T	2.78983e-06	-2.20217e-10	-1.28271
156728357	chr5:156728357:C:G	5.65085e-07	-1.5093	-1.37017
156728821	chr5:156728821:A:G	6.28375e-07	-1.42461	-1.3487
156730650	chr5:156730650:G:A	5.13151e-07	-1.60208	-1.3738
156731345	chr5:156731345:G:A	1.38323e-06	-1.58027	-0.404
156731910	chr5:156731910:G:A	2.6729e-06	-2.20217e-10	-1.32553
156732272	chr5:156732272:T:A	1.8014e-05	-2.20217e-10	0.582454
156732650	chr5:156732650:C:T	3.61806e-06	-1.02276	-7.17427e-10
156732738	chr5:156732738:G:A	4.17075e-06	-2.20217e-10	-0.880599
156733963	chr5:156733963:A:G	6.42659e-06	-2.20217e-10	-0.448251
156734462	chr5:156734462:C:A	1.98492e-06	-1.62312	-7.17427e-10
156734525	chr5:156734525:G:A	1.35989e-05	-0.0729516	0.374247
156734678	chr5:156734678:T:C	1.27579e-05	0.026262	0.211191
156735169	chr5:156735169:T:C	4.78215e-06	-2.20217e-10	-0.743804
156735661	chr5:156735661:C:T	2.91785e-06	-1.23785	-7.17427e-10
156736452	chr5:156736452:T:C	5.57716e-06	-2.20217e-10	-0.590014
156737177	chr5:156737177:G:T	1.53631e-06	-1.3715	-0.507807
156737292	chr5:156737292:G:GTGAT	1.55068e-05	-2.20217e-10	0.432584
156737502	chr5:156737502:G:A	1.20932e-06	-1.13003	-0.988609
156737735	chr5:156737735:G:A	1.27985e-05	-2.20217e-10	0.240633
156737908	chr5:156737908:T:G	2.82987e-06	-2.20217e-10	-1.26846
156737967	chr5:156737967:A:G	5.24806e-07	-1.55623	-1.39719
156738501	chr5:156738501:G:C	1.49056e-06	-0.622103	-1.28744
156739698	chr5:156739698:C:T	1.41821e-05	-2.20217e-10	0.343288
156739748	chr5:156739748:C:T	8.87132e-07	-1.38895	-1.03951
156740134	chr5:156740134:T:C	2.16028e-06	-1.53846	-7.17427e-10
156740505	chr5:156740505:T:C	6.84739e-06	-2.20217e-10	-0.384826
156740908	chr5:156740908:C:T	1.44819e-05	0.364206	-7.17427e-10
156741081	chr5:156741081:T:A	2.06199e-05	-2.20217e-10	0.717561
156741518	chr5:156741518:C:T	1.11719e-05	0.104704	-7.17427e-10
156741606	chr5:156741606:G:A	9.41973e-07	-1.17031	-1.19816
156742503	chr5:156742503:C:CT	5.39935e-07	-1.57226	-1.35274
156742586	chr5:156742586:A:G	3.33425e-06	-2.20217e-10	-1.10445
156742620	chr5:156742620:T:G	2.51876e-06	-1.38493	-7.17427e-10
156742828	chr5:156742828:G:A	4.70857e-06	-2.20217e-10	-0.759309
156743322	chr5:156743322:G:A	3.29768e-06	-2.20217e-10	-1.11547
156745684	chr5:156745684:A:C	3.08708e-06	-2.20217e-10	-1.18147
156745713	chr5:156745713:TAA:T	6.01862e-06	-2.20217e-10	-0.513836
156746081	chr5:156746081:A:G	3.03282e-06	-2.20217e-10	-1.1992
156746754	chr5:156746754:A:G	9.09747e-06	-2.20217e-10	-0.100698
156746849	chr5:156746849:A:G	1.15692e-06	-1.41927	-0.74366
156746925	chr5:156746925:TAAAG:T	1.72892e-05	1.42856	-0.887172
156747000	chr5:156747000:G:A	1.56831e-05	-0.304217	0.748109
156747042	chr5:156747042:G:A	9.11677e-06	-2.20217e-10	-0.0985784
156747062	chr5:156747062:C:T	2.25712e-05	-2.20217e-10	0.807979
156747100	chr5:156747100:ATG:A	1.14079e-05	0.324788	-0.199175
156747446	chr5:156747446:C:T	1.13453e-06	-1.29732	-0.885158
156748248	chr5:156748248:A:G	1.08702e-06	-1.05589	-1.16936
156748394	chr5:156748394:A:C	2.05727e-06	-1.58732	-7.17427e-10
156749172	chr5:156749172:A:G	2.56012e-06	-1.36864	-7.17427e-10
156749448	chr5:156749448:G:T	2.67168e-06	-2.20217e-10	-1.32599
156749578	chr5:156749578:G:A	2.75685e-06	-2.20217e-10	-1.29461
156750139	chr5:156750139:C:T	2.4982e-06	-2.20217e-10	-1.39312
156750257	chr5:156750257:ATGGTAAATT:A	2.64555e-06	-2.20217e-10	-1.33581
156751263	chr5:156751263:T:G	1.98486e-06	-1.62315	-7.17427e-10
156751308	chr5:156751308:CA:C	1.51625e-05	0.713213	-0.303084
156752312	chr5:156752312:G:A	4.43553e-06	-0.819048	-7.17427e-10
156752442	chr5:156752442:G:C	3.00838e-06	-0.0908238	-1.11647
156752581	chr5:156752581:C:T	1.01994e-06	-1.25754	-1.0314
156752858	chr5:156752858:G:A	3.79999e-06	-0.973697	-7.17427e-10
156753287	chr5:156753287:G:A	2.54015e-05	-2.20217e-10	0.926115
156753712	chr5:156753712:C:T	4.62993e-06	-2.20217e-10	-0.776153
156753795	chr5:156753795:T:C	3.34468e-06	-2.20217e-10	-1.10132
156754267	chr5:156754267:C:G	4.56827e-06	-2.20217e-10	-0.78956
156754298	chr5:156754298:T:G	2.46199e-06	-0.0806864	-1.32704
156754328	chr5:156754328:A:G	4.76966e-06	-2.20217e-10	-0.746419
156754614	chr5:156754614:T:C	3.38522e-06	-2.20217e-10	-1.08927
156754939	chr5:156754939:T:C	7.16851e-06	-2.20217e-10	-0.338996
156755037	chr5:156755037:G:A	3.16163e-06	0.16922	-1.32683
156755189	chr5:156755189:A:G	8.51655e-07	-1.15605	-1.31321
156755352	chr5:156755352:G:C	2.56691e-06	-2.20217e-10	-1.36599
156755439	chr5:156755439:C:A	6.93912e-07	-1.27692	-1.39719
156755726	chr5:156755726:C:T	2.52695e-06	-0.142729	-1.23895
156755807	chr5:156755807:T:C	8.00103e-07	-1.20052	-1.33119
156756031	chr5:156756031:G:A	4.24509e-06	0.398129	-1.26106
156756795	chr5:156756795:A:G	3.07452e-06	-2.20217e-10	-1.18555
156756890	chr5:156756890:G:A	3.02154e-06	0.0011466	-1.20407
156756936	chr5:156756936:A:T	4.50281e-06	-2.20217e-10	-0.803993
156757304	chr5:156757304:T:C	9.92386e-06	-2.20217e-10	-0.0137519
156757446	chr5:156757446:G:GT	9.83605e-07	-1.24906	-1.07617
156757497	chr5:156757497:G:T	2.70328e-06	-2.20217e-10	-1.31423
156757714	chr5:156757714:GAGA:G	7.22561e-06	-2.20217e-10	-0.331063
156758392	chr5:156758392:T:G	2.0498e-06	-1.59095	-7.17427e-10
156758413	chr5:156758413:C:T	1.93474e-05	0.653865	-7.17427e-10
156758580	chr5:156758580:T:C	2.95099e-06	0.050394	-1.27695
156758723	chr5:156758723:A:G	6.35174e-07	-1.37588	-1.38667
156759076	chr5:156759076:C:T	2.8293e-06	0.0653359	-1.334
156759198	chr5:156759198:T:C	2.61572e-06	-2.20217e-10	-1.34715
156759750	chr5:156759750:A:G	2.85164e-06	0.0332617	-1.29406
156760212	chr5:156760212:C:T	3.28445e-06	-1.1195	-7.17427e-10
156760763	chr5:156760763:A:G	3.01335e-06	0.0655923	-1.27123
156761008	chr5:156761008:T:C	1.01366e-06	-1.27574	-1.01939
156762102	chr5:156762102:T:C	2.84949e-06	0.0269335	-1.28849
156762682	chr5:156762682:A:G	2.5655e-06	-2.20217e-10	-1.36654
156763040	chr5:156763040:G:T	3.22872e-06	0.104142	-1.24075
156763077	chr5:156763077:A:G	3.91835e-06	0.366138	-1.30916
156763161	chr5:156763161:G:GA	6.67281e-07	-1.3554	-1.35784
156763288	chr5:156763288:C:T	6.3344e-06	-2.20217e-10	-0.4627
156763352	chr5:156763352:G:A	3.77371e-06	0.347181	-1.32782
156763482	chr5:156763482:A:G	5.83128e-07	-1.46829	-1.37975
156763525	chr5:156763525:T:C	2.85748e-06	-2.20217e-10	-1.25875
156763556	chr5:156763556:T:C	2.34246e-06	-0.161179	-1.29631
156763888	chr5:156763888:G:A	9.85875e-06	-2.20217e-10	-0.0203354
156764028	chr5:156764028:C:A	2.56599e-06	-2.20217e-10	-1.36635
156764203	chr5:156764203:T:C	9.95116e-07	-1.31088	-1.00271
156764208	chr5:156764208:G:A	6.3344e-06	-2.20217e-10	-0.4627
156764285	chr5:156764285:G:A	3.38038e-06	-2.20217e-10	-1.0907
156764504	chr5:156764504:C:T	6.74306e-07	-1.31768	-1.38508
156765253	chr5:156765253:C:T	8.09497e-07	-1.2239	-1.29613
156765380	chr5:156765380:T:A	2.53955e-06	-0.100282	-1.27642
156766107	chr5:156766107:G:A	1.95267e-06	-0.580387	-1.05911
156766265	chr5:156766265:G:A	4.46948e-06	-2.20217e-10	-0.811421
156766690	chr5:156766690:C:A	1.57252e-06	-0.45889	-1.39712
156766986	chr5:156766986:A:G	2.63325e-06	-2.20217e-10	-1.34048
156767204	chr5:156767204:C:T	1.95397e-06	-0.291505	-1.34733
156767206	chr5:156767206:G:A	3.01251e-06	-2.20217e-10	-1.20592
156767256	chr5:156767256:G:A	3.98947e-06	-2.20217e-10	-0.925036
156768125	chr5:156768125:C:T	2.59272e-06	-0.0701478	-1.28584
156769034	chr5:156769034:A:G	7.9811e-07	-1.20155	-1.33265
156769215	chr5:156769215:A:T	5.6664e-07	-1.4811	-1.39563
156769381	chr5:156769381:T:G	2.69313e-06	-1.31799	-7.17427e-10
156770012	chr5:156770012:T:C	2.93829e-06	0.0525495	-1.28341
156770130	chr5:156770130:T:C	5.29043e-06	-2.20217e-10	-0.642795
156770981	chr5:156770981:T:C	2.50817e-06	-0.0713893	-1.31775
156771219	chr5:156771219:A:T	5.85384e-06	-2.20217e-10	-0.541596
156771398	chr5:156771398:G:A	4.90663e-06	-2.20217e-10	-0.718107
156771433	chr5:156771433:G:A	4.1244e-06	-2.20217e-10	-0.891773
156771639	chr5:156771639:C:T	2.67166e-06	-0.0426684	-1.28332
156772681	chr5:156772681:A:G	1.68611e-06	-0.402522	-1.38375
156773637	chr5:156773637:G:A	3.01522e-06	-2.20217e-10	-1.20502
156774096	chr5:156774096:T:G	6.74294e-06	-2.20217e-10	-0.400198
156774292	chr5:156774292:A:G	5.94977e-07	-1.46234	-1.36559
156774569	chr5:156774569:G:A	2.5581e-06	-2.20217e-10	-1.36943
156774577	chr5:156774577:A:C	4.01555e-06	-2.20217e-10	-0.918519
156775020	chr5:156775020:C:A	3.41578e-06	-2.20217e-10	-1.08029
156775122	chr5:156775122:G:T	1.84742e-06	-0.310527	-1.38437
156775132	chr5:156775132:C:T	2.0338e-06	-0.211285	-1.3875
156775139	chr5:156775139:A:G	3.29688e-06	-2.20217e-10	-1.11572
156776449	chr5:156776449:C:T	2.22281e-06	-1.50992	-7.17427e-10
156776653	chr5:156776653:A:G	2.49072e-06	-2.20217e-10	-1.39612
156776989	chr5:156776989:T:C	4.08627e-06	-2.20217e-10	-0.901062
156777351	chr5:156777351:C:A	1.07447e-05	-2.20217e-10	0.0657172
156777579	chr5:156777579:A:G	3.14136e-06	-2.20217e-10	-1.16404
156778289	chr5:156778289:G:A	1.11546e-05	-2.20217e-10	0.103162
156778496	chr5:156778496:G:C	2.70652e-06	-2.20217e-10	-1.31303
156779125	chr5:156779125:A:G	1.6758e-05	-2.20217e-10	0.510184
156780111	chr5:156780111:C:T	8.25551e-06	-2.20217e-10	-0.197813
156780159	chr5:156780159:G:A	1.15811e-06	-0.768412	-1.39349
156780314	chr5:156780314:G:A	2.61611e-06	-2.20217e-10	-1.347
156780544	chr5:156780544:A:G	2.07167e-06	-1.58034	-7.17427e-10
156780621	chr5:156780621:G:C	2.52274e-06	-2.20217e-10	-1.38335
156781179	chr5:156781179:C:A	1.20257e-06	-1.07186	-1.05237
156781597	chr5:156781597:C:T	3.11009e-06	-2.20217e-10	-1.17404
156781720	chr5:156781720:G:C	2.28833e-06	-1.48087	-7.17427e-10
156781949	chr5:156781949:C:T	2.59268e-06	-2.20217e-10	-1.356
156782104	chr5:156782104:G:A	8.06858e-06	-2.20217e-10	-0.220717
156782137	chr5:156782137:G:A	2.49114e-06	-2.20217e-10	-1.39596
156782375	chr5:156782375:G:A	3.89894e-06	-2.20217e-10	-0.947989
156782915	chr5:156782915:A:G	3.52447e-06	-2.20217e-10	-1.04897
156783164	chr5:156783164:T:C	6.7807e-07	-1.49025	-1.20695
156783494	chr5:156783494:G:T	9.74549e-06	-2.20217e-10	-0.0318895
156784217	chr5:156784217:A:C	2.56738e-06	-2.20217e-10	-1.36581
156784238	chr5:156784238:A:G	6.41874e-06	-2.20217e-10	-0.449472
156784424	chr5:156784424:C:A	2.62158e-06	-2.20217e-10	-1.34492
156784656	chr5:156784656:A:T	5.78151e-06	-0.443379	-0.11065
156784720	chr5:156784720:A:AAGG	6.67109e-07	-1.51776	-1.19574
156784987	chr5:156784987:A:C	6.20438e-07	-1.39169	-1.39433
156785746	chr5:156785746:C:A	1.1843e-05	-2.20217e-10	0.163039
156785864	chr5:156785864:T:G	0.000199309	-2.20217e-10	2.98616
156785865	chr5:156785865:C:A	0.000201717	-2.20217e-10	2.99817
156785958	chr5:156785958:T:C	5.40038e-06	-0.421559	-0.200666
156785988	chr5:156785988:A:G	2.53834e-06	-2.20217e-10	-1.37719
156786063	chr5:156786063:A:G	5.97001e-06	-2.20217e-10	-0.521945
156786229	chr5:156786229:A:C	2.64197e-06	-2.20217e-10	-1.33717
156786240	chr5:156786240:C:A	6.567e-07	-1.52302	-1.20621
156786347	chr5:156786347:G:A	2.65579e-06	-2.20217e-10	-1.33195
156786465	chr5:156786465:T:C	5.91752e-06	-2.20217e-10	-0.530777
156786911	chr5:156786911:A:G	7.27881e-06	-2.20217e-10	-0.323727
156787444	chr5:156787444:A:T	2.66579e-06	-2.20217e-10	-1.32819
156787510	chr5:156787510:C:G	3.7753e-06	-2.20217e-10	-0.980214
156787760	chr5:156787760:G:C	6.97786e-07	-1.50377	-1.16477
156788187	chr5:156788187:C:T	2.50673e-06	-2.20217e-10	-1.38972
156788241	chr5:156788241:A:C	2.60043e-06	-2.20217e-10	-1.35302
156788747	chr5:156788747:G:A	1.31653e-05	0.268894	-7.17427e-10
156789075	chr5:156789075:C:T	3.47455e-06	-2.20217e-10	-1.06323
156789580	chr5:156789580:A:G	2.50023e-06	-1.39231	-7.17427e-10
156789971	chr5:156789971:A:C	5.7028e-06	0.168034	-0.735771
156790097	chr5:156790097:A:T	3.32356e-06	-0.760163	-0.347496
156790374	chr5:156790374:T:C	3.60173e-06	-0.537644	-0.489635
156790661	chr5:156790661:T:A	2.63841e-06	-2.20217e-10	-1.33852
156791263	chr5:156791263:A:G	3.03586e-06	-2.20217e-10	-1.1982
156791546	chr5:156791546:G:A	2.29524e-06	-1.47786	-7.17427e-10
156791823	chr5:156791823:G:T	3.47045e-06	-2.20217e-10	-1.06441
156792035	chr5:156792035:T:C	3.03307e-06	-0.764872	-0.434247
156792071	chr5:156792071:A:G	1.13999e-05	-2.20217e-10	0.124913
156792191	chr5:156792191:G:T	6.77573e-07	-1.5123	-1.18563
156792486	chr5:156792486:A:C	3.56498e-06	-2.20217e-10	-1.03753
156793129	chr5:156793129:C:T	3.98033e-06	-0.927331	-7.17427e-10
156793546	chr5:156793546:G:A	2.20193e-06	-0.617921	-0.901439
156794472	chr5:156794472:C:A	5.47087e-07	-1.52778	-1.38407
156794649	chr5:156794649:C:A	3.87705e-06	-2.20217e-10	-0.953619
156794822	chr5:156794822:C:T	1.20089e-05	-2.20217e-10	0.176951
156794837	chr5:156794837:C:T	3.76408e-06	-0.554585	-0.428604
156794862	chr5:156794862:A:G	2.74969e-06	-2.20217e-10	-1.29721
156794977	chr5:156794977:G:A	1.07169e-05	-2.20217e-10	0.0631235
156795136	chr5:156795136:G:A	2.22343e-06	-1.50964	-7.17427e-10
156795338	chr5:156795338:T:C	3.71509e-06	-0.555188	-0.441104
156795422	chr5:156795422:A:G	1.9869e-06	-1.62212	-7.17427e-10
156795827	chr5:156795827:T:C	3.34905e-06	-0.543935	-0.556083
156796115	chr5:156796115:T:A	5.70956e-07	-1.48155	-1.38759
156797115	chr5:156797115:T:A	4.04029e-06	-0.576911	-0.335467
156797607	chr5:156797607:C:T	4.20255e-06	-2.20217e-10	-0.873003
156798000	chr5:156798000:A:G	8.20241e-07	-1.53843	-0.968417
156798561	chr5:156798561:T:G	8.05302e-06	-2.20217e-10	-0.222647
156798845	chr5:156798845:T:G	1.05895e-06	-1.22404	-1.02737
156798980	chr5:156798980:C:T	3.01642e-06	-2.20217e-10	-1.20462
156799000	chr5:156799000:A:T	3.7682e-06	-2.20217e-10	-0.982098
156799330	chr5:156799330:A:C	1.02031e-06	-1.24084	-1.04774
156799922	chr5:156799922:G:C	9.10586e-06	-2.20217e-10	-0.0997758
156800045	chr5:156800045:G:A	3.0986e-06	0.164264	-1.34201
156800259	chr5:156800259:C:T	1.15351e-06	-0.769076	-1.39681
156801008	chr5:156801008:G:A	9.11668e-06	-2.20217e-10	-0.0985882
156801104	chr5:156801104:G:A	3.50251e-06	-2.20217e-10	-1.05521
156801716	chr5:156801716:G:A	3.39027e-06	-2.20217e-10	-1.08778
156802466	chr5:156802466:T:C	6.59116e-06	-2.20217e-10	-0.422965
156802910	chr5:156802910:C:T	2.51671e-06	-2.20217e-10	-1.38574
156802998	chr5:156802998:T:G	3.44533e-06	-2.20217e-10	-1.07167
156803211	chr5:156803211:C:G	2.52528e-06	-2.20217e-10	-1.38234
156803272	chr5:156803272:T:C	1.28786e-05	-2.20217e-10	0.246871
156803786	chr5:156803786:A:G	2.48917e-06	-2.20217e-10	-1.39675
156803880	chr5:156803880:G:A	2.48931e-06	-2.20217e-10	-1.39669
156803965	chr5:156803965:C:A	7.03872e-07	-1.51496	-1.14489
156804142	chr5:156804142:TCTCGA:T	2.69373e-06	-2.20217e-10	-1.31777
156804150	chr5:156804150:C:T	2.69502e-06	-2.20217e-10	-1.31729
156804153	chr5:156804153:A:G	2.69502e-06	-2.20217e-10	-1.31729
156804194	chr5:156804194:C:A	2.50849e-06	-2.20217e-10	-1.38901
156804861	chr5:156804861:A:G	2.67001e-06	-2.20217e-10	-1.32661
156805454	chr5:156805454:A:T	2.52554e-06	-2.20217e-10	-1.38224
156805481	chr5:156805481:A:G	8.78722e-06	-2.20217e-10	-0.135396
156805605	chr5:156805605:G:A	9.93927e-06	-0.0122007	-7.17427e-10
156805702	chr5:156805702:A:G	2.60508e-06	-2.20217e-10	-1.35123
156805812	chr5:156805812:G:C	1.46236e-05	-2.20217e-10	0.373946
156805841	chr5:156805841:T:C	2.19921e-06	-1.5206	-7.17427e-10
156806308	chr5:156806308:A:G	5.43371e-06	-2.20217e-10	-0.616072
156806318	chr5:156806318:T:G	2.55139e-06	-2.20217e-10	-1.37206
156806621	chr5:156806621:G:A	1.11662e-05	-2.20217e-10	0.104195
156806724	chr5:156806724:A:G	8.75214e-07	-1.13111	-1.31087
156806875	chr5:156806875:G:A	2.53223e-06	-2.20217e-10	-1.37959
156806975	chr5:156806975:G:A	3.88544e-06	-2.20217e-10	-0.951457
156806976	chr5:156806976:C:T	2.60603e-06	-2.20217e-10	-1.35087
156807558	chr5:156807558:G:T	3.47136e-06	-2.20217e-10	-1.06415
156807804	chr5:156807804:C:T	6.52616e-06	-2.20217e-10	-0.432875
156807836	chr5:156807836:G:A	2.63933e-06	-2.20217e-10	-1.33817
156807881	chr5:156807881:G:A	2.08596e-05	-2.20217e-10	0.729122
156807889	chr5:156807889:G:A	2.62409e-06	-2.20217e-10	-1.34396
156808064	chr5:156808064:T:C	1.46454e-05	-2.20217e-10	0.375433
156808184	chr5:156808184:C:A	3.78612e-06	-2.20217e-10	-0.977352
156808346	chr5:156808346:A:G	6.50929e-06	-2.20217e-10	-0.435464
156808629	chr5:156808629:C:T	2.68421e-06	-2.20217e-10	-1.32131
156809071	chr5:156809071:C:T	2.69686e-06	-2.20217e-10	-1.31661
156809408	chr5:156809408:T:A	2.66586e-06	-2.20217e-10	-1.32817
156809498	chr5:156809498:C:T	2.5291e-06	-2.20217e-10	-1.38083
156809770	chr5:156809770:GA:G	2.66063e-06	-2.20217e-10	-1.33013
156809785	chr5:156809785:T:C	9.26012e-07	-1.10528	-1.28029
156810768	chr5:156810768:C:CA	2.63933e-06	-2.20217e-10	-1.33817
156810835	chr5:156810835:G:A	2.63437e-06	-2.20217e-10	-1.34005
156810942	chr5:156810942:C:T	7.47932e-06	-2.20217e-10	-0.296552
156811055	chr5:156811055:C:T	7.24139e-06	-2.20217e-10	-0.328882
156811151	chr5:156811151:T:C	6.35105e-07	-1.3677	-1.39496
156811223	chr5:156811223:T:C	2.64901e-06	-2.20217e-10	-1.33451
156811571	chr5:156811571:G:A	6.33551e-07	-1.36997	-1.39514
156812285	chr5:156812285:G:T	8.36447e-07	-1.20289	-1.2844
156812454	chr5:156812454:C:T	2.66968e-06	-2.20217e-10	-1.32674
156812569	chr5:156812569:A:G	3.31923e-06	-1.10896	-7.17427e-10
156812831	chr5:156812831:T:C	2.68135e-06	-2.20217e-10	-1.32237
156812929	chr5:156812929:G:A	2.49878e-06	-2.20217e-10	-1.39289
156813038	chr5:156813038:T:C	5.48127e-06	-2.20217e-10	-0.607357
156813256	chr5:156813256:C:A	2.76482e-06	-0.262426	-1.02929
156813678	chr5:156813678:G:A	2.53586e-06	-2.20217e-10	-1.37816
156814143	chr5:156814143:C:T	3.36011e-06	-2.20217e-10	-1.09672
156814392	chr5:156814392:T:C	9.76533e-07	-1.06153	-1.27091
156814763	chr5:156814763:C:T	9.18352e-07	-1.10421	-1.28966
156814847	chr5:156814847:G:T	7.00885e-06	-2.20217e-10	-0.36152
156814904	chr5:156814904:A:G	2.63958e-06	-2.20217e-10	-1.33807
156815737	chr5:156815737:T:C	2.55978e-06	-1.36877	-7.17427e-10
156815874	chr5:156815874:C:T	2.07413e-06	-1.57915	-7.17427e-10
156816125	chr5:156816125:T:C	9.39228e-07	-1.09008	-1.28131
156816252	chr5:156816252:G:A	2.51522e-06	-2.20217e-10	-1.38633
156816360	chr5:156816360:T:C	3.77043e-06	-2.20217e-10	-0.981505
156816370	chr5:156816370:C:T	7.51651e-07	-1.28359	-1.31059
156816409	chr5:156816409:A:T	1.11588e-06	-1.60887	-0.590181
156816469	chr5:156816469:G:C	2.63177e-06	-2.20217e-10	-1.34104
156816762	chr5:156816762:A:T	2.63159e-06	-2.20217e-10	-1.34111
156816842	chr5:156816842:G:A	7.19364e-06	-2.20217e-10	-0.335497
156817249	chr5:156817249:G:A	2.71232e-06	-2.20217e-10	-1.31089
156817343	chr5:156817343:C:A	7.4345e-06	-2.20217e-10	-0.302563
156817471	chr5:156817471:G:C	2.86077e-06	-2.20217e-10	-1.2576
156817788	chr5:156817788:A:G	2.62804e-06	-2.20217e-10	-1.34246
156817949	chr5:156817949:A:T	8.46905e-07	-1.08161	-1.39325
156818464	chr5:156818464:T:C	3.47654e-06	-2.20217e-10	-1.06266
156818565	chr5:156818565:G:A	2.62803e-06	-2.20217e-10	-1.34246
156818778	chr5:156818778:G:A	1.60808e-06	-0.438687	-1.39497
156819274	chr5:156819274:A:C	1.06051e-06	-0.858789	-1.39115
156819395	chr5:156819395:A:G	9.27602e-07	-1.09237	-1.29148
156819500	chr5:156819500:A:G	6.2241e-07	-1.38907	-1.39378
156819826	chr5:156819826:T:C	2.50004e-06	-2.20217e-10	-1.39239
156820838	chr5:156820838:T:C	2.64886e-06	-2.20217e-10	-1.33456
156821264	chr5:156821264:G:A	2.4963e-06	-2.20217e-10	-1.39389
156821578	chr5:156821578:C:T	4.33812e-06	-2.20217e-10	-0.841254
156821590	chr5:156821590:C:T	3.68523e-06	-2.20217e-10	-1.00436
156822173	chr5:156822173:T:G	7.51466e-07	-1.30241	-1.29201
156822676	chr5:156822676:T:C	4.81798e-06	-2.20217e-10	-0.736339
156823081	chr5:156823081:G:C	5.35589e-06	-2.20217e-10	-0.630497
156823095	chr5:156823095:T:A	2.85229e-06	-2.20217e-10	-1.26057
156823186	chr5:156823186:A:G	3.50015e-06	-2.20217e-10	-1.05589
156823584	chr5:156823584:T:C	8.55536e-07	-1.12454	-1.34019
156823669	chr5:156823669:A:G	2.49218e-06	-2.20217e-10	-1.39554
156824468	chr5:156824468:C:A	4.50537e-06	-2.20217e-10	-0.803425
156824779	chr5:156824779:C:T	2.50186e-06	-2.20217e-10	-1.39166
156825139	chr5:156825139:G:A	2.48875e-06	-2.20217e-10	-1.39691
156825281	chr5:156825281:TA:T	3.00288e-06	-2.20217e-10	-1.20912
156825704	chr5:156825704:C:T	2.33655e-06	-1.46002	-7.17427e-10
156825772	chr5:156825772:G:A	2.54936e-06	-2.20217e-10	-1.37285
156825814	chr5:156825814:C:T	2.4883e-06	-2.20217e-10	-1.3971
156826408	chr5:156826408:C:T	6.53171e-06	-2.20217e-10	-0.432026
156827767	chr5:156827767:GA:G	4.10178e-06	-2.20217e-10	-0.897273
156828333	chr5:156828333:C:T	2.72625e-06	-2.20217e-10	-1.30577
156828483	chr5:156828483:C:T	2.36857e-06	-1.44641	-7.17427e-10
156828657	chr5:156828657:A:C	2.55431e-06	-2.20217e-10	-1.37091
156829101	chr5:156829101:C:T	9.63978e-07	-1.55623	-0.789154
156829147	chr5:156829147:T:C	2.68323e-06	-2.20217e-10	-1.32167
156829829	chr5:156829829:G:A	1.0668e-05	-2.20217e-10	0.0585497
156830446	chr5:156830446:G:A	4.10292e-06	-2.20217e-10	-0.896995
156830458	chr5:156830458:T:C	2.72625e-06	-2.20217e-10	-1.30577
156830827	chr5:156830827:A:G	3.51983e-06	-2.20217e-10	-1.05028
156830949	chr5:156830949:A:G	2.79785e-06	-2.20217e-10	-1.27984
156831139	chr5:156831139:T:A	2.49348e-06	-2.20217e-10	-1.39501
156831273	chr5:156831273:G:T	4.11042e-06	-2.20217e-10	-0.89517
156831305	chr5:156831305:G:C	2.48809e-06	-2.20217e-10	-1.39718
156831333	chr5:156831333:A:G	3.16803e-06	-2.20217e-10	-1.15558
156831489	chr5:156831489:A:T	2.65495e-06	-2.20217e-10	-1.33227
156831708	chr5:156831708:A:G	3.43007e-06	0.213647	-1.28976
156831776	chr5:156831776:C:A	2.65727e-06	-2.20217e-10	-1.33139
156831900	chr5:156831900:T:A	3.09364e-06	0.124152	-1.3035
156832045	chr5:156832045:C:T	6.88255e-06	-2.20217e-10	-0.379705
156832265	chr5:156832265:C:T	3.57399e-06	-2.20217e-10	-1.03501
156832850	chr5:156832850:G:A	4.91444e-06	-2.20217e-10	-0.716517
156833110	chr5:156833110:C:T	2.1915e-06	-0.507023	-1.01708
156833578	chr5:156833578:C:T	1.98475e-06	-1.6232	-7.17427e-10
156833665	chr5:156833665:T:G	2.54972e-06	-2.20217e-10	-1.37271
156834263	chr5:156834263:G:GTA	3.52944e-06	-2.20217e-10	-1.04755
156834268	chr5:156834268:C:T	7.66621e-07	-1.1829	-1.39155
156834525	chr5:156834525:C:T	1.12307e-05	0.109959	-7.17427e-10
156834726	chr5:156834726:A:G	8.66576e-07	-1.0815	-1.3704
156834891	chr5:156834891:C:A	6.45895e-06	-2.20217e-10	-0.443228
156834989	chr5:156834989:G:A	9.74277e-07	-1.59845	-0.736301
156834996	chr5:156834996:G:A	2.50981e-06	-2.20217e-10	-1.38849
156835056	chr5:156835056:T:TC	3.65305e-06	-0.457009	-0.556122
156835335	chr5:156835335:T:A	1.66396e-05	-2.20217e-10	0.503089
156835427	chr5:156835427:C:T	3.49277e-06	-2.20217e-10	-1.058
156835988	chr5:156835988:G:A	2.49106e-06	-2.20217e-10	-1.39599
156836006	chr5:156836006:G:C	2.15877e-06	-1.53916	-7.17427e-10
156836195	chr5:156836195:C:A	9.14419e-07	-1.1076	-1.29056
156836528	chr5:156836528:G:A	4.07209e-06	-2.20217e-10	-0.904539
156836613	chr5:156836613:C:T	3.13413e-06	-0.499337	-0.667006
156837021	chr5:156837021:C:A	8.89499e-07	-1.03145	-1.39434
156837064	chr5:156837064:C:A	2.48134e-06	-1.3999	-7.17427e-10
156837337	chr5:156837337:A:C	2.67582e-06	-2.20217e-10	-1.32444
156837661	chr5:156837661:C:T	2.3311e-06	-0.731898	-0.730455
156838024	chr5:156838024:G:A	3.36548e-06	-1.09512	-7.17427e-10
156838166	chr5:156838166:C:T	2.4958e-06	-2.20217e-10	-1.39409
156838512	chr5:156838512:T:G	3.13804e-06	-0.561668	-0.603427
156838695	chr5:156838695:A:G	4.65978e-06	0.500404	-1.27013
156839094	chr5:156839094:G:A	2.56488e-06	-2.20217e-10	-1.36678
156839521	chr5:156839521:G:A	8.41896e-06	-2.20217e-10	-0.178208
156839741	chr5:156839741:C:T	8.69988e-06	-0.145385	-7.17427e-10
156839864	chr5:156839864:G:C	4.72079e-06	-2.20217e-10	-0.756719
156839900	chr5:156839900:G:A	2.50139e-06	-2.20217e-10	-1.39185
156840186	chr5:156840186:G:A	8.61368e-07	-1.08462	-1.37331
156840336	chr5:156840336:T:C	2.03446e-06	-1.59846	-7.17427e-10
156840618	chr5:156840618:C:T	2.49491e-06	-2.20217e-10	-1.39444
156840971	chr5:156840971:T:G	4.34487e-06	0.506565	-1.34626
156840985	chr5:156840985:C:T	7.19828e-07	-1.26087	-1.37657
156841588	chr5:156841588:T:C	2.18962e-05	0.777617	-7.17427e-10
156842240	chr5:156842240:T:G	8.30981e-06	-2.20217e-10	-0.191257
156842360	chr5:156842360:C:A	4.7492e-05	-2.20217e-10	1.55187
156842761	chr5:156842761:C:T	2.64699e-06	-1.33527	-7.17427e-10
156842810	chr5:156842810:C:T	2.55907e-06	-2.20217e-10	-1.36905
156843210	chr5:156843210:A:T	2.54733e-06	-2.20217e-10	-1.37365
156843754	chr5:156843754:A:C	9.59227e-07	-0.963894	-1.38643
156843758	chr5:156843758:A:G	4.81823e-06	-0.736288	-7.17427e-10
156844508	chr5:156844508:C:T	1.02199e-05	-2.20217e-10	0.0156438
156844561	chr5:156844561:G:A	4.41463e-06	-2.20217e-10	-0.823771
156844698	chr5:156844698:G:A	2.51987e-06	-2.20217e-10	-1.38449
156844735	chr5:156844735:G:A	2.60651e-06	-0.557591	-0.793091
156844909	chr5:156844909:G:C	3.53971e-06	-2.20217e-10	-1.04465
156845007	chr5:156845007:G:A	3.97356e-06	-2.20217e-10	-0.929031
156845269	chr5:156845269:C:T	9.13705e-06	-0.424904	0.328547
156845421	chr5:156845421:C:T	8.83683e-07	-1.08631	-1.34604
156845479	chr5:156845479:C:T	1.01446e-06	-0.945556	-1.34879
156845516	chr5:156845516:C:T	4.58186e-06	-2.20217e-10	-0.78659
156845860	chr5:156845860:C:T	2.1846e-05	0.775322	-7.17427e-10
156845897	chr5:156845897:T:G	4.42041e-06	0.490927	-1.31339
156846191	chr5:156846191:G:C	1.55387e-05	-2.20217e-10	0.434639
156846314	chr5:156846314:G:A	2.12871e-06	-1.55318	-7.17427e-10
156846470	chr5:156846470:G:A	6.84592e-07	-1.30374	-1.38389
156847138	chr5:156847138:T:G	2.03817e-06	-1.59664	-7.17427e-10
156847623	chr5:156847623:G:A	1.77271e-06	-0.656254	-1.07993
156847749	chr5:156847749:G:A	2.82258e-06	-2.20217e-10	-1.27104
156848034	chr5:156848034:T:G	3.80359e-06	-2.20217e-10	-0.972749
156848358	chr5:156848358:A:T	2.52883e-06	-2.20217e-10	-1.38094
156848379	chr5:156848379:C:G	1.5481e-06	-0.898374	-0.973295
156848538	chr5:156848538:T:C	0.000204752	-2.20217e-10	3.0131
156848973	chr5:156848973:C:A	5.12946e-06	-2.20217e-10	-0.673695
156849327	chr5:156849327:C:T	9.18652e-06	-2.20217e-10	-0.0909571
156849372	chr5:156849372:T:C	3.4445e-06	-2.20217e-10	-1.07191
156849475	chr5:156849475:C:T	1.42924e-06	-1.27636	-0.675189
156849497	chr5:156849497:A:C	6.10843e-06	-2.20217e-10	-0.499025
156849518	chr5:156849518:A:C	2.89015e-06	-2.20217e-10	-1.24739
156850033	chr5:156850033:C:T	3.77739e-06	-2.20217e-10	-0.979661
156850454	chr5:156850454:G:T	2.55305e-06	-2.20217e-10	-1.37141
156850550	chr5:156850550:G:A	3.55594e-06	-2.20217e-10	-1.04008
156850748	chr5:156850748:C:T	2.47936e-06	-1.40069	-7.17427e-10
156851017	chr5:156851017:T:C	7.16242e-06	-2.20217e-10	-0.339847
156851059	chr5:156851059:A:G	2.52719e-06	-2.20217e-10	-1.38159
156851067	chr5:156851067:G:A	2.55313e-06	-0.421624	-0.949752
156851454	chr5:156851454:A:G	4.72327e-06	-2.20217e-10	-0.756193
156851508	chr5:156851508:G:A	2.58441e-06	-1.3592	-7.17427e-10
156851681	chr5:156851681:G:C	3.37638e-06	-2.20217e-10	-1.09189
156851777	chr5:156851777:C:T	2.54632e-06	-2.20217e-10	-1.37405
156852012	chr5:156852012:C:T	1.61762e-05	-0.251263	0.726107
156852043	chr5:156852043:T:A	5.61128e-06	-2.20217e-10	-0.583916
156852464	chr5:156852464:T:C	1.68134e-05	-0.292903	0.806384
156852669	chr5:156852669:A:T	2.17615e-06	-1.53114	-7.17427e-10
156853003	chr5:156853003:A:T	2.51573e-06	-2.20217e-10	-1.38613
156854123	chr5:156854123:C:T	2.69705e-06	-2.20217e-10	-1.31654
156854332	chr5:156854332:G:A	1.12189e-06	-0.803648	-1.39003
156854387	chr5:156854387:A:G	4.10091e-06	-2.20217e-10	-0.897485
156854810	chr5:156854810:C:G	2.54891e-06	-2.20217e-10	-1.37303
156855121	chr5:156855121:G:A	2.58713e-06	-0.615911	-0.742235
156855160	chr5:156855160:T:C	1.16314e-06	-0.904698	-1.25287
156855327	chr5:156855327:G:A	2.9835e-06	-2.20217e-10	-1.2156
156855458	chr5:156855458:G:T	2.81521e-06	-0.470162	-0.803496
156855662	chr5:156855662:C:T	2.71822e-06	-2.20217e-10	-1.30872
156855957	chr5:156855957:T:A	4.95764e-06	-2.20217e-10	-0.707765
156856286	chr5:156856286:A:G	1.32975e-06	-0.735407	-1.2883
156856302	chr5:156856302:T:C	1.1159e-06	-0.808591	-1.39044
156856392	chr5:156856392:A:C	4.5937e-06	-0.784008	-7.17427e-10
156856404	chr5:156856404:G:A	1.18417e-06	-0.898062	-1.24159
156856621	chr5:156856621:GT:G	1.31741e-05	-0.379739	0.6493
156856665	chr5:156856665:T:C	3.004e-06	-2.20217e-10	-1.20875
156856777	chr5:156856777:A:G	1.36046e-06	-0.721971	-1.2789
156856784	chr5:156856784:G:T	9.48156e-05	-2.20217e-10	2.24324
156856798	chr5:156856798:T:C	7.85852e-06	-0.526592	0.279496
156856832	chr5:156856832:G:A	2.52293e-06	-2.20217e-10	-1.38327
156856959	chr5:156856959:C:T	5.52916e-06	-2.20217e-10	-0.598658
156857485	chr5:156857485:T:C	8.40741e-06	-0.497077	0.317496
156857486	chr5:156857486:G:C	2.5313e-06	-2.20217e-10	-1.37996
156857580	chr5:156857580:A:C	2.54024e-06	-2.20217e-10	-1.37644
156858031	chr5:156858031:G:A	3.28637e-06	-2.20217e-10	-1.11891
156858666	chr5:156858666:C:T	3.47523e-06	-2.20217e-10	-1.06303
156858777	chr5:156858777:T:A	3.00475e-06	-2.20217e-10	-1.2085
156858990	chr5:156858990:T:A	4.18234e-06	0.283639	-1.16146
156859417	chr5:156859417:G:C	3.9418e-06	-2.20217e-10	-0.937056
156859566	chr5:156859566:G:A	2.54572e-06	-2.20217e-10	-1.37428
156859654	chr5:156859654:G:A	4.9971e-06	-2.20217e-10	-0.699837
156860074	chr5:156860074:A:G	4.96471e-06	-2.20217e-10	-0.706339
156861693	chr5:156861693:C:T	4.96471e-06	-2.20217e-10	-0.706339
156861811	chr5:156861811:G:A	1.43632e-05	-0.341968	0.697943
156861853	chr5:156861853:A:G	7.76178e-06	-2.20217e-10	-0.259482
156862242	chr5:156862242:G:A	1.26241e-05	-0.334063	0.560977
156862339	chr5:156862339:A:T	4.54828e-06	-2.20217e-10	-0.793946
156862940	chr5:156862940:A:G	2.52592e-06	-2.20217e-10	-1.38209
156863052	chr5:156863052:G:T	2.7295e-06	-2.20217e-10	-1.30457
156863256	chr5:156863256:C:A	2.51787e-06	-2.20217e-10	-1.38528
156863266	chr5:156863266:C:T	3.99354e-06	-2.20217e-10	-0.924015
156863592	chr5:156863592:T:C	2.52522e-06	-2.20217e-10	-1.38237
156863960	chr5:156863960:C:T	1.3639e-06	-1.04638	-0.951971
156864040	chr5:156864040:T:C	2.03864e-06	-1.59641	-7.17427e-10
156864594	chr5:156864594:T:C	8.4976e-06	-0.440674	0.271763
156864621	chr5:156864621:T:A	8.04494e-06	-0.473841	0.25019
156865082	chr5:156865082:T:C	4.53808e-06	-2.20217e-10	-0.79619
156865200	chr5:156865200:C:T	9.63636e-07	-1.43592	-0.909819
156865557	chr5:156865557:T:C	1.42343e-06	-1.55542	-0.400209
156865718	chr5:156865718:T:G	5.16087e-06	-2.20217e-10	-0.667588
156865858	chr5:156865858:A:G	2.60422e-06	-2.20217e-10	-1.35156
156866285	chr5:156866285:A:G	2.75442e-06	-2.20217e-10	-1.29549
156866520	chr5:156866520:C:T	2.49356e-06	-2.20217e-10	-1.39498
156866802	chr5:156866802:C:T	2.76413e-06	-2.20217e-10	-1.29197
156866805	chr5:156866805:C:A	2.93458e-06	-2.20217e-10	-1.23213
156866826	chr5:156866826:G:A	7.44073e-06	-2.20217e-10	-0.301725
156867947	chr5:156867947:ACTTCTGAAGCTG:A	1.27039e-06	-1.30264	-0.766733
156868009	chr5:156868009:G:A	2.08845e-06	-1.57227	-7.17427e-10
156868361	chr5:156868361:G:A	3.16448e-05	-1.51076	2.65664
156868373	chr5:156868373:C:T	2.50678e-06	-2.20217e-10	-1.38969
156868378	chr5:156868378:C:T	1.73249e-06	-1.07377	-0.685362
156868518	chr5:156868518:G:C	1.03376e-06	-1.53752	-0.737969
156868546	chr5:156868546:G:A	7.81706e-06	-2.20217e-10	-0.252386
156868980	chr5:156868980:T:G	1.64156e-06	-1.11888	-0.694163
156869183	chr5:156869183:C:T	3.18171e-06	-2.20217e-10	-1.15128
156869286	chr5:156869286:A:G	6.91165e-06	-2.20217e-10	-0.375486
156869313	chr5:156869313:C:T	5.79935e-06	-2.20217e-10	-0.550948
156869319	chr5:156869319:G:T	5.15942e-06	-2.20217e-10	-0.667869
156869618	chr5:156869618:C:A	3.59537e-06	-2.20217e-10	-1.02905
156869673	chr5:156869673:A:G	2.11034e-06	-1.56184	-7.17427e-10
156869972	chr5:156869972:T:A	2.78271e-06	-2.20217e-10	-1.28527
156870479	chr5:156870479:G:A	5.75669e-06	-2.20217e-10	-0.558332
156870547	chr5:156870547:A:G	4.10121e-06	-2.20217e-10	-0.897412
156870700	chr5:156870700:C:T	6.77426e-06	-2.20217e-10	-0.395565
156870816	chr5:156870816:A:G	2.52389e-06	-2.20217e-10	-1.38289
156870998	chr5:156870998:C:T	7.69062e-06	-2.20217e-10	-0.268694
156871039	chr5:156871039:A:T	3.9911e-06	-2.20217e-10	-0.924627
156871424	chr5:156871424:T:C	4.37701e-06	-2.20217e-10	-0.83233
156871535	chr5:156871535:T:C	2.76024e-06	-2.20217e-10	-1.29338
156871575	chr5:156871575:G:A	5.3478e-06	-2.20217e-10	-0.632009
156872091	chr5:156872091:G:A	4.46833e-06	-2.20217e-10	-0.811679
156872339	chr5:156872339:C:A	2.78576e-06	-2.20217e-10	-1.28417
156872383	chr5:156872383:C:G	6.85537e-06	-2.20217e-10	-0.383661
156872441	chr5:156872441:G:A	2.7109e-06	-2.20217e-10	-1.31142
156872507	chr5:156872507:C:T	1.7009e-06	-1.0884	-0.689135
156872616	chr5:156872616:A:G	2.80836e-05	-1.53692	2.56341
156872618	chr5:156872618:A:G	2.1149e-06	-1.55969	-7.17427e-10
156873460	chr5:156873460:T:C	7.27207e-06	-2.20217e-10	-0.324653
156873518	chr5:156873518:G:A	2.50701e-06	-2.20217e-10	-1.38961
156873649	chr5:156873649:A:T	6.66859e-06	-2.20217e-10	-0.411286
156873745	chr5:156873745:G:A	6.94724e-06	-2.20217e-10	-0.370349
156874302	chr5:156874302:GAAC:G	2.7318e-06	-2.20217e-10	-1.30373
156874329	chr5:156874329:A:C	2.63476e-06	-2.20217e-10	-1.3399
156874425	chr5:156874425:A:G	1.61832e-05	0.475282	-7.17427e-10
156874795	chr5:156874795:T:C	2.73022e-06	-2.20217e-10	-1.30431
156875278	chr5:156875278:T:A	6.75191e-06	-2.20217e-10	-0.398868
156875337	chr5:156875337:G:A	7.88083e-07	-1.62321	-0.923634
156875834	chr5:156875834:C:T	2.56496e-06	-2.20217e-10	-1.36675
156875967	chr5:156875967:G:A	1.02477e-06	-1.56845	-0.715783
156876170	chr5:156876170:T:C	3.80245e-06	-2.20217e-10	-0.97305
156876232	chr5:156876232:C:T	1.0004e-06	-1.57706	-0.731231
156876233	chr5:156876233:A:C	2.95698e-06	-2.20217e-10	-1.22453
156876553	chr5:156876553:G:A	3.21346e-06	-2.20217e-10	-1.14134
156877006	chr5:156877006:A:C	6.42491e-06	-2.20217e-10	-0.448512
156877022	chr5:156877022:A:G	2.85836e-06	-2.20217e-10	-1.25845
156877495	chr5:156877495:T:C	5.00298e-06	-2.20217e-10	-0.69866
156877648	chr5:156877648:T:C	2.14609e-06	-1.54505	-7.17427e-10
156877738	chr5:156877738:T:C	2.13368e-06	-1.55084	-7.17427e-10
156878506	chr5:156878506:C:T	6.96973e-06	-2.20217e-10	-0.367118
156878614	chr5:156878614:C:T	3.48476e-06	-2.20217e-10	-1.06029
156878636	chr5:156878636:A:AACC	7.00357e-06	-2.20217e-10	-0.362275
156878681	chr5:156878681:C:T	4.52843e-06	-2.20217e-10	-0.798319
156878824	chr5:156878824:A:G	2.50773e-06	-2.20217e-10	-1.38932
156879600	chr5:156879600:C:A	1.34561e-05	-1.54893	1.83966
156880210	chr5:156880210:G:A	4.50863e-06	-2.20217e-10	-0.8027
156880631	chr5:156880631:T:G	6.06885e-06	-2.20217e-10	-0.505526
156880663	chr5:156880663:C:A	5.9903e-06	-2.20217e-10	-0.518553
156880744	chr5:156880744:A:G	1.52585e-06	-1.19797	-0.68817
156880770	chr5:156880770:A:G	2.72335e-06	-2.20217e-10	-1.30683
156880879	chr5:156880879:A:G	2.51299e-06	-2.20217e-10	-1.38722
156880988	chr5:156880988:G:A	6.03186e-06	-2.20217e-10	-0.511639
156881094	chr5:156881094:T:TG	6.51633e-06	-2.20217e-10	-0.434383
156881320	chr5:156881320:C:T	2.6753e-06	-2.20217e-10	-1.32463
156881769	chr5:156881769:T:C	2.51209e-06	-2.20217e-10	-1.38758
156882008	chr5:156882008:G:C	3.04987e-06	-2.20217e-10	-1.1936
156882121	chr5:156882121:T:C	2.91045e-06	-2.20217e-10	-1.24039
156882385	chr5:156882385:G:A	2.75462e-06	-2.20217e-10	-1.29541
156882843	chr5:156882843:C:T	2.58468e-06	-2.20217e-10	-1.35909
156883105	chr5:156883105:A:G	2.54641e-06	-2.20217e-10	-1.37401
156883245	chr5:156883245:A:G	1.18697e-06	-1.065	-1.07229
156883277	chr5:156883277:T:C	3.23528e-06	-2.20217e-10	-1.13458
156883923	chr5:156883923:T:C	3.79943e-06	-2.20217e-10	-0.973843
156884613	chr5:156884613:T:C	9.32751e-07	-1.61853	-0.759782
156884659	chr5:156884659:A:G	1.38869e-05	-2.20217e-10	0.322252
156884708	chr5:156884708:T:C	2.48889e-06	-2.20217e-10	-1.39686
156884882	chr5:156884882:G:A	2.48852e-06	-2.20217e-10	-1.39701
156885099	chr5:156885099:C:T	9.99336e-07	-1.54313	-0.766231
156885983	chr5:156885983:A:G	2.4887e-06	-2.20217e-10	-1.39694
156886526	chr5:156886526:G:A	2.48864e-06	-2.20217e-10	-1.39696
156887046	chr5:156887046:A:G	2.50724e-06	-2.20217e-10	-1.38951
156887251	chr5:156887251:T:C	5.49904e-06	-1.62318	1.01906
156887355	chr5:156887355:G:C	5.72774e-06	-1.62313	1.05976
156887511	chr5:156887511:GTGTA:G	7.00478e-06	-2.20217e-10	-0.362101
156887721	chr5:156887721:A:G	2.50073e-06	-2.20217e-10	-1.39211
156887910	chr5:156887910:AC:A	2.64819e-06	-2.20217e-10	-1.33482
156888029	chr5:156888029:G:A	3.01992e-06	-2.20217e-10	-1.20346
156888282	chr5:156888282:C:T	4.51656e-06	-1.62033	0.819388
156888623	chr5:156888623:T:A	4.88652e-06	-1.62271	0.900492
156888651	chr5:156888651:G:A	4.92568e-06	-1.62215	0.907912
156888674	chr5:156888674:G:A	2.52882e-06	-2.20217e-10	-1.38094
156888734	chr5:156888734:C:A	2.49562e-06	-2.20217e-10	-1.39416
156889116	chr5:156889116:G:C	2.50202e-06	-2.20217e-10	-1.39159
156889127	chr5:156889127:A:G	3.86282e-06	-1.62225	0.664951
156889142	chr5:156889142:C:T	3.74739e-06	-1.62248	0.634849
156889662	chr5:156889662:C:T	6.51875e-06	-1.61379	1.17978
156889752	chr5:156889752:G:GC	3.90965e-06	-1.62153	0.67628
156889942	chr5:156889942:C:A	1.33319e-06	-1.57425	-0.446867
156889982	chr5:156889982:G:C	4.39264e-06	-1.62191	0.793144
156889987	chr5:156889987:A:AG	4.35614e-06	-1.62082	0.783716
156890205	chr5:156890205:A:G	4.16345e-06	-2.20217e-10	-0.882349
156890309	chr5:156890309:C:T	1.07654e-05	-2.20217e-10	0.0676451
156890538	chr5:156890538:C:T	3.01458e-06	-1.20523	-7.17427e-10
156890786	chr5:156890786:C:T	2.31382e-06	-1.46979	-7.17427e-10
156890831	chr5:156890831:G:A	2.78197e-06	-1.28553	-7.17427e-10
156891218	chr5:156891218:T:C	2.48839e-06	-2.20217e-10	-1.39706
156891440	chr5:156891440:C:T	2.49878e-06	-2.20217e-10	-1.39289
156891494	chr5:156891494:G:A	2.50456e-06	-2.20217e-10	-1.39058
156891571	chr5:156891571:A:G	4.87026e-06	-1.61223	0.886683
156891687	chr5:156891687:T:A	2.48872e-06	-2.20217e-10	-1.39693
156891699	chr5:156891699:G:A	1.36947e-05	0.308318	-7.17427e-10
156891721	chr5:156891721:C:T	2.52961e-06	-2.20217e-10	-1.38063
156891830	chr5:156891830:C:A	4.33401e-06	-1.60484	0.762635
156891876	chr5:156891876:G:A	2.68766e-06	-2.20217e-10	-1.32002
156892453	chr5:156892453:T:C	1.20624e-06	-1.59979	-0.521397
156892529	chr5:156892529:A:G	2.48917e-06	-2.20217e-10	-1.39675
156892639	chr5:156892639:G:A	3.01964e-06	-2.20217e-10	-1.20356
156893338	chr5:156893338:C:T	2.57744e-06	-2.20217e-10	-1.3619
156893350	chr5:156893350:A:G	4.67364e-06	-2.20217e-10	-0.766757
156893403	chr5:156893403:A:C	2.48842e-06	-2.20217e-10	-1.39705
156893573	chr5:156893573:G:T	2.51769e-06	-2.20217e-10	-1.38535
156893957	chr5:156893957:A:G	5.11398e-06	-2.20217e-10	-0.676716
156894503	chr5:156894503:A:G	2.51769e-06	-2.20217e-10	-1.38535
156894671	chr5:156894671:T:C	2.51239e-06	-2.20217e-10	-1.38746
156895044	chr5:156895044:A:C	2.54094e-06	-2.20217e-10	-1.37616
156895045	chr5:156895045:CA:C	2.52175e-06	-2.20217e-10	-1.38374
156895207	chr5:156895207:C:T	7.32854e-06	-0.316918	-7.17427e-10
156895225	chr5:156895225:G:A	2.49517e-06	-2.20217e-10	-1.39434
156895297	chr5:156895297:A:G	9.89893e-07	-1.59451	-0.724348
156895476	chr5:156895476:C:T	2.52103e-06	-2.20217e-10	-1.38403
156895495	chr5:156895495:T:C	4.76687e-06	-2.20217e-10	-0.747004
156895658	chr5:156895658:A:G	2.52215e-06	-2.20217e-10	-1.38358
156895793	chr5:156895793:C:T	2.51218e-06	-2.20217e-10	-1.38754
156895867	chr5:156895867:C:T	9.49258e-07	-1.604	-0.756771
156895879	chr5:156895879:G:A	2.58979e-06	-2.20217e-10	-1.35712
156896228	chr5:156896228:T:A	4.72903e-06	-0.754974	-7.17427e-10
156896311	chr5:156896311:G:A	3.60856e-06	-2.20217e-10	-1.02538
156896487	chr5:156896487:G:C	2.52097e-06	-2.20217e-10	-1.38405
156896706	chr5:156896706:G:A	1.08737e-06	-1.57901	-0.645926
156896975	chr5:156896975:G:A	5.25868e-06	-0.648814	-7.17427e-10
156897158	chr5:156897158:GA:G	2.67424e-06	-2.20217e-10	-1.32503
156897181	chr5:156897181:C:T	2.51778e-06	-2.20217e-10	-1.38532
156897523	chr5:156897523:T:C	8.08682e-06	-2.20217e-10	-0.218458
156897691	chr5:156897691:G:A	2.51845e-06	-2.20217e-10	-1.38505
156898013	chr5:156898013:C:T	7.26099e-06	-1.4971	1.17092
156898200	chr5:156898200:A:G	9.51632e-06	-2.20217e-10	-0.055686
156898401	chr5:156898401:A:G	2.1001e-06	-1.56671	-7.17427e-10
156898466	chr5:156898466:T:G	2.82821e-06	-2.20217e-10	-1.26905
156898475	chr5:156898475:C:T	2.68838e-06	-2.20217e-10	-1.31976
156898501	chr5:156898501:C:T	2.34404e-06	-1.45682	-7.17427e-10
156898946	chr5:156898946:C:T	2.65963e-06	-2.20217e-10	-1.33051
156899051	chr5:156899051:G:A	3.61298e-06	-2.20217e-10	-1.02416
156899242	chr5:156899242:A:C	2.5084e-06	-2.20217e-10	-1.38905
156899352	chr5:156899352:A:G	2.5207e-06	-2.20217e-10	-1.38416
156899433	chr5:156899433:A:G	1.53967e-06	-1.59757	-0.279551
156900172	chr5:156900172:G:A	1.53437e-06	-1.59746	-0.283112
156900396	chr5:156900396:A:G	1.51922e-06	-1.60332	-0.287174
156900531	chr5:156900531:C:T	9.16287e-05	-2.20217e-10	2.20905
156900856	chr5:156900856:T:A	1.03413e-06	-1.60864	-0.666495
156900969	chr5:156900969:G:C	1.4426e-06	-1.62114	-0.321111
156901254	chr5:156901254:G:C	9.7046e-07	-1.61067	-0.72801
156901919	chr5:156901919:T:C	2.76363e-06	-1.29215	-7.17427e-10
156902095	chr5:156902095:G:A	1.07378e-06	-1.605	-0.632504
156902446	chr5:156902446:G:A	5.92528e-06	-2.20217e-10	-0.529466
156902477	chr5:156902477:G:A	2.01899e-06	-1.6061	-7.17427e-10
156902511	chr5:156902511:T:C	2.52221e-06	-2.20217e-10	-1.38356
156902591	chr5:156902591:T:G	2.64413e-06	-2.20217e-10	-1.33635
156902712	chr5:156902712:T:C	1.4488e-06	-1.51567	-0.42229
156902989	chr5:156902989:A:G	7.34182e-05	-2.20217e-10	1.98748
156903529	chr5:156903529:G:A	1.60405e-06	-1.61387	-0.222295
156903552	chr5:156903552:T:C	1.58374e-06	-1.61267	-0.236229
156903650	chr5:156903650:C:T	9.99763e-07	-1.61386	-0.695072
156904016	chr5:156904016:G:A	2.03987e-06	-1.35659	-0.239218
156904073	chr5:156904073:A:G	1.99685e-06	-1.61712	-7.17427e-10
156904210	chr5:156904210:T:TCG	3.16954e-06	-2.20217e-10	-1.15511
156904526	chr5:156904526:G:T	3.63668e-06	-2.20217e-10	-1.01762
156904742	chr5:156904742:T:C	3.05421e-06	-2.20217e-10	-1.19217
156904823	chr5:156904823:T:C	1.05497e-06	-1.61299	-0.64219
156904954	chr5:156904954:C:A	2.7069e-06	0.00332212	-1.31621
156905137	chr5:156905137:T:C	4.99115e-07	-1.60941	-1.39421
156905738	chr5:156905738:C:T	6.77366e-07	-1.34527	-1.35297
156905771	chr5:156905771:G:A	1.10095e-05	0.090064	-7.17427e-10
156906089	chr5:156906089:T:G	2.82766e-06	-2.20217e-10	-1.26925
156906100	chr5:156906100:T:C	2.52518e-06	-2.20217e-10	-1.38238
156906213	chr5:156906213:T:C	1.00144e-06	-1.62262	-0.68464
156906462	chr5:156906462:A:T	4.18126e-06	-2.20217e-10	-0.878081
156906489	chr5:156906489:C:T	2.87037e-06	-2.20217e-10	-1.25425
156906505	chr5:156906505:GT:G	1.14036e-06	-0.816948	-1.3604
156906807	chr5:156906807:A:C	1.6462e-06	-1.61828	-0.191947
156906967	chr5:156906967:A:G	1.07486e-06	-1.50819	-0.728315
156907445	chr5:156907445:G:A	1.31742e-06	-0.931126	-1.10189
156907667	chr5:156907667:GCAT:G	5.39289e-06	-2.20217e-10	-0.623613
156907674	chr5:156907674:CA:C	5.39289e-06	-2.20217e-10	-0.623613
156907772	chr5:156907772:G:T	2.00667e-06	-1.61222	-7.17427e-10
156908120	chr5:156908120:T:G	4.45698e-06	-2.20217e-10	-0.814224
156908216	chr5:156908216:T:A	4.46608e-06	-2.20217e-10	-0.812183
156908286	chr5:156908286:T:C	4.45408e-06	-2.20217e-10	-0.814874
156908520	chr5:156908520:A:G	4.44008e-06	0.578508	-1.39653
156908635	chr5:156908635:G:T	4.72052e-06	-2.20217e-10	-0.756775
156908659	chr5:156908659:A:G	3.02807e-06	-2.20217e-10	-1.20077
156908780	chr5:156908780:T:C	6.86419e-06	-0.382376	-7.17427e-10
156908803	chr5:156908803:C:T	2.61719e-06	-2.20217e-10	-1.34659
156908894	chr5:156908894:T:C	7.13487e-06	-2.20217e-10	-0.343701
156908944	chr5:156908944:G:A	2.65559e-06	-2.20217e-10	-1.33203
156909040	chr5:156909040:G:A	2.5015e-06	-2.20217e-10	-1.3918
156909088	chr5:156909088:T:G	4.46439e-06	-2.20217e-10	-0.812561
156909399	chr5:156909399:G:A	3.56966e-06	-2.20217e-10	-1.03622
156909544	chr5:156909544:C:T	4.38981e-06	-2.20217e-10	-0.829408
156909612	chr5:156909612:C:T	4.38981e-06	-2.20217e-10	-0.829408
156909617	chr5:156909617:T:C	6.98117e-06	-2.20217e-10	-0.365478
156909618	chr5:156909618:C:T	2.91206e-06	-2.20217e-10	-1.23984
156909870	chr5:156909870:T:G	7.29935e-06	-2.20217e-10	-0.320909
156909976	chr5:156909976:A:G	1.30184e-05	0.991062	-0.733391
156910379	chr5:156910379:GC:G	2.97134e-06	-2.20217e-10	-1.21968
156910448	chr5:156910448:T:C	1.35279e-05	-2.20217e-10	0.296061
156910524	chr5:156910524:A:T	4.97472e-06	-2.20217e-10	-0.704326
156910633	chr5:156910633:C:T	2.66141e-06	-2.20217e-10	-1.32984
156910736	chr5:156910736:C:G	2.62021e-06	-2.20217e-10	-1.34544
156911184	chr5:156911184:G:GCT	6.50857e-06	-2.20217e-10	-0.435574
156911624	chr5:156911624:T:C	4.1574e-06	-2.20217e-10	-0.883804
156912103	chr5:156912103:T:G	4.90484e-06	-2.20217e-10	-0.718471
156912180	chr5:156912180:A:G	3.88476e-06	-2.20217e-10	-0.951633
156912448	chr5:156912448:C:T	4.10644e-06	-2.20217e-10	-0.896137
156912660	chr5:156912660:C:T	2.57535e-06	-2.20217e-10	-1.36271
156912849	chr5:156912849:A:G	2.97134e-06	-2.20217e-10	-1.21968
156912895	chr5:156912895:G:A	4.35164e-06	-2.20217e-10	-0.838142
156913123	chr5:156913123:G:A	4.6666e-06	-2.20217e-10	-0.768265
156913751	chr5:156913751:C:T	2.05559e-06	-0.956045	-0.632084
156913988	chr5:156913988:G:A	4.14705e-06	-2.20217e-10	-0.886298
156914170	chr5:156914170:C:T	4.1676e-06	-2.20217e-10	-0.881353
156914424	chr5:156914424:T:C	4.15421e-06	-2.20217e-10	-0.884572
156914676	chr5:156914676:C:T	4.16868e-06	-2.20217e-10	-0.881096
156914995	chr5:156914995:T:G	2.16535e-06	-1.53611	-7.17427e-10
156915507	chr5:156915507:C:T	2.78527e-06	-2.20217e-10	-1.28435
156915747	chr5:156915747:G:A	3.93397e-06	-2.20217e-10	-0.939045
156915759	chr5:156915759:T:C	4.69431e-06	-2.20217e-10	-0.762343
156916534	chr5:156916534:C:T	4.57367e-06	-2.20217e-10	-0.788379
156916654	chr5:156916654:G:A	3.87636e-06	-2.20217e-10	-0.953797
156916667	chr5:156916667:A:G	9.67995e-06	-2.20217e-10	-0.0386371
156916739	chr5:156916739:G:A	3.87544e-06	-2.20217e-10	-0.954035
156917066	chr5:156917066:T:C	2.73074e-06	-2.20217e-10	-1.30412
156917518	chr5:156917518:G:A	2.94827e-06	-2.20217e-10	-1.22747
156918067	chr5:156918067:G:A	2.0163e-06	-1.60743	-7.17427e-10
156918314	chr5:156918314:G:T	3.54085e-06	-1.04433	-7.17427e-10
156918453	chr5:156918453:T:G	3.46588e-06	-0.0266828	-1.03904
156918670	chr5:156918670:T:C	2.74713e-06	-2.20217e-10	-1.29814
156918724	chr5:156918724:T:C	2.17074e-06	-0.166917	-1.36671
156918981	chr5:156918981:A:G	1.33006e-05	1.18937	-0.910254
156919453	chr5:156919453:G:A	9.65627e-06	-2.20217e-10	-0.0410866
156919517	chr5:156919517:T:C	9.33207e-06	-2.20217e-10	-0.0752374
156919830	chr5:156919830:C:T	9.87833e-06	-2.20217e-10	-0.0183506
156919895	chr5:156919895:G:A	4.06503e-06	-2.20217e-10	-0.906273
156920171	chr5:156920171:C:G	3.37807e-06	-2.20217e-10	-1.09139
156920203	chr5:156920203:C:T	5.73745e-07	-1.51534	-1.34893
156920261	chr5:156920261:C:T	1.10816e-05	-2.20217e-10	0.0965875
156920341	chr5:156920341:C:T	7.94442e-06	-2.20217e-10	-0.236225
156920672	chr5:156920672:G:A	3.53608e-06	-2.20217e-10	-1.04568
156920701	chr5:156920701:A:G	2.94677e-05	-2.20217e-10	1.0746
156920805	chr5:156920805:C:G	2.03455e-05	-2.20217e-10	0.704163
156922351	chr5:156922351:T:C	2.19075e-05	1.77167	-0.993538
156922390	chr5:156922390:C:T	6.08811e-06	-2.20217e-10	-0.502357
156923049	chr5:156923049:A:G	2.1465e-05	-2.20217e-10	0.757727
156923090	chr5:156923090:G:A	0.000112974	-2.20217e-10	2.41846
156923096	chr5:156923096:C:T	8.21246e-06	1.19338	-1.39642
156923449	chr5:156923449:TA:T	1.06573e-05	1.43303	-1.37547
156923580	chr5:156923580:C:T	2.91567e-05	2.12275	-1.05876
156923739	chr5:156923739:T:G	2.50507e-06	-2.20217e-10	-1.39038
156923797	chr5:156923797:C:T	1.26652e-06	-1.61739	-0.455039
156924020	chr5:156924020:T:C	2.40185e-05	1.92915	-1.05902
156924028	chr5:156924028:G:C	2.49134e-06	-2.20217e-10	-1.39588
156924246	chr5:156924246:C:T	2.10213e-05	-2.20217e-10	0.736844
156924254	chr5:156924254:T:C	3.51665e-06	-2.20217e-10	-1.05118
156924336	chr5:156924336:T:C	3.00278e-05	1.87409	-0.780663
156924492	chr5:156924492:G:C	2.56505e-05	1.98215	-1.04628
156924663	chr5:156924663:G:A	2.56031e-05	1.98167	-1.04765
156925267	chr5:156925267:A:G	5.80211e-06	0.831098	-1.38157
156925369	chr5:156925369:C:T	2.5751e-06	-2.20217e-10	-1.36281
156925575	chr5:156925575:C:T	4.11551e-06	-2.20217e-10	-0.893932
156925766	chr5:156925766:G:C	4.34998e-06	-0.838524	-7.17427e-10
156925951	chr5:156925951:T:C	2.00025e-06	-1.61542	-7.17427e-10
156926397	chr5:156926397:T:A	2.7962e-06	-2.20217e-10	-1.28043
156926725	chr5:156926725:A:G	1.2294e-05	1.55258	-1.35216
156927003	chr5:156927003:C:T	4.81564e-06	-0.736825	-7.17427e-10
156927089	chr5:156927089:T:A	6.35765e-06	-2.20217e-10	-0.459035
156927163	chr5:156927163:G:T	6.08811e-06	-2.20217e-10	-0.502357
156927272	chr5:156927272:T:A	2.97754e-06	-2.20217e-10	-1.2176
156927409	chr5:156927409:C:T	2.00712e-06	-1.612	-7.17427e-10
156927466	chr5:156927466:G:A	3.67274e-05	0.565402	0.729428
156927591	chr5:156927591:G:A	2.6938e-06	-2.20217e-10	-1.31774
156928140	chr5:156928140:C:A	4.94303e-06	0.310525	-1.02124
156928352	chr5:156928352:A:G	2.4139e-05	-2.20217e-10	0.875135
156928364	chr5:156928364:A:G	5.5631e-06	0.413694	-1.00623
156928391	chr5:156928391:G:T	3.25116e-06	-2.20217e-10	-1.12968
156928490	chr5:156928490:G:A	2.62397e-06	-2.20217e-10	-1.34401
156928661	chr5:156928661:G:T	3.22427e-06	-2.20217e-10	-1.13799
156929058	chr5:156929058:C:T	3.01129e-06	-2.20217e-10	-1.20633
156929283	chr5:156929283:T:C	1.1971e-05	-2.20217e-10	0.173794
156929338	chr5:156929338:G:A	6.33658e-06	-2.20217e-10	-0.462355
156929467	chr5:156929467:A:G	1.37333e-05	1.5705	-1.25937
156929902	chr5:156929902:G:A	4.57456e-06	-2.20217e-10	-0.788183
156930005	chr5:156930005:C:T	2.04183e-06	-1.59485	-7.17427e-10
156930018	chr5:156930018:T:C	2.75641e-06	-2.20217e-10	-1.29477
156930059	chr5:156930059:C:G	4.42994e-06	-2.20217e-10	-0.820308
156930127	chr5:156930127:A:G	1.24473e-05	1.3497	-1.13689
156930133	chr5:156930133:T:C	8.52767e-06	-2.20217e-10	-0.165378
156930146	chr5:156930146:G:T	3.49244e-06	-2.20217e-10	-1.05809
156930159	chr5:156930159:G:T	1.46552e-05	-2.20217e-10	0.3761
156930425	chr5:156930425:T:C	8.14204e-06	-2.20217e-10	-0.211654
156930451	chr5:156930451:A:T	2.49232e-06	-2.20217e-10	-1.39548
156930863	chr5:156930863:T:C	2.49144e-06	-2.20217e-10	-1.39583
156931008	chr5:156931008:G:T	5.96419e-05	-2.20217e-10	1.77966
156931659	chr5:156931659:A:G	2.49217e-06	-2.20217e-10	-1.39554
156932038	chr5:156932038:T:C	8.99353e-06	-2.20217e-10	-0.112189
156932072	chr5:156932072:T:C	2.70174e-06	-2.20217e-10	-1.3148
156932081	chr5:156932081:T:C	3.29937e-06	-2.20217e-10	-1.11496
156932283	chr5:156932283:T:G	3.32306e-06	-2.20217e-10	-1.10781
156932391	chr5:156932391:A:G	2.11028e-05	-2.20217e-10	0.740711
156932469	chr5:156932469:C:G	2.49449e-06	-2.20217e-10	-1.39461
156932784	chr5:156932784:A:G	1.48281e-05	-2.20217e-10	0.38783
156932895	chr5:156932895:TC:T	2.49368e-06	-2.20217e-10	-1.39494
156933182	chr5:156933182:A:C	9.60452e-06	0.988258	-1.03472
156933371	chr5:156933371:A:G	1.18212e-05	-2.20217e-10	0.161202
156933805	chr5:156933805:C:A	2.55965e-05	0.815583	0.118179
156934129	chr5:156934129:C:T	2.82748e-06	-2.20217e-10	-1.26931
156934152	chr5:156934152:CT:C	2.71386e-06	-2.20217e-10	-1.31032
156934246	chr5:156934246:T:G	4.79544e-06	-2.20217e-10	-0.74103
156934529	chr5:156934529:T:C	2.49231e-06	-2.20217e-10	-1.39549
156934541	chr5:156934541:G:C	6.7591e-06	0.572079	-0.969884
156935006	chr5:156935006:A:G	2.04452e-06	-1.59353	-7.17427e-10
156935135	chr5:156935135:T:C	2.77063e-06	-2.20217e-10	-1.28962
156936067	chr5:156936067:C:T	8.77559e-06	-2.20217e-10	-0.13672
156936119	chr5:156936119:G:A	1.35888e-05	-2.20217e-10	0.300552
156936153	chr5:156936153:C:T	1.14841e-05	1.19239	-1.06012
156936216	chr5:156936216:G:A	2.65816e-06	-2.20217e-10	-1.33106
156936622	chr5:156936622:T:C	2.75678e-06	-2.20217e-10	-1.29463
156936800	chr5:156936800:C:T	4.1109e-06	-2.20217e-10	-0.895051
156937027	chr5:156937027:C:T	6.30171e-06	-2.20217e-10	-0.467873
156937465	chr5:156937465:C:G	9.31734e-06	-2.20217e-10	-0.0768174
156938044	chr5:156938044:T:C	2.75641e-06	-2.20217e-10	-1.29477
156938355	chr5:156938355:T:A	9.23334e-06	1.0108	-1.09667
156938461	chr5:156938461:A:C	9.27624e-06	1.01989	-1.10113
156938565	chr5:156938565:G:A	9.44643e-06	1.04876	-1.11182
156938669	chr5:156938669:G:A	2.56548e-06	-2.20217e-10	-1.36655
156938836	chr5:156938836:C:T	1.17179e-05	-2.20217e-10	0.152424
156938912	chr5:156938912:G:A	8.06756e-06	-2.20217e-10	-0.220843
156939041	chr5:156939041:T:C	3.88032e-06	-2.20217e-10	-0.952778
156939285	chr5:156939285:T:C	8.96569e-06	0.959543	-1.07483
156939355	chr5:156939355:G:A	2.64335e-06	-2.20217e-10	-1.33665
156939677	chr5:156939677:T:C	8.46107e-06	-2.20217e-10	-0.173218
156940081	chr5:156940081:T:C	0.00134874	5.10759	-0.209354
156940289	chr5:156940289:G:A	1.32492e-05	1.60791	-1.33267
156940324	chr5:156940324:C:T	3.3845e-05	-2.20217e-10	1.2131
156940475	chr5:156940475:G:A	5.43329e-06	-2.20217e-10	-0.61615
156940528	chr5:156940528:C:T	7.27796e-07	-1.22922	-1.39721
156940818	chr5:156940818:C:T	8.45667e-06	0.953276	-1.12701
156942052	chr5:156942052:G:A	4.88843e-06	-2.20217e-10	-0.721823
156942138	chr5:156942138:G:A	2.85502e-06	-2.20217e-10	-1.25961
156942160	chr5:156942160:C:T	0.00289272	5.09729	0.563962
156942287	chr5:156942287:C:T	2.56475e-06	-2.20217e-10	-1.36683
156942359	chr5:156942359:T:C	3.821e-05	1.14523	0.189173
156942657	chr5:156942657:C:A	2.78685e-06	-2.20217e-10	-1.28378
156942761	chr5:156942761:T:C	2.64595e-06	-2.20217e-10	-1.33566
156942985	chr5:156942985:T:C	6.15896e-06	-2.20217e-10	-0.490787
156943057	chr5:156943057:C:T	2.86464e-06	-1.25625	-7.17427e-10
156943362	chr5:156943362:G:A	2.53791e-06	-2.20217e-10	-1.37735
156943818	chr5:156943818:A:G	1.08322e-05	0.0844661	-0.0106408
156944073	chr5:156944073:AG:A	2.47425e-05	-2.20217e-10	0.89983
156944502	chr5:156944502:T:C	2.61729e-06	-2.20217e-10	-1.34656
156944599	chr5:156944599:G:C	2.99457e-06	-2.20217e-10	-1.21189
156944747	chr5:156944747:C:T	1.30324e-05	-2.20217e-10	0.258743
156944874	chr5:156944874:C:T	3.52141e-06	-2.20217e-10	-1.04983
156945573	chr5:156945573:A:G	1.86369e-05	1.14313	-0.52668
156945648	chr5:156945648:T:C	7.83896e-05	-2.20217e-10	2.053
156945671	chr5:156945671:A:G	4.75218e-06	-2.20217e-10	-0.75009
156946256	chr5:156946256:T:C	6.07881e-06	-2.20217e-10	-0.503885
156946373	chr5:156946373:G:A	4.60387e-06	-2.20217e-10	-0.781796
156946422	chr5:156946422:T:G	7.83896e-05	-2.20217e-10	2.053
156947003	chr5:156947003:A:C	1.20675e-06	-0.812235	-1.30853
156947156	chr5:156947156:C:A	1.07269e-05	-2.20217e-10	0.0640595
156947683	chr5:156947683:C:T	3.13645e-06	-2.20217e-10	-1.1656
156948409	chr5:156948409:C:T	2.23833e-06	-1.50297	-7.17427e-10
156949692	chr5:156949692:A:G	5.1036e-07	-1.59823	-1.3831
156949740	chr5:156949740:GA:G	6.66486e-05	-2.20217e-10	1.89074
156949811	chr5:156949811:T:A	1.81902e-05	-2.20217e-10	0.592191
156949863	chr5:156949863:G:T	2.51243e-06	-2.20217e-10	-1.38744
156950275	chr5:156950275:T:C	1.99217e-06	-1.61947	-7.17427e-10
156950341	chr5:156950341:C:T	2.49522e-06	-2.20217e-10	-1.39432
156950762	chr5:156950762:G:A	2.49263e-06	-2.20217e-10	-1.39536
156951119	chr5:156951119:A:G	1.21995e-06	-0.759037	-1.35085
156951131	chr5:156951131:C:A	1.38323e-05	0.318315	-7.17427e-10
156951272	chr5:156951272:A:G	6.47092e-05	-2.20217e-10	1.86121
156951677	chr5:156951677:C:T	3.37761e-06	-2.20217e-10	-1.09153
156951682	chr5:156951682:G:T	2.54575e-06	-2.20217e-10	-1.37427
156952019	chr5:156952019:G:C	4.21102e-06	-2.20217e-10	-0.87099
156952042	chr5:156952042:C:T	4.01839e-05	-2.20217e-10	1.38477
156952529	chr5:156952529:G:A	4.50498e-06	-2.20217e-10	-0.80351
156952537	chr5:156952537:A:G	2.48977e-06	-2.20217e-10	-1.3965
156953056	chr5:156953056:T:G	5.39615e-05	2.97026	-1.29069
156953711	chr5:156953711:T:A	3.41494e-06	-2.20217e-10	-1.08053
156953766	chr5:156953766:C:G	1.79782e-05	-2.20217e-10	0.580467
156953897	chr5:156953897:G:A	9.93455e-07	-0.918061	-1.3972
156954030	chr5:156954030:T:C	9.91899e-07	-0.919856	-1.39697
156954172	chr5:156954172:AC:A	3.25447e-06	-2.20217e-10	-1.12867
156954359	chr5:156954359:G:A	2.99686e-05	2.35566	-1.26421
156954620	chr5:156954620:C:T	1.17246e-05	0.152994	-7.17427e-10
156954986	chr5:156954986:T:C	1.20764e-06	-0.769226	-1.3508
156955202	chr5:156955202:G:A	3.41533e-06	-2.20217e-10	-1.08042
156955431	chr5:156955431:C:T	3.71518e-06	-2.20217e-10	-0.996268
156955535	chr5:156955535:G:A	1.18083e-06	-0.784853	-1.35762
156955879	chr5:156955879:G:A	1.07149e-05	0.0629454	-7.17427e-10
156956526	chr5:156956526:G:A	7.59803e-05	-2.20217e-10	2.02178
156956724	chr5:156956724:T:C	7.17341e-06	-2.20217e-10	-0.338313
156956918	chr5:156956918:C:T	2.01456e-06	-1.60829	-7.17427e-10
156957242	chr5:156957242:A:G	2.88461e-06	-2.20217e-10	-1.24931
156957613	chr5:156957613:C:T	2.69154e-06	-2.20217e-10	-1.31858
156958170	chr5:156958170:G:A	2.49332e-06	-2.20217e-10	-1.39508
156958171	chr5:156958171:C:T	3.99201e-06	-2.20217e-10	-0.924399
156958299	chr5:156958299:A:G	7.91291e-06	-0.240198	-7.17427e-10
156958697	chr5:156958697:C:T	1.74281e-05	-2.20217e-10	0.54939
156958796	chr5:156958796:A:G	2.88863e-06	-2.20217e-10	-1.24791
156958894	chr5:156958894:T:C	4.99398e-06	-0.126711	-0.57375
156959165	chr5:156959165:C:T	2.55451e-06	-1.37084	-7.17427e-10
156959440	chr5:156959440:A:C	2.887e-06	-2.20217e-10	-1.24848
156959563	chr5:156959563:C:G	1.24662e-06	-0.708334	-1.37993
156959877	chr5:156959877:C:G	3.85171e-06	-2.20217e-10	-0.960177
156959916	chr5:156959916:G:A	3.20574e-06	-1.14375	-7.17427e-10
156960640	chr5:156960640:C:T	2.86506e-06	-1.25611	-7.17427e-10
156960795	chr5:156960795:C:T	2.00641e-06	-1.61235	-7.17427e-10
156960988	chr5:156960988:G:A	1.17844e-05	-2.20217e-10	0.158081
156961354	chr5:156961354:A:G	4.2145e-06	-2.20217e-10	-0.870164
156961360	chr5:156961360:T:G	5.44365e-06	-2.20217e-10	-0.614245
156961512	chr5:156961512:G:A	7.72486e-06	-2.20217e-10	-0.264251
156961657	chr5:156961657:G:GCCAGGCATGGTGGCAGGCGCCCATAGTC	3.6959e-06	-2.20217e-10	-1.00147
156961848	chr5:156961848:A:G	4.01835e-06	-2.20217e-10	-0.917823
156962332	chr5:156962332:TC:T	1.72033e-05	-2.20217e-10	0.536405
156962480	chr5:156962480:G:A	2.79244e-06	-2.20217e-10	-1.28178
156962552	chr5:156962552:C:T	3.88306e-06	-2.20217e-10	-0.952071
156962555	chr5:156962555:G:A	4.89278e-06	-0.720934	-7.17427e-10
156963286	chr5:156963286:T:C	0.0840216	9.89898	-0.868847
156963351	chr5:156963351:A:G	3.958e-05	2.74603	-1.3764
156963460	chr5:156963460:G:A	9.56765e-06	-2.20217e-10	-0.0503068
156963683	chr5:156963683:CT:C	4.55938e-05	2.9079	-1.39682
156963830	chr5:156963830:C:T	1.69036e-05	-2.20217e-10	0.518835
156963859	chr5:156963859:T:C	8.48466e-06	-2.20217e-10	-0.170434
156963907	chr5:156963907:C:T	5.10917e-06	-2.20217e-10	-0.677657
156963969	chr5:156963969:G:A	1.23372e-05	-2.20217e-10	0.203925
156964531	chr5:156964531:AGG:A	7.86487e-06	-2.20217e-10	-0.246288
156964534	chr5:156964534:G:GCTAA	7.97892e-06	-2.20217e-10	-0.231891
156964617	chr5:156964617:T:C	0.072334	9.79105	-0.910691
156964677	chr5:156964677:T:G	2.4999e-06	-2.20217e-10	-1.39244
156964807	chr5:156964807:C:T	9.67926e-06	1.29382	-1.33253
156965071	chr5:156965071:C:A	0.0100042	8.20476	-1.30269
156965078	chr5:156965078:T:C	0.0774274	8.87493	0.0734685
156965170	chr5:156965170:C:T	2.49622e-06	-2.20217e-10	-1.39392
156965211	chr5:156965211:G:A	8.1357e-06	-0.212432	-7.17427e-10
156965237	chr5:156965237:C:T	0.101591	9.09207	0.127946
156965549	chr5:156965549:G:A	3.77242e-06	-2.20217e-10	-0.980978
156966098	chr5:156966098:G:A	2.50057e-06	-2.20217e-10	-1.39218
156966935	chr5:156966935:G:T	7.75854e-06	-2.20217e-10	-0.2599
156967085	chr5:156967085:G:A	2.48954e-06	-2.20217e-10	-1.3966
156967193	chr5:156967193:T:C	2.88998e-06	-2.20217e-10	-1.24744
156967507	chr5:156967507:C:T	0.0754869	8.74264	0.180384
156967522	chr5:156967522:G:A	2.52318e-06	-2.20217e-10	-1.38318
156967643	chr5:156967643:C:T	3.22276e-05	1.16413	-7.17427e-10
156968282	chr5:156968282:G:A	3.07547e-06	-2.20217e-10	-1.18524
156968591	chr5:156968591:A:T	2.48901e-06	-2.20217e-10	-1.39681
156968992	chr5:156968992:C:T	0.064678	9.68101	-0.91253
156969135	chr5:156969135:AGG:A	7.815e-06	-2.20217e-10	-0.25265
156969464	chr5:156969464:C:A	7.71738e-06	1.09229	-1.35751
156969611	chr5:156969611:G:T	2.49297e-06	-2.20217e-10	-1.39522
156970281	chr5:156970281:C:T	3.30227e-06	-2.20217e-10	-1.11409
156970312	chr5:156970312:G:A	4.6528e-06	-2.20217e-10	-0.771225
156970529	chr5:156970529:T:A	0.10241	9.06446	0.163587
156970662	chr5:156970662:G:A	0.0757337	9.74798	-0.821691
156970972	chr5:156970972:A:T	1.73153e-05	-2.20217e-10	0.542897
156971011	chr5:156971011:C:G	3.42559e-06	-2.20217e-10	-1.07742
156971033	chr5:156971033:CAT:C	5.4732e-06	-2.20217e-10	-0.608831
156971076	chr5:156971076:G:A	3.2187e-06	-2.20217e-10	-1.13972
156971242	chr5:156971242:G:A	7.89456e-06	1.10844	-1.35096
156971310	chr5:156971310:C:T	3.56265e-06	-2.20217e-10	-1.03819
156971764	chr5:156971764:C:T	2.81368e-05	0.930945	0.0974372
156972028	chr5:156972028:C:T	0.0787513	9.74545	-0.780094
156972235	chr5:156972235:A:T	2.57303e-06	-2.20217e-10	-1.36361
156972419	chr5:156972419:T:C	2.71641e-06	-2.20217e-10	-1.30938
156972867	chr5:156972867:T:A	1.36024e-05	-2.20217e-10	0.301549
156972939	chr5:156972939:A:G	0.0277277	8.37916	-0.457663
156973197	chr5:156973197:T:C	3.95356e-06	-2.20217e-10	-0.934078
156973330	chr5:156973330:A:C	3.76764e-06	-2.20217e-10	-0.982246
156973504	chr5:156973504:T:C	2.69675e-06	-2.20217e-10	-1.31665
156973733	chr5:156973733:A:C	0.00106954	4.00957	0.656718
156973797	chr5:156973797:A:G	0.118514	10.2454	-0.871345
156975511	chr5:156975511:G:C	3.2187e-06	-2.20217e-10	-1.13972
156975703	chr5:156975703:G:A	2.93819e-06	-2.20217e-10	-1.2309
156975929	chr5:156975929:T:A	2.55386e-06	-2.20217e-10	-1.37109
156975934	chr5:156975934:G:A	1.3685e-05	-2.20217e-10	0.307603
156976000	chr5:156976000:G:A	3.91983e-06	-2.20217e-10	-0.942647
156976288	chr5:156976288:G:A	4.74278e-06	-2.20217e-10	-0.752071
156976494	chr5:156976494:C:A	7.6568e-06	-0.275648	0.00254754
156976582	chr5:156976582:T:A	2.31875e-05	1.42743	-0.59251
156976819	chr5:156976819:G:A	1.3808e-05	-2.20217e-10	0.316556
156976837	chr5:156976837:T:C	8.65844e-07	-1.0881	-1.36465
156977076	chr5:156977076:C:A	1.25291e-05	-2.20217e-10	0.219356
156977360	chr5:156977360:T:C	0.00253587	4.99762	0.531978
156977396	chr5:156977396:G:A	8.07873e-06	-2.20217e-10	-0.21946
156977775	chr5:156977775:G:A	0.00239062	4.97659	0.494028
156977889	chr5:156977889:GC:G	3.67684e-06	-2.20217e-10	-1.00664
156977952	chr5:156977952:C:G	2.50473e-06	-2.20217e-10	-1.39052
156978773	chr5:156978773:T:C	0.0035749	4.70275	1.17025
156978798	chr5:156978798:C:A	2.49136e-06	-2.20217e-10	-1.39587
156978961	chr5:156978961:T:A	1.54632e-05	0.429767	-7.17427e-10
156978997	chr5:156978997:A:T	8.08238e-07	-1.12932	-1.39228
156979349	chr5:156979349:T:A	4.15553e-06	-2.20217e-10	-0.884254
156979434	chr5:156979434:G:T	2.58371e-06	-2.20217e-10	-1.35947
156979455	chr5:156979455:T:C	8.39431e-07	-1.10186	-1.38187
156979482	chr5:156979482:G:A	2.60497e-06	-2.20217e-10	-1.35127
156979507	chr5:156979507:T:C	3.18741e-06	0.24485	-1.39434
156979597	chr5:156979597:G:C	2.26703e-05	1.43517	-0.622807
156979630	chr5:156979630:TC:T	2.49617e-06	-2.20217e-10	-1.39394
156979632	chr5:156979632:G:A	1.17314e-05	1.45875	-1.30517
156979726	chr5:156979726:C:T	2.66533e-06	-1.32837	-7.17427e-10
156980397	chr5:156980397:A:C	6.52787e-06	0.417214	-0.849828
156980917	chr5:156980917:A:T	8.24335e-06	-2.20217e-10	-0.199288
156981288	chr5:156981288:C:T	3.55699e-06	-2.20217e-10	-1.03978
156981447	chr5:156981447:C:T	2.83914e-06	-2.20217e-10	-1.26519
156982536	chr5:156982536:C:T	0.000113421	2.42242	-7.17427e-10
156982612	chr5:156982612:T:G	1.44365e-05	1.74254	-1.38147
156982899	chr5:156982899:AAG:A	1.09728e-05	-2.20217e-10	0.0867276
156983125	chr5:156983125:C:T	1.37953e-05	1.70206	-1.38642
156984044	chr5:156984044:C:A	0.00235537	5.29593	0.159823
156984130	chr5:156984130:A:T	5.6495e-06	-2.20217e-10	-0.577127
156984196	chr5:156984196:C:A	2.19293e-06	-0.87538	-0.648074
156984670	chr5:156984670:G:A	6.68311e-05	-2.20217e-10	1.89347
156984704	chr5:156984704:G:T	1.70279e-05	-2.20217e-10	0.526158
156984874	chr5:156984874:T:C	0.00242573	5.36724	0.117951
156985446	chr5:156985446:C:T	3.87068e-06	-2.20217e-10	-0.955265
156985611	chr5:156985611:G:C	2.25304e-06	-0.834002	-0.662412
156985614	chr5:156985614:G:T	2.01792e-06	-1.60663	-7.17427e-10
156985640	chr5:156985640:T:C	2.82244e-06	-2.20217e-10	-1.27109
156985992	chr5:156985992:G:A	3.00363e-06	-2.20217e-10	-1.20887
156986217	chr5:156986217:C:T	1.33508e-05	0.282885	-7.17427e-10
156986853	chr5:156986853:T:C	2.81656e-06	-2.20217e-10	-1.27318
156987462	chr5:156987462:G:A	1.72086e-05	-2.20217e-10	0.536715
156987464	chr5:156987464:G:A	1.71943e-05	-2.20217e-10	0.535882
156987468	chr5:156987468:G:T	4.81527e-06	-2.20217e-10	-0.736902
156988018	chr5:156988018:C:T	4.6293e-05	2.21254	-0.686244
156988066	chr5:156988066:G:T	6.90615e-06	-2.20217e-10	-0.376282
156988266	chr5:156988266:G:A	5.31934e-06	0.751942	-1.38929
156988411	chr5:156988411:T:C	2.61504e-06	-2.20217e-10	-1.34742
156988602	chr5:156988602:T:A	1.70774e-05	-2.20217e-10	0.529063
156989106	chr5:156989106:G:A	2.80465e-06	-2.20217e-10	-1.27742
156989111	chr5:156989111:C:G	7.54261e-06	-2.20217e-10	-0.288126
156989130	chr5:156989130:C:T	7.56363e-06	-2.20217e-10	-0.285343
156989163	chr5:156989163:C:T	2.48948e-05	2.25227	-1.34631
156989597	chr5:156989597:C:T	8.61859e-07	-1.39538	-1.06198
156989932	chr5:156989932:T:A	2.48115e-06	-0.613306	-0.786665
156990114	chr5:156990114:C:T	8.43104e-07	-1.3945	-1.08486
156990170	chr5:156990170:G:A	6.8579e-06	-0.470197	0.0869037
156990369	chr5:156990369:T:C	5.08073e-06	-2.20217e-10	-0.683239
156990765	chr5:156990765:T:C	5.97469e-06	-2.20217e-10	-0.521161
156991327	chr5:156991327:G:A	2.48853e-06	-2.20217e-10	-1.397
156991457	chr5:156991457:G:A	2.27946e-06	-1.48475	-7.17427e-10
156991779	chr5:156991779:A:G	1.78244e-06	-0.493482	-1.23723
156992144	chr5:156992144:C:G	2.37711e-05	-2.20217e-10	0.859776
156992201	chr5:156992201:C:T	2.49007e-06	-2.20217e-10	-1.39638
156992699	chr5:156992699:A:G	2.4934e-06	-2.20217e-10	-1.39505
156992856	chr5:156992856:T:C	2.95309e-06	-2.20217e-10	-1.22584
156993391	chr5:156993391:G:A	2.49335e-06	-2.20217e-10	-1.39507
156993424	chr5:156993424:T:C	1.22602e-05	-2.20217e-10	0.197662
156993506	chr5:156993506:T:C	3.09457e-05	-2.20217e-10	1.12354
156993692	chr5:156993692:G:A	6.14132e-06	-0.48571	-0.00794416
156994016	chr5:156994016:G:A	2.63352e-06	-2.20217e-10	-1.34037
156994065	chr5:156994065:C:T	3.23578e-06	-2.20217e-10	-1.13443
156994111	chr5:156994111:G:A	3.29297e-06	-2.20217e-10	-1.1169
156994121	chr5:156994121:G:A	6.11162e-06	-0.448125	-0.0503768
156994239	chr5:156994239:T:C	9.4793e-06	1.33431	-1.39389
156994336	chr5:156994336:C:T	1.11005e-06	-0.828928	-1.37536
156994801	chr5:156994801:A:C	2.75074e-06	-2.20217e-10	-1.29682
156995220	chr5:156995220:G:A	1.18922e-06	-1.08885	-1.04655
156995642	chr5:156995642:C:T	1.25592e-06	-1.04139	-1.03943
156995723	chr5:156995723:C:T	2.55575e-06	-2.20217e-10	-1.37035
156995937	chr5:156995937:A:G	1.15474e-06	-0.807915	-1.35691
156996031	chr5:156996031:T:C	1.05362e-05	-2.20217e-10	0.0461237
156996136	chr5:156996136:GC:G	2.66642e-06	-2.20217e-10	-1.32796
156996278	chr5:156996278:G:T	2.61745e-06	-2.20217e-10	-1.34649
156996286	chr5:156996286:G:C	2.01253e-06	-1.6093	-7.17427e-10
156996347	chr5:156996347:C:T	7.57775e-06	-2.20217e-10	-0.283478
156996902	chr5:156996902:T:G	6.0062e-06	0.8032	-1.3191
156996906	chr5:156996906:G:A	2.55517e-06	-2.20217e-10	-1.37058
156997238	chr5:156997238:T:C	6.84326e-05	2.72059	-0.803433
156997438	chr5:156997438:A:G	2.49708e-06	-2.20217e-10	-1.39357
156997681	chr5:156997681:A:T	3.27337e-06	-2.20217e-10	-1.12288
156997756	chr5:156997756:A:T	4.53274e-06	0.17436	-0.971727
156997801	chr5:156997801:G:A	5.14981e-06	-2.20217e-10	-0.669734
156998072	chr5:156998072:C:A	2.4925e-06	-2.20217e-10	-1.39541
156998292	chr5:156998292:A:C	3.88676e-06	0.177598	-1.12872
156998355	chr5:156998355:T:G	2.53242e-06	-2.20217e-10	-1.37952
156998368	chr5:156998368:C:T	1.3779e-05	0.680447	-0.365993
156998455	chr5:156998455:T:C	4.54275e-06	-2.20217e-10	-0.795162
156998497	chr5:156998497:C:G	2.03869e-06	-1.59639	-7.17427e-10
156998650	chr5:156998650:T:A	0.00109481	5.43273	-0.743097
156998737	chr5:156998737:C:T	1.03292e-05	-2.20217e-10	0.0262787
156998817	chr5:156998817:C:A	6.18491e-06	-2.20217e-10	-0.486581
156999228	chr5:156999228:G:A	3.89093e-06	0.174608	-1.12465
156999652	chr5:156999652:G:A	5.04928e-06	0.260979	-0.950427
156999717	chr5:156999717:T:C	2.77137e-06	-2.20217e-10	-1.28935
156999905	chr5:156999905:G:A	3.5801e-06	-0.113393	-0.919912
156999963	chr5:156999963:G:A	3.17358e-06	0.237691	-1.39153
157000253	chr5:157000253:T:TTATC	5.04442e-06	0.455865	-1.14628
157000386	chr5:157000386:G:A	2.93655e-06	-2.20217e-10	-1.23146
157000403	chr5:157000403:T:C	5.54255e-05	-2.20217e-10	1.70635
157000461	chr5:157000461:A:G	3.581e-06	-2.20217e-10	-1.03305
157000470	chr5:157000470:T:C	1.64759e-06	-0.498729	-1.31065
157000648	chr5:157000648:G:A	2.72768e-05	1.27473	-0.277389
157000879	chr5:157000879:G:A	3.03941e-06	-2.20217e-10	-1.19703
157001471	chr5:157001471:A:G	2.02779e-05	-2.20217e-10	0.700839
157001721	chr5:157001721:G:A	2.55928e-05	1.26266	-0.32904
157001727	chr5:157001727:T:G	3.13725e-06	-0.346834	-0.818512
157001831	chr5:157001831:G:T	5.75055e-06	0.695511	-1.25491
157002143	chr5:157002143:T:C	3.03063e-06	-0.787104	-0.412821
157002284	chr5:157002284:C:T	2.94127e-06	-2.20217e-10	-1.22985
157002778	chr5:157002778:A:T	2.86023e-06	-2.20217e-10	-1.25779
157003065	chr5:157003065:T:C	5.31102e-06	0.517193	-1.1561
157003139	chr5:157003139:A:G	5.28932e-06	0.507909	-1.15091
157003191	chr5:157003191:C:T	3.61649e-06	-2.20217e-10	-1.02319
157003361	chr5:157003361:C:T	2.52745e-06	-2.20217e-10	-1.38149
157003391	chr5:157003391:T:C	3.8299e-06	-2.20217e-10	-0.965855
157003612	chr5:157003612:G:A	3.006e-06	-2.20217e-10	-1.20809
157003694	chr5:157003694:G:A	2.62322e-05	1.24704	-0.288744
157003882	chr5:157003882:T:C	4.12595e-06	-2.20217e-10	-0.891397
157003905	chr5:157003905:T:C	5.50782e-06	0.541814	-1.14434
157004139	chr5:157004139:G:A	2.03559e-05	-2.20217e-10	0.704674
157004149	chr5:157004149:T:G	1.5668e-06	-0.550951	-1.30871
157004262	chr5:157004262:G:A	3.12233e-06	-0.352197	-0.817919
157004314	chr5:157004314:T:C	2.94632e-06	-0.793505	-0.434632
157004712	chr5:157004712:C:A	2.56344e-06	-2.20217e-10	-1.36734
157004730	chr5:157004730:G:A	5.07739e-06	0.491586	-1.17548
157005007	chr5:157005007:C:T	0.000707638	5.00989	-0.756656
157005204	chr5:157005204:A:G	2.94567e-06	-0.793726	-0.434632
157005425	chr5:157005425:A:G	5.17663e-06	0.486255	-1.15079
157005521	chr5:157005521:A:T	2.02403e-05	-2.20217e-10	0.698979
157005638	chr5:157005638:C:T	2.52313e-06	-2.20217e-10	-1.3832
157006201	chr5:157006201:A:C	2.508e-06	-2.20217e-10	-1.38921
157006330	chr5:157006330:A:G	3.73582e-06	-0.770297	-0.220429
157006331	chr5:157006331:C:T	1.01515e-06	-1.02587	-1.26778
157006640	chr5:157006640:T:A	0.00068683	4.98178	-0.758391
157006731	chr5:157006731:G:A	7.50384e-06	0.980556	-1.27384
157006822	chr5:157006822:A:G	5.63823e-06	0.696905	-1.27603
157007071	chr5:157007071:C:T	5.18525e-05	-2.20217e-10	1.63971
157007134	chr5:157007134:C:T	5.05127e-06	-2.20217e-10	-0.689055
157007151	chr5:157007151:C:T	0.000650363	4.92755	-0.758714
157007242	chr5:157007242:T:C	9.97544e-07	-1.02681	-1.28435
157008239	chr5:157008239:A:T	2.71768e-06	-0.792038	-0.516877
157008391	chr5:157008391:A:G	2.7924e-06	0.115365	-1.39716
157008639	chr5:157008639:G:A	2.96448e-06	-2.20217e-10	-1.22199
157008942	chr5:157008942:A:G	4.48117e-05	1.36502	0.128755
157009022	chr5:157009022:G:A	2.53995e-05	1.24931	-0.323277
157009200	chr5:157009200:C:T	6.30376e-06	0.562454	-1.03
157009241	chr5:157009241:C:T	4.99481e-06	0.485076	-1.18537
157009347	chr5:157009347:A:T	1.73383e-05	1.22102	-0.676801
157009358	chr5:157009358:C:T	6.59395e-06	-2.20217e-10	-0.422542
157009367	chr5:157009367:G:T	5.31334e-06	-2.20217e-10	-0.638475
157009447	chr5:157009447:T:A	8.75042e-05	3.51362	-1.35063
157009451	chr5:157009451:A:T	3.76225e-06	-2.20217e-10	-0.983676
157009493	chr5:157009493:A:G	0.000532227	2.70776	1.26061
157009668	chr5:157009668:T:A	2.66697e-06	-0.866199	-0.461552
157009716	chr5:157009716:T:A	2.76288e-06	-2.20217e-10	-1.29242
157010091	chr5:157010091:G:A	7.15404e-06	-2.20217e-10	-0.341017
157010136	chr5:157010136:C:T	2.52443e-06	-2.20217e-10	-1.38268
157010494	chr5:157010494:G:A	2.60651e-06	-2.20217e-10	-1.35068
157010593	chr5:157010593:C:T	2.93067e-06	-2.20217e-10	-1.23346
157010829	chr5:157010829:C:T	2.6162e-06	-2.20217e-10	-1.34697
157010938	chr5:157010938:T:C	3.80299e-06	-2.20217e-10	-0.972907
157011379	chr5:157011379:T:C	3.31883e-06	-2.20217e-10	-1.10908
157011602	chr5:157011602:G:T	1.92838e-05	1.22611	-0.575533
157011648	chr5:157011648:AG:A	3.20313e-06	-2.20217e-10	-1.14457
157011656	chr5:157011656:T:C	0.000168985	3.77621	-0.955092
157011856	chr5:157011856:C:T	0.000156033	3.68938	-0.948006
157012073	chr5:157012073:G:A	0.000180091	3.84284	-0.958071
157012417	chr5:157012417:G:C	2.78222e-06	-2.20217e-10	-1.28544
157012489	chr5:157012489:C:T	3.26024e-06	-2.20217e-10	-1.12689
157012528	chr5:157012528:G:T	3.22681e-06	-2.20217e-10	-1.1372
157012636	chr5:157012636:A:G	2.60632e-06	-2.20217e-10	-1.35075
157012648	chr5:157012648:A:G	2.9074e-06	-0.516455	-0.724979
157012861	chr5:157012861:A:G	8.02964e-06	1.12814	-1.3537
157012905	chr5:157012905:T:C	8.19863e-06	1.14924	-1.35397
157012916	chr5:157012916:C:T	3.6167e-06	-2.20217e-10	-1.02313
157013012	chr5:157013012:C:T	8.06052e-06	1.13932	-1.36103
157013102	chr5:157013102:T:C	2.75907e-06	-2.20217e-10	-1.2938
157013408	chr5:157013408:A:G	1.0082e-05	-2.20217e-10	0.00206208
157013422	chr5:157013422:A:T	9.03599e-07	-1.32764	-1.08242
157013505	chr5:157013505:TCTCCCTCTCCCC:T	2.86421e-06	-2.20217e-10	-1.2564
157013547	chr5:157013547:ACG:A	0.0423002	8.56085	-0.216999
157013588	chr5:157013588:G:C	5.85139e-06	-2.20217e-10	-0.542014
157013714	chr5:157013714:C:T	3.54164e-06	0.24314	-1.28725
157013735	chr5:157013735:A:G	1.80452e-06	-1.15674	-0.561663
157013755	chr5:157013755:G:A	1.00235e-05	-2.20217e-10	-0.00376312
157013788	chr5:157013788:A:G	3.40591e-06	-2.20217e-10	-1.08318
157013824	chr5:157013824:C:T	0.000164243	3.67525	-0.882599
157014072	chr5:157014072:G:A	2.52853e-06	-2.20217e-10	-1.38106
157014177	chr5:157014177:C:T	8.12953e-06	1.14963	-1.36282
157014300	chr5:157014300:T:C	9.94077e-06	1.31976	-1.33181
157014916	chr5:157014916:A:G	1.2144e-05	0.188139	-7.17427e-10
157015079	chr5:157015079:AT:A	7.92583e-06	1.1156	-1.35417
157015218	chr5:157015218:A:G	8.2352e-06	1.09507	-1.29535
157015273	chr5:157015273:A:G	6.46469e-06	-2.20217e-10	-0.442339
157015342	chr5:157015342:A:G	2.5798e-06	-2.20217e-10	-1.36098
157015433	chr5:157015433:C:T	3.15231e-06	-2.20217e-10	-1.16056
157015773	chr5:157015773:T:A	3.9983e-06	0.332339	-1.25516
157015782	chr5:157015782:A:T	2.61259e-06	-2.20217e-10	-1.34835
157015821	chr5:157015821:C:CTT	4.6645e-06	0.610899	-1.37961
157015945	chr5:157015945:G:A	7.64297e-06	1.08208	-1.35699
157015994	chr5:157015994:A:G	8.13021e-06	-2.20217e-10	-0.213108
157016068	chr5:157016068:C:T	2.8063e-06	-2.20217e-10	-1.27683
157016089	chr5:157016089:G:A	4.2823e-06	-2.20217e-10	-0.854204
157016240	chr5:157016240:G:A	1.28411e-05	1.55339	-1.30944
157016335	chr5:157016335:T:G	4.51782e-06	-2.20217e-10	-0.800664
157016492	chr5:157016492:T:C	3.37787e-06	-2.20217e-10	-1.09145
157016701	chr5:157016701:G:A	3.04415e-06	0.200699	-1.39617
157016884	chr5:157016884:A:C	4.06567e-06	0.375775	-1.28189
157016959	chr5:157016959:C:T	2.14638e-06	-0.270563	-1.27435
157017372	chr5:157017372:A:G	5.22617e-06	0.651794	-1.30681
157017750	chr5:157017750:C:T	0.000614071	2.51952	1.5919
157018251	chr5:157018251:C:T	3.79182e-06	-2.20217e-10	-0.975848
157018514	chr5:157018514:C:T	2.62338e-06	-0.857791	-0.486439
157018625	chr5:157018625:C:A	6.36903e-05	2.13612	-0.290781
157018666	chr5:157018666:C:T	4.65958e-06	0.575036	-1.3448
157018675	chr5:157018675:T:C	5.14946e-06	0.633945	-1.30375
157019011	chr5:157019011:T:C	2.49538e-06	-2.20217e-10	-1.39425
157019238	chr5:157019238:T:C	2.15735e-06	-0.961875	-0.577938
157019310	chr5:157019310:A:AG	2.9228e-06	-2.20217e-10	-1.23615
157019393	chr5:157019393:GA:G	1.51278e-05	1.12633	-0.718493
157019934	chr5:157019934:T:C	7.62925e-06	-2.20217e-10	-0.276704
157019992	chr5:157019992:G:A	3.21345e-06	-2.20217e-10	-1.14135
157020008	chr5:157020008:G:A	2.8019e-06	-2.20217e-10	-1.2784
157020207	chr5:157020207:A:T	4.84817e-06	0.577771	-1.30786
157020228	chr5:157020228:CAT:C	2.80195e-06	-2.20217e-10	-1.27838
157020261	chr5:157020261:A:G	3.89626e-06	-2.20217e-10	-0.948676
157020380	chr5:157020380:A:AT	4.83815e-06	0.577569	-1.30973
157020384	chr5:157020384:T:G	4.81751e-06	0.577569	-1.314
157020739	chr5:157020739:T:C	1.88742e-06	-0.361572	-1.31191
157021321	chr5:157021321:G:A	5.0633e-06	-2.20217e-10	-0.686676
157021630	chr5:157021630:T:C	4.90442e-06	-2.20217e-10	-0.718558
157021843	chr5:157021843:G:C	2.66296e-06	-2.20217e-10	-1.32925
157022045	chr5:157022045:T:A	2.62094e-06	-2.20217e-10	-1.34516
157022367	chr5:157022367:G:T	2.58735e-06	-2.20217e-10	-1.35806
157022431	chr5:157022431:G:A	2.55146e-06	-2.20217e-10	-1.37203
157022494	chr5:157022494:G:A	1.44236e-05	1.18053	-0.820353
157022550	chr5:157022550:A:T	4.12409e-06	0.413121	-1.30497
157022674	chr5:157022674:T:A	2.15833e-06	-0.884468	-0.65489
157022737	chr5:157022737:G:A	0.000141424	3.63389	-0.990824
157023095	chr5:157023095:G:A	2.09391e-06	-0.917771	-0.651888
157023120	chr5:157023120:C:T	2.51448e-06	-2.20217e-10	-1.38663
157023353	chr5:157023353:A:T	2.51417e-06	-2.20217e-10	-1.38675
157023640	chr5:157023640:A:G	1.4246e-06	-0.778374	-1.17643
157024187	chr5:157024187:C:T	1.48625e-05	0.390149	-7.17427e-10
157024329	chr5:157024329:C:T	1.32326e-06	-0.7307	-1.2979
157024519	chr5:157024519:C:T	2.54693e-06	-2.20217e-10	-1.3738
157024572	chr5:157024572:A:G	2.76078e-06	-2.20217e-10	-1.29318
157024753	chr5:157024753:T:C	2.49752e-06	-2.20217e-10	-1.39339
157025220	chr5:157025220:A:G	6.89204e-06	1.01612	-1.39445
157025484	chr5:157025484:C:T	2.50181e-06	-2.20217e-10	-1.39168
157025491	chr5:157025491:G:A	2.76003e-06	0.102679	-1.39613
157025733	chr5:157025733:C:T	1.57487e-05	1.06561	-0.617546
157026178	chr5:157026178:T:C	3.544e-06	-2.20217e-10	-1.04344
157026335	chr5:157026335:A:G	4.53245e-06	-2.20217e-10	-0.797432
157026515	chr5:157026515:G:A	4.65368e-06	-2.20217e-10	-0.771036
157026734	chr5:157026734:C:T	2.69748e-06	-2.20217e-10	-1.31637
157027075	chr5:157027075:T:C	4.84581e-06	-2.20217e-10	-0.73058
157027169	chr5:157027169:CA:C	4.74904e-06	-2.20217e-10	-0.750752
157027993	chr5:157027993:C:A	3.37775e-06	-2.20217e-10	-1.09148
157028069	chr5:157028069:T:G	1.21879e-06	-0.733465	-1.37737
157028092	chr5:157028092:C:T	2.71281e-06	-2.20217e-10	-1.31071
157028101	chr5:157028101:C:T	0.000423102	5.07735	-1.33843
157028271	chr5:157028271:G:A	5.11368e-06	-2.20217e-10	-0.676774
157028444	chr5:157028444:G:A	2.59513e-06	-2.20217e-10	-1.35506
157029698	chr5:157029698:C:T	2.50247e-06	-2.20217e-10	-1.39142
157029851	chr5:157029851:G:T	1.2235e-06	-0.790242	-1.31673
157029891	chr5:157029891:C:G	2.58488e-06	-2.20217e-10	-1.35902
157030341	chr5:157030341:T:A	2.64347e-06	-2.20217e-10	-1.3366
157030561	chr5:157030561:A:G	2.27024e-06	-0.720069	-0.768741
157030846	chr5:157030846:A:T	3.19111e-06	0.248813	-1.39714
157030975	chr5:157030975:T:C	1.39203e-06	-0.686655	-1.29127
157031185	chr5:157031185:G:A	2.02861e-05	1.31106	-0.609818
157031584	chr5:157031584:G:A	4.44282e-06	0.245428	-1.06283
157031649	chr5:157031649:G:A	7.01451e-06	-2.20217e-10	-0.360714
157031766	chr5:157031766:A:G	1.2488e-06	-0.77954	-1.30697
157031855	chr5:157031855:G:A	2.64691e-06	-2.20217e-10	-1.3353
157031933	chr5:157031933:T:C	1.13665e-05	0.12198	-7.17427e-10
157032106	chr5:157032106:AC:A	2.57849e-06	-2.20217e-10	-1.36149
157032469	chr5:157032469:G:A	2.73304e-06	-2.20217e-10	-1.30328
157032570	chr5:157032570:TC:T	7.84994e-05	3.03171	-0.977314
157032678	chr5:157032678:G:A	2.65107e-06	-2.20217e-10	-1.33373
157032802	chr5:157032802:T:G	8.57508e-06	-2.20217e-10	-0.159834
157032845	chr5:157032845:C:T	3.06652e-06	0.200363	-1.38852
157033084	chr5:157033084:T:C	1.59801e-05	1.02341	-0.560755
157033215	chr5:157033215:G:A	3.3959e-06	-2.20217e-10	-1.08613
157033429	chr5:157033429:T:C	2.72326e-06	-2.20217e-10	-1.30687
157034007	chr5:157034007:G:T	2.67547e-06	-2.20217e-10	-1.32457
157034265	chr5:157034265:T:G	0.000129944	3.57429	-1.01588
157034582	chr5:157034582:C:G	3.01461e-06	-0.544933	-0.66029
157034809	chr5:157034809:TA:T	2.46529e-05	1.17585	-0.279652
157034821	chr5:157034821:C:A	2.48915e-06	-2.20217e-10	-1.39675
157034875	chr5:157034875:C:G	5.53626e-06	0.799161	-1.39654
157035022	chr5:157035022:A:G	3.44944e-06	0.154268	-1.22475
157035281	chr5:157035281:T:G	4.26512e-06	-2.20217e-10	-0.858225
157035510	chr5:157035510:A:G	2.59348e-06	-2.20217e-10	-1.35569
157036052	chr5:157036052:G:A	3.04162e-06	-0.515313	-0.680992
157036145	chr5:157036145:C:T	2.64389e-05	-2.20217e-10	0.966142
157036347	chr5:157036347:C:T	2.62904e-05	1.09091	-0.130402
157036917	chr5:157036917:G:T	5.0554e-06	0.603602	-1.29184
157037201	chr5:157037201:T:G	3.15285e-06	-0.494136	-0.666252
157037231	chr5:157037231:T:C	5.51527e-06	0.79603	-1.3972
157037235	chr5:157037235:G:A	2.49162e-06	-2.20217e-10	-1.39576
157037815	chr5:157037815:A:G	2.70641e-06	-2.20217e-10	-1.31307
157037851	chr5:157037851:T:G	2.11298e-06	-1.56059	-7.17427e-10
157038245	chr5:157038245:T:A	0.00199218	6.54146	-1.25317
157038632	chr5:157038632:C:T	4.2952e-06	-2.20217e-10	-0.851196
157038652	chr5:157038652:T:C	1.13205e-05	0.662953	-0.545033
157038698	chr5:157038698:G:T	2.61346e-06	-2.20217e-10	-1.34802
157039143	chr5:157039143:T:C	0.000116961	3.60295	-1.1498
157039168	chr5:157039168:G:T	1.18819e-05	0.677355	-0.511035
157039588	chr5:157039588:A:T	2.48957e-06	-2.20217e-10	-1.39658
157039609	chr5:157039609:A:G	7.04866e-06	0.860879	-1.21674
157039629	chr5:157039629:G:A	3.33064e-05	2.59183	-1.39478
157040142	chr5:157040142:C:T	3.42714e-06	-0.473725	-0.603243
157040204	chr5:157040204:AGGAGAATT:A	5.70079e-06	0.82901	-1.3971
157040380	chr5:157040380:T:C	8.37881e-05	3.11617	-0.996571
157040654	chr5:157040654:T:C	6.30341e-06	-2.20217e-10	-0.467603
157040751	chr5:157040751:C:T	4.8053e-05	2.83318	-1.26957
157040839	chr5:157040839:G:A	4.6149e-05	2.78746	-1.26428
157041255	chr5:157041255:T:G	5.48955e-06	0.791235	-1.39708
157041264	chr5:157041264:A:G	5.632e-05	2.94927	-1.22691
157041318	chr5:157041318:T:C	5.02725e-05	2.86142	-1.25265
157041352	chr5:157041352:T:G	3.52752e-06	-0.410621	-0.637478
157041391	chr5:157041391:G:A	5.66462e-06	0.449836	-1.02429
157041488	chr5:157041488:A:ACT	8.56123e-07	-1.15433	-1.3097
157041528	chr5:157041528:G:A	7.65268e-05	3.03877	-1.00982
157042087	chr5:157042087:AT:A	5.71525e-07	-1.47135	-1.3968
157042093	chr5:157042093:T:G	2.65383e-06	-2.20217e-10	-1.33269
157042137	chr5:157042137:A:G	5.37922e-05	2.92775	-1.25132
157042311	chr5:157042311:G:A	8.40653e-07	-1.60419	-0.878081
157042315	chr5:157042315:G:A	2.37841e-06	-0.0885729	-1.35369
157042367	chr5:157042367:G:A	4.27651e-05	2.70296	-1.25593
157042536	chr5:157042536:T:C	2.04928e-06	-1.59121	-7.17427e-10
157042772	chr5:157042772:G:A	6.55613e-05	1.96794	-0.0936522
157042797	chr5:157042797:C:T	1.35643e-06	-0.684496	-1.31934
157042889	chr5:157042889:C:T	2.51299e-06	-2.20217e-10	-1.38722
157042890	chr5:157042890:G:A	6.84398e-06	-2.20217e-10	-0.385325
157043765	chr5:157043765:C:A	4.45801e-05	2.76341	-1.27482
157044058	chr5:157044058:A:G	1.15138e-06	-0.930939	-1.23679
157044094	chr5:157044094:G:A	3.36961e-06	-2.20217e-10	-1.0939
157044800	chr5:157044800:A:G	3.56879e-06	0.352406	-1.38887
157044845	chr5:157044845:A:AG	3.59321e-06	-0.414477	-0.61517
157045082	chr5:157045082:T:C	2.92928e-05	-2.20217e-10	1.06865
157045272	chr5:157045272:T:G	2.50813e-06	-2.20217e-10	-1.38916
157045616	chr5:157045616:TA:T	8.88174e-06	-0.124697	-7.17427e-10
157045814	chr5:157045814:G:A	1.27047e-05	1.30757	-1.07429
157045919	chr5:157045919:G:A	5.83066e-06	0.475861	-1.02143
157046052	chr5:157046052:G:A	1.42527e-06	-1.26516	-0.689175
157046174	chr5:157046174:A:G	4.39838e-06	-0.285321	-0.542137
157046684	chr5:157046684:C:T	6.07249e-05	-2.20217e-10	1.79766
157046892	chr5:157046892:C:T	1.29415e-05	0.251743	-7.17427e-10
157046893	chr5:157046893:G:A	2.4257e-05	1.72477	-0.844757
157047347	chr5:157047347:T:C	2.0029e-06	-1.6141	-7.17427e-10
157047657	chr5:157047657:T:C	2.48846e-06	-2.20217e-10	-1.39703
157047915	chr5:157047915:G:A	3.7554e-06	-2.20217e-10	-0.9855
157048162	chr5:157048162:A:G	1.4158e-06	-1.2545	-0.706498
157048387	chr5:157048387:T:G	2.49232e-05	1.76082	-0.853711
157048613	chr5:157048613:G:A	2.49985e-06	-2.20217e-10	-1.39247
157048818	chr5:157048818:A:G	6.00414e-06	0.617259	-1.1335
157049318	chr5:157049318:G:A	7.07229e-05	-2.20217e-10	1.95007
157049492	chr5:157049492:G:A	2.56128e-06	-2.20217e-10	-1.36819
157049520	chr5:157049520:C:T	2.54754e-06	-2.20217e-10	-1.37357
157049759	chr5:157049759:G:A	3.28085e-06	0.27165	-1.39224
157049882	chr5:157049882:G:A	2.64449e-06	-1.33622	-7.17427e-10
157050197	chr5:157050197:C:G	4.94256e-06	-0.710812	-7.17427e-10
157050313	chr5:157050313:T:A	6.04991e-05	-2.20217e-10	1.79393
157050389	chr5:157050389:T:G	8.86483e-07	-1.55069	-0.878498
157050529	chr5:157050529:G:A	3.91261e-06	-0.371325	-0.573164
157050621	chr5:157050621:T:A	9.42601e-07	-1.49673	-0.871073
157050714	chr5:157050714:G:A	0.000113614	-0.0207431	2.44485
157050820	chr5:157050820:G:A	1.9952e-06	-1.61795	-7.17427e-10
157051012	chr5:157051012:T:A	7.24232e-07	-1.62317	-1.00817
157051389	chr5:157051389:A:G	2.4953e-06	-2.20217e-10	-1.39429
157051541	chr5:157051541:T:TTTCTC	0.000139128	-2.20217e-10	2.6267
157051693	chr5:157051693:G:A	2.75969e-06	-0.317752	-0.975823
157052103	chr5:157052103:C:T	2.50852e-06	-2.20217e-10	-1.389
157052193	chr5:157052193:C:T	1.10159e-06	-1.50548	-0.706458
157052415	chr5:157052415:T:C	5.6391e-06	0.807976	-1.38695
157052453	chr5:157052453:G:A	2.68005e-06	-2.20217e-10	-1.32286
157052498	chr5:157052498:A:G	0.000104568	-0.0585645	2.39971
157052568	chr5:157052568:C:T	2.73434e-06	-2.20217e-10	-1.3028
157053637	chr5:157053637:A:T	0.00231351	6.55371	-1.11588
157053832	chr5:157053832:T:C	5.30726e-07	-1.59009	-1.35211
157054002	chr5:157054002:G:A	7.13059e-06	1.05033	-1.39463
157054372	chr5:157054372:T:C	0.000121124	0.0119458	2.47618
157054705	chr5:157054705:G:A	2.36802e-06	-1.44664	-7.17427e-10
157054774	chr5:157054774:C:T	2.8335e-06	-2.20217e-10	-1.26718
157055430	chr5:157055430:G:A	2.48861e-06	-2.20217e-10	-1.39697
157055448	chr5:157055448:G:T	0.000139811	-0.343661	2.97526
157055658	chr5:157055658:G:A	3.43846e-06	-0.477468	-0.596203
157055966	chr5:157055966:A:G	2.95957e-06	-2.20217e-10	-1.22365
157056058	chr5:157056058:T:C	2.64052e-06	-2.20217e-10	-1.33772
157056287	chr5:157056287:A:AT	9.52074e-06	1.31897	-1.37419
157056492	chr5:157056492:G:A	1.81784e-06	-0.630818	-1.08023
157056501	chr5:157056501:TC:T	2.51274e-06	-2.20217e-10	-1.38732
157056622	chr5:157056622:T:C	9.00139e-06	-2.20217e-10	-0.111315
157056670	chr5:157056670:A:G	2.48055e-06	-0.681598	-0.718616
157056982	chr5:157056982:A:G	1.33795e-06	-1.47554	-0.542019
157057207	chr5:157057207:C:T	2.37989e-06	-1.37739	-0.0642517
157057272	chr5:157057272:C:T	2.37623e-06	-1.3944	-0.0487798
157057469	chr5:157057469:T:C	8.65473e-05	3.22272	-1.07073
157057470	chr5:157057470:G:A	3.73179e-06	-2.20217e-10	-0.991805
157057600	chr5:157057600:T:C	2.71199e-06	-2.20217e-10	-1.31101
157057615	chr5:157057615:A:T	2.17205e-06	-1.42381	-0.109217
157057789	chr5:157057789:C:T	3.23528e-06	-2.20217e-10	-1.13458
157057981	chr5:157057981:G:A	3.70282e-06	-2.20217e-10	-0.9996
157058071	chr5:157058071:C:A	3.7813e-06	-2.20217e-10	-0.978626
157058175	chr5:157058175:T:C	5.66878e-05	2.82456	-1.0957
157058330	chr5:157058330:A:G	2.60353e-06	-2.20217e-10	-1.35183
157058357	chr5:157058357:A:T	2.63311e-06	-2.20217e-10	-1.34053
157058424	chr5:157058424:G:A	8.24657e-06	-0.198897	-7.17427e-10
157058866	chr5:157058866:T:C	2.83551e-06	-2.20217e-10	-1.26647
157058978	chr5:157058978:C:G	9.84396e-06	-2.20217e-10	-0.0218358
157059109	chr5:157059109:G:C	5.7637e-07	-1.52132	-1.33838
157059397	chr5:157059397:C:T	1.95352e-05	0.685326	-0.0218041
157059448	chr5:157059448:G:T	3.38544e-06	-2.20217e-10	-1.08921
157059580	chr5:157059580:T:C	2.12058e-06	-0.330183	-1.22682
157059875	chr5:157059875:G:A	2.49724e-06	-2.20217e-10	-1.39351
157059908	chr5:157059908:G:A	5.59891e-06	-2.20217e-10	-0.586122
157060224	chr5:157060224:T:C	2.66157e-06	-0.103057	-1.22672
157060478	chr5:157060478:C:T	3.08182e-06	-2.20217e-10	-1.18317
157060505	chr5:157060505:T:C	8.18788e-07	-1.25443	-1.2542
157060772	chr5:157060772:T:A	7.76851e-06	-2.20217e-10	-0.258615
157060802	chr5:157060802:C:T	2.48084e-06	-1.4001	-7.17427e-10
157060803	chr5:157060803:A:G	4.78039e-06	-0.84738	0.103208
157060936	chr5:157060936:C:T	9.88865e-06	-0.229764	0.212457
157060951	chr5:157060951:G:A	7.31481e-06	0.583384	-0.902177
157061047	chr5:157061047:G:A	5.33097e-06	-2.20217e-10	-0.635161
157061579	chr5:157061579:T:C	3.12855e-06	-2.20217e-10	-1.16813
157061632	chr5:157061632:G:A	2.06566e-06	-0.397274	-1.18597
157061838	chr5:157061838:T:C	6.44428e-06	-2.20217e-10	-0.445501
157061892	chr5:157061892:T:C	2.65686e-06	-0.473806	-0.857744
157061919	chr5:157061919:A:G	5.68629e-06	-0.570636	-7.17427e-10
157062179	chr5:157062179:GTA:G	3.36277e-06	-2.20217e-10	-1.09593
157062352	chr5:157062352:A:G	3.12674e-06	-2.20217e-10	-1.1687
157062454	chr5:157062454:C:T	3.59833e-06	-2.20217e-10	-1.02823
157062544	chr5:157062544:C:T	9.22841e-07	-1.23682	-1.15217
157062985	chr5:157062985:T:G	2.91717e-06	-2.20217e-10	-1.23808
157063577	chr5:157063577:C:T	2.25518e-06	-0.411398	-1.08407
157065102	chr5:157065102:C:T	2.39898e-06	-1.43365	-7.17427e-10
157065246	chr5:157065246:G:A	2.49997e-06	-2.20217e-10	-1.39241
157065427	chr5:157065427:A:G	8.28598e-07	-1.4576	-1.03912
157065547	chr5:157065547:C:T	3.484e-06	-2.20217e-10	-1.06051
157066517	chr5:157066517:T:A	4.9157e-07	-1.62175	-1.39709
157066720	chr5:157066720:C:T	3.70457e-06	-2.20217e-10	-0.999127
157066729	chr5:157066729:G:A	1.16652e-06	-1.46015	-0.694512
157066814	chr5:157066814:C:T	1.1272e-06	-0.79234	-1.39662
157067010	chr5:157067010:C:T	7.0774e-07	-1.62263	-1.03174
157067476	chr5:157067476:G:A	5.28433e-07	-1.54933	-1.39721
157067509	chr5:157067509:A:T	9.09813e-07	-1.54152	-0.861689
157067590	chr5:157067590:G:A	1.38954e-06	-0.591758	-1.38797
157067794	chr5:157067794:T:C	2.80164e-06	-2.20217e-10	-1.27849
157068052	chr5:157068052:A:T	9.0577e-05	-2.20217e-10	2.19751
157068067	chr5:157068067:T:C	4.63119e-06	-2.20217e-10	-0.775881
157068132	chr5:157068132:G:A	2.78373e-06	-2.20217e-10	-1.2849
157068330	chr5:157068330:G:A	2.01896e-05	0.770001	-0.0735265
157068698	chr5:157068698:C:T	1.25829e-06	-0.683733	-1.39521
157068815	chr5:157068815:C:T	5.99536e-06	-2.20217e-10	-0.517709
157070042	chr5:157070042:G:A	5.63587e-06	-2.20217e-10	-0.579543
157070282	chr5:157070282:T:C	3.37725e-05	0.939474	0.271478
157070534	chr5:157070534:G:GGTGTACGT	1.14143e-06	-1.06565	-1.11076
157070897	chr5:157070897:C:T	3.39309e-06	-2.20217e-10	-1.08695
157070980	chr5:157070980:G:C	6.25126e-06	-2.20217e-10	-0.475912
157071266	chr5:157071266:G:A	6.12727e-06	-2.20217e-10	-0.495945
157071730	chr5:157071730:A:C	2.48855e-06	-2.20217e-10	-1.39699
157072043	chr5:157072043:C:T	1.50221e-06	-1.15482	-0.746938
157072055	chr5:157072055:A:G	1.95187e-05	-2.20217e-10	0.662677
157072435	chr5:157072435:G:A	9.82757e-07	-1.45538	-0.870713
157072473	chr5:157072473:T:A	1.34471e-06	-0.686702	-1.32582
157072970	chr5:157072970:A:G	1.91535e-05	0.972018	-0.328229
157073615	chr5:157073615:G:A	1.84804e-06	-1.15534	-0.539233
157073618	chr5:157073618:A:G	1.05812e-06	-1.55737	-0.694824
157073785	chr5:157073785:A:G	1.08318e-06	-1.15073	-1.07807
157073920	chr5:157073920:A:T	8.06715e-07	-1.22247	-1.301
157074194	chr5:157074194:AT:A	2.00441e-05	0.999288	-0.310048
157074334	chr5:157074334:G:A	1.64879e-05	-2.20217e-10	0.493935
157074630	chr5:157074630:A:G	7.72568e-07	-1.25187	-1.31486
157074826	chr5:157074826:C:CA	3.46863e-06	-2.20217e-10	-1.06493
157074840	chr5:157074840:C:T	3.21861e-06	-2.20217e-10	-1.13974
157074920	chr5:157074920:T:A	2.44053e-05	1.13932	-0.253215
157075049	chr5:157075049:A:C	2.58757e-06	-2.20217e-10	-1.35797
157075458	chr5:157075458:A:G	2.2405e-05	1.02461	-0.224016
157075510	chr5:157075510:C:T	1.4423e-06	-0.628441	-1.31402
157075867	chr5:157075867:G:A	1.25039e-06	-1.18255	-0.902693
157076145	chr5:157076145:C:T	2.05467e-06	-1.58858	-7.17427e-10
157076271	chr5:157076271:G:C	2.51806e-06	-2.20217e-10	-1.38521
157076510	chr5:157076510:A:T	4.60096e-06	-0.782429	-7.17427e-10
157076587	chr5:157076587:T:C	2.70294e-06	-2.20217e-10	-1.31436
157076756	chr5:157076756:T:C	1.04651e-06	-1.35364	-0.909595
157076774	chr5:157076774:C:T	9.50024e-07	-1.22878	-1.13119
157077542	chr5:157077542:G:T	1.67981e-06	-0.555019	-1.23499
157077995	chr5:157077995:C:T	8.71826e-07	-1.08536	-1.3605
157078222	chr5:157078222:A:G	2.42032e-05	1.54986	-0.672069
157078470	chr5:157078470:C:A	2.48801e-06	-2.20217e-10	-1.39721
157079030	chr5:157079030:T:C	8.82307e-06	-2.20217e-10	-0.131324
157079195	chr5:157079195:G:A	2.2312e-06	-1.01619	-0.489967
157079431	chr5:157079431:C:T	0.000313103	0.0889064	3.34893
157079632	chr5:157079632:A:G	2.66613e-06	-2.20217e-10	-1.32807
157079694	chr5:157079694:T:C	1.132e-05	0.302265	-0.184384
157080416	chr5:157080416:T:C	2.32248e-05	-0.764021	1.60055
157080445	chr5:157080445:G:A	2.6699e-06	-2.20217e-10	-1.32665
157080903	chr5:157080903:G:A	2.74884e-06	-2.20217e-10	-1.29751
157081722	chr5:157081722:G:A	5.05277e-07	-1.61952	-1.37182
157081755	chr5:157081755:A:G	5.18372e-07	-1.61759	-1.34816
157081909	chr5:157081909:G:A	4.46038e-06	-2.20217e-10	-0.81346
157082357	chr5:157082357:C:T	2.5307e-06	-2.20217e-10	-1.3802
157082492	chr5:157082492:T:C	2.7818e-06	-2.20217e-10	-1.2856
157082527	chr5:157082527:C:T	3.77058e-05	-0.701347	2.02247
157082672	chr5:157082672:G:A	5.15466e-07	-1.61088	-1.3605
157083748	chr5:157083748:T:C	5.02906e-07	-1.62041	-1.37563
157085342	chr5:157085342:G:A	8.70021e-06	-2.20217e-10	-0.145347
157085541	chr5:157085541:A:G	2.62653e-06	-2.20217e-10	-1.34303
157085926	chr5:157085926:C:T	2.67487e-06	-2.20217e-10	-1.32479
157086271	chr5:157086271:C:T	4.74846e-06	-1.03933	0.288453
157086292	chr5:157086292:T:C	5.10803e-07	-1.62321	-1.35725
157086333	chr5:157086333:G:A	2.02647e-06	-1.05748	-0.544923
157086556	chr5:157086556:G:A	5.11702e-07	-1.62321	-1.35549
157086597	chr5:157086597:G:A	5.10713e-07	-1.62321	-1.35743
157087007	chr5:157087007:T:C	4.27411e-06	-2.20217e-10	-0.856118
157087039	chr5:157087039:G:C	5.10802e-07	-1.62321	-1.35725
157087178	chr5:157087178:G:A	2.88145e-06	-1.2504	-7.17427e-10
157087314	chr5:157087314:C:T	2.5939e-06	-2.20217e-10	-1.35553
157087385	chr5:157087385:A:G	2.00177e-06	-1.46598	-0.148685
157087442	chr5:157087442:TA:T	2.1476e-06	-0.9952	-0.549144
157087601	chr5:157087601:C:A	0.000300366	0.159368	3.23694
157087615	chr5:157087615:C:T	5.10535e-07	-1.62313	-1.35786
157087741	chr5:157087741:T:C	5.13778e-07	-1.62173	-1.35293
157087787	chr5:157087787:C:A	2.15381e-06	-1.49701	-0.0444425
157087805	chr5:157087805:A:G	5.00469e-07	-1.61999	-1.38092
157087852	chr5:157087852:G:A	5.09317e-07	-1.62274	-1.36064
157087924	chr5:157087924:T:G	4.91299e-07	-1.6223	-1.39709
157088009	chr5:157088009:A:G	5.17209e-07	-1.62317	-1.34483
157088075	chr5:157088075:A:G	2.66616e-06	-2.20217e-10	-1.32806
157088109	chr5:157088109:C:T	5.1538e-07	-1.62302	-1.34853
157088214	chr5:157088214:A:G	5.11105e-07	-1.62321	-1.35666
157088527	chr5:157088527:C:A	2.52518e-06	-2.20217e-10	-1.38238
157088610	chr5:157088610:G:T	5.07864e-07	-1.62321	-1.36302
157088646	chr5:157088646:G:A	5.10816e-07	-1.62319	-1.35725
157089149	chr5:157089149:G:A	8.33065e-05	0.119759	1.99407
157089265	chr5:157089265:C:T	5.35453e-07	-1.62003	-1.31331
157089668	chr5:157089668:C:T	3.09641e-06	-2.20217e-10	-1.17845
157089702	chr5:157089702:A:C	3.96186e-06	-0.931981	-7.17427e-10
157089740	chr5:157089740:T:C	5.37034e-07	-1.61799	-1.3124
157089925	chr5:157089925:G:A	3.82153e-06	-2.20217e-10	-0.968044
157090102	chr5:157090102:A:C	2.50579e-06	-2.20217e-10	-1.39009
157090675	chr5:157090675:G:T	3.3897e-06	-2.20217e-10	-1.08795
157090951	chr5:157090951:T:C	6.44813e-07	-1.58911	-1.15838
157091077	chr5:157091077:T:C	3.5996e-06	-0.0123024	-1.01557
157091314	chr5:157091314:A:G	3.31705e-06	-2.20217e-10	-1.10962
157091549	chr5:157091549:A:G	1.09942e-06	-1.42739	-0.786523
157091657	chr5:157091657:C:T	0.000319436	0.22461	3.23325
157091701	chr5:157091701:G:C	2.11323e-06	-1.56048	-7.17427e-10
157092000	chr5:157092000:T:C	4.05002e-05	0.856213	0.536399
157092086	chr5:157092086:C:T	1.09097e-05	-0.847504	0.928463
157092154	chr5:157092154:A:G	3.26664e-06	-2.20217e-10	-1.12493
157092549	chr5:157092549:T:C	8.20995e-06	-0.590082	0.386735
157092674	chr5:157092674:A:G	1.76823e-05	-0.770609	1.33448
157092675	chr5:157092675:G:A	2.20648e-05	-0.726913	1.5122
157093225	chr5:157093225:C:T	2.69692e-06	-2.20217e-10	-1.31658
157093589	chr5:157093589:T:C	2.70481e-06	-2.20217e-10	-1.31366
157093702	chr5:157093702:A:T	8.36913e-07	-1.62011	-0.866621
157093790	chr5:157093790:T:G	3.22604e-06	-2.20217e-10	-1.13744
157093802	chr5:157093802:A:G	6.18713e-06	-1.03564	0.549419
157093937	chr5:157093937:A:C	0.00034168	0.277769	3.24741
157093946	chr5:157093946:G:A	1.15937e-06	-1.30362	-0.857192
157094282	chr5:157094282:T:C	7.74594e-07	-1.4144	-1.14971
157094655	chr5:157094655:T:C	2.04668e-06	-1.59247	-7.17427e-10
157095577	chr5:157095577:T:C	1.01875e-06	-0.920097	-1.37002
157095933	chr5:157095933:C:T	9.77805e-06	0.776489	-0.805043
157095947	chr5:157095947:C:T	2.55987e-06	-2.20217e-10	-1.36874
157096393	chr5:157096393:G:A	6.48899e-05	0.387453	1.47655
157096736	chr5:157096736:C:T	4.37265e-06	-1.60636	0.773031
157096839	chr5:157096839:C:T	8.96298e-06	0.711074	-0.826666
157096965	chr5:157096965:T:C	9.76331e-06	-0.0300627	-7.17427e-10
157097528	chr5:157097528:G:A	4.49151e-06	-2.20217e-10	-0.806506
157097988	chr5:157097988:C:T	5.3032e-06	-0.89418	0.253796
157098036	chr5:157098036:C:T	8.58719e-06	-0.158422	-7.17427e-10
157098180	chr5:157098180:G:A	2.54262e-06	-2.20217e-10	-1.3755
157098673	chr5:157098673:G:A	2.70727e-06	-2.20217e-10	-1.31275
157098680	chr5:157098680:A:AT	7.05384e-06	-0.355122	-7.17427e-10
157098868	chr5:157098868:A:G	4.20942e-06	-2.20217e-10	-0.87137
157099320	chr5:157099320:A:G	0.000102602	-1.60927	3.93143
157099655	chr5:157099655:A:G	1.5634e-05	-1.60936	2.05012
157099997	chr5:157099997:A:G	2.55146e-06	-2.20217e-10	-1.37203
157100241	chr5:157100241:G:A	5.22579e-07	-1.56597	-1.3917
157100380	chr5:157100380:C:T	3.05091e-05	-0.667769	1.7771
157100463	chr5:157100463:A:G	3.80909e-06	-2.20217e-10	-0.971304
157100977	chr5:157100977:T:C	2.71195e-06	-2.20217e-10	-1.31103
157101678	chr5:157101678:C:T	3.2509e-06	-2.20217e-10	-1.12976
157102005	chr5:157102005:G:A	2.49327e-06	-2.20217e-10	-1.3951
157102032	chr5:157102032:G:A	3.01459e-06	-2.20217e-10	-1.20523
157102180	chr5:157102180:A:G	3.29812e-06	-0.926562	-0.18878
157102636	chr5:157102636:A:G	4.77053e-06	-1.06749	0.321257
157102803	chr5:157102803:C:T	8.80918e-07	-1.32088	-1.11461
157102841	chr5:157102841:A:G	4.12174e-06	-1.00665	0.114227
157103148	chr5:157103148:G:A	3.09575e-06	-2.20217e-10	-1.17866
157103230	chr5:157103230:G:A	6.85399e-06	-2.20217e-10	-0.383863
157103359	chr5:157103359:A:C	2.06388e-06	-1.58411	-7.17427e-10
157103574	chr5:157103574:A:G	0.000308331	0.563329	2.85915
157103835	chr5:157103835:C:A	1.01552e-06	-1.36103	-0.932266
157104103	chr5:157104103:C:A	3.69012e-06	-2.20217e-10	-1.00303
157104235	chr5:157104235:C:T	1.70607e-05	-2.20217e-10	0.528086
157104243	chr5:157104243:G:C	4.18036e-06	-0.832524	-0.0457726
157104268	chr5:157104268:G:A	4.2036e-06	-0.828658	-0.0440941
157104305	chr5:157104305:C:T	4.14458e-06	-0.822247	-0.0646451
157104319	chr5:157104319:A:G	1.40821e-05	-0.865638	1.20185
157104725	chr5:157104725:C:A	3.9291e-06	-0.840227	-0.100058
157104854	chr5:157104854:A:G	4.13814e-06	-0.859908	-0.0285392
157105025	chr5:157105025:T:C	2.93024e-06	-2.20217e-10	-1.23361
157105225	chr5:157105225:T:C	4.07889e-06	-0.856688	-0.0461806
157105355	chr5:157105355:C:A	4.24267e-06	-0.837675	-0.025827
157105569	chr5:157105569:G:A	9.94772e-07	-0.919507	-1.39443
157105917	chr5:157105917:A:G	4.36961e-06	-0.90724	0.0732201
157105941	chr5:157105941:A:G	1.77304e-05	-0.835594	1.40218
157106135	chr5:157106135:T:TC	1.86804e-06	-0.890946	-0.792858
157106163	chr5:157106163:C:T	4.89412e-06	-0.861238	0.140578
157106208	chr5:157106208:A:G	4.04428e-06	-0.896567	-0.0148248
157106242	chr5:157106242:T:G	2.94211e-06	-1.22957	-7.17427e-10
157106562	chr5:157106562:A:C	2.9498e-06	-2.20217e-10	-1.22696
157107148	chr5:157107148:G:A	7.704e-06	-2.20217e-10	-0.266954
157107151	chr5:157107151:AAC:A	0.000364263	0.473303	3.11588
157107782	chr5:157107782:C:T	6.4155e-06	-2.20217e-10	-0.449977
157107941	chr5:157107941:ATCT:A	2.58391e-06	-2.20217e-10	-1.35939
157107974	chr5:157107974:G:A	2.73377e-06	-2.20217e-10	-1.30301
157108105	chr5:157108105:T:A	2.58904e-06	-2.20217e-10	-1.35741
157108401	chr5:157108401:T:C	2.55148e-06	-2.20217e-10	-1.37202
157108806	chr5:157108806:T:C	1.07797e-05	-2.20217e-10	0.0689749
157109637	chr5:157109637:G:A	2.5142e-06	-2.20217e-10	-1.38674
157109670	chr5:157109670:A:C	5.164e-06	-2.20217e-10	-0.666982
157109865	chr5:157109865:A:G	9.90649e-07	-0.968876	-1.34921
157109944	chr5:157109944:C:T	2.60344e-06	-2.20217e-10	-1.35186
157110362	chr5:157110362:C:T	3.81014e-06	-1.41908	0.448049
157110679	chr5:157110679:T:A	2.76138e-06	-2.20217e-10	-1.29296
157110749	chr5:157110749:A:C	2.44007e-05	-0.869745	1.75566
157110905	chr5:157110905:C:T	1.08463e-06	-1.27392	-0.953539
157111898	chr5:157111898:C:A	4.35235e-06	-2.20217e-10	-0.837979
157112260	chr5:157112260:G:A	2.44306e-05	-1.01061	1.89775
157112263	chr5:157112263:G:A	9.95578e-06	-2.20217e-10	-0.0105411
157112294	chr5:157112294:TTTTAA:T	8.61141e-07	-1.5935	-0.864692
157112357	chr5:157112357:G:A	7.03769e-07	-1.56614	-1.09386
157112571	chr5:157112571:G:A	2.71096e-06	-2.20217e-10	-1.31139
157112720	chr5:157112720:T:C	2.49559e-06	-2.20217e-10	-1.39417
157112755	chr5:157112755:C:T	8.85718e-07	-1.5922	-0.837855
157112793	chr5:157112793:G:A	3.93006e-06	-2.20217e-10	-0.94004
157112874	chr5:157112874:A:G	3.20598e-06	-2.20217e-10	-1.14368
157112909	chr5:157112909:AC:A	2.68339e-06	-1.32161	-7.17427e-10
157112976	chr5:157112976:T:C	0.000114288	0.717483	1.71255
157113038	chr5:157113038:C:T	2.58919e-06	-2.20217e-10	-1.35735
157113328	chr5:157113328:G:T	3.14438e-06	-2.20217e-10	-1.16308
157113338	chr5:157113338:T:A	3.84204e-06	-1.53148	0.568785
157113393	chr5:157113393:A:G	2.4889e-06	-2.20217e-10	-1.39685
157113523	chr5:157113523:T:G	2.50135e-06	-2.20217e-10	-1.39187
157113541	chr5:157113541:G:C	7.91753e-07	-1.56669	-0.975513
157113585	chr5:157113585:C:T	2.78784e-06	-2.20217e-10	-1.28343
157113614	chr5:157113614:G:A	1.21178e-06	-1.60014	-0.516457
157113617	chr5:157113617:A:G	2.50491e-06	-2.20217e-10	-1.39044
157113712	chr5:157113712:C:T	1.02337e-06	-1.34628	-0.939315
157113715	chr5:157113715:G:A	3.24831e-06	-2.20217e-10	-1.13056
157114349	chr5:157114349:T:C	5.0107e-06	-2.20217e-10	-0.697118
157114365	chr5:157114365:C:T	1.0204e-06	-0.934294	-1.3542
157114440	chr5:157114440:C:T	1.51645e-05	-0.821338	1.2316
157114512	chr5:157114512:TA:T	1.20411e-06	-1.60345	-0.519504
157114586	chr5:157114586:C:G	4.28328e-06	-2.20217e-10	-0.853975
157114922	chr5:157114922:T:C	1.09361e-06	-1.59059	-0.628613
157115041	chr5:157115041:T:C	5.1298e-06	-2.20217e-10	-0.673627
157115171	chr5:157115171:T:C	6.85722e-06	-0.694073	0.310681
157115485	chr5:157115485:C:A	1.16821e-06	-1.60272	-0.550501
157115747	chr5:157115747:T:C	0.000102831	0.733378	1.59102
157115903	chr5:157115903:A:G	2.81626e-06	-2.20217e-10	-1.27328
157116103	chr5:157116103:T:G	8.10042e-07	-1.13965	-1.37972
157116385	chr5:157116385:C:A	2.76814e-05	-0.936077	1.94814
157116500	chr5:157116500:T:A	9.79698e-05	0.656545	1.61942
157116502	chr5:157116502:AGCTATGTGAG:A	0.000101021	0.718175	1.58846
157116595	chr5:157116595:G:A	2.89394e-06	-2.20217e-10	-1.24608
157116886	chr5:157116886:T:A	1.46643e-06	-1.58877	-0.33709
157116959	chr5:157116959:T:A	4.26718e-06	-2.20217e-10	-0.857741
157117166	chr5:157117166:C:T	4.32513e-06	-2.20217e-10	-0.844252
157117426	chr5:157117426:T:C	2.43675e-05	-0.831237	1.71579
157117595	chr5:157117595:C:T	4.27176e-06	-2.20217e-10	-0.856668
157117605	chr5:157117605:G:T	5.77989e-06	-2.20217e-10	-0.55431
157117685	chr5:157117685:T:C	0.000101121	0.749918	1.5577
157117802	chr5:157117802:G:A	3.71717e-06	-2.20217e-10	-0.995732
157117897	chr5:157117897:T:C	4.4258e-06	-0.677646	-0.143598
157118249	chr5:157118249:A:G	4.93063e-06	-2.20217e-10	-0.713227
157118601	chr5:157118601:A:G	2.79994e-06	-1.00756	-0.271542
157118883	chr5:157118883:C:T	4.93531e-06	-2.20217e-10	-0.71228
157119104	chr5:157119104:G:T	9.56702e-05	0.720989	1.53122
157119128	chr5:157119128:T:C	8.94467e-05	0.653725	1.53122
157119145	chr5:157119145:A:T	3.17502e-06	-2.20217e-10	-1.15338
157119184	chr5:157119184:A:T	1.8721e-05	-1.62299	2.24394
157119231	chr5:157119231:CTG:C	3.25088e-06	-2.20217e-10	-1.12977
157119431	chr5:157119431:A:G	1.80037e-05	-1.62062	2.2025
157119453	chr5:157119453:C:T	4.2504e-06	-0.803796	-0.0578847
157119617	chr5:157119617:C:G	3.38746e-05	-1.01891	2.23289
157119644	chr5:157119644:G:A	3.01625e-06	-2.20217e-10	-1.20468
157119979	chr5:157119979:G:A	0.000133794	-0.376087	2.9637
157120020	chr5:157120020:A:G	0.000166042	-0.845115	3.64866
157120786	chr5:157120786:G:A	1.98374e-05	-1.09496	1.77384
157120918	chr5:157120918:T:C	1.52087e-06	-1.60834	-0.281074
157121715	chr5:157121715:A:G	4.11624e-06	-2.20217e-10	-0.893754
157122008	chr5:157122008:G:A	2.98162e-06	-2.20217e-10	-1.21623
157122310	chr5:157122310:C:T	5.31676e-07	-1.55776	-1.38265
157122692	chr5:157122692:G:A	4.15245e-06	-1.62319	0.738193
157124079	chr5:157124079:T:A	1.66476e-05	-0.97905	1.48262
157124219	chr5:157124219:A:G	2.12259e-05	-0.822188	1.56872
157124323	chr5:157124323:A:G	0.000129546	-2.20217e-10	2.55534
157124377	chr5:157124377:C:G	2.56365e-06	-2.20217e-10	-1.36726
157124638	chr5:157124638:T:A	8.37865e-06	0.694996	-0.878003
157124663	chr5:157124663:C:A	4.4773e-05	-0.916805	2.40972
157124769	chr5:157124769:TG:T	1.47761e-06	-1.60212	-0.316141
157124860	chr5:157124860:C:A	1.75364e-05	-0.957088	1.51267
157125387	chr5:157125387:A:C	3.42046e-06	-2.20217e-10	-1.07892
157125767	chr5:157125767:C:T	4.42285e-06	-2.20217e-10	-0.821909
157126184	chr5:157126184:G:C	2.55662e-06	-2.20217e-10	-1.37001
157126204	chr5:157126204:A:G	1.15093e-05	-1.18232	1.31678
157126348	chr5:157126348:C:T	3.42186e-06	-2.20217e-10	-1.07851
157126952	chr5:157126952:A:C	8.47872e-07	-1.11779	-1.35593
157127031	chr5:157127031:A:T	4.1452e-06	-2.20217e-10	-0.886742
157127121	chr5:157127121:A:G	7.27291e-07	-1.23533	-1.39179
157127424	chr5:157127424:G:T	2.49259e-06	-2.20217e-10	-1.39537
157127462	chr5:157127462:T:C	1.32697e-06	-1.17743	-0.848368
157127653	chr5:157127653:G:A	1.23774e-06	-1.27076	-0.824644
157127738	chr5:157127738:C:T	5.67279e-07	-1.47862	-1.39698
157128639	chr5:157128639:G:A	2.83879e-06	-2.20217e-10	-1.26532
157128675	chr5:157128675:G:A	2.40577e-06	-1.43083	-7.17427e-10
157128709	chr5:157128709:C:T	1.43119e-06	-1.0702	-0.879986
157129588	chr5:157129588:C:T	1.1356e-05	0.12105	-7.17427e-10
157129663	chr5:157129663:C:T	8.51138e-06	-0.980547	0.813257
157129835	chr5:157129835:T:G	8.54426e-06	-0.912836	0.749402
157129952	chr5:157129952:A:G	5.28628e-07	-1.55304	-1.39312
157130230	chr5:157130230:GGATT:G	9.97487e-07	-1.12437	-1.18684
157130574	chr5:157130574:A:G	3.06824e-06	-2.20217e-10	-1.18759
157130600	chr5:157130600:T:C	5.2001e-07	-1.56559	-1.39701
157130638	chr5:157130638:T:A	5.18345e-07	-1.56902	-1.39679
157130675	chr5:157130675:C:T	9.69252e-07	-1.59377	-0.746151
157130688	chr5:157130688:A:AT	1.29783e-06	-1.61922	-0.428777
157130716	chr5:157130716:T:C	3.89233e-06	-2.20217e-10	-0.949687
157131310	chr5:157131310:A:T	4.13058e-06	-2.20217e-10	-0.890275
157131563	chr5:157131563:A:G	1.33998e-06	-1.62039	-0.395648
157131729	chr5:157131729:G:A	1.35816e-06	-1.61722	-0.385348
157131794	chr5:157131794:A:C	2.56175e-06	-2.20217e-10	-1.368
157131810	chr5:157131810:T:C	6.3117e-06	-0.46629	-7.17427e-10
157132067	chr5:157132067:A:G	3.87093e-06	-2.20217e-10	-0.955199
157132110	chr5:157132110:A:AG	3.30261e-06	-2.20217e-10	-1.11398
157132570	chr5:157132570:CTAAA:C	2.96764e-06	-2.20217e-10	-1.22093
157132734	chr5:157132734:C:A	5.23624e-06	-2.20217e-10	-0.65309
157133418	chr5:157133418:C:T	2.66469e-06	-2.20217e-10	-1.32861
157133419	chr5:157133419:A:G	8.06683e-07	-1.13341	-1.39011
157133570	chr5:157133570:T:C	2.73328e-06	-1.30319	-7.17427e-10
157133742	chr5:157133742:C:T	2.93515e-06	-2.20217e-10	-1.23194
157134110	chr5:157134110:A:G	9.37497e-07	-1.61142	-0.761815
157134279	chr5:157134279:A:G	6.35989e-07	-1.52647	-1.2348
157134340	chr5:157134340:T:C	5.29548e-07	-1.55159	-1.39283
157134356	chr5:157134356:C:A	8.15281e-07	-1.11926	-1.39366
157134378	chr5:157134378:C:T	9.57699e-07	-1.61162	-0.740291
157134461	chr5:157134461:G:A	0.000140496	-2.20217e-10	2.63648
157134676	chr5:157134676:A:G	5.06423e-07	-1.60967	-1.37941
157134684	chr5:157134684:C:T	2.48981e-06	-2.20217e-10	-1.39649
157134737	chr5:157134737:G:A	5.21974e-07	-1.61863	-1.34021
157134859	chr5:157134859:TTA:T	4.17121e-06	-0.884829	0.00434089
157134982	chr5:157134982:C:T	5.13041e-06	-2.20217e-10	-0.673508
157134983	chr5:157134983:G:A	4.96361e-07	-1.61432	-1.39483
157135661	chr5:157135661:C:T	8.80171e-07	-1.10322	-1.33311
157135780	chr5:157135780:GAT:G	2.58447e-06	-2.20217e-10	-1.35917
157136190	chr5:157136190:G:A	9.64543e-07	-1.61075	-0.734042
157136883	chr5:157136883:C:T	9.44214e-07	-1.61545	-0.750647
157136898	chr5:157136898:G:A	3.51832e-06	-0.970461	-0.0802494
157136968	chr5:157136968:G:C	3.08625e-06	-2.20217e-10	-1.18174
157137048	chr5:157137048:AGTGCAATG:A	4.99769e-07	-1.60566	-1.39664
157137124	chr5:157137124:G:A	9.71046e-07	-1.61466	-0.723421
157137264	chr5:157137264:T:C	2.93577e-06	-2.20217e-10	-1.23172
157137288	chr5:157137288:C:T	2.63484e-06	-2.20217e-10	-1.33987
157137409	chr5:157137409:G:A	2.57409e-06	-1.3632	-7.17427e-10
157137434	chr5:157137434:T:C	3.16359e-06	-2.20217e-10	-1.15699
157137445	chr5:157137445:C:T	8.3526e-07	-1.09464	-1.39407
157137618	chr5:157137618:T:G	9.64404e-07	-1.60465	-0.740291
157137812	chr5:157137812:C:A	5.07819e-07	-1.59039	-1.39593
157137871	chr5:157137871:G:A	1.05445e-06	-1.58175	-0.673926
157137879	chr5:157137879:CAT:C	2.63369e-06	-2.20217e-10	-1.34031
157138050	chr5:157138050:A:G	3.24432e-06	-2.20217e-10	-1.13179
157138092	chr5:157138092:AT:A	5.08817e-07	-1.5887	-1.39566
157138361	chr5:157138361:G:T	7.32193e-07	-1.56683	-1.05357
157138828	chr5:157138828:C:T	2.82421e-06	-2.20217e-10	-1.27047
157138964	chr5:157138964:G:A	3.79502e-06	-2.20217e-10	-0.975005
157139465	chr5:157139465:A:G	3.61799e-06	-1.02278	-7.17427e-10
157139795	chr5:157139795:C:T	8.56714e-07	-1.07806	-1.38528
157139875	chr5:157139875:C:G	3.68474e-06	-2.20217e-10	-1.00449
157140047	chr5:157140047:T:C	2.85884e-06	-2.20217e-10	-1.25828
157140304	chr5:157140304:A:G	1.02304e-06	-1.60406	-0.68185
157140374	chr5:157140374:C:A	4.64731e-06	-2.20217e-10	-0.772406
157140411	chr5:157140411:C:T	5.12839e-06	-2.20217e-10	-0.673903
157140494	chr5:157140494:C:G	5.04385e-07	-1.59978	-1.39333
157140501	chr5:157140501:ACATCGGG:A	4.9632e-07	-1.61511	-1.39412
157140827	chr5:157140827:C:T	8.81676e-07	-1.12815	-1.30648
157141499	chr5:157141499:G:A	1.08366e-06	-1.0198	-1.20855
157141736	chr5:157141736:C:T	5.71831e-06	-2.20217e-10	-0.565021
157142028	chr5:157142028:G:A	3.79501e-06	-2.20217e-10	-0.975007
157142642	chr5:157142642:G:A	3.20879e-06	-2.20217e-10	-1.1428
157142946	chr5:157142946:T:A	2.89689e-06	-2.20217e-10	-1.24506
157142991	chr5:157142991:G:A	2.89689e-06	-2.20217e-10	-1.24506
157143059	chr5:157143059:T:G	2.50025e-06	-2.20217e-10	-1.3923
157143384	chr5:157143384:T:G	3.07619e-06	-2.20217e-10	-1.185
157144162	chr5:157144162:A:G	4.97426e-06	-0.503032	-0.201386
157144382	chr5:157144382:T:C	2.98163e-06	-2.20217e-10	-1.21622
157144387	chr5:157144387:C:G	2.51987e-06	-2.20217e-10	-1.38449
157144768	chr5:157144768:C:T	6.35313e-06	-2.20217e-10	-0.459747
157144980	chr5:157144980:A:T	5.11771e-07	-1.62298	-1.3556
157145189	chr5:157145189:A:C	3.41232e-06	-2.20217e-10	-1.0813
157145270	chr5:157145270:C:T	2.64291e-06	-2.20217e-10	-1.33681
157145323	chr5:157145323:G:T	5.28796e-07	-1.55802	-1.38783
157145424	chr5:157145424:A:G	2.69101e-06	-2.20217e-10	-1.31878
157145562	chr5:157145562:G:A	5.64402e-06	-2.20217e-10	-0.578098
157145733	chr5:157145733:G:T	3.30367e-06	-2.20217e-10	-1.11366
157146011	chr5:157146011:C:T	2.54662e-06	-2.20217e-10	-1.37393
157146311	chr5:157146311:A:G	2.59684e-06	-2.20217e-10	-1.3544
157146464	chr5:157146464:T:A	6.76504e-07	-1.58965	-1.10986
157146535	chr5:157146535:T:C	2.50573e-06	-2.20217e-10	-1.39011
157146578	chr5:157146578:A:C	1.13275e-06	-0.997149	-1.18689
157146717	chr5:157146717:A:G	7.88025e-06	-0.364512	0.120177
157146892	chr5:157146892:A:G	5.52705e-06	-2.20217e-10	-0.599039
157147241	chr5:157147241:C:T	2.8534e-06	-2.20217e-10	-1.26018
157147248	chr5:157147248:G:A	6.09378e-07	-1.61738	-1.18663
157147477	chr5:157147477:T:C	3.62167e-06	-2.20217e-10	-1.02176
157147519	chr5:157147519:T:C	1.26953e-06	-1.08452	-0.985524
157147875	chr5:157147875:G:A	3.08202e-06	-2.20217e-10	-1.18311
157147878	chr5:157147878:A:G	1.04053e-06	-0.992248	-1.27672
157148031	chr5:157148031:G:A	2.58626e-06	-2.20217e-10	-1.35848
157148047	chr5:157148047:T:C	3.54017e-06	-2.20217e-10	-1.04452
157148070	chr5:157148070:T:C	3.60998e-06	-2.20217e-10	-1.02499
157148164	chr5:157148164:T:C	1.45444e-06	-1.03229	-0.901784
157148262	chr5:157148262:C:T	2.63876e-06	-1.33839	-7.17427e-10
157148709	chr5:157148709:T:C	2.14495e-06	-1.54558	-7.17427e-10
157148842	chr5:157148842:A:C	5.46991e-07	-1.622	-1.29002
157149112	chr5:157149112:T:TGG	2.55188e-06	-2.20217e-10	-1.37186
157149146	chr5:157149146:T:C	1.15771e-06	-1.00543	-1.15682
157149359	chr5:157149359:T:A	3.87003e-06	-2.20217e-10	-0.955433
157149421	chr5:157149421:G:A	5.72156e-06	-2.20217e-10	-0.564452
157149579	chr5:157149579:G:T	2.59806e-06	-2.20217e-10	-1.35393
157149599	chr5:157149599:G:C	3.37801e-06	-2.20217e-10	-1.09141
157150019	chr5:157150019:T:C	5.73831e-06	-2.20217e-10	-0.561529
157150115	chr5:157150115:A:T	2.49049e-06	-2.20217e-10	-1.39621
157150143	chr5:157150143:A:G	2.59389e-06	-2.20217e-10	-1.35554
157150175	chr5:157150175:C:G	6.80441e-06	-2.20217e-10	-0.391124
157150411	chr5:157150411:T:C	1.26955e-06	-0.813465	-1.25657
157150663	chr5:157150663:G:C	1.83749e-05	-2.20217e-10	0.602291
157150709	chr5:157150709:A:G	5.01069e-06	-0.532555	-0.164566
157150730	chr5:157150730:C:T	3.29177e-06	-2.20217e-10	-1.11727
157150876	chr5:157150876:ATATT:A	3.09884e-06	-2.20217e-10	-1.17767
157150937	chr5:157150937:A:AT	1.42564e-06	-1.0415	-0.912569
157151050	chr5:157151050:T:G	1.32416e-06	-0.80625	-1.22167
157151215	chr5:157151215:G:A	1.44537e-06	-1.00312	-0.937214
157151405	chr5:157151405:A:G	5.7307e-06	-0.37384	-0.189017
157152293	chr5:157152293:G:A	5.87237e-06	-2.20217e-10	-0.538435
157152299	chr5:157152299:G:A	1.22367e-06	-0.863426	-1.24341
157152356	chr5:157152356:G:A	1.20492e-06	-0.875466	-1.24681
157152440	chr5:157152440:A:G	1.01402e-06	-0.904493	-1.39028
157152489	chr5:157152489:G:A	5.09579e-06	-0.244745	-0.435535
157152502	chr5:157152502:G:A	6.01181e-06	-0.514969	-7.17427e-10
157152759	chr5:157152759:T:C	1.23776e-06	-0.862767	-1.23263
157152822	chr5:157152822:A:G	1.23295e-06	-0.863483	-1.2358
157152855	chr5:157152855:G:A	1.02727e-06	-0.890257	-1.39153
157153178	chr5:157153178:G:A	5.88448e-06	-2.20217e-10	-0.536375
157153210	chr5:157153210:G:C	9.62172e-07	-1.00552	-1.34173
157153438	chr5:157153438:G:A	2.5243e-06	-2.20217e-10	-1.38273
157153737	chr5:157153737:T:C	1.52516e-05	-2.20217e-10	0.415989
157154254	chr5:157154254:C:T	5.11191e-07	-1.59421	-1.38549
157154481	chr5:157154481:G:T	9.45919e-06	0.512947	-0.574655
157154948	chr5:157154948:G:T	2.02121e-06	-1.605	-7.17427e-10
157155076	chr5:157155076:C:T	6.28742e-07	-1.61732	-1.15541
157155168	chr5:157155168:G:A	3.57802e-06	-2.20217e-10	-1.03388
157155203	chr5:157155203:C:T	5.03095e-06	-0.270138	-0.422948
157155234	chr5:157155234:C:T	5.05056e-06	-0.15474	-0.534455
157155320	chr5:157155320:A:G	1.03129e-06	-0.886267	-1.39161
157155342	chr5:157155342:T:C	1.02538e-06	-0.891897	-1.39173
157155604	chr5:157155604:G:A	5.10662e-07	-1.59346	-1.38728
157155837	chr5:157155837:T:G	3.78835e-06	-2.20217e-10	-0.976764
157156095	chr5:157156095:T:C	2.80944e-06	-2.20217e-10	-1.27571
157156241	chr5:157156241:TA:T	4.46277e-06	-0.812924	-7.17427e-10
157156582	chr5:157156582:T:A	3.57159e-06	-2.20217e-10	-1.03568
157156725	chr5:157156725:T:G	6.58911e-06	-2.20217e-10	-0.423277
157156764	chr5:157156764:A:G	7.98495e-06	0.130288	-0.361423
157157316	chr5:157157316:C:T	2.41287e-05	0.874708	-7.17427e-10
157157373	chr5:157157373:C:T	5.13316e-06	-0.129352	-0.543621
157157690	chr5:157157690:T:A	3.52862e-06	-2.20217e-10	-1.04779
157157777	chr5:157157777:T:C	6.84719e-07	-1.51073	-1.17671
157158014	chr5:157158014:T:C	1.66511e-05	-2.20217e-10	0.50378
157158143	chr5:157158143:A:G	6.20323e-07	-1.61793	-1.16828
157158243	chr5:157158243:T:C	1.16682e-06	-0.763829	-1.39058
157158569	chr5:157158569:G:A	3.60456e-06	-1.02649	-7.17427e-10
157158605	chr5:157158605:A:G	2.54096e-06	-2.20217e-10	-1.37615
157158614	chr5:157158614:C:A	6.59374e-06	-2.20217e-10	-0.422574
157158658	chr5:157158658:T:C	3.79269e-06	-2.20217e-10	-0.975618
157158687	chr5:157158687:G:A	3.96065e-06	-2.20217e-10	-0.932287
157158813	chr5:157158813:T:C	3.58904e-06	-2.20217e-10	-1.03081
157158853	chr5:157158853:A:G	6.13036e-06	-2.20217e-10	-0.495442
157159189	chr5:157159189:T:A	2.79483e-06	-2.20217e-10	-1.28092
157159264	chr5:157159264:C:T	1.23202e-06	-0.850093	-1.24994
157159315	chr5:157159315:A:G	2.91695e-06	-2.20217e-10	-1.23816
157159720	chr5:157159720:C:T	2.59845e-06	-2.20217e-10	-1.35378
157160570	chr5:157160570:C:T	4.15974e-06	-2.20217e-10	-0.883242
157160782	chr5:157160782:T:C	3.21163e-06	-2.20217e-10	-1.14192
157161037	chr5:157161037:C:T	4.98304e-06	-0.187835	-0.514819
157161217	chr5:157161217:G:A	5.5769e-07	-1.61215	-1.28049
157161513	chr5:157161513:A:G	2.50059e-06	-2.20217e-10	-1.39217
157161704	chr5:157161704:T:TCAAGAGTCAGCACACATTTTCTTAAAGGCC	2.51577e-06	-2.20217e-10	-1.38611
157161764	chr5:157161764:A:G	2.92902e-06	-2.20217e-10	-1.23403
157161976	chr5:157161976:G:T	3.30731e-06	-2.20217e-10	-1.11256
157162177	chr5:157162177:T:C	1.19691e-06	-0.73855	-1.3904
157162256	chr5:157162256:G:A	2.11134e-06	-1.56137	-7.17427e-10
157162388	chr5:157162388:G:T	6.87417e-07	-1.56054	-1.12297
157162574	chr5:157162574:A:G	4.45123e-06	-0.369633	-0.445882
157162926	chr5:157162926:G:A	3.94406e-06	-2.20217e-10	-0.936484
157163854	chr5:157163854:A:C	3.785e-06	-2.20217e-10	-0.97765
157164312	chr5:157164312:G:A	2.53784e-06	-2.20217e-10	-1.37738
157164426	chr5:157164426:A:G	4.29659e-06	-0.418732	-0.43214
157164581	chr5:157164581:G:A	5.68709e-07	-1.61034	-1.26274
157164603	chr5:157164603:C:T	3.34646e-06	-2.20217e-10	-1.10079
157164693	chr5:157164693:G:A	3.41678e-06	-2.20217e-10	-1.07999
157164875	chr5:157164875:T:C	1.31743e-05	-2.20217e-10	0.26957
157165000	chr5:157165000:T:C	4.14569e-06	-2.20217e-10	-0.886626
157165058	chr5:157165058:G:A	5.49206e-06	-2.20217e-10	-0.605391
157165139	chr5:157165139:T:C	2.18263e-06	-1.52817	-7.17427e-10
157165450	chr5:157165450:T:G	2.4891e-06	-2.20217e-10	-1.39677
157166068	chr5:157166068:T:C	5.50815e-06	-2.20217e-10	-0.602465
157166319	chr5:157166319:G:A	4.47643e-06	-2.20217e-10	-0.809868
157166425	chr5:157166425:G:A	4.99217e-06	-0.700823	-7.17427e-10
157166572	chr5:157166572:T:A	2.67135e-06	-2.20217e-10	-1.32611
157166692	chr5:157166692:G:C	2.896e-06	-2.20217e-10	-1.24536
157166819	chr5:157166819:G:A	2.76386e-06	-2.20217e-10	-1.29207
157166950	chr5:157166950:T:C	2.29345e-06	-0.520589	-0.95805
157166962	chr5:157166962:C:T	1.039e-05	0.0285979	0.00355044
157167960	chr5:157167960:C:T	3.82985e-06	-2.20217e-10	-0.965868
157168159	chr5:157168159:C:A	8.03285e-06	-0.309427	0.0842729
157168231	chr5:157168231:TAA:T	3.30725e-06	-0.0847138	-1.02786
157168291	chr5:157168291:C:T	4.5244e-06	-2.20217e-10	-0.799209
157168552	chr5:157168552:T:C	1.07598e-06	-1.61988	-0.615581
157168911	chr5:157168911:T:G	2.9146e-06	-2.20217e-10	-1.23896
157169539	chr5:157169539:G:A	2.49317e-06	-2.20217e-10	-1.39514
157169569	chr5:157169569:G:A	2.54776e-06	-2.20217e-10	-1.37348
157169645	chr5:157169645:AT:A	2.39065e-06	-1.43713	-7.17427e-10
157169658	chr5:157169658:C:A	2.84563e-06	-2.20217e-10	-1.26291
157169775	chr5:157169775:C:T	1.49547e-05	-2.20217e-10	0.396334
157169776	chr5:157169776:G:A	8.87983e-07	-1.34102	-1.08648
157169958	chr5:157169958:C:T	6.80479e-06	-2.20217e-10	-0.391068
157170103	chr5:157170103:G:A	2.89227e-06	-2.20217e-10	-1.24665
157170346	chr5:157170346:C:A	3.18844e-06	-2.20217e-10	-1.14916
157170796	chr5:157170796:T:C	2.41128e-06	-0.240461	-1.18807
157171053	chr5:157171053:G:A	1.56068e-05	-2.20217e-10	0.439011
157171270	chr5:157171270:C:T	4.03848e-06	-2.20217e-10	-0.912827
157171348	chr5:157171348:C:T	2.52586e-06	-2.20217e-10	-1.38211
157171414	chr5:157171414:A:G	3.72746e-06	-2.20217e-10	-0.992967
157171419	chr5:157171419:A:G	9.34875e-06	-2.20217e-10	-0.0734521
157171612	chr5:157171612:G:A	2.9619e-06	-2.20217e-10	-1.22286
157171695	chr5:157171695:G:A	5.75886e-06	-2.20217e-10	-0.557955
157171750	chr5:157171750:A:G	2.57305e-06	-2.20217e-10	-1.3636
157171827	chr5:157171827:T:C	3.18844e-06	-2.20217e-10	-1.14916
157172054	chr5:157172054:TAGAG:T	7.74589e-07	-1.44884	-1.11527
157173447	chr5:157173447:G:A	2.66103e-06	-2.20217e-10	-1.32998
157173798	chr5:157173798:A:T	5.18727e-06	0.0316173	-0.694104
157173834	chr5:157173834:T:C	1.1461e-06	-1.29223	-0.880103
157174158	chr5:157174158:A:G	6.10894e-06	-0.498941	-7.17427e-10
157174167	chr5:157174167:G:A	8.76203e-07	-1.32026	-1.12059
157174241	chr5:157174241:C:T	6.28398e-07	-1.54242	-1.23085
157174431	chr5:157174431:C:T	2.78291e-06	-2.20217e-10	-1.2852
157174558	chr5:157174558:G:A	6.02637e-07	-1.55268	-1.26246
157174800	chr5:157174800:C:T	1.07793e-05	-2.20217e-10	0.068933
157175117	chr5:157175117:C:T	6.05647e-07	-1.54807	-1.26209
157175275	chr5:157175275:G:A	2.50834e-06	0.00812864	-1.3972
157175431	chr5:157175431:A:G	3.02914e-06	-1.20041	-7.17427e-10
157175495	chr5:157175495:A:G	2.48834e-06	-2.20217e-10	-1.39708
157175578	chr5:157175578:G:T	6.8844e-07	-1.28501	-1.39701
157175918	chr5:157175918:T:C	3.58221e-06	-2.20217e-10	-1.03271
157176254	chr5:157176254:G:A	3.59001e-06	-2.20217e-10	-1.03054
157176327	chr5:157176327:C:G	2.48818e-06	-2.20217e-10	-1.39714
157176509	chr5:157176509:A:G	2.45697e-06	-0.0484704	-1.36129
157176576	chr5:157176576:C:T	3.74136e-06	-2.20217e-10	-0.989245
157176630	chr5:157176630:A:C	2.4903e-06	-2.20217e-10	-1.39629
157176742	chr5:157176742:C:T	3.74973e-06	-2.20217e-10	-0.98701
157176917	chr5:157176917:A:G	9.69252e-06	-2.20217e-10	-0.0373403
157177158	chr5:157177158:A:G	9.79795e-06	-2.20217e-10	-0.0265211
157177219	chr5:157177219:A:G	2.45306e-06	-0.0248287	-1.38653
157177324	chr5:157177324:T:G	8.54343e-07	-1.46366	-1.00245
157177718	chr5:157177718:T:C	2.85754e-06	-2.20217e-10	-1.25873
157177863	chr5:157177863:C:T	5.35563e-06	-0.0985881	-0.531959
157178112	chr5:157178112:A:G	2.79254e-06	-1.28174	-7.17427e-10
157178171	chr5:157178171:C:A	6.09378e-07	-1.5247	-1.27931
157178489	chr5:157178489:T:C	3.51885e-06	-2.20217e-10	-1.05056
157178872	chr5:157178872:T:C	2.48834e-06	-2.20217e-10	-1.39708
157178995	chr5:157178995:C:T	2.49257e-06	-2.20217e-10	-1.39538
157179185	chr5:157179185:A:G	2.47939e-06	-0.0194011	-1.38128
157179300	chr5:157179300:C:T	5.01318e-06	-0.271875	-0.42475
157179457	chr5:157179457:A:G	1.63172e-05	-2.20217e-10	0.483527
157179841	chr5:157179841:A:G	3.05035e-06	-2.20217e-10	-1.19344
157180237	chr5:157180237:G:A	3.82598e-06	-2.20217e-10	-0.96688
157180462	chr5:157180462:A:G	5.97339e-06	-2.20217e-10	-0.52138
157180946	chr5:157180946:C:A	5.25459e-06	-2.20217e-10	-0.649592
157181273	chr5:157181273:T:A	4.98105e-06	-0.011773	-0.69128
157181433	chr5:157181433:T:A	2.79608e-06	-2.20217e-10	-1.28048
157181721	chr5:157181721:T:C	5.25459e-06	-2.20217e-10	-0.649592
157181902	chr5:157181902:T:C	9.86536e-07	-1.16034	-1.16191
157181909	chr5:157181909:A:G	1.6438e-06	-1.51954	-0.292143
157181989	chr5:157181989:G:A	2.89786e-06	-0.146757	-1.09796
157182124	chr5:157182124:AT:A	3.13797e-06	-2.20217e-10	-1.16512
157182147	chr5:157182147:A:C	4.16028e-06	-2.20217e-10	-0.883111
157182471	chr5:157182471:C:T	2.51095e-06	-2.20217e-10	-1.38803
157182518	chr5:157182518:A:T	3.35992e-06	-2.20217e-10	-1.09678
157183037	chr5:157183037:T:C	3.28463e-06	-2.20217e-10	-1.11944
157183239	chr5:157183239:C:T	4.72505e-05	1.54677	-7.17427e-10
157183274	chr5:157183274:T:C	4.71748e-06	-0.757419	-7.17427e-10
157183280	chr5:157183280:G:A	5.98761e-06	-2.20217e-10	-0.519001
157183835	chr5:157183835:C:T	3.85156e-06	0.195194	-1.15541
157183854	chr5:157183854:C:T	3.36999e-06	-2.20217e-10	-1.09379
157183972	chr5:157183972:G:T	5.8145e-07	-1.54924	-1.30169
157183997	chr5:157183997:T:G	4.42007e-06	-2.20217e-10	-0.822539
157184144	chr5:157184144:A:AG	8.13597e-06	-2.20217e-10	-0.212399
157184399	chr5:157184399:C:T	3.15695e-06	0.189986	-1.34907
157184413	chr5:157184413:C:T	4.05244e-06	0.422422	-1.3318
157184482	chr5:157184482:T:C	4.85556e-05	2.85971	-1.28569
157184732	chr5:157184732:A:G	2.49876e-06	-2.20217e-10	-1.3929
157184847	chr5:157184847:C:T	2.58823e-06	-2.20217e-10	-1.35772
157184987	chr5:157184987:C:G	3.27109e-06	-2.20217e-10	-1.12357
157185077	chr5:157185077:T:C	4.10882e-06	0.257605	-1.15316
157185237	chr5:157185237:G:A	4.26777e-06	0.474236	-1.33184
157185379	chr5:157185379:C:T	3.13401e-06	-2.20217e-10	-1.16638
157185461	chr5:157185461:C:T	5.20122e-06	-2.20217e-10	-0.659801
157185492	chr5:157185492:G:A	6.78918e-06	-2.20217e-10	-0.393364
157185630	chr5:157185630:G:A	3.05022e-06	0.17273	-1.36621
157185833	chr5:157185833:G:T	5.23228e-06	0.580358	-1.23421
157185834	chr5:157185834:A:T	5.32632e-06	0.599227	-1.23526
157186292	chr5:157186292:C:T	2.2814e-06	-1.4839	-7.17427e-10
157186354	chr5:157186354:C:T	3.48874e-06	0.151009	-1.21016
157186569	chr5:157186569:G:A	5.61807e-06	-2.20217e-10	-0.582706
157186877	chr5:157186877:C:A	4.07567e-06	-2.20217e-10	-0.90366
157187149	chr5:157187149:C:T	3.237e-06	-2.20217e-10	-1.13405
157187152	chr5:157187152:G:A	2.48907e-06	-2.20217e-10	-1.39678
157187279	chr5:157187279:T:A	3.13412e-06	-2.20217e-10	-1.16635
157187826	chr5:157187826:A:G	4.06557e-06	-2.20217e-10	-0.90614
157187862	chr5:157187862:G:T	3.81663e-06	-2.20217e-10	-0.969326
157188291	chr5:157188291:A:G	1.13479e-06	-1.55898	-0.623261
157188616	chr5:157188616:GGTTT:G	1.72371e-06	-0.412314	-1.3519
157188629	chr5:157188629:G:A	3.06335e-06	-2.20217e-10	-1.18919
157188660	chr5:157188660:T:C	4.11444e-06	-2.20217e-10	-0.894192
157188735	chr5:157188735:G:A	1.89815e-05	-2.20217e-10	0.634771
157188800	chr5:157188800:T:C	3.93466e-06	-2.20217e-10	-0.93887
157188994	chr5:157188994:A:G	3.84264e-06	-2.20217e-10	-0.962536
157189004	chr5:157189004:A:T	3.58638e-06	0.23564	-1.26719
157189101	chr5:157189101:A:G	3.78227e-06	-2.20217e-10	-0.978369
157189109	chr5:157189109:C:T	3.85415e-06	-2.20217e-10	-0.959543
157189399	chr5:157189399:C:G	5.93201e-05	2.90333	-1.12908
157189477	chr5:157189477:T:C	3.87657e-05	2.55562	-1.20678
157189509	chr5:157189509:A:G	1.01423e-06	-1.50459	-0.789975
157189536	chr5:157189536:T:C	7.57242e-05	3.39556	-1.37715
157189539	chr5:157189539:G:A	3.75401e-06	-2.20217e-10	-0.985871
157189660	chr5:157189660:G:A	3.54006e-06	-2.20217e-10	-1.04455
157189821	chr5:157189821:A:G	2.65497e-06	-2.20217e-10	-1.33226
157190272	chr5:157190272:T:C	1.14204e-06	-1.31616	-0.859717
157190355	chr5:157190355:G:A	2.51327e-06	-2.20217e-10	-1.38711
157190442	chr5:157190442:A:G	3.07945e-06	-2.20217e-10	-1.18394
157190523	chr5:157190523:C:A	4.52827e-06	0.294136	-1.09249
157190598	chr5:157190598:A:G	3.04498e-06	-2.20217e-10	-1.1952
157190668	chr5:157190668:G:A	5.65381e-06	0.711531	-1.2879
157190826	chr5:157190826:T:C	1.64761e-05	1.88222	-1.38901
157190840	chr5:157190840:G:C	5.17757e-06	0.632464	-1.29682
157190883	chr5:157190883:T:C	8.32152e-06	0.180878	-0.370728
157190949	chr5:157190949:A:G	3.10901e-06	-2.20217e-10	-1.17439
157190992	chr5:157190992:G:A	4.5312e-06	0.206396	-1.0041
157191264	chr5:157191264:C:T	3.69484e-06	-2.20217e-10	-1.00176
157191300	chr5:157191300:C:T	8.68762e-06	-2.20217e-10	-0.146795
157192002	chr5:157192002:C:T	1.3446e-06	-1.18662	-0.825979
157192081	chr5:157192081:T:A	6.38525e-07	-1.43052	-1.32677
157192154	chr5:157192154:T:C	3.69524e-06	-2.20217e-10	-1.00165
157192169	chr5:157192169:G:T	1.49499e-06	-0.605074	-1.3015
157192294	chr5:157192294:G:C	4.72062e-06	-2.20217e-10	-0.756753
157192459	chr5:157192459:G:A	7.85533e-07	-1.36685	-1.18323
157192840	chr5:157192840:G:A	3.1047e-06	-2.20217e-10	-1.17578
157192961	chr5:157192961:A:G	8.68762e-06	-2.20217e-10	-0.146795
157193185	chr5:157193185:C:T	2.89163e-06	-2.20217e-10	-1.24687
157193225	chr5:157193225:T:C	4.81129e-05	1.56486	-7.17427e-10
157193440	chr5:157193440:C:T	5.34922e-06	0.571059	-1.2028
157193633	chr5:157193633:A:T	2.48807e-06	-2.20217e-10	-1.39719
157193676	chr5:157193676:A:T	2.89219e-06	-2.20217e-10	-1.24668
157193843	chr5:157193843:G:A	2.51738e-06	-2.20217e-10	-1.38548
157194133	chr5:157194133:T:C	3.58396e-06	-2.20217e-10	-1.03223
157194201	chr5:157194201:G:A	2.98727e-06	-2.20217e-10	-1.21434
157194322	chr5:157194322:A:G	1.5388e-06	-0.548579	-1.32911
157194521	chr5:157194521:T:C	8.51349e-06	-2.20217e-10	-0.167042
157194614	chr5:157194614:T:C	3.11811e-06	-2.20217e-10	-1.17147
157194756	chr5:157194756:T:C	1.14458e-06	-0.939975	-1.23368
157194945	chr5:157194945:A:ATTTGCT	4.539e-06	-0.795988	-7.17427e-10
157195234	chr5:157195234:C:T	4.029e-06	0.475455	-1.39063
157195275	chr5:157195275:G:A	5.79175e-06	0.637736	-1.19
157195365	chr5:157195365:G:A	2.44599e-06	-1.41425	-7.17427e-10
157195505	chr5:157195505:C:T	2.05057e-06	-1.59058	-7.17427e-10
157195509	chr5:157195509:A:G	4.07891e-06	0.492048	-1.39491
157195561	chr5:157195561:A:G	4.15044e-06	0.504638	-1.39012
157196017	chr5:157196017:T:G	3.27367e-06	-2.20217e-10	-1.12278
157196893	chr5:157196893:T:C	1.39142e-06	-0.898123	-1.08025
157197076	chr5:157197076:A:T	4.2614e-06	0.533721	-1.39282
157197308	chr5:157197308:A:T	1.17012e-05	1.49834	-1.34735
157197389	chr5:157197389:A:G	4.35715e-06	0.552936	-1.38981
157197624	chr5:157197624:ATGGG:A	1.05352e-06	-1.01224	-1.24432
157197901	chr5:157197901:A:G	5.57928e-06	-2.20217e-10	-0.589634
157197908	chr5:157197908:C:T	5.87212e-07	-1.53176	-1.30931
157198149	chr5:157198149:AG:A	1.44601e-06	-0.571326	-1.36856
157198268	chr5:157198268:T:C	1.45386e-05	1.6337	-1.26559
157199183	chr5:157199183:G:T	2.90918e-06	-2.20217e-10	-1.24082
157199226	chr5:157199226:G:A	4.32486e-06	-0.353546	-0.490768
157199230	chr5:157199230:G:C	8.45228e-07	-1.16057	-1.31627
157199326	chr5:157199326:C:T	3.22147e-06	-1.61942	0.480563
157199378	chr5:157199378:A:G	2.01134e-06	-1.60989	-7.17427e-10
157199562	chr5:157199562:G:A	6.80999e-07	-1.29649	-1.3964
157199596	chr5:157199596:T:C	5.10146e-07	-1.6115	-1.37025
157199652	chr5:157199652:G:A	5.78157e-07	-1.51952	-1.33709
157199672	chr5:157199672:C:T	2.47219e-06	-1.59633	0.19274
157199705	chr5:157199705:T:C	3.04805e-06	-0.635444	-0.558747
157200047	chr5:157200047:T:C	5.23293e-07	-1.55979	-1.39652
157200266	chr5:157200266:A:AT	8.8416e-07	-1.38638	-1.04543
157200308	chr5:157200308:G:T	1.63172e-05	-2.20217e-10	0.483524
157200346	chr5:157200346:A:T	1.52853e-06	-0.658231	-1.22616
157200376	chr5:157200376:G:A	1.38389e-06	-0.630705	-1.35309
157200506	chr5:157200506:G:A	2.92601e-06	-2.20217e-10	-1.23505
157200530	chr5:157200530:G:A	1.04375e-06	-0.904864	-1.36101
157200532	chr5:157200532:G:T	1.05538e-06	-0.889373	-1.36542
157201237	chr5:157201237:A:G	1.80309e-06	-0.336294	-1.3829
157201276	chr5:157201276:T:C	4.99552e-07	-1.6125	-1.39024
157201551	chr5:157201551:C:T	3.98533e-06	-2.20217e-10	-0.926075
157201859	chr5:157201859:A:C	2.59783e-06	-2.20217e-10	-1.35402
157202838	chr5:157202838:C:T	7.6015e-07	-1.58007	-1.00287
157202879	chr5:157202879:C:G	4.38455e-06	-2.20217e-10	-0.830607
157202953	chr5:157202953:C:T	4.20023e-06	-2.20217e-10	-0.873555
157203220	chr5:157203220:A:G	5.15541e-06	-0.668648	-7.17427e-10
157203321	chr5:157203321:C:A	4.62226e-06	-2.20217e-10	-0.77781
157203415	chr5:157203415:T:C	6.11921e-07	-1.58658	-1.21326
157203700	chr5:157203700:T:C	7.49581e-06	-2.20217e-10	-0.29435
157203760	chr5:157203760:G:A	4.1343e-06	-0.889376	-7.17427e-10
157203929	chr5:157203929:A:G	7.52797e-05	-2.20217e-10	2.01252
157203996	chr5:157203996:G:A	3.66588e-06	-2.20217e-10	-1.00963
157204138	chr5:157204138:G:A	8.98065e-06	-2.20217e-10	-0.113622
157204247	chr5:157204247:C:T	2.60339e-06	-1.35188	-7.17427e-10
157205087	chr5:157205087:T:C	6.5836e-05	-2.20217e-10	1.87847
157205111	chr5:157205111:A:G	5.74634e-07	-1.62178	-1.24094
157205583	chr5:157205583:T:G	2.11613e-06	-1.5591	-7.17427e-10
157205938	chr5:157205938:T:C	6.20864e-07	-1.6203	-1.16504
157206038	chr5:157206038:T:C	6.13242e-05	2.90807	-1.10059
157206318	chr5:157206318:C:T	8.91792e-05	-2.20217e-10	2.18195
157207234	chr5:157207234:C:T	4.31629e-06	-2.20217e-10	-0.846299
157207600	chr5:157207600:G:A	5.59045e-06	0.793174	-1.38081
157207660	chr5:157207660:G:A	4.3211e-06	-2.20217e-10	-0.845185
157207856	chr5:157207856:A:G	4.99307e-06	-0.700643	-7.17427e-10
157208010	chr5:157208010:T:G	2.5056e-06	-2.20217e-10	-1.39016
157208036	chr5:157208036:C:T	1.98514e-06	-1.623	-7.17427e-10
157208075	chr5:157208075:C:A	2.64251e-06	-2.20217e-10	-1.33696
157208126	chr5:157208126:G:A	6.52076e-06	-2.20217e-10	-0.433704
157208301	chr5:157208301:G:A	2.02122e-06	-1.60499	-7.17427e-10
157208498	chr5:157208498:G:A	1.55999e-05	-2.20217e-10	0.438568
157209016	chr5:157209016:T:G	4.30718e-06	-2.20217e-10	-0.848411
157209160	chr5:157209160:A:G	1.72904e-06	-1.0001	-0.761026
157209309	chr5:157209309:C:T	6.90427e-06	0.999729	-1.37628
157209377	chr5:157209377:G:A	2.12247e-06	-1.55611	-7.17427e-10
157209575	chr5:157209575:A:G	1.46021e-05	-2.20217e-10	0.37247
157209612	chr5:157209612:T:C	7.41769e-06	-0.304826	-7.17427e-10
157209804	chr5:157209804:C:T	4.98569e-07	-1.61203	-1.39267
157209866	chr5:157209866:A:G	3.48446e-06	-2.20217e-10	-1.06038
157210079	chr5:157210079:A:C	5.95972e-07	-1.62293	-1.20333
157210370	chr5:157210370:G:A	6.74731e-06	-0.39955	-7.17427e-10
157210420	chr5:157210420:T:C	3.48347e-06	-2.20217e-10	-1.06067
157210490	chr5:157210490:T:C	8.58385e-06	0.492913	-0.651724
157210724	chr5:157210724:G:A	1.08209e-05	-2.20217e-10	0.072782
157211826	chr5:157211826:C:T	6.34029e-07	-1.54176	-1.22259
157212028	chr5:157212028:G:A	5.07603e-06	-0.684164	-7.17427e-10
157212817	chr5:157212817:G:A	4.41105e-06	-2.20217e-10	-0.824582
157212871	chr5:157212871:AG:A	2.57113e-06	-2.20217e-10	-1.36435
157213081	chr5:157213081:A:G	6.28175e-07	-1.55792	-1.21571
157213107	chr5:157213107:T:C	9.01493e-07	-1.62082	-0.79158
157213191	chr5:157213191:C:G	6.05177e-07	-1.62318	-1.18775
157213971	chr5:157213971:G:C	1.92583e-06	-0.951929	-0.701411
157213974	chr5:157213974:G:A	2.65699e-06	-2.20217e-10	-1.3315
157214034	chr5:157214034:G:A	6.37259e-07	-1.54985	-1.20942
157214156	chr5:157214156:G:A	1.46683e-05	-2.20217e-10	0.376998
157214448	chr5:157214448:G:A	1.45095e-05	-2.20217e-10	0.36611
157214776	chr5:157214776:A:G	2.58312e-06	-2.20217e-10	-1.3597
157214978	chr5:157214978:C:T	5.19198e-06	-2.20217e-10	-0.661579
157214990	chr5:157214990:G:A	2.5398e-06	-2.20217e-10	-1.37661
157215592	chr5:157215592:A:T	2.81905e-05	-2.20217e-10	1.03029
157215617	chr5:157215617:G:A	6.84918e-07	-1.35308	-1.33407
157215738	chr5:157215738:G:T	1.01857e-05	-2.20217e-10	0.0122936
157215981	chr5:157215981:T:C	5.38567e-07	-1.62199	-1.30554
157216293	chr5:157216293:G:A	2.24074e-06	-1.50189	-7.17427e-10
157216361	chr5:157216361:A:G	5.06031e-07	-1.62293	-1.36692
157216389	chr5:157216389:A:G	7.50941e-07	-1.58808	-1.00704
157216782	chr5:157216782:A:G	5.04307e-06	-0.69068	-7.17427e-10
157217240	chr5:157217240:A:G	5.3577e-06	-2.20217e-10	-0.630159
157217263	chr5:157217263:G:A	4.72858e-06	-0.755068	-7.17427e-10
157217456	chr5:157217456:G:A	5.0136e-06	-0.69654	-7.17427e-10
157217524	chr5:157217524:A:T	4.49203e-06	0.55869	-1.36508
157217533	chr5:157217533:A:G	2.27006e-06	-1.48889	-7.17427e-10
157217613	chr5:157217613:C:T	6.76681e-07	-1.54398	-1.15527
157217638	chr5:157217638:G:A	5.57756e-07	-1.50065	-1.39188
157218034	chr5:157218034:TTCAGCAGA:T	4.98433e-06	-0.702396	-7.17427e-10
157218045	chr5:157218045:T:C	5.04124e-06	-0.691042	-7.17427e-10
157218426	chr5:157218426:A:G	5.43787e-07	-1.62149	-1.2964
157218472	chr5:157218472:G:A	6.83264e-07	-1.53322	-1.15635
157219426	chr5:157219426:G:C	2.75118e-06	0.0974882	-1.39415
157219986	chr5:157219986:A:G	6.58942e-07	-1.54744	-1.17837
157220043	chr5:157220043:A:G	5.8525e-07	-1.62317	-1.22124
157220241	chr5:157220241:G:A	3.10222e-05	-2.20217e-10	1.12601
157220242	chr5:157220242:T:G	5.89952e-07	-1.62317	-1.21323
157220371	chr5:157220371:G:C	5.20064e-07	-1.60327	-1.35923
157220509	chr5:157220509:G:A	5.65241e-06	-0.576613	-7.17427e-10
157220595	chr5:157220595:T:C	5.7842e-07	-1.62316	-1.23299
157220778	chr5:157220778:T:C	5.33517e-07	-1.60569	-1.33127
157220873	chr5:157220873:C:T	3.52328e-06	-2.20217e-10	-1.0493
157220934	chr5:157220934:C:T	2.50355e-06	-2.20217e-10	-1.39098
157221334	chr5:157221334:C:G	2.48556e-06	-0.0428196	-1.35538
157221703	chr5:157221703:G:A	3.9652e-06	-0.931139	-7.17427e-10
157221917	chr5:157221917:G:A	5.87806e-06	-2.20217e-10	-0.537468
157222122	chr5:157222122:C:A	5.22056e-07	-1.60951	-1.34917
157222222	chr5:157222222:A:G	5.45675e-06	-0.611841	-7.17427e-10
157222306	chr5:157222306:A:G	1.17673e-05	0.977366	-0.820733
157222332	chr5:157222332:T:C	2.62696e-06	-2.20217e-10	-1.34287
157222504	chr5:157222504:T:C	2.08218e-05	-2.20217e-10	0.727305
157222600	chr5:157222600:G:A	4.08853e-06	-2.20217e-10	-0.900508
157222945	chr5:157222945:G:A	3.16209e-06	-2.20217e-10	-1.15746
157223042	chr5:157223042:C:T	5.00857e-07	-1.61671	-1.38342
157223061	chr5:157223061:G:A	3.51604e-06	-2.20217e-10	-1.05136
157223062	chr5:157223062:A:G	5.65796e-06	-0.575631	-7.17427e-10
157223250	chr5:157223250:C:T	5.15642e-06	-0.668451	-7.17427e-10
157223458	chr5:157223458:A:G	1.05469e-06	-0.867322	-1.38812
157223555	chr5:157223555:T:C	3.39309e-06	-2.20217e-10	-1.08695
157223590	chr5:157223590:A:G	5.07799e-07	-1.59828	-1.38808
157223816	chr5:157223816:G:A	6.82046e-06	-0.388767	-7.17427e-10
157223976	chr5:157223976:A:G	5.2418e-07	-1.56117	-1.39345
157224253	chr5:157224253:T:C	5.47622e-06	-0.60828	-7.17427e-10
157224303	chr5:157224303:T:A	3.29998e-05	-2.20217e-10	1.18781
157224348	chr5:157224348:G:A	5.48895e-06	-0.605957	-7.17427e-10
157224508	chr5:157224508:G:T	8.41267e-06	-2.20217e-10	-0.178955
157224550	chr5:157224550:T:C	5.50546e-06	-0.602954	-7.17427e-10
157224711	chr5:157224711:G:A	5.16401e-06	0.666782	-1.33376
157224973	chr5:157224973:G:A	5.39193e-06	-0.623792	-7.17427e-10
157225019	chr5:157225019:G:A	5.59439e-06	-0.586931	-7.17427e-10
157225229	chr5:157225229:G:A	5.06734e-06	-0.685878	-7.17427e-10
157225278	chr5:157225278:A:G	5.09557e-07	-1.59672	-1.38619
157225409	chr5:157225409:A:G	2.5611e-06	-2.20217e-10	-1.36826
157225418	chr5:157225418:C:G	5.46829e-06	-0.609728	-7.17427e-10
157225736	chr5:157225736:A:G	5.7625e-06	-0.557323	-7.17427e-10
157225819	chr5:157225819:C:T	5.36466e-06	-0.628861	-7.17427e-10
157225901	chr5:157225901:C:T	5.75421e-06	-0.558763	-7.17427e-10
157225919	chr5:157225919:G:C	5.06792e-07	-1.5994	-1.38895
157226114	chr5:157226114:A:C	5.0511e-07	-1.62305	-1.36862
157226144	chr5:157226144:A:T	4.67863e-06	-2.20217e-10	-0.765689
157226364	chr5:157226364:G:T	5.47589e-06	-0.60834	-7.17427e-10
157226392	chr5:157226392:G:C	5.36067e-06	-0.629605	-7.17427e-10
157226445	chr5:157226445:A:G	5.48462e-06	-0.606746	-7.17427e-10
157226469	chr5:157226469:A:G	2.7766e-06	-2.20217e-10	-1.28747
157226502	chr5:157226502:G:A	5.62895e-06	-0.580771	-7.17427e-10
157226677	chr5:157226677:A:C	5.48125e-06	-0.607361	-7.17427e-10
157226732	chr5:157226732:A:G	5.48905e-06	-0.605938	-7.17427e-10
157226922	chr5:157226922:T:C	5.17239e-06	-0.665359	-7.17427e-10
157227187	chr5:157227187:A:C	5.28766e-07	-1.5609	-1.38501
157227275	chr5:157227275:A:G	1.62073e-05	-2.20217e-10	0.476765
157227335	chr5:157227335:A:G	8.10243e-06	-2.20217e-10	-0.21653
157227452	chr5:157227452:C:T	2.88502e-06	-2.20217e-10	-1.24916
157227547	chr5:157227547:T:C	1.72231e-05	-2.20217e-10	0.537558
157227568	chr5:157227568:T:A	3.86966e-05	-2.20217e-10	1.34706
157227828	chr5:157227828:T:C	2.72984e-06	-2.20217e-10	-1.30445
157227838	chr5:157227838:T:C	3.58345e-06	-1.03237	-7.17427e-10
157227976	chr5:157227976:A:G	5.44598e-06	-0.613816	-7.17427e-10
157228005	chr5:157228005:G:T	6.30841e-07	-1.44372	-1.32568
157228202	chr5:157228202:C:T	3.11355e-06	-2.20217e-10	-1.17293
157228390	chr5:157228390:T:C	5.46452e-06	-0.610418	-7.17427e-10
157228638	chr5:157228638:C:T	5.58624e-06	-0.588388	-7.17427e-10
157228704	chr5:157228704:G:A	4.79889e-06	-2.20217e-10	-0.740311
157228708	chr5:157228708:C:T	5.64225e-07	-1.49063	-1.39037
157228948	chr5:157228948:G:A	5.90688e-06	-0.532577	-7.17427e-10
157229048	chr5:157229048:C:T	5.47726e-06	-0.608089	-7.17427e-10
157229082	chr5:157229082:T:C	2.88502e-06	-2.20217e-10	-1.24916
157229248	chr5:157229248:A:G	5.87223e-06	-0.53846	-7.17427e-10
157229453	chr5:157229453:C:T	6.00821e-06	-0.515567	-7.17427e-10
157229472	chr5:157229472:A:G	5.17775e-07	-1.57419	-1.39272
157229774	chr5:157229774:T:C	5.59064e-06	-0.587601	-7.17427e-10
157229775	chr5:157229775:G:A	5.60863e-06	-0.584387	-7.17427e-10
157229817	chr5:157229817:G:T	6.06314e-06	0.58407	-1.09054
157229878	chr5:157229878:A:C	5.56145e-06	-0.592835	-7.17427e-10
157229945	chr5:157229945:C:T	6.47289e-06	0.795915	-1.23699
157230095	chr5:157230095:T:A	5.61541e-06	-0.58318	-7.17427e-10
157230378	chr5:157230378:C:T	2.87643e-06	-2.20217e-10	-1.25214
157230415	chr5:157230415:A:G	2.82402e-06	-2.20217e-10	-1.27053
157230518	chr5:157230518:T:G	4.80033e-06	-0.74001	-7.17427e-10
157230672	chr5:157230672:A:G	5.8888e-06	-0.535643	-7.17427e-10
157231094	chr5:157231094:T:C	2.84981e-06	-1.26144	-7.17427e-10
157231114	chr5:157231114:A:G	5.61368e-06	-0.583488	-7.17427e-10
157231224	chr5:157231224:T:G	5.0548e-06	-0.688356	-7.17427e-10
157231297	chr5:157231297:C:A	9.34954e-06	-2.20217e-10	-0.0733672
157231482	chr5:157231482:A:G	4.76374e-06	-0.747662	-7.17427e-10
157231650	chr5:157231650:T:C	5.6574e-06	-0.57573	-7.17427e-10
157231889	chr5:157231889:A:G	5.6411e-06	-0.578615	-7.17427e-10
157231937	chr5:157231937:T:C	2.9841e-06	-2.20217e-10	-1.2154
157232004	chr5:157232004:T:A	5.74213e-06	-0.560864	-7.17427e-10
157232020	chr5:157232020:GATA:G	5.84989e-06	-0.542271	-7.17427e-10
157232090	chr5:157232090:G:T	2.61166e-06	-2.20217e-10	-1.34871
157232456	chr5:157232456:T:C	5.6347e-06	-0.57975	-7.17427e-10
157232484	chr5:157232484:A:G	5.62964e-06	-0.580649	-7.17427e-10
157232672	chr5:157232672:G:A	2.48846e-06	-2.20217e-10	-1.39703
157232687	chr5:157232687:A:G	5.35289e-06	-0.631058	-7.17427e-10
157232701	chr5:157232701:T:C	5.26643e-06	-0.647341	-7.17427e-10
157232711	chr5:157232711:G:A	5.53896e-06	-0.596888	-7.17427e-10
157232751	chr5:157232751:A:G	5.61113e-06	-0.583943	-7.17427e-10
157232796	chr5:157232796:G:A	1.08018e-06	-1.44004	-0.791528
157234538	chr5:157234538:G:A	1.22888e-05	-2.20217e-10	0.199991
157234620	chr5:157234620:C:T	7.20212e-07	-1.47537	-1.16153
157234825	chr5:157234825:C:A	5.52362e-06	-0.599661	-7.17427e-10
157235083	chr5:157235083:T:C	5.68746e-06	-0.570431	-7.17427e-10
157235340	chr5:157235340:C:A	1.04408e-05	-2.20217e-10	0.0370247
157236109	chr5:157236109:C:T	7.52308e-06	0.773173	-1.06389
157236577	chr5:157236577:T:C	2.50264e-06	-2.20217e-10	-1.39135
157237195	chr5:157237195:A:G	2.55434e-05	1.98737	-1.05569
157237812	chr5:157237812:T:C	3.82552e-06	0.353021	-1.32002
157237889	chr5:157237889:G:T	1.0171e-06	-1.10836	-1.18338
157237945	chr5:157237945:C:T	3.84152e-06	0.418419	-1.38125
157238096	chr5:157238096:C:T	6.13994e-06	-0.49388	-7.17427e-10
157238099	chr5:157238099:A:T	6.16005e-06	-0.49061	-7.17427e-10
157238256	chr5:157238256:A:T	5.93607e-06	-0.527647	-7.17427e-10
157238258	chr5:157238258:A:C	5.90218e-06	-0.533372	-7.17427e-10
157238271	chr5:157238271:T:C	9.37235e-06	-2.20217e-10	-0.0709308
157239029	chr5:157239029:A:G	5.83073e-07	-1.46854	-1.37959
157239136	chr5:157239136:C:CAT	2.49582e-06	-2.20217e-10	-1.39408
157239153	chr5:157239153:C:T	6.17376e-07	-1.46997	-1.321
157239171	chr5:157239171:AG:A	3.32881e-06	-2.20217e-10	-1.10608
157239250	chr5:157239250:T:C	1.99979e-06	-1.61565	-7.17427e-10
157239340	chr5:157239340:G:A	5.20762e-06	-0.658572	-7.17427e-10
157239517	chr5:157239517:A:AT	5.11232e-07	-1.60148	-1.37814
157239689	chr5:157239689:G:A	5.20897e-06	0.729627	-1.38794
157239789	chr5:157239789:T:G	8.05418e-07	-1.12874	-1.39635
157239952	chr5:157239952:C:T	2.98026e-06	-2.20217e-10	-1.21668
157240270	chr5:157240270:G:A	4.69752e-06	0.635355	-1.39701
157240436	chr5:157240436:C:A	5.54987e-07	-1.52787	-1.36963
157240788	chr5:157240788:C:T	5.2619e-06	-0.648203	-7.17427e-10
157241191	chr5:157241191:G:GCCT	5.37667e-06	-0.626625	-7.17427e-10
157241458	chr5:157241458:T:C	5.18605e-07	-1.56966	-1.39565
157242058	chr5:157242058:A:G	2.41479e-06	-1.42708	-7.17427e-10
157242205	chr5:157242205:C:T	5.27904e-07	-1.56715	-1.38039
157242413	chr5:157242413:A:G	1.16721e-06	-0.770845	-1.38323
157243014	chr5:157243014:A:C	5.38189e-06	-0.625656	-7.17427e-10
157243372	chr5:157243372:G:T	2.7119e-06	-2.20217e-10	-1.31104
157243906	chr5:157243906:C:T	1.57063e-06	-0.460551	-1.39667
157244092	chr5:157244092:C:T	2.34986e-06	-1.45434	-7.17427e-10
157244596	chr5:157244596:C:T	2.53836e-06	-2.20217e-10	-1.37718
157244863	chr5:157244863:C:A	1.31603e-06	-0.63916	-1.39492
157244908	chr5:157244908:G:A	6.37417e-07	-1.59346	-1.16556
157245094	chr5:157245094:G:A	2.01243e-06	-1.60935	-7.17427e-10
157245189	chr5:157245189:C:T	2.51586e-06	-2.20217e-10	-1.38608
157245513	chr5:157245513:T:C	6.02263e-06	-0.51317	-7.17427e-10
157246215	chr5:157246215:T:C	5.78483e-07	-1.58768	-1.26836
157246927	chr5:157246927:G:T	2.31811e-06	-1.46794	-7.17427e-10
157247617	chr5:157247617:A:G	5.82799e-06	-0.546022	-7.17427e-10
157249733	chr5:157249733:T:G	4.62978e-06	-0.776185	-7.17427e-10
157250723	chr5:157250723:G:T	2.52694e-06	-2.20217e-10	-1.38169
157250813	chr5:157250813:A:G	7.68546e-06	-2.20217e-10	-0.269364
157250978	chr5:157250978:C:G	2.49434e-06	-2.20217e-10	-1.39467
157251176	chr5:157251176:T:C	2.53536e-06	-2.20217e-10	-1.37836
157251766	chr5:157251766:C:G	4.6697e-06	-0.767599	-7.17427e-10
157252019	chr5:157252019:A:G	1.49274e-06	-1.39286	-0.515221
157252249	chr5:157252249:T:C	6.98181e-07	-1.27903	-1.38894
157252413	chr5:157252413:G:A	5.27228e-07	-1.58513	-1.36368
157252566	chr5:157252566:T:C	5.24339e-07	-1.57832	-1.37599
157252831	chr5:157252831:A:C	4.67143e-06	-2.20217e-10	-0.767229
157252847	chr5:157252847:G:A	2.5144e-06	-2.20217e-10	-1.38666
157253064	chr5:157253064:G:A	4.61236e-06	-0.779955	-7.17427e-10
157253675	chr5:157253675:A:G	4.62252e-06	-0.323074	-0.45468
157253866	chr5:157253866:A:G	6.28897e-07	-1.5011	-1.27138
157253886	chr5:157253886:G:T	2.48929e-06	-2.20217e-10	-1.3967
157254379	chr5:157254379:C:T	2.51607e-06	-2.20217e-10	-1.386
157254474	chr5:157254474:T:C	2.77052e-06	-2.20217e-10	-1.28966
157255100	chr5:157255100:A:G	2.53339e-06	-2.20217e-10	-1.37913
157255124	chr5:157255124:C:G	3.22666e-06	-2.20217e-10	-1.13725
157255290	chr5:157255290:T:C	8.94691e-06	-2.20217e-10	-0.117386
157255343	chr5:157255343:C:T	2.99573e-06	-2.20217e-10	-1.2115
157255696	chr5:157255696:T:C	2.54859e-06	-2.20217e-10	-1.37315
157255730	chr5:157255730:C:T	2.50334e-06	-2.20217e-10	-1.39107
157255880	chr5:157255880:C:T	5.79787e-07	-1.45731	-1.39648
157255881	chr5:157255881:G:A	7.67982e-07	-1.40981	-1.16288
157255955	chr5:157255955:C:T	2.59422e-06	-2.20217e-10	-1.35541
157256273	chr5:157256273:T:C	8.47743e-07	-1.50274	-0.971133
157256287	chr5:157256287:C:T	2.49956e-06	-2.20217e-10	-1.39258
157256811	chr5:157256811:G:T	4.50212e-06	-2.20217e-10	-0.804147
157257481	chr5:157257481:A:G	7.73119e-06	-2.20217e-10	-0.263432
157257754	chr5:157257754:G:A	2.53195e-06	-2.20217e-10	-1.3797
157257901	chr5:157257901:T:C	5.47075e-07	-1.52037	-1.39149
157258016	chr5:157258016:G:T	2.68234e-06	-2.20217e-10	-1.322
157258610	chr5:157258610:G:A	3.03426e-06	-1.19873	-7.17427e-10
157258681	chr5:157258681:G:A	2.21283e-06	-1.51442	-7.17427e-10
157258943	chr5:157258943:CTT:C	5.40672e-07	-1.60253	-1.32111
157259030	chr5:157259030:T:C	5.59665e-07	-1.49952	-1.38959
157259126	chr5:157259126:G:A	1.7206e-05	-2.20217e-10	0.536563
157259912	chr5:157259912:TA:T	5.07756e-07	-1.61901	-1.36744
157260386	chr5:157260386:G:A	5.65982e-07	-1.48371	-1.39418
157260582	chr5:157260582:T:C	7.44001e-07	-1.48585	-1.11855
157260621	chr5:157260621:G:A	5.29588e-07	-1.59392	-1.35043
157260777	chr5:157260777:C:T	6.69199e-07	-1.46448	-1.24589
157260939	chr5:157260939:C:T	2.61455e-06	-2.20217e-10	-1.3476
157262860	chr5:157262860:G:A	2.09856e-06	-1.56745	-7.17427e-10
157263044	chr5:157263044:T:A	4.93878e-07	-1.62258	-1.39158
157263460	chr5:157263460:G:A	6.23129e-07	-1.50446	-1.27724
157263859	chr5:157263859:A:G	7.22282e-07	-1.39816	-1.23587
157264371	chr5:157264371:C:T	2.89573e-06	-1.24546	-7.17427e-10
157265068	chr5:157265068:G:T	3.21249e-06	-2.20217e-10	-1.14165
157265126	chr5:157265126:A:C	2.49041e-06	-2.20217e-10	-1.39625
157265410	chr5:157265410:G:A	2.48974e-06	-2.20217e-10	-1.39652
157265786	chr5:157265786:G:C	4.04576e-06	-2.20217e-10	-0.911024
157266547	chr5:157266547:G:A	6.42682e-07	-1.42336	-1.32744
157266552	chr5:157266552:C:G	6.42943e-07	-1.6059	-1.1445
157266578	chr5:157266578:A:G	2.64182e-06	-2.20217e-10	-1.33723
157266948	chr5:157266948:T:A	6.46834e-07	-1.35205	-1.39231
157266981	chr5:157266981:C:T	7.83214e-07	-1.44962	-1.10342
157267039	chr5:157267039:T:C	5.01616e-07	-1.60309	-1.39553
157268710	chr5:157268710:T:C	3.39357e-06	-2.20217e-10	-1.08681
157270139	chr5:157270139:T:G	5.87115e-07	-1.51023	-1.331
157270384	chr5:157270384:G:A	4.27301e-06	-2.20217e-10	-0.856375
157270508	chr5:157270508:T:C	9.24454e-06	-2.20217e-10	-0.0846607
157270644	chr5:157270644:A:G	5.43352e-07	-1.5653	-1.35339
157271198	chr5:157271198:A:C	7.68648e-07	-1.34669	-1.22512
157272053	chr5:157272053:C:T	2.04818e-06	-1.59174	-7.17427e-10
157272295	chr5:157272295:G:A	6.73133e-07	-1.61226	-1.09224
157272306	chr5:157272306:G:A	3.54477e-06	-2.20217e-10	-1.04322
157272552	chr5:157272552:T:G	4.13718e-06	-2.20217e-10	-0.88868
157272561	chr5:157272561:A:T	4.08917e-06	-0.900351	-7.17427e-10
157273451	chr5:157273451:G:A	1.56194e-06	-1.58207	-0.280697
157273630	chr5:157273630:G:A	9.55545e-07	-0.967911	-1.38626
157273705	chr5:157273705:T:C	6.38253e-07	-1.38732	-1.3704
157273820	chr5:157273820:T:C	5.09444e-06	-2.20217e-10	-0.680545
157273824	chr5:157273824:C:G	2.73957e-06	-2.20217e-10	-1.30089
157273876	chr5:157273876:T:C	2.94009e-06	-1.23025	-7.17427e-10
157274044	chr5:157274044:A:T	4.0709e-06	-2.20217e-10	-0.904831
157274246	chr5:157274246:C:T	3.3608e-06	-0.163276	-0.933241
157274334	chr5:157274334:A:G	3.0608e-06	-2.20217e-10	-1.19002
157274651	chr5:157274651:G:A	3.44683e-06	-2.20217e-10	-1.07124
157274827	chr5:157274827:T:C	2.59841e-06	-2.20217e-10	-1.35379
157275103	chr5:157275103:C:G	0.000691246	-2.20217e-10	4.2298
157275873	chr5:157275873:A:T	9.0818e-06	-2.20217e-10	-0.102422
157275987	chr5:157275987:A:T	3.5262e-06	-2.20217e-10	-1.04847
157276005	chr5:157276005:A:C	4.24927e-06	-2.20217e-10	-0.861947
157276151	chr5:157276151:A:G	3.00996e-06	-2.20217e-10	-1.20677
157276562	chr5:157276562:C:T	1.69988e-06	-1.57497	-0.203164
157276914	chr5:157276914:T:G	4.4159e-06	-2.20217e-10	-0.823483
157277375	chr5:157277375:G:A	2.63652e-06	-2.20217e-10	-1.33924
157278193	chr5:157278193:C:T	2.02894e-06	-1.60118	-7.17427e-10
157278338	chr5:157278338:C:T	7.58063e-06	-2.20217e-10	-0.283098
157279166	chr5:157279166:A:G	3.57911e-06	-2.20217e-10	-1.03358
157279589	chr5:157279589:C:G	2.51739e-06	-2.20217e-10	-1.38547
157279634	chr5:157279634:C:T	2.24793e-06	-1.49868	-7.17427e-10
157279635	chr5:157279635:G:A	2.11979e-05	-2.20217e-10	0.745208
157279637	chr5:157279637:C:G	3.40317e-06	-2.20217e-10	-1.08399
157279695	chr5:157279695:T:G	5.22021e-07	-1.62256	-1.33618
157279731	chr5:157279731:A:C	2.48967e-06	-2.20217e-10	-1.39654
157280074	chr5:157280074:A:G	5.95792e-07	-1.61143	-1.21513
157280240	chr5:157280240:A:T	3.07082e-06	-2.20217e-10	-1.18675
157280671	chr5:157280671:A:C	2.6663e-06	-2.20217e-10	-1.328
157280877	chr5:157280877:A:G	1.65241e-05	-2.20217e-10	0.496124
157280938	chr5:157280938:T:C	7.45438e-07	-1.33469	-1.26779
157281143	chr5:157281143:C:T	3.7974e-06	-2.20217e-10	-0.974377
157281306	chr5:157281306:C:T	3.00461e-06	-2.20217e-10	-1.20855
157281373	chr5:157281373:A:C	1.98955e-06	-1.62079	-7.17427e-10
157281383	chr5:157281383:T:C	2.61637e-06	-2.20217e-10	-1.3469
157281515	chr5:157281515:G:A	7.87432e-07	-1.28091	-1.26677
157281947	chr5:157281947:C:T	2.30363e-06	-1.47421	-7.17427e-10
157282097	chr5:157282097:C:T	1.28088e-05	-2.20217e-10	0.24144
157282332	chr5:157282332:A:G	8.13874e-07	-1.37633	-1.13831
157282689	chr5:157282689:G:A	2.97005e-06	-2.20217e-10	-1.22011
157282959	chr5:157282959:G:A	2.51691e-06	-2.20217e-10	-1.38566
157283016	chr5:157283016:A:G	6.76167e-07	-1.48282	-1.21719
157283100	chr5:157283100:A:G	3.00301e-06	-2.20217e-10	-1.20908
157283104	chr5:157283104:T:C	1.11963e-06	-0.909325	-1.28637
157283278	chr5:157283278:C:T	3.04008e-06	-2.20217e-10	-1.19681
157283735	chr5:157283735:G:A	5.60703e-07	-1.62249	-1.26477
157284067	chr5:157284067:TTCTGAAAC:T	2.58161e-06	-2.20217e-10	-1.36028
157284222	chr5:157284222:A:G	2.58239e-06	-2.20217e-10	-1.35998
157284240	chr5:157284240:C:T	7.21679e-06	-2.20217e-10	-0.332283
157284754	chr5:157284754:G:A	8.74503e-05	-2.20217e-10	2.16238
157284883	chr5:157284883:C:T	2.53331e-06	-2.20217e-10	-1.37917
157285187	chr5:157285187:C:T	4.9426e-07	-1.62297	-1.39042
157285540	chr5:157285540:T:C	2.48943e-06	-1.39664	-7.17427e-10
157285840	chr5:157285840:A:G	3.56e-06	-2.20217e-10	-1.03894
157286105	chr5:157286105:A:T	2.46022e-06	-1.40845	-7.17427e-10
157286167	chr5:157286167:G:T	2.94264e-06	-2.20217e-10	-1.22939
157286242	chr5:157286242:T:C	3.24385e-06	-2.20217e-10	-1.13193
157286384	chr5:157286384:T:A	2.71022e-06	-2.20217e-10	-1.31167
157286520	chr5:157286520:T:C	5.62231e-07	-1.53269	-1.35184
157286531	chr5:157286531:T:C	2.6654e-06	-2.20217e-10	-1.32834
157286607	chr5:157286607:A:G	5.63032e-07	-1.62289	-1.26022
157287128	chr5:157287128:G:A	5.66046e-07	-1.48424	-1.39354
157287198	chr5:157287198:A:G	2.20376e-06	-1.51853	-7.17427e-10
157287870	chr5:157287870:A:G	6.22133e-07	-1.46254	-1.32076
157288059	chr5:157288059:T:C	5.90139e-07	-1.61866	-1.21744
157288415	chr5:157288415:G:A	1.99919e-06	-0.6398	-0.976153
157288522	chr5:157288522:G:A	3.10202e-06	-1.17664	-7.17427e-10
157288696	chr5:157288696:A:G	2.99002e-06	-2.20217e-10	-1.21342
157288706	chr5:157288706:C:T	3.94933e-06	-2.20217e-10	-0.935148
157288824	chr5:157288824:T:C	7.36394e-07	-1.4104	-1.20429
157289113	chr5:157289113:A:G	4.34334e-06	-0.84005	-7.17427e-10
157289272	chr5:157289272:G:T	8.2328e-07	-1.54248	-0.960676
157289315	chr5:157289315:A:G	3.46153e-06	-2.20217e-10	-1.06698
157289448	chr5:157289448:A:G	2.73082e-06	-2.20217e-10	-1.30409
157289581	chr5:157289581:C:A	3.04746e-06	-2.20217e-10	-1.19439
157289738	chr5:157289738:T:C	3.4309e-06	-2.20217e-10	-1.07587
157289778	chr5:157289778:A:G	3.35021e-06	-2.20217e-10	-1.09967
157289826	chr5:157289826:A:G	8.02793e-07	-1.20957	-1.31879
157290161	chr5:157290161:A:G	5.78573e-07	-1.4681	-1.38779
157290323	chr5:157290323:C:G	2.87691e-06	-2.20217e-10	-1.25198
157290425	chr5:157290425:C:A	5.78473e-07	-1.49353	-1.36252
157290514	chr5:157290514:C:T	3.01775e-06	-2.20217e-10	-1.20418
157290559	chr5:157290559:TG:T	5.84312e-07	-1.48614	-1.35988
157290620	chr5:157290620:G:T	7.45919e-07	-1.29184	-1.30999
157290747	chr5:157290747:C:T	1.35112e-06	-1.38282	-0.624943
157290891	chr5:157290891:G:T	3.88222e-06	-2.20217e-10	-0.952287
157291593	chr5:157291593:T:C	2.49783e-06	-2.20217e-10	-1.39327
157291772	chr5:157291772:A:G	5.05223e-06	-0.462849	-0.226015
157292096	chr5:157292096:T:G	1.30722e-06	-1.20405	-0.836741
157292276	chr5:157292276:A:G	2.49062e-06	-2.20217e-10	-1.39616
157292295	chr5:157292295:C:T	5.95147e-07	-1.46599	-1.36165
157292322	chr5:157292322:T:C	2.62134e-06	-2.20217e-10	-1.34501
157292350	chr5:157292350:G:A	5.97062e-07	-1.46178	-1.36265
157292495	chr5:157292495:A:G	2.98764e-06	-2.20217e-10	-1.21421
157292509	chr5:157292509:G:A	3.04894e-06	-2.20217e-10	-1.1939
157292746	chr5:157292746:C:T	2.74809e-06	-2.20217e-10	-1.29779
157292885	chr5:157292885:ATAAAATTCTAT:A	2.49661e-06	-2.20217e-10	-1.39376
157292967	chr5:157292967:G:C	2.43344e-06	-1.41939	-7.17427e-10
157293184	chr5:157293184:T:C	2.11027e-05	-2.20217e-10	0.740708
157293193	chr5:157293193:T:C	5.31643e-07	-1.55015	-1.39033
157293203	chr5:157293203:C:T	7.47041e-06	-2.20217e-10	-0.297744
157294256	chr5:157294256:C:T	3.55829e-06	-2.20217e-10	-1.03941
157294365	chr5:157294365:A:G	5.96032e-06	-2.20217e-10	-0.52357
157294489	chr5:157294489:C:G	1.17881e-06	-1.02937	-1.11482
157294521	chr5:157294521:T:C	2.51978e-06	-2.20217e-10	-1.38452
157294640	chr5:157294640:T:G	2.92053e-06	-2.20217e-10	-1.23693
157294978	chr5:157294978:C:A	6.22178e-07	-1.60397	-1.17925
157295418	chr5:157295418:C:T	1.1486e-06	-1.43451	-0.735642
157295469	chr5:157295469:A:G	2.48952e-06	-2.20217e-10	-1.3966
157295561	chr5:157295561:T:C	6.59078e-06	-0.423023	-7.17427e-10
157295805	chr5:157295805:C:T	7.90597e-07	-1.32499	-1.21867
157296389	chr5:157296389:T:A	2.91484e-06	-2.20217e-10	-1.23888
157296618	chr5:157296618:G:T	7.41234e-06	-0.305548	-7.17427e-10
157296667	chr5:157296667:C:T	2.52093e-06	-2.20217e-10	-1.38407
157297126	chr5:157297126:C:T	2.83013e-06	-2.20217e-10	-1.26837
157297230	chr5:157297230:C:T	2.95684e-06	-2.20217e-10	-1.22457
157297241	chr5:157297241:T:C	2.54127e-06	-2.20217e-10	-1.37603
157297253	chr5:157297253:G:T	3.037e-06	-2.20217e-10	-1.19782
157297538	chr5:157297538:T:C	2.54543e-06	-2.20217e-10	-1.37439
157297729	chr5:157297729:G:T	2.67419e-06	-2.20217e-10	-1.32505
157297960	chr5:157297960:C:A	6.80739e-07	-1.60474	-1.08853
157298925	chr5:157298925:C:T	2.51438e-06	-2.20217e-10	-1.38667
157299251	chr5:157299251:G:A	2.83585e-06	-2.20217e-10	-1.26635
157299331	chr5:157299331:C:T	9.57834e-07	-1.43429	-0.917484
157299366	chr5:157299366:C:T	6.32223e-05	-2.20217e-10	1.83796
157299566	chr5:157299566:T:G	3.1806e-06	-2.20217e-10	-1.15163
157299812	chr5:157299812:G:C	2.80909e-06	-2.20217e-10	-1.27583
157299925	chr5:157299925:A:C	5.84067e-06	-2.20217e-10	-0.543848
157299997	chr5:157299997:C:T	3.037e-06	-2.20217e-10	-1.19782
157300164	chr5:157300164:A:G	2.84605e-06	-2.20217e-10	-1.26276
157300466	chr5:157300466:T:C	5.45394e-07	-1.5691	-1.34585
157300684	chr5:157300684:T:C	5.72472e-07	-1.51921	-1.34727
157300726	chr5:157300726:C:T	8.59598e-06	-2.20217e-10	-0.1574
157301059	chr5:157301059:T:C	5.56616e-07	-1.50128	-1.39329
157301310	chr5:157301310:C:T	2.96907e-06	-2.20217e-10	-1.22045
157302271	chr5:157302271:C:T	5.97484e-06	-2.20217e-10	-0.521136
157303027	chr5:157303027:A:G	5.99152e-07	-1.47235	-1.34858
157303803	chr5:157303803:A:G	5.74751e-07	-1.47366	-1.38885
157303929	chr5:157303929:G:A	4.29682e-06	-2.20217e-10	-0.850818
157304000	chr5:157304000:T:C	1.92808e-05	-2.20217e-10	0.650413
157304207	chr5:157304207:T:C	2.50941e-06	-2.20217e-10	-1.38865
157304649	chr5:157304649:ATTTG:A	6.11688e-07	-1.40404	-1.39619
157304787	chr5:157304787:T:C	2.88468e-06	-2.20217e-10	-1.24928
157305021	chr5:157305021:CCTG:C	2.84778e-06	-2.20217e-10	-1.26216
157305157	chr5:157305157:A:G	3.4592e-06	-2.20217e-10	-1.06766
157305207	chr5:157305207:A:G	1.06385e-06	-1.15801	-1.08879
157305610	chr5:157305610:A:G	5.68591e-07	-1.47708	-1.3962
157305613	chr5:157305613:C:T	1.0252e-06	-1.17663	-1.10718
157305792	chr5:157305792:T:C	2.66287e-06	-2.20217e-10	-1.32929
157305837	chr5:157305837:G:A	2.5192e-06	-2.20217e-10	-1.38475
157305841	chr5:157305841:T:C	2.54032e-06	-2.20217e-10	-1.37641
157305981	chr5:157305981:A:G	9.51248e-07	-1.10232	-1.25636
157306059	chr5:157306059:C:T	1.04963e-06	-1.46102	-0.799239
157306120	chr5:157306120:G:A	6.26909e-06	-2.20217e-10	-0.473063
157306245	chr5:157306245:C:T	2.01097e-06	-1.61008	-7.17427e-10
157306267	chr5:157306267:CT:C	8.30633e-06	-0.191676	-7.17427e-10
157306326	chr5:157306326:A:G	5.7385e-07	-1.46714	-1.39694
157306432	chr5:157306432:T:C	5.69686e-07	-1.47557	-1.3958
157306603	chr5:157306603:C:A	3.08238e-06	-2.20217e-10	-1.18299
157306786	chr5:157306786:G:A	8.6237e-06	-2.20217e-10	-0.15418
157306815	chr5:157306815:G:C	2.59525e-06	-2.20217e-10	-1.35501
157306886	chr5:157306886:G:A	5.42867e-07	-1.52545	-1.39414
157306945	chr5:157306945:G:GTA	1.20562e-06	-1.46934	-0.65236
157306993	chr5:157306993:G:A	1.01658e-06	-1.20686	-1.08539
157307122	chr5:157307122:A:G	1.04014e-06	-1.45554	-0.813798
157307302	chr5:157307302:T:C	6.00082e-07	-1.49417	-1.32521
157307611	chr5:157307611:C:T	5.45671e-07	-1.51881	-1.39563
157307624	chr5:157307624:G:A	5.44018e-07	-1.52141	-1.39606
157307932	chr5:157307932:A:G	2.81067e-06	-2.20217e-10	-1.27527
157308153	chr5:157308153:C:T	5.43022e-07	-1.5221	-1.3972
157308372	chr5:157308372:C:T	8.42547e-07	-1.42601	-1.05401
157308391	chr5:157308391:A:G	5.62461e-07	-1.52325	-1.36088
157308723	chr5:157308723:G:C	1.0504e-06	-1.2507	-1.00882
157308730	chr5:157308730:A:G	1.08065e-06	-1.24511	-0.986022
157308910	chr5:157308910:G:T	5.53354e-07	-1.50445	-1.396
157308931	chr5:157308931:C:G	1.50928e-06	-1.22358	-0.673484
157309568	chr5:157309568:G:A	9.93861e-07	-1.48412	-0.830733
157309603	chr5:157309603:G:A	1.03355e-06	-1.47194	-0.80375
157309975	chr5:157309975:G:A	2.36208e-06	-1.29896	-0.150188
157310787	chr5:157310787:A:G	6.36017e-07	-1.55083	-1.2104
157311532	chr5:157311532:G:A	6.89229e-07	-1.46991	-1.21096
157311534	chr5:157311534:C:T	9.90383e-06	-2.20217e-10	-0.0157726
157311636	chr5:157311636:C:G	3.46153e-06	-2.20217e-10	-1.06698
157312085	chr5:157312085:T:C	3.11403e-06	-2.20217e-10	-1.17278
157312424	chr5:157312424:C:T	0.000602606	-2.20217e-10	4.09257
157312656	chr5:157312656:T:C	0.000601395	-2.20217e-10	4.09056
157312808	chr5:157312808:C:T	2.48895e-06	-2.20217e-10	-1.39683
157312920	chr5:157312920:C:T	6.25641e-07	-1.40227	-1.37541
157313613	chr5:157313613:C:G	6.89087e-07	-1.54859	-1.13249
157314269	chr5:157314269:T:C	2.49004e-06	-2.20217e-10	-1.3964
157314496	chr5:157314496:A:T	3.04281e-06	-2.20217e-10	-1.19591
157314575	chr5:157314575:A:G	1.08334e-06	-1.42882	-0.799821
157314666	chr5:157314666:T:A	1.10083e-06	-1.41281	-0.799821
157315025	chr5:157315025:C:T	2.66327e-06	-2.20217e-10	-1.32914
157315178	chr5:157315178:G:A	1.10089e-06	-1.41337	-0.799202
157315601	chr5:157315601:G:A	4.7274e-05	-2.20217e-10	1.54727
157316186	chr5:157316186:C:T	2.39902e-06	-1.43363	-7.17427e-10
157316207	chr5:157316207:G:T	9.40687e-07	-1.62286	-0.746977
157316441	chr5:157316441:ATATT:A	2.48923e-06	-2.20217e-10	-1.39672
157316513	chr5:157316513:T:C	2.48941e-06	-2.20217e-10	-1.39665
157316571	chr5:157316571:A:G	3.09481e-06	-2.20217e-10	-1.17897
157316940	chr5:157316940:C:G	2.48808e-06	-2.20217e-10	-1.39718
157317033	chr5:157317033:C:G	1.4077e-06	-1.39506	-0.571681
157317045	chr5:157317045:A:G	8.12455e-07	-1.48219	-1.0342
157317172	chr5:157317172:G:A	1.43686e-06	-1.38756	-0.558673
157317758	chr5:157317758:A:G	6.77519e-07	-1.5676	-1.13041
157317829	chr5:157317829:A:G	2.4882e-06	-2.20217e-10	-1.39714
157318303	chr5:157318303:T:C	1.15074e-06	-1.2249	-0.943388
157318430	chr5:157318430:C:T	7.51343e-07	-1.46175	-1.13284
157318512	chr5:157318512:G:T	7.45133e-07	-1.45696	-1.14593
157318603	chr5:157318603:T:C	2.03205e-06	-1.59965	-7.17427e-10
157318711	chr5:157318711:G:A	1.45467e-06	-1.37514	-0.558778
157318875	chr5:157318875:A:G	7.47e-07	-1.47474	-1.12565
157318935	chr5:157318935:C:T	2.48941e-06	-2.20217e-10	-1.39665
157319005	chr5:157319005:G:A	7.74818e-07	-1.43796	-1.12587
157319020	chr5:157319020:G:A	1.43049e-06	-1.39076	-0.559918
157319065	chr5:157319065:A:G	1.19761e-06	-1.23248	-0.895883
157319210	chr5:157319210:G:A	2.48941e-06	-2.20217e-10	-1.39665
157319214	chr5:157319214:T:C	1.39871e-06	-1.38013	-0.593017
157319348	chr5:157319348:G:C	6.41004e-05	-2.20217e-10	1.85176
157319357	chr5:157319357:G:A	3.042e-06	-2.20217e-10	-1.19618
157319370	chr5:157319370:A:G	1.4274e-06	-1.38165	-0.571195
157319767	chr5:157319767:C:T	3.0704e-06	-2.20217e-10	-1.18689
157320138	chr5:157320138:G:A	6.83137e-07	-1.52426	-1.1655
157320576	chr5:157320576:C:T	1.35471e-06	-1.37713	-0.62798
157320581	chr5:157320581:C:A	3.91875e-06	-2.20217e-10	-0.942921
157320661	chr5:157320661:A:G	1.37661e-06	-1.3807	-0.608366
157321277	chr5:157321277:T:C	1.01535e-06	-1.62272	-0.670739
157321292	chr5:157321292:A:G	7.23586e-07	-1.57065	-1.06158
157321373	chr5:157321373:C:T	2.48989e-06	-2.20217e-10	-1.39646
157321464	chr5:157321464:C:T	5.17509e-07	-1.59769	-1.36974
157321881	chr5:157321881:A:G	1.39081e-06	-1.37094	-0.607866
157321899	chr5:157321899:C:T	1.54649e-06	-1.27783	-0.594873
157321937	chr5:157321937:A:G	5.37827e-07	-1.53199	-1.39693
157322047	chr5:157322047:G:T	1.51621e-06	-1.36793	-0.524546
157322478	chr5:157322478:C:T	1.37576e-06	-1.38994	-0.599752
157322540	chr5:157322540:T:C	1.39035e-06	-1.39436	-0.584777
157322578	chr5:157322578:A:G	1.3535e-06	-1.40558	-0.600415
157322584	chr5:157322584:T:C	1.10725e-06	-1.28935	-0.917463
157322764	chr5:157322764:G:A	2.48978e-06	-2.20217e-10	-1.3965
157322789	chr5:157322789:T:C	1.40788e-06	-1.3976	-0.569012
157323901	chr5:157323901:A:G	2.70507e-06	-2.20217e-10	-1.31357
157324125	chr5:157324125:C:T	2.8945e-06	-1.24588	-7.17427e-10
157324168	chr5:157324168:G:A	2.48989e-06	-2.20217e-10	-1.39646
157324314	chr5:157324314:T:C	3.04281e-06	-2.20217e-10	-1.19591
157324567	chr5:157324567:C:A	5.27747e-07	-1.5508	-1.39703
157324617	chr5:157324617:G:A	2.48956e-06	-2.20217e-10	-1.39659
157324790	chr5:157324790:C:G	4.53823e-06	-1.30317	0.507013
157324836	chr5:157324836:G:A	7.31087e-07	-1.4801	-1.14182
157324949	chr5:157324949:A:G	1.20223e-06	-1.24551	-0.879009
157325719	chr5:157325719:G:A	3.10154e-06	-2.20217e-10	-1.1768
157325949	chr5:157325949:A:G	5.09981e-07	-1.61692	-1.36516
157326025	chr5:157326025:C:T	2.99891e-06	-2.20217e-10	-1.21045
157326249	chr5:157326249:C:T	5.94645e-07	-1.43961	-1.38888
157326276	chr5:157326276:T:C	6.83372e-07	-1.59183	-1.09758
157326809	chr5:157326809:T:G	1.55015e-06	-1.30571	-0.564637
157326867	chr5:157326867:T:G	6.64211e-07	-1.58937	-1.12848
157327358	chr5:157327358:A:G	7.22636e-06	-2.20217e-10	-0.330959
157327394	chr5:157327394:G:A	2.79073e-06	-1.28239	-7.17427e-10
157327651	chr5:157327651:C:T	5.55522e-07	-1.62246	-1.27409
157327712	chr5:157327712:G:A	2.49471e-06	-2.20217e-10	-1.39452
157328265	chr5:157328265:C:T	1.2164e-06	-1.24592	-0.866876
157328718	chr5:157328718:C:T	2.52652e-06	-2.20217e-10	-1.38185
157328823	chr5:157328823:G:GA	3.39076e-06	-2.20217e-10	-1.08764
157329246	chr5:157329246:A:G	2.49216e-06	-2.20217e-10	-1.39555
157329400	chr5:157329400:G:A	2.70844e-06	-2.20217e-10	-1.31232
157329809	chr5:157329809:C:G	2.97898e-06	-2.20217e-10	-1.21711
157329983	chr5:157329983:A:G	3.77724e-06	-2.20217e-10	-0.9797
157330143	chr5:157330143:C:T	2.48849e-06	-2.20217e-10	-1.39702
157330316	chr5:157330316:C:A	3.33073e-06	-2.20217e-10	-1.1055
157330373	chr5:157330373:A:G	5.09421e-07	-1.61552	-1.36765
157330826	chr5:157330826:A:G	3.87135e-06	-2.20217e-10	-0.955091
157330952	chr5:157330952:G:C	4.04701e-06	-2.20217e-10	-0.910715
157331472	chr5:157331472:C:T	5.36433e-07	-1.54584	-1.38567
157331495	chr5:157331495:C:T	2.4896e-06	-2.20217e-10	-1.39657
157331525	chr5:157331525:C:T	5.76717e-06	-2.20217e-10	-0.556514
157331724	chr5:157331724:G:A	2.49816e-06	-2.20217e-10	-1.39314
157331727	chr5:157331727:A:T	1.07529e-06	-1.45027	-0.785831
157331914	chr5:157331914:T:C	5.2183e-07	-1.60613	-1.35297
157332137	chr5:157332137:AG:A	2.05943e-06	-1.58626	-7.17427e-10
157332750	chr5:157332750:C:G	2.64163e-06	-2.20217e-10	-1.3373
157332795	chr5:157332795:C:T	6.57905e-07	-1.38334	-1.34405
157333158	chr5:157333158:G:A	6.64447e-05	-2.20217e-10	1.88768
157333569	chr5:157333569:C:G	3.1262e-06	-2.20217e-10	-1.16888
157333791	chr5:157333791:G:A	5.69232e-07	-1.55135	-1.32081
157333834	chr5:157333834:T:C	4.96106e-07	-1.61269	-1.39697
157334062	chr5:157334062:C:T	5.50685e-07	-1.59637	-1.30892
157334245	chr5:157334245:G:A	5.69887e-07	-1.54012	-1.3309
157334405	chr5:157334405:G:A	5.68752e-07	-1.54705	-1.32596
157334516	chr5:157334516:G:A	5.6815e-07	-1.55321	-1.32085
157334582	chr5:157334582:T:C	5.6907e-07	-1.54749	-1.32496
157334597	chr5:157334597:T:C	1.06105e-06	-1.43074	-0.818696
157334609	chr5:157334609:A:T	5.6977e-07	-1.54414	-1.32708
157334657	chr5:157334657:T:C	5.73611e-07	-1.53948	-1.32502
157334676	chr5:157334676:G:A	5.74329e-07	-1.53614	-1.32711
157334712	chr5:157334712:T:C	1.32879e-05	-2.20217e-10	0.278156
157335063	chr5:157335063:A:G	5.62678e-07	-1.54701	-1.33673
157335115	chr5:157335115:A:C	2.52808e-06	-2.20217e-10	-1.38123
157335237	chr5:157335237:A:G	5.68877e-07	-1.54733	-1.32546
157335509	chr5:157335509:C:T	5.64287e-07	-1.5541	-1.32679
157335549	chr5:157335549:A:G	5.70713e-07	-1.54499	-1.32458
157335981	chr5:157335981:C:T	5.7125e-07	-1.54569	-1.32293
157336051	chr5:157336051:A:T	3.29438e-06	-2.20217e-10	-1.11648
157336062	chr5:157336062:G:A	7.09899e-07	-1.44399	-1.20733
157336063	chr5:157336063:A:G	5.69556e-07	-1.53886	-1.33273
157336283	chr5:157336283:G:A	3.71092e-06	-2.20217e-10	-0.997415
157336330	chr5:157336330:G:A	5.71505e-07	-1.54289	-1.32528
157336676	chr5:157336676:C:T	5.67862e-07	-1.54662	-1.32795
157336910	chr5:157336910:A:G	3.03009e-06	-2.20217e-10	-1.2001
157336913	chr5:157336913:C:A	5.67988e-07	-1.54588	-1.32847
157337073	chr5:157337073:A:G	5.8436e-07	-1.53639	-1.30954
157337287	chr5:157337287:T:C	2.9056e-06	-2.20217e-10	-1.24205
157337546	chr5:157337546:C:A	4.44442e-06	-2.20217e-10	-0.817044
157337664	chr5:157337664:A:G	3.36132e-06	-2.20217e-10	-1.09636
157337684	chr5:157337684:C:T	2.53092e-06	-2.20217e-10	-1.38011
157338033	chr5:157338033:G:C	5.68988e-07	-1.57008	-1.30251
157338229	chr5:157338229:T:A	5.73614e-07	-1.56771	-1.29678
157338862	chr5:157338862:G:A	5.78308e-07	-1.54894	-1.3074
157338973	chr5:157338973:G:A	5.85084e-07	-1.54384	-1.30085
157339029	chr5:157339029:A:G	5.91275e-07	-1.51893	-1.31524
157339265	chr5:157339265:G:A	5.8181e-07	-1.54152	-1.30878
157339628	chr5:157339628:T:G	3.64687e-06	-2.20217e-10	-1.01483
157339700	chr5:157339700:A:G	5.70993e-07	-1.55629	-1.31278
157339958	chr5:157339958:C:T	5.89103e-07	-1.53375	-1.30409
157340020	chr5:157340020:G:A	6.19799e-07	-1.41708	-1.36997
157340103	chr5:157340103:T:G	4.97276e-07	-1.61291	-1.39439
157340572	chr5:157340572:T:A	5.96342e-07	-1.54919	-1.27644
157340840	chr5:157340840:G:T	2.5969e-06	-2.20217e-10	-1.35438
157341124	chr5:157341124:C:T	3.48529e-06	-2.20217e-10	-1.06014
157341879	chr5:157341879:C:T	7.83044e-05	-2.20217e-10	2.05191
157341958	chr5:157341958:G:A	2.1907e-06	-1.52447	-7.17427e-10
157342000	chr5:157342000:C:T	4.92336e-07	-1.62273	-1.39456
157342071	chr5:157342071:C:G	2.53011e-06	-1.38043	-7.17427e-10
157342226	chr5:157342226:C:G	2.54863e-06	-2.20217e-10	-1.37314
157342544	chr5:157342544:T:TAA	5.75172e-06	-0.559195	-7.17427e-10
157342641	chr5:157342641:C:T	5.51356e-07	-1.5069	-1.39717
157342660	chr5:157342660:C:T	5.58323e-07	-1.5531	-1.33841
157342833	chr5:157342833:A:G	2.65031e-06	-2.20217e-10	-1.33402
157343060	chr5:157343060:C:T	2.5793e-06	-2.20217e-10	-1.36118
157343201	chr5:157343201:G:A	4.91948e-07	-1.62147	-1.3966
157343336	chr5:157343336:G:C	3.52724e-06	-1.04818	-7.17427e-10
157343367	chr5:157343367:G:A	4.78079e-06	-2.20217e-10	-0.744089
157343645	chr5:157343645:G:A	5.85571e-07	-1.49047	-1.35339
157343680	chr5:157343680:G:A	7.7176e-07	-1.4855	-1.08227
157343975	chr5:157343975:C:T	4.94879e-07	-1.6213	-1.39083
157344500	chr5:157344500:C:A	5.22611e-07	-1.56044	-1.39717
157345036	chr5:157345036:A:G	5.3407e-07	-1.54265	-1.39327
157345194	chr5:157345194:G:T	3.22877e-06	-2.20217e-10	-1.13659
157345729	chr5:157345729:G:A	2.9695e-06	-1.2203	-7.17427e-10
157345836	chr5:157345836:C:A	1.13907e-06	-1.38171	-0.796765
157345881	chr5:157345881:C:G	2.76943e-06	-2.20217e-10	-1.29005
157345966	chr5:157345966:C:A	6.67204e-07	-1.4534	-1.25996
157346218	chr5:157346218:G:T	2.17663e-06	-1.53092	-7.17427e-10
157346267	chr5:157346267:A:G	3.09177e-06	-2.20217e-10	-1.17995
157346558	chr5:157346558:G:A	3.19103e-06	-1.14835	-7.17427e-10
157346777	chr5:157346777:G:A	5.21416e-07	-1.56513	-1.39477
157346902	chr5:157346902:C:A	2.97463e-06	-2.20217e-10	-1.21857
157346922	chr5:157346922:G:A	2.70576e-05	-2.20217e-10	0.989275
157347044	chr5:157347044:T:G	5.65357e-07	-1.62193	-1.25706
157347393	chr5:157347393:G:A	3.98416e-06	-2.20217e-10	-0.926367
157347597	chr5:157347597:A:G	8.86612e-07	-1.48031	-0.948734
157347714	chr5:157347714:T:G	2.71324e-06	-2.20217e-10	-1.31055
157347837	chr5:157347837:A:G	7.17095e-07	-1.42843	-1.21281
157347883	chr5:157347883:G:A	7.83731e-07	-1.38556	-1.16682
157348242	chr5:157348242:G:A	3.93552e-06	-2.20217e-10	-0.938651
157348677	chr5:157348677:A:G	9.23719e-07	-1.46715	-0.920887
157348703	chr5:157348703:C:T	3.34224e-05	-2.20217e-10	1.20053
157348748	chr5:157348748:G:A	4.54569e-05	-2.20217e-10	1.50807
157348929	chr5:157348929:G:A	3.1092e-06	-2.20217e-10	-1.17433
157349368	chr5:157349368:A:G	2.84707e-06	-2.20217e-10	-1.2624
157349641	chr5:157349641:T:C	2.62578e-06	-2.20217e-10	-1.34332
157349872	chr5:157349872:C:T	9.53072e-07	-1.47435	-0.882406
157349934	chr5:157349934:A:G	2.52196e-06	-2.20217e-10	-1.38366
157350360	chr5:157350360:C:A	5.69241e-07	-1.62194	-1.25021
157350550	chr5:157350550:G:A	2.3075e-06	-1.47253	-7.17427e-10
157350578	chr5:157350578:C:T	9.62369e-07	-1.46445	-0.882598
157351500	chr5:157351500:CAT:C	4.29059e-06	-2.20217e-10	-0.852269
157351590	chr5:157351590:C:T	2.70195e-06	-2.20217e-10	-1.31472
157352156	chr5:157352156:T:C	5.30923e-07	-1.62054	-1.3213
157352222	chr5:157352222:G:A	2.52206e-06	-2.20217e-10	-1.38362
157353492	chr5:157353492:C:T	2.23509e-06	-1.50441	-7.17427e-10
157353751	chr5:157353751:G:A	3.66922e-06	-2.20217e-10	-1.00871
157354239	chr5:157354239:G:C	6.78146e-07	-1.43344	-1.26365
157354860	chr5:157354860:A:ATGTAAAT	4.62214e-06	-2.20217e-10	-0.777837
157354906	chr5:157354906:G:A	5.07789e-06	-0.683798	-7.17427e-10
157355089	chr5:157355089:A:G	1.20042e-06	-1.44294	-0.683085
157355160	chr5:157355160:AT:A	5.49357e-07	-1.62288	-1.28482
157355436	chr5:157355436:T:C	2.48892e-06	-2.20217e-10	-1.39684
157356262	chr5:157356262:A:G	4.43012e-05	-2.20217e-10	1.48232
157356535	chr5:157356535:G:A	7.27285e-07	-1.48653	-1.1406
157356580	chr5:157356580:C:T	1.00834e-05	-2.20217e-10	0.00219517
157356589	chr5:157356589:A:G	2.52167e-06	-2.20217e-10	-1.38377
157356899	chr5:157356899:C:T	2.52206e-06	-2.20217e-10	-1.38362
157357106	chr5:157357106:G:C	7.35852e-07	-1.50503	-1.11039
157357367	chr5:157357367:G:A	2.52206e-06	-2.20217e-10	-1.38362
157357375	chr5:157357375:C:T	2.65501e-06	-2.20217e-10	-1.33225
157357616	chr5:157357616:G:A	5.30997e-07	-1.5619	-1.37979
157357993	chr5:157357993:A:G	7.95554e-06	-0.234826	-7.17427e-10
157358059	chr5:157358059:G:A	5.21124e-07	-1.56327	-1.3972
157358094	chr5:157358094:A:G	2.84147e-06	-2.20217e-10	-1.26437
157358662	chr5:157358662:C:T	5.43786e-07	-1.62284	-1.29505
157358877	chr5:157358877:A:T	3.02374e-06	-2.20217e-10	-1.2022
157358880	chr5:157358880:G:A	2.33551e-06	-1.10788	-0.352583
157359160	chr5:157359160:C:A	5.33822e-07	-1.62181	-1.31458
157359424	chr5:157359424:A:T	7.03648e-07	-1.43097	-1.2292
157359559	chr5:157359559:G:T	8.8729e-07	-1.46118	-0.967097
157360037	chr5:157360037:C:A	6.44118e-06	-2.20217e-10	-0.445982
157360176	chr5:157360176:G:A	4.09151e-06	-2.20217e-10	-0.899781
157360852	chr5:157360852:G:T	1.00077e-06	-1.50811	-0.79981
157361016	chr5:157361016:C:T	6.10022e-07	-1.44607	-1.35689
157361017	chr5:157361017:A:G	5.78851e-07	-1.51256	-1.34284
157361325	chr5:157361325:C:T	1.0341e-05	-2.20217e-10	0.0274259
157361350	chr5:157361350:G:A	3.64635e-06	-2.20217e-10	-1.01497
157361717	chr5:157361717:T:C	2.49219e-06	-2.20217e-10	-1.39553
157361962	chr5:157361962:A:G	6.1323e-07	-1.41585	-1.38186
157361963	chr5:157361963:T:C	5.22799e-07	-1.62321	-1.33404
157362043	chr5:157362043:A:G	1.13231e-06	-1.405	-0.779437
157362201	chr5:157362201:T:G	8.24096e-07	-1.43358	-1.06858
157362459	chr5:157362459:A:G	2.48805e-06	-2.20217e-10	-1.3972
157362648	chr5:157362648:C:T	3.64727e-06	-2.20217e-10	-1.01471
157362763	chr5:157362763:T:C	7.17279e-07	-1.44906	-1.19193
157363029	chr5:157363029:A:G	2.17343e-06	-1.53239	-7.17427e-10
157363276	chr5:157363276:G:A	2.57284e-06	-2.20217e-10	-1.36368
157364005	chr5:157364005:T:C	2.84533e-06	-2.20217e-10	-1.26301
157364436	chr5:157364436:G:A	4.11287e-06	-0.894573	-7.17427e-10
157364609	chr5:157364609:G:A	1.15449e-06	-1.27323	-0.891804
157364642	chr5:157364642:G:T	2.60953e-06	-2.20217e-10	-1.34953
157364708	chr5:157364708:A:G	5.8928e-07	-1.58849	-1.24906
157364718	chr5:157364718:C:A	3.11959e-06	-2.20217e-10	-1.17099
157365099	chr5:157365099:A:G	2.17943e-06	-1.52963	-7.17427e-10
157365106	chr5:157365106:T:A	3.92607e-06	-2.20217e-10	-0.941055
157365475	chr5:157365475:A:T	7.20964e-06	-2.20217e-10	-0.333275
157365589	chr5:157365589:T:C	2.87859e-06	-2.20217e-10	-1.25139
157366406	chr5:157366406:T:C	1.28858e-06	-1.62222	-0.432934
157366541	chr5:157366541:T:C	7.17886e-07	-1.42576	-1.21438
157366628	chr5:157366628:T:C	6.47377e-06	-2.20217e-10	-0.440936
157367377	chr5:157367377:T:G	2.60309e-06	-2.20217e-10	-1.35199
157367419	chr5:157367419:T:C	7.10061e-06	-2.20217e-10	-0.348514
157368196	chr5:157368196:G:A	1.76175e-06	-1.61582	-0.126563
157368626	chr5:157368626:G:A	3.57815e-06	-1.03385	-7.17427e-10
157368711	chr5:157368711:G:A	9.91268e-07	-1.62035	-0.697114
157368912	chr5:157368912:T:G	2.56795e-06	-2.20217e-10	-1.36559
157369257	chr5:157369257:C:CTGA	2.51375e-06	-2.20217e-10	-1.38692
157369311	chr5:157369311:G:A	7.95542e-07	-1.51478	-1.02264
157369395	chr5:157369395:A:G	7.83306e-07	-1.24133	-1.31159
157369441	chr5:157369441:A:G	1.63833e-05	0.487569	-7.17427e-10
157369538	chr5:157369538:C:T	2.49168e-06	-2.20217e-10	-1.39574
157369757	chr5:157369757:A:G	1.10309e-06	-1.62097	-0.589608
157369851	chr5:157369851:G:A	1.9857e-06	-1.62272	-7.17427e-10
157369905	chr5:157369905:A:G	7.24597e-07	-1.61543	-1.01541
157369944	chr5:157369944:T:C	7.10941e-07	-1.62242	-1.02744
157369951	chr5:157369951:G:A	5.44044e-07	-1.56763	-1.34979
157369997	chr5:157369997:C:T	5.31066e-07	-1.559	-1.38256
157370204	chr5:157370204:C:T	5.93709e-07	-1.45992	-1.37014
157370241	chr5:157370241:T:C	3.02424e-06	-2.20217e-10	-1.20204
157370461	chr5:157370461:C:T	2.48327e-06	-1.39912	-7.17427e-10
157370597	chr5:157370597:G:T	4.43508e-06	-2.20217e-10	-0.819149
157371106	chr5:157371106:T:C	2.49181e-06	-2.20217e-10	-1.39569
157371274	chr5:157371274:C:T	5.43121e-07	-1.59645	-1.32267
157371385	chr5:157371385:G:A	2.50104e-06	-2.20217e-10	-1.39199
157371568	chr5:157371568:G:A	6.02728e-07	-1.61568	-1.1993
157371570	chr5:157371570:G:A	2.1839e-06	-1.52758	-7.17427e-10
157371798	chr5:157371798:T:C	2.48803e-06	-2.20217e-10	-1.3972
157371950	chr5:157371950:G:A	2.84903e-05	-2.20217e-10	1.04087
157371972	chr5:157371972:C:T	8.95735e-07	-1.59445	-0.824352
157372282	chr5:157372282:G:A	2.13551e-06	-1.54999	-7.17427e-10
157372291	chr5:157372291:G:A	2.79297e-06	-2.20217e-10	-1.28159
157372630	chr5:157372630:G:A	3.00258e-06	-2.20217e-10	-1.20922
157372767	chr5:157372767:G:A	5.48395e-05	-2.20217e-10	1.69572
157372782	chr5:157372782:C:T	5.22154e-06	-2.20217e-10	-0.655902
157372839	chr5:157372839:C:T	2.61752e-06	-2.20217e-10	-1.34647
157373366	chr5:157373366:G:T	4.9521e-07	-1.61426	-1.39721
157373487	chr5:157373487:C:G	2.61287e-06	-2.20217e-10	-1.34825
157374013	chr5:157374013:A:G	1.28108e-06	-1.5477	-0.513287
157374172	chr5:157374172:T:C	6.55237e-07	-1.38845	-1.343
157374284	chr5:157374284:T:A	9.25013e-07	-1.59278	-0.793857
157374295	chr5:157374295:C:T	2.58665e-06	-1.35833	-7.17427e-10
157374586	chr5:157374586:G:A	8.50306e-07	-1.61984	-0.851014
157374645	chr5:157374645:C:G	1.96333e-05	-2.20217e-10	0.668532
157374899	chr5:157374899:C:T	2.03019e-06	-1.60057	-7.17427e-10
157375011	chr5:157375011:A:G	4.9523e-07	-1.61471	-1.39672
157375136	chr5:157375136:G:C	1.02437e-06	-1.58291	-0.701701
157375445	chr5:157375445:A:G	1.10337e-06	-1.59291	-0.617411
157375454	chr5:157375454:A:G	6.7916e-07	-1.58466	-1.11094
157375666	chr5:157375666:T:C	1.13837e-06	-1.58699	-0.59211
157375871	chr5:157375871:G:A	3.14834e-06	-2.20217e-10	-1.16182
157375901	chr5:157375901:C:G	1.21846e-06	-1.35311	-0.757995
157376218	chr5:157376218:C:T	2.61968e-06	-1.34564	-7.17427e-10
157376491	chr5:157376491:A:G	4.9562e-07	-1.62051	-1.39013
157376738	chr5:157376738:AGCACCCACTTATGCAAACCTT:A	1.05324e-06	-1.57106	-0.685759
157376835	chr5:157376835:ACT:A	2.48814e-06	-2.20217e-10	-1.39716
157376839	chr5:157376839:T:G	2.7611e-06	-2.20217e-10	-1.29306
157377219	chr5:157377219:G:A	9.7418e-07	-0.946413	-1.38844
157377733	chr5:157377733:G:T	5.5914e-07	-1.58766	-1.30239
157378028	chr5:157378028:G:A	2.02442e-06	-1.60341	-7.17427e-10
157378151	chr5:157378151:C:T	4.71982e-06	-2.20217e-10	-0.756923
157378278	chr5:157378278:A:G	5.46449e-07	-1.51623	-1.39678
157378687	chr5:157378687:C:T	4.3515e-06	-2.20217e-10	-0.838174
157378896	chr5:157378896:T:C	1.95472e-06	-1.54657	-0.0918816
157379071	chr5:157379071:A:C	2.81906e-06	-2.20217e-10	-1.27229
157379531	chr5:157379531:C:G	8.86527e-07	-1.58944	-0.839699
157379705	chr5:157379705:C:T	1.15001e-06	-1.56235	-0.606573
157379798	chr5:157379798:G:A	2.58677e-06	-2.20217e-10	-1.35828
157379816	chr5:157379816:A:G	8.04618e-07	-1.61004	-0.916041
157379985	chr5:157379985:G:A	7.32445e-07	-1.40447	-1.21559
157380403	chr5:157380403:C:A	3.26129e-06	-2.20217e-10	-1.12657
157380496	chr5:157380496:CCT:C	5.20636e-06	-2.20217e-10	-0.658813
157380742	chr5:157380742:T:G	5.81233e-07	-1.55679	-1.2945
157380940	chr5:157380940:C:T	3.69938e-06	-2.20217e-10	-1.00053
157381348	chr5:157381348:C:T	2.44549e-06	-1.41213	-0.00231512
157381404	chr5:157381404:G:A	7.43419e-06	-1.02425	0.721643
157381516	chr5:157381516:G:A	4.02216e-06	-1.58612	0.669242
157381926	chr5:157381926:A:G	2.66918e-06	-2.20217e-10	-1.32692
157382042	chr5:157382042:G:A	7.21159e-06	-1.33672	1.00372
157382348	chr5:157382348:G:A	3.26129e-06	-2.20217e-10	-1.12657
157382498	chr5:157382498:A:G	4.33508e-06	-2.20217e-10	-0.841954
157383064	chr5:157383064:C:T	8.83352e-07	-1.60696	-0.825761
157383305	chr5:157383305:C:T	4.35202e-06	-2.20217e-10	-0.838055
157383514	chr5:157383514:C:G	4.89841e-06	-2.20217e-10	-0.719784
157383627	chr5:157383627:C:T	3.01834e-06	-2.20217e-10	-1.20399
157384037	chr5:157384037:A:G	5.52057e-07	-1.6088	-1.29399
157384570	chr5:157384570:C:T	3.26129e-06	-2.20217e-10	-1.12657
157384604	chr5:157384604:C:T	8.57736e-07	-1.58479	-0.87736
157384666	chr5:157384666:G:A	5.58259e-07	-1.6163	-1.27532
157384692	chr5:157384692:C:A	5.19772e-06	-2.20217e-10	-0.660474
157385560	chr5:157385560:C:T	1.38277e-06	-0.703383	-1.28122
157385951	chr5:157385951:T:TCC	2.66905e-06	-2.20217e-10	-1.32697
157386343	chr5:157386343:G:A	6.44353e-06	-2.20217e-10	-0.445618
157386503	chr5:157386503:T:C	8.0823e-07	-1.54793	-0.973677
157386844	chr5:157386844:C:T	2.61494e-06	-2.20217e-10	-1.34745
157386992	chr5:157386992:A:G	2.7962e-06	-2.20217e-10	-1.28043
157387143	chr5:157387143:A:G	2.78504e-06	-2.20217e-10	-1.28443
157387387	chr5:157387387:A:T	3.11603e-06	-2.20217e-10	-1.17213
157388018	chr5:157388018:G:A	8.04768e-06	-2.20217e-10	-0.223311
157388755	chr5:157388755:G:C	2.94813e-06	-1.60206	0.374534
157389513	chr5:157389513:C:T	2.01804e-06	-1.60657	-7.17427e-10
157389793	chr5:157389793:G:A	5.50025e-07	-1.50928	-1.3972
157389851	chr5:157389851:C:T	3.74561e-06	-0.988111	-7.17427e-10
157389887	chr5:157389887:G:C	6.27383e-07	-1.40956	-1.36533
157389995	chr5:157389995:G:A	8.18221e-07	-1.47478	-1.03453
157390130	chr5:157390130:C:T	5.84901e-07	-1.50482	-1.34019
157390194	chr5:157390194:G:A	5.3368e-07	-1.54009	-1.39657
157390434	chr5:157390434:G:A	3.42322e-06	-1.07811	-7.17427e-10
157391209	chr5:157391209:T:C	3.13943e-06	-2.20217e-10	-1.16465
157391407	chr5:157391407:A:G	2.82935e-06	-2.20217e-10	-1.26865
157391977	chr5:157391977:CTTG:C	2.89818e-06	-2.20217e-10	-1.24461
157392190	chr5:157392190:G:A	2.66199e-06	-2.20217e-10	-1.32962
157392281	chr5:157392281:T:C	3.24307e-06	-2.20217e-10	-1.13217
157392335	chr5:157392335:CTCTTT:C	2.74782e-06	-2.20217e-10	-1.29788
157392376	chr5:157392376:A:G	1.73958e-06	-1.27392	-0.481133
157392486	chr5:157392486:C:G	2.51047e-06	-2.20217e-10	-1.38822
157392519	chr5:157392519:C:G	2.51495e-06	-2.20217e-10	-1.38644
157392661	chr5:157392661:C:T	1.66932e-06	-1.53706	-0.259223
157393149	chr5:157393149:C:T	2.58064e-06	-2.20217e-10	-1.36066
157393419	chr5:157393419:G:A	2.5461e-06	-2.20217e-10	-1.37413
157393949	chr5:157393949:A:G	2.25787e-06	-0.218702	-1.27557
157394209	chr5:157394209:T:C	1.00105e-06	-0.959519	-1.34812
157394305	chr5:157394305:T:C	2.71775e-06	-1.17254	-0.136347
157394614	chr5:157394614:G:T	2.23438e-06	-0.213609	-1.29112
157394642	chr5:157394642:C:G	2.05352e-06	-1.58914	-7.17427e-10
157395188	chr5:157395188:T:C	2.15735e-06	-0.275697	-1.26412
157395222	chr5:157395222:G:A	2.12728e-06	-0.262473	-1.29138
157395646	chr5:157395646:A:G	3.26748e-06	-1.12468	-7.17427e-10
157395761	chr5:157395761:T:C	2.85824e-06	-2.20217e-10	-1.25849
157395866	chr5:157395866:T:A	1.92179e-06	-1.18395	-0.471485
157396078	chr5:157396078:G:A	1.44239e-05	-2.20217e-10	0.360195
157396084	chr5:157396084:A:C	3.12992e-06	-2.20217e-10	-1.16769
157396299	chr5:157396299:C:T	5.14447e-06	-2.20217e-10	-0.670772
157396310	chr5:157396310:T:C	2.94871e-06	-2.20217e-10	-1.22733
157396531	chr5:157396531:C:T	2.03615e-06	-1.59763	-7.17427e-10
157396634	chr5:157396634:T:C	2.8321e-06	-2.20217e-10	-1.26768
157396654	chr5:157396654:AACAAG:A	2.18046e-06	-1.52916	-7.17427e-10
157396678	chr5:157396678:C:T	6.11091e-06	-2.20217e-10	-0.498619
157396682	chr5:157396682:T:C	9.5617e-07	-1.45502	-0.898493
157397050	chr5:157397050:A:G	2.48941e-06	-2.20217e-10	-1.39665
157397330	chr5:157397330:G:A	3.67342e-06	-2.20217e-10	-1.00757
157397347	chr5:157397347:C:G	2.49519e-06	-2.20217e-10	-1.39433
157397483	chr5:157397483:C:T	1.63526e-05	-2.20217e-10	0.485691
157397538	chr5:157397538:C:T	5.73822e-07	-1.60585	-1.25828
157397996	chr5:157397996:A:G	2.63791e-06	-2.20217e-10	-1.33871
157398716	chr5:157398716:C:A	2.02464e-06	-1.6033	-7.17427e-10
157399150	chr5:157399150:G:C	3.08062e-06	-1.18356	-7.17427e-10
157399371	chr5:157399371:T:C	9.16914e-07	-1.31696	-1.07847
157399723	chr5:157399723:A:C	2.50932e-06	-2.20217e-10	-1.38868
157400366	chr5:157400366:A:G	8.00176e-07	-1.40132	-1.13029
157400774	chr5:157400774:A:C	7.66079e-06	-2.20217e-10	-0.272579
157401002	chr5:157401002:G:A	1.15413e-06	-0.785193	-1.38015
157401137	chr5:157401137:AAACCAGCAG:A	2.7887e-06	-2.20217e-10	-1.28312
157401332	chr5:157401332:C:T	6.36487e-07	-1.57102	-1.18947
157401535	chr5:157401535:T:G	4.00505e-06	-0.921138	-7.17427e-10
157401647	chr5:157401647:A:G	3.10903e-06	-1.17438	-7.17427e-10
157401880	chr5:157401880:T:C	2.75584e-06	-2.20217e-10	-1.29497
157403034	chr5:157403034:T:C	3.81542e-06	-2.20217e-10	-0.969643
157403217	chr5:157403217:A:T	5.10611e-06	-0.678257	-7.17427e-10
157403805	chr5:157403805:G:GT	3.46388e-06	-2.20217e-10	-1.06631
157403857	chr5:157403857:A:G	1.00153e-06	-1.38921	-0.917951
157404189	chr5:157404189:ATTAT:A	3.4461e-06	-2.20217e-10	-1.07145
157404275	chr5:157404275:A:G	6.74755e-07	-1.47702	-1.22508
157404304	chr5:157404304:T:A	5.22476e-07	-1.59757	-1.3603
157404421	chr5:157404421:A:C	1.69167e-05	-2.20217e-10	0.519608
157404736	chr5:157404736:CTA:C	2.48828e-06	-2.20217e-10	-1.3971
157404763	chr5:157404763:G:A	2.48892e-06	-2.20217e-10	-1.39684
157404865	chr5:157404865:C:A	1.03042e-06	-1.47675	-0.801975
157404898	chr5:157404898:G:T	4.53049e-06	-2.20217e-10	-0.797865
157405114	chr5:157405114:A:G	6.4746e-07	-1.41807	-1.32532
157405218	chr5:157405218:A:C	3.0566e-06	-2.20217e-10	-1.19139
157405243	chr5:157405243:A:G	9.41565e-07	-1.35341	-1.0155
157405506	chr5:157405506:G:A	6.53366e-07	-1.40625	-1.32806
157405508	chr5:157405508:C:T	2.49031e-06	-2.20217e-10	-1.39629
157405553	chr5:157405553:G:T	6.2951e-07	-1.43344	-1.33807
157405783	chr5:157405783:T:C	1.03985e-06	-1.33584	-0.933783
157405808	chr5:157405808:T:A	5.24515e-07	-1.6232	-1.33077
157405890	chr5:157405890:G:A	5.13778e-07	-1.59807	-1.37659
157406727	chr5:157406727:G:A	3.29548e-06	-2.20217e-10	-1.11614
157406772	chr5:157406772:T:C	5.74535e-07	-1.49262	-1.37026
157407741	chr5:157407741:A:G	3.43848e-06	-2.20217e-10	-1.07366
157408077	chr5:157408077:A:C	4.06538e-06	-0.906187	-7.17427e-10
157408226	chr5:157408226:G:A	7.17004e-07	-1.42127	-1.2201
157408258	chr5:157408258:G:A	2.66787e-06	-2.20217e-10	-1.32742
157408603	chr5:157408603:T:C	5.04764e-07	-1.60246	-1.3899
157408651	chr5:157408651:G:A	3.0562e-06	-1.19152	-7.17427e-10
157408687	chr5:157408687:T:G	2.48975e-06	-2.20217e-10	-1.39651
157408703	chr5:157408703:G:T	5.15674e-07	-1.58506	-1.38592
157408872	chr5:157408872:G:T	6.27755e-07	-1.44471	-1.32959
157408969	chr5:157408969:TAAAG:T	6.22293e-06	-2.20217e-10	-0.480453
157409136	chr5:157409136:A:G	7.29559e-07	-1.48647	-1.13754
157409331	chr5:157409331:A:G	6.17376e-07	-1.45925	-1.33172
157409430	chr5:157409430:T:C	9.21614e-07	-1.38117	-1.00915
157409505	chr5:157409505:G:A	6.12805e-07	-1.4586	-1.3398
157409603	chr5:157409603:C:CAG	9.30519e-06	-2.20217e-10	-0.0781218
157410179	chr5:157410179:C:A	6.2724e-07	-1.43995	-1.33517
157410482	chr5:157410482:G:A	5.3917e-07	-1.57855	-1.34787
157410499	chr5:157410499:G:T	2.00345e-06	-1.61382	-7.17427e-10
157410566	chr5:157410566:C:T	2.57209e-06	-2.20217e-10	-1.36398
157410607	chr5:157410607:T:C	6.47891e-06	-2.20217e-10	-0.440143
157410668	chr5:157410668:G:A	5.98538e-07	-1.58242	-1.23954
157410790	chr5:157410790:A:C	6.02551e-07	-1.57829	-1.23698
157410809	chr5:157410809:C:A	9.92598e-07	-1.61606	-0.700062
157410888	chr5:157410888:A:T	6.95363e-07	-1.48955	-1.18247
157410906	chr5:157410906:C:A	4.21635e-06	-2.20217e-10	-0.869725
157411151	chr5:157411151:G:A	6.25471e-07	-1.44622	-1.33172
157411179	chr5:157411179:A:T	2.4894e-06	-2.20217e-10	-1.39665
157411304	chr5:157411304:A:G	5.25731e-07	-1.59678	-1.35488
157411436	chr5:157411436:C:T	2.53936e-06	-2.20217e-10	-1.37678
157411454	chr5:157411454:G:C	1.45576e-06	-1.47259	-0.460573
157411468	chr5:157411468:T:C	4.53226e-06	-2.20217e-10	-0.797474
157411878	chr5:157411878:C:A	9.13087e-07	-1.37554	-1.02408
157411910	chr5:157411910:C:T	6.2702e-07	-1.45127	-1.3242
157412306	chr5:157412306:A:C	3.51078e-06	-2.20217e-10	-1.05286
157412517	chr5:157412517:A:G	6.78303e-07	-1.48803	-1.20882
157412599	chr5:157412599:G:A	9.75319e-07	-1.37938	-0.954302
157412630	chr5:157412630:T:C	2.63173e-06	-2.20217e-10	-1.34105
157412708	chr5:157412708:G:A	7.87266e-07	-1.43538	-1.1125
157412768	chr5:157412768:T:G	5.92762e-07	-1.59398	-1.23768
157412849	chr5:157412849:A:G	3.17137e-06	-2.20217e-10	-1.15453
157412909	chr5:157412909:A:T	7.98582e-07	-1.42137	-1.11224
157412968	chr5:157412968:A:G	7.97821e-07	-1.43772	-1.09685
157413023	chr5:157413023:G:C	9.02399e-07	-1.42585	-0.98554
157413322	chr5:157413322:T:A	5.91295e-07	-1.59686	-1.23727
157413407	chr5:157413407:T:C	7.90448e-07	-1.4198	-1.12405
157413413	chr5:157413413:G:A	1.98579e-06	-1.62268	-7.17427e-10
157414175	chr5:157414175:A:G	6.62557e-07	-1.52196	-1.19838
157414319	chr5:157414319:A:G	7.9759e-07	-1.43316	-1.1017
157414531	chr5:157414531:G:A	3.16271e-06	-2.20217e-10	-1.15727
157414977	chr5:157414977:G:A	6.97745e-07	-1.4872	-1.18139
157415244	chr5:157415244:A:T	6.07876e-07	-1.47589	-1.33059
157415280	chr5:157415280:C:A	2.51179e-06	-2.20217e-10	-1.3877
157415557	chr5:157415557:CAA:C	5.83964e-07	-1.59438	-1.25223
157415807	chr5:157415807:T:C	2.45798e-06	-1.40935	-7.17427e-10
157415903	chr5:157415903:C:T	6.17569e-06	-2.20217e-10	-0.488074
157415996	chr5:157415996:A:C	2.6306e-06	-2.20217e-10	-1.34148
157416023	chr5:157416023:T:A	1.00137e-06	-1.42318	-0.884146
157416149	chr5:157416149:C:T	5.07809e-07	-1.59292	-1.39342
157416171	chr5:157416171:C:A	2.63279e-06	-2.20217e-10	-1.34065
157416254	chr5:157416254:G:A	8.71981e-07	-1.45607	-0.989613
157416307	chr5:157416307:T:C	6.93824e-07	-1.48911	-1.18512
157416516	chr5:157416516:A:C	6.46846e-07	-1.45293	-1.29142
157416519	chr5:157416519:C:T	4.43545e-06	-2.20217e-10	-0.819065
157416739	chr5:157416739:T:C	5.54308e-07	-1.50767	-1.39106
157416921	chr5:157416921:T:A	2.81587e-06	-2.20217e-10	-1.27342
157417121	chr5:157417121:T:C	2.65978e-06	-0.3485	-0.98195
157417198	chr5:157417198:TATAG:T	3.75474e-06	-2.20217e-10	-0.985674
157417594	chr5:157417594:A:G	6.64962e-07	-1.4608	-1.25592
157417637	chr5:157417637:G:A	6.52055e-07	-1.45804	-1.27828
157417984	chr5:157417984:G:A	9.08193e-07	-1.41157	-0.99342
157418011	chr5:157418011:C:A	3.1401e-06	-2.20217e-10	-1.16444
157418166	chr5:157418166:A:G	6.01282e-07	-1.59534	-1.22205
157418475	chr5:157418475:T:C	2.44209e-05	-2.20217e-10	0.886746
157418664	chr5:157418664:G:A	6.04897e-07	-1.60112	-1.21027
157418677	chr5:157418677:C:T	9.3584e-06	-2.20217e-10	-0.0724199
157418679	chr5:157418679:C:T	2.0463e-06	-1.59266	-7.17427e-10
157418786	chr5:157418786:C:T	8.78869e-07	-1.44638	-0.991432
157419191	chr5:157419191:T:C	6.56807e-07	-1.46112	-1.26794
157419219	chr5:157419219:A:G	1.00759e-06	-1.36233	-0.938804
157419289	chr5:157419289:C:T	4.43046e-06	-2.20217e-10	-0.820192
157419406	chr5:157419406:G:A	7.44002e-07	-1.46054	-1.14387
157419558	chr5:157419558:G:A	2.64075e-06	-2.20217e-10	-1.33763
157419594	chr5:157419594:C:T	6.39317e-07	-1.47064	-1.28541
157419600	chr5:157419600:C:T	4.13616e-06	-2.20217e-10	-0.888927
157419608	chr5:157419608:C:A	5.16476e-07	-1.58349	-1.38593
157419816	chr5:157419816:G:A	4.91695e-07	-1.62138	-1.39721
157420059	chr5:157420059:G:A	2.48867e-06	-2.20217e-10	-1.39695
157420099	chr5:157420099:T:C	7.86219e-07	-1.45878	-1.09044
157420106	chr5:157420106:G:A	5.58426e-07	-1.61844	-1.27289
157420263	chr5:157420263:A:C	6.53615e-07	-1.45848	-1.27545
157420358	chr5:157420358:T:C	1.0171e-06	-1.35849	-0.933256
157420895	chr5:157420895:A:G	7.72529e-07	-1.34692	-1.21986
157421102	chr5:157421102:T:C	4.81241e-06	-2.20217e-10	-0.737497
157421365	chr5:157421365:C:T	6.74505e-07	-1.42926	-1.27321
157421841	chr5:157421841:G:A	6.65404e-07	-1.44846	-1.2676
157422150	chr5:157422150:T:A	5.69069e-06	-2.20217e-10	-0.569862
157422317	chr5:157422317:G:A	5.18286e-06	-0.663337	-7.17427e-10
157422527	chr5:157422527:C:T	6.76309e-07	-1.41947	-1.28033
157422714	chr5:157422714:C:A	9.85367e-07	-1.45447	-0.868963
157422931	chr5:157422931:A:G	4.41488e-06	-2.20217e-10	-0.823713
157423198	chr5:157423198:T:C	6.15058e-06	-2.20217e-10	-0.492147
157423310	chr5:157423310:T:G	2.80402e-06	-1.27764	-7.17427e-10
157423575	chr5:157423575:T:C	4.95185e-07	-1.61906	-1.39245
157423657	chr5:157423657:T:G	3.48842e-06	-1.05924	-7.17427e-10
157423672	chr5:157423672:T:C	8.64583e-07	-1.44234	-1.01186
157423683	chr5:157423683:CTCT:C	2.81972e-06	-2.20217e-10	-1.27206
157424016	chr5:157424016:C:T	5.41924e-06	-2.20217e-10	-0.618738
157424504	chr5:157424504:G:A	4.21646e-06	-0.869699	-7.17427e-10
157424591	chr5:157424591:T:C	6.0963e-07	-1.42664	-1.37696
157425044	chr5:157425044:TC:T	5.12322e-06	-0.674911	-7.17427e-10
157425344	chr5:157425344:G:T	5.02404e-07	-1.61176	-1.38528
157425408	chr5:157425408:G:A	9.16252e-07	-1.40686	-0.989301
157425665	chr5:157425665:C:T	9.19216e-07	-1.42026	-0.97267
157425677	chr5:157425677:A:G	7.0177e-07	-1.38965	-1.27319
157425748	chr5:157425748:G:A	4.91814e-07	-1.62115	-1.3972
157425967	chr5:157425967:G:C	7.00235e-07	-1.39728	-1.26775
157426102	chr5:157426102:T:C	2.49502e-06	-2.20217e-10	-1.3944
157426160	chr5:157426160:T:G	3.77013e-06	-0.981585	-7.17427e-10
157426430	chr5:157426430:A:C	2.67576e-06	-2.20217e-10	-1.32446
157426481	chr5:157426481:T:A	2.5086e-06	-2.20217e-10	-1.38897
157426766	chr5:157426766:C:G	9.1839e-07	-1.41358	-0.980251
157426914	chr5:157426914:G:A	6.81756e-07	-1.45608	-1.23569
157427040	chr5:157427040:C:T	3.89865e-06	-0.948065	-7.17427e-10
157427042	chr5:157427042:A:C	2.48881e-06	-2.20217e-10	-1.39689
157427292	chr5:157427292:G:C	1.01085e-06	-1.33725	-0.960656
157427508	chr5:157427508:A:T	6.90008e-07	-1.41429	-1.26546
157427523	chr5:157427523:TG:T	3.3687e-06	-0.924625	-0.169543
157427559	chr5:157427559:C:A	5.49171e-07	-1.6095	-1.29854
157427623	chr5:157427623:T:G	6.69934e-07	-1.43601	-1.27326
157427663	chr5:157427663:G:A	9.45015e-07	-1.42427	-0.940981
157427856	chr5:157427856:T:C	3.31602e-06	-2.20217e-10	-1.10993
157427860	chr5:157427860:G:T	3.31708e-06	-2.20217e-10	-1.10961
157427901	chr5:157427901:G:C	3.2391e-06	-2.20217e-10	-1.1334
157428029	chr5:157428029:C:T	6.54653e-07	-1.45392	-1.27842
157428086	chr5:157428086:T:C	9.29469e-06	-2.20217e-10	-0.0792514
157428429	chr5:157428429:C:T	2.64692e-06	-2.20217e-10	-1.3353
157428519	chr5:157428519:G:A	3.11775e-06	-2.20217e-10	-1.17158
157428679	chr5:157428679:C:A	2.48817e-06	-2.20217e-10	-1.39715
157429053	chr5:157429053:A:G	5.93782e-07	-1.59397	-1.23596
157429062	chr5:157429062:C:T	5.46621e-07	-1.58371	-1.32898
157429123	chr5:157429123:T:A	3.11781e-06	-2.20217e-10	-1.17156
157429288	chr5:157429288:T:C	5.8595e-07	-1.59057	-1.25264
157429458	chr5:157429458:G:A	9.67778e-07	-1.33335	-1.00809
157429478	chr5:157429478:G:T	5.13081e-07	-1.59125	-1.38477
157429880	chr5:157429880:A:C	2.48868e-06	-2.20217e-10	-1.39694
157430211	chr5:157430211:G:A	6.95355e-07	-1.38599	-1.28603
157430266	chr5:157430266:A:C	5.62292e-07	-1.62132	-1.2631
157430561	chr5:157430561:G:A	9.55623e-06	-1.25411	1.2026
157430622	chr5:157430622:T:C	9.14449e-07	-1.35932	-1.03881
157430655	chr5:157430655:A:G	1.98998e-06	-1.62057	-7.17427e-10
157431148	chr5:157431148:G:A	4.19456e-06	-2.20217e-10	-0.874906
157431169	chr5:157431169:T:C	2.60328e-06	-2.20217e-10	-1.35192
157431291	chr5:157431291:G:A	1.03698e-06	-1.31586	-0.956519
157431465	chr5:157431465:T:A	6.76627e-07	-1.45077	-1.24856
157431618	chr5:157431618:C:A	5.34114e-06	-2.20217e-10	-0.633255
157431670	chr5:157431670:C:A	3.56528e-06	-1.03745	-7.17427e-10
157431740	chr5:157431740:TCTA:T	6.66717e-07	-1.42891	-1.28518
157432179	chr5:157432179:C:T	2.43701e-06	-1.41792	-7.17427e-10
157432602	chr5:157432602:G:C	9.40814e-07	-1.38036	-0.98934
157432995	chr5:157432995:A:G	4.58129e-06	-2.20217e-10	-0.786714
157433114	chr5:157433114:C:T	4.59504e-06	-2.20217e-10	-0.783717
157433221	chr5:157433221:A:G	7.97026e-07	-1.4078	-1.12777
157433369	chr5:157433369:G:A	6.65773e-07	-1.42614	-1.28936
157433443	chr5:157433443:A:G	4.5875e-06	-2.20217e-10	-0.78536
157434519	chr5:157434519:G:C	7.2281e-07	-1.42455	-1.20875
157434836	chr5:157434836:A:C	3.61336e-06	-1.02406	-7.17427e-10
157434859	chr5:157434859:A:G	3.90961e-06	-2.20217e-10	-0.945258
157434896	chr5:157434896:G:A	5.18266e-07	-1.60618	-1.35978
157435221	chr5:157435221:A:G	6.81327e-07	-1.3887	-1.30371
157435639	chr5:157435639:C:T	6.99282e-07	-1.38085	-1.28555
157435755	chr5:157435755:T:C	3.64624e-06	-2.20217e-10	-1.015
157436366	chr5:157436366:T:TC	7.92911e-07	-1.36707	-1.17367
157436578	chr5:157436578:G:A	1.07164e-05	-2.20217e-10	0.063083
157436817	chr5:157436817:G:A	2.48868e-06	-2.20217e-10	-1.39694
157436873	chr5:157436873:T:C	6.39471e-07	-1.48586	-1.26995
157437938	chr5:157437938:T:C	2.94206e-06	-2.20217e-10	-1.22958
157438782	chr5:157438782:A:C	9.76691e-07	-1.3311	-1.00118
157438829	chr5:157438829:A:G	9.09366e-07	-1.42972	-0.973978
157438831	chr5:157438831:A:G	9.14672e-07	-1.4322	-0.965685
157438835	chr5:157438835:C:T	9.16407e-07	-1.42707	-0.968915
157439252	chr5:157439252:T:C	6.95411e-07	-1.36694	-1.30501
157439350	chr5:157439350:A:G	2.03553e-06	-1.59794	-7.17427e-10
157439361	chr5:157439361:T:C	6.87203e-07	-1.38611	-1.29771
157439433	chr5:157439433:T:C	5.08696e-07	-1.58869	-1.39591
157439807	chr5:157439807:T:C	6.60376e-07	-1.45134	-1.2723
157439884	chr5:157439884:G:C	4.7267e-06	-2.20217e-10	-0.755467
157440055	chr5:157440055:T:C	5.94033e-07	-1.61604	-1.21348
157440102	chr5:157440102:T:C	1.15843e-06	-1.35464	-0.80699
157440153	chr5:157440153:C:T	5.59654e-07	-1.59507	-1.29406
157440838	chr5:157440838:A:G	6.24715e-07	-1.58995	-1.1892
157440867	chr5:157440867:G:A	2.48802e-06	-2.20217e-10	-1.39721
157441028	chr5:157441028:C:T	2.48802e-06	-2.20217e-10	-1.39721
157441216	chr5:157441216:A:C	6.92928e-07	-1.57975	-1.09577
157441421	chr5:157441421:T:C	2.89129e-05	-2.20217e-10	1.05559
157441454	chr5:157441454:T:C	2.63346e-06	-2.20217e-10	-1.3404
157441466	chr5:157441466:G:A	6.7719e-07	-1.59587	-1.10263
157441497	chr5:157441497:A:G	2.51528e-06	-2.20217e-10	-1.38631
157441537	chr5:157441537:TA:T	6.69548e-07	-1.58882	-1.12103
157441815	chr5:157441815:AATT:A	4.65866e-06	-2.20217e-10	-0.769966
157442397	chr5:157442397:T:C	5.84037e-07	-1.60068	-1.24581
157442409	chr5:157442409:A:G	3.70802e-06	-2.20217e-10	-0.998197
157442923	chr5:157442923:A:T	2.72254e-06	-2.20217e-10	-1.30713
157443259	chr5:157443259:G:A	2.09243e-06	-1.57037	-7.17427e-10
157443482	chr5:157443482:C:T	3.23727e-06	-2.20217e-10	-1.13397
157443526	chr5:157443526:T:C	9.66931e-07	-1.42415	-0.918169
157444033	chr5:157444033:G:A	1.04656e-06	-1.23852	-1.02466
157444770	chr5:157444770:G:C	2.08908e-06	-1.24031	-0.331663
157444946	chr5:157444946:C:T	6.22293e-06	-2.20217e-10	-0.480453
157445207	chr5:157445207:T:C	2.12159e-06	-1.24584	-0.310682
157445274	chr5:157445274:G:A	3.59658e-06	-2.20217e-10	-1.02871
157445408	chr5:157445408:C:T	1.60565e-06	-1.22423	-0.610931
157445527	chr5:157445527:A:G	4.43142e-06	-2.20217e-10	-0.819975
157445797	chr5:157445797:C:G	6.2241e-07	-1.62247	-1.16038
157446414	chr5:157446414:G:T	4.99278e-07	-1.60661	-1.39668
157447310	chr5:157447310:AGGTGGGCGGCTGTGTCCCCGCCCT:A	4.75204e-06	-2.20217e-10	-0.750119
157447429	chr5:157447429:A:G	2.10126e-06	-0.250198	-1.31596
157447535	chr5:157447535:T:A	2.49663e-06	-2.20217e-10	-1.39375
157447742	chr5:157447742:A:G	2.79272e-06	-2.20217e-10	-1.28168
157447810	chr5:157447810:A:T	1.17969e-06	-1.28054	-0.8629
157448126	chr5:157448126:C:T	2.63639e-06	-1.33928	-7.17427e-10
157448708	chr5:157448708:G:A	5.24072e-07	-1.59668	-1.35814
157448919	chr5:157448919:T:C	5.15844e-07	-1.57357	-1.39708
157449143	chr5:157449143:A:C	5.60057e-07	-1.55759	-1.33082
157449413	chr5:157449413:G:T	8.4006e-07	-1.33373	-1.14925
157449776	chr5:157449776:C:T	6.26084e-07	-1.55519	-1.22178
157450228	chr5:157450228:G:A	8.50516e-07	-1.32509	-1.14551
157450845	chr5:157450845:A:G	6.82654e-07	-1.37408	-1.31639
157450895	chr5:157450895:T:C	5.75823e-07	-1.54287	-1.31778
157450990	chr5:157450990:T:C	4.13576e-06	-2.20217e-10	-0.889022
157450994	chr5:157450994:G:A	6.84762e-07	-1.3708	-1.31657
157451298	chr5:157451298:C:T	2.5352e-06	-2.20217e-10	-1.37842
157451624	chr5:157451624:A:C	5.07026e-07	-1.5912	-1.39669
157451917	chr5:157451917:A:G	3.83714e-06	-2.20217e-10	-0.963968
157452719	chr5:157452719:C:T	7.91574e-07	-1.39253	-1.1499
157453513	chr5:157453513:G:A	6.48583e-07	-1.53672	-1.20494
157453717	chr5:157453717:G:A	4.85346e-06	-2.20217e-10	-0.729003
157454247	chr5:157454247:G:A	6.87151e-07	-1.48126	-1.20263
157454281	chr5:157454281:G:A	7.20317e-06	-2.20217e-10	-0.334173
157454464	chr5:157454464:C:T	4.83726e-06	-2.20217e-10	-0.732347
157454539	chr5:157454539:C:A	7.99747e-07	-1.48736	-1.04479
157454845	chr5:157454845:G:A	8.09985e-07	-1.4597	-1.05973
157454878	chr5:157454878:G:A	5.08521e-06	-2.20217e-10	-0.682358
157454945	chr5:157454945:G:A	2.97878e-06	-2.20217e-10	-1.21718
157454954	chr5:157454954:T:C	4.97617e-07	-1.6218	-1.38482
157455415	chr5:157455415:G:A	2.33293e-06	-1.46157	-7.17427e-10
157455437	chr5:157455437:T:C	6.46733e-07	-1.5666	-1.17792
157455626	chr5:157455626:C:T	5.37039e-07	-1.61725	-1.31313
157456131	chr5:157456131:T:C	8.1381e-06	-0.0843839	-0.127754
157456328	chr5:157456328:G:A	5.12958e-07	-1.59706	-1.3792
157456716	chr5:157456716:C:T	1.17763e-06	-0.748786	-1.39641
157457306	chr5:157457306:C:A	4.26085e-06	-0.859226	-7.17427e-10
157457427	chr5:157457427:C:T	2.88427e-06	-2.20217e-10	-1.24942
157458062	chr5:157458062:G:A	1.80975e-05	-2.20217e-10	0.587079
157458466	chr5:157458466:C:T	2.52607e-06	-2.20217e-10	-1.38203
157458669	chr5:157458669:C:G	6.94888e-07	-1.59986	-1.07284
157459690	chr5:157459690:C:T	5.24263e-07	-1.60644	-1.34801
157459705	chr5:157459705:A:G	6.06197e-07	-1.61911	-1.19014
157459811	chr5:157459811:G:C	6.68865e-07	-1.61644	-1.09443
157459842	chr5:157459842:A:G	5.01533e-07	-1.61667	-1.38211
157459885	chr5:157459885:C:T	7.71871e-07	-1.617	-0.950628
157460125	chr5:157460125:A:G	5.62213e-07	-1.534	-1.35057
157460209	chr5:157460209:C:T	3.76931e-06	-2.20217e-10	-0.981801
157460381	chr5:157460381:C:G	2.2123e-06	-1.51466	-7.17427e-10
157460453	chr5:157460453:G:C	2.60801e-06	-2.20217e-10	-1.35011
157460465	chr5:157460465:G:A	5.74894e-07	-1.62315	-1.23912
157461093	chr5:157461093:TG:T	7.21946e-07	-1.48483	-1.14967
157461250	chr5:157461250:T:C	5.0293e-07	-1.59906	-1.39694
157461379	chr5:157461379:C:G	5.92831e-07	-1.50897	-1.32257
157461882	chr5:157461882:T:C	2.49243e-06	-2.20217e-10	-1.39544
157462211	chr5:157462211:C:T	5.10525e-07	-1.60775	-1.37326
157462242	chr5:157462242:G:T	3.5419e-06	-2.20217e-10	-1.04403
157462247	chr5:157462247:T:C	2.10016e-05	-2.20217e-10	0.735906
157462258	chr5:157462258:G:C	1.3098e-05	-2.20217e-10	0.263766
157462477	chr5:157462477:C:A	4.98556e-07	-1.62276	-1.38197
157462690	chr5:157462690:C:T	5.41184e-07	-1.60528	-1.31741
157462797	chr5:157462797:T:C	9.21145e-06	-0.0882472	-7.17427e-10
```
