## Supplementary material for "Characterization of shared and ancestry-specific signals driving complex traits using multi-ancestry fine-mapping": susiex_nc2.cs80.cs

```
CS_ID	SNP	BP	REF_ALLELE	ALT_ALLELE	REF_FRQ	BETA	SE	-LOG10P	CS_PIP	OVRL_PIP
1	chr5:156973797:A:G	156973797	G,G	A,A	1,1	-inf,-inf	inf,inf	6.17165,0.537761	0.120458	0.120458
1	chr5:156970529:T:A	156970529	A,A	T,T	1,1	-inf,-inf	inf,inf	5.61705,1.16588	0.102043	0.102043
1	chr5:156965237:C:T	156965237	T,T	C,C	1,1	-inf,-inf	inf,inf	5.63004,1.1458	0.10134	0.10134
1	chr5:156963286:T:C	156963286	C,C	T,T	1,1	-inf,-inf	inf,inf	6.00916,0.539476	0.0852639	0.0852639
1	chr5:156972028:C:T	156972028	T,T	C,C	1,1	-inf,-inf	inf,inf	5.9371,0.599315	0.080175	0.080175
1	chr5:156965078:T:C	156965078	C,C	T,T	1,1	-inf,-inf	inf,inf	5.52785,1.11497	0.0772811	0.0772811
1	chr5:156970662:G:A	156970662	A,A	G,G	1,1	-inf,-inf	inf,inf	5.93829,0.571525	0.0769448	0.0769448
1	chr5:156967507:C:T	156967507	T,T	C,C	1,1	-inf,-inf	inf,inf	5.46554,1.17532	0.0752605	0.0752605
1	chr5:156964617:T:C	156964617	C,C	T,T	1,1	-inf,-inf	inf,inf	5.95851,0.510488	0.0735106	0.0735106
1	chr5:156968992:C:T	156968992	T,T	C,C	1,1	-inf,-inf	inf,inf	5.90685,0.509201	0.0657359	0.0657359
```
