## Supplementary material for "Characterization of shared and ancestry-specific signals driving complex traits using multi-ancestry fine-mapping": susiex_nc2.cs80.snp

```
BP	SNP	PIP(CS1)	LogBF(CS1,Pop1)	LogBF(CS1,Pop2)
156068097	chr5:156068097:T:C	1.01906e-05	-0.0261885	-7.17427e-10
156068122	chr5:156068122:TTTATG:T	5.81289e-06	-0.281623	-0.305951
156068201	chr5:156068201:C:T	3.58621e-06	-2.20217e-10	-1.07055
156068220	chr5:156068220:C:T	2.25039e-06	-0.151395	-1.38515
156068481	chr5:156068481:C:T	2.61386e-06	-2.20217e-10	-1.38682
156068575	chr5:156068575:G:A	4.49668e-06	-0.447382	-0.396929
156068595	chr5:156068595:G:A	9.56985e-07	-1.61489	-0.77673
156068678	chr5:156068678:G:A	2.58874e-06	-2.20217e-10	-1.39648
156068692	chr5:156068692:C:T	2.26584e-06	-0.279088	-1.25062
156068799	chr5:156068799:C:T	2.23431e-06	-0.146775	-1.39694
156069151	chr5:156069151:G:T	2.6923e-06	-1.35726	-7.17427e-10
156069489	chr5:156069489:A:G	6.76173e-06	-0.52544	0.0890678
156069505	chr5:156069505:C:T	2.75746e-06	-2.20217e-10	-1.33334
156069506	chr5:156069506:G:A	8.03656e-07	-1.50565	-1.06058
156069761	chr5:156069761:GAATGAA:G	2.86224e-06	-0.655348	-0.640698
156069782	chr5:156069782:T:C	3.8658e-06	-0.858178	-0.137305
156069845	chr5:156069845:C:T	3.49758e-06	-0.10321	-0.992371
156069853	chr5:156069853:G:C	2.24893e-06	-0.140162	-1.39703
156070016	chr5:156070016:T:G	2.90899e-06	-0.174052	-1.10579
156070316	chr5:156070316:A:G	4.24214e-06	-2.20217e-10	-0.902583
156070409	chr5:156070409:T:C	2.94545e-06	-2.20217e-10	-1.26739
156070420	chr5:156070420:T:C	7.07117e-06	-2.20217e-10	-0.391625
156070561	chr5:156070561:G:A	4.00275e-06	-0.447216	-0.513453
156070605	chr5:156070605:G:A	3.72135e-06	-1.03356	-7.17427e-10
156070669	chr5:156070669:C:T	3.29352e-06	-2.20217e-10	-1.15569
156070687	chr5:156070687:A:C	3.28704e-06	-2.20217e-10	-1.15766
156070873	chr5:156070873:A:T	2.28566e-06	-0.149391	-1.3716
156070892	chr5:156070892:C:G	2.61306e-06	-2.20217e-10	-1.38713
156070948	chr5:156070948:A:G	2.60919e-06	-2.20217e-10	-1.38861
156071137	chr5:156071137:C:G	2.61401e-06	-2.20217e-10	-1.38677
156071266	chr5:156071266:T:G	2.41699e-06	-1.46513	-7.17427e-10
156071319	chr5:156071319:T:G	2.63528e-06	-2.20217e-10	-1.37866
156071696	chr5:156071696:C:A	1.33744e-06	-0.799992	-1.2569
156071977	chr5:156071977:T:G	3.30585e-05	-2.20217e-10	1.15063
156072050	chr5:156072050:A:G	2.08399e-06	-0.551608	-1.06176
156072257	chr5:156072257:A:T	5.90736e-07	-1.56168	-1.31236
156072298	chr5:156072298:C:T	9.8301e-07	-1.60536	-0.759423
156073532	chr5:156073532:T:C	2.03771e-06	-0.251098	-1.38473
156073586	chr5:156073586:C:G	2.66531e-06	-2.20217e-10	-1.36733
156073615	chr5:156073615:T:C	2.72541e-06	-2.20217e-10	-1.34503
156073621	chr5:156073621:A:G	5.60631e-07	-1.60376	-1.32259
156073637	chr5:156073637:A:G	3.9757e-06	-0.535895	-0.431555
156073675	chr5:156073675:G:A	3.6446e-06	-1.07779	0.0233856
156073700	chr5:156073700:T:G	2.72541e-06	-2.20217e-10	-1.34503
156073834	chr5:156073834:T:C	3.4774e-06	-1.10339	0.00202221
156073982	chr5:156073982:G:A	2.31695e-06	-0.127246	-1.38015
156073984	chr5:156073984:G:A	2.5922e-06	-2.20217e-10	-1.39514
156074015	chr5:156074015:A:G	2.73258e-06	-2.20217e-10	-1.34241
156074037	chr5:156074037:G:A	2.9637e-06	-1.11604	-0.145168
156074116	chr5:156074116:G:T	7.92496e-06	-2.20217e-10	-0.277633
156074295	chr5:156074295:G:T	2.68485e-06	-2.20217e-10	-1.36003
156074409	chr5:156074409:T:A	3.64184e-06	-1.10297	0.0478073
156074428	chr5:156074428:A:G	2.34385e-06	-0.113869	-1.38199
156074480	chr5:156074480:GA:G	3.73469e-06	-1.06145	0.0314655
156074482	chr5:156074482:A:C	3.73942e-06	-1.06019	0.0314655
156074564	chr5:156074564:G:A	3.61126e-06	-0.0648261	-0.998767
156074638	chr5:156074638:C:T	6.21345e-07	-1.49992	-1.3236
156074819	chr5:156074819:G:A	2.72541e-06	-2.20217e-10	-1.34503
156075080	chr5:156075080:G:A	1.5523e-06	-1.46457	-0.443343
156075091	chr5:156075091:C:A	2.72407e-06	-2.20217e-10	-1.34552
156075317	chr5:156075317:T:A	5.73329e-07	-1.59545	-1.3085
156075647	chr5:156075647:A:G	8.64676e-06	-2.20217e-10	-0.190466
156075693	chr5:156075693:A:C	8.9176e-06	-2.20217e-10	-0.159623
156076097	chr5:156076097:A:G	3.88153e-06	-2.20217e-10	-0.991422
156076111	chr5:156076111:G:A	3.69365e-05	-2.20217e-10	1.26155
156076672	chr5:156076672:T:G	2.59431e-06	-2.20217e-10	-1.39433
156076791	chr5:156076791:G:C	2.59431e-06	-2.20217e-10	-1.39433
156076803	chr5:156076803:T:C	2.59033e-06	-2.20217e-10	-1.39587
156076972	chr5:156076972:G:A	1.54835e-06	-1.45457	-0.455889
156076977	chr5:156076977:A:G	2.64967e-06	-2.20217e-10	-1.37321
156077230	chr5:156077230:C:T	2.64975e-06	-2.20217e-10	-1.37318
156077240	chr5:156077240:T:C	1.42954e-06	-1.50214	-0.488159
156077316	chr5:156077316:A:G	1.43905e-06	-1.4773	-0.506366
156077395	chr5:156077395:G:A	1.07216e-06	-1.62266	-0.655315
156077507	chr5:156077507:T:C	2.29681e-06	-0.158528	-1.3576
156077569	chr5:156077569:T:C	3.62536e-06	-1.09026	0.0305598
156077579	chr5:156077579:A:G	3.67497e-06	-2.20217e-10	-1.0461
156078066	chr5:156078066:T:C	3.12433e-06	-1.07236	-0.136069
156078342	chr5:156078342:C:T	3.08265e-06	-1.17555	-0.0463112
156078522	chr5:156078522:T:A	2.80621e-06	-1.31582	-7.17427e-10
156078526	chr5:156078526:T:A	3.87238e-06	-2.20217e-10	-0.99378
156078541	chr5:156078541:A:C	2.36111e-06	-1.48852	-7.17427e-10
156078884	chr5:156078884:C:T	3.4845e-06	-1.0761	-0.0232227
156079143	chr5:156079143:G:A	5.99199e-07	-1.5888	-1.27101
156079376	chr5:156079376:T:C	2.29861e-05	1.43677	-0.649535
156079422	chr5:156079422:A:G	3.06852e-06	-1.15108	-0.0753734
156079426	chr5:156079426:A:G	2.72309e-06	-2.20217e-10	-1.34588
156079557	chr5:156079557:C:T	3.67497e-06	-2.20217e-10	-1.0461
156079678	chr5:156079678:C:T	2.62106e-06	-2.20217e-10	-1.38407
156079776	chr5:156079776:TC:T	2.66292e-06	-1.36823	-7.17427e-10
156080011	chr5:156080011:G:C	3.62688e-06	-1.09135	0.0320711
156080511	chr5:156080511:G:A	4.32822e-06	-2.20217e-10	-0.882495
156080570	chr5:156080570:G:A	3.4731e-06	-1.14209	0.0394857
156080949	chr5:156080949:C:T	7.92496e-06	-2.20217e-10	-0.277633
156081175	chr5:156081175:TAA:T	2.68196e-06	-2.20217e-10	-1.3611
156081256	chr5:156081256:C:T	5.14874e-06	-2.20217e-10	-0.708899
156081691	chr5:156081691:A:G	2.58846e-06	-2.20217e-10	-1.39659
156082002	chr5:156082002:A:G	2.58675e-06	-2.20217e-10	-1.39725
156082350	chr5:156082350:C:A	4.60569e-06	-0.820357	-7.17427e-10
156082827	chr5:156082827:A:G	2.21115e-06	-1.55414	-7.17427e-10
156082880	chr5:156082880:T:C	3.578e-06	0.296046	-1.36889
156083514	chr5:156083514:C:T	3.18628e-06	-1.55113	0.362336
156083563	chr5:156083563:G:A	3.36184e-06	-1.45036	0.315193
156084118	chr5:156084118:C:T	4.18183e-06	-2.20217e-10	-0.916901
156084252	chr5:156084252:C:T	1.44269e-06	-1.06854	-0.912604
156084443	chr5:156084443:A:T	5.58132e-06	-2.20217e-10	-0.628225
156084476	chr5:156084476:T:C	1.20631e-06	-1.19375	-0.966337
156084489	chr5:156084489:C:T	2.58695e-06	-2.20217e-10	-1.39717
156084805	chr5:156084805:A:C	3.47458e-06	-2.20217e-10	-1.10218
156084847	chr5:156084847:C:A	3.66304e-06	-2.20217e-10	-1.04936
156085233	chr5:156085233:G:A	2.23405e-06	-1.54383	-7.17427e-10
156085955	chr5:156085955:G:A	3.63223e-06	-2.20217e-10	-1.0578
156086045	chr5:156086045:T:C	2.24249e-06	-1.54006	-7.17427e-10
156086050	chr5:156086050:A:T	1.09436e-05	-2.20217e-10	0.0451055
156086056	chr5:156086056:G:A	2.19355e-06	-1.56213	-7.17427e-10
156086837	chr5:156086837:G:T	1.53358e-06	-1.38083	-0.53921
156086963	chr5:156086963:T:A	3.64183e-06	-1.05517	-7.17427e-10
156088160	chr5:156088160:C:A	1.09436e-05	-2.20217e-10	0.0451055
156088358	chr5:156088358:T:C	2.20977e-06	-1.55476	-7.17427e-10
156088359	chr5:156088359:T:C	2.67639e-06	-2.20217e-10	-1.36318
156088601	chr5:156088601:G:A	2.92958e-06	-1.27279	-7.17427e-10
156088656	chr5:156088656:T:C	2.30356e-06	-0.812174	-0.70102
156088793	chr5:156088793:G:A	2.18969e-06	-0.945275	-0.618614
156090157	chr5:156090157:A:C	1.76954e-06	-1.29842	-0.478504
156090351	chr5:156090351:G:A	2.71532e-06	-2.20217e-10	-1.34874
156090425	chr5:156090425:C:T	2.19202e-06	-1.56283	-7.17427e-10
156090866	chr5:156090866:G:A	6.28655e-07	-1.52189	-1.28994
156090930	chr5:156090930:T:C	1.02707e-05	-0.0183574	-7.17427e-10
156090940	chr5:156090940:T:C	2.18657e-05	-2.20217e-10	0.737266
156091295	chr5:156091295:G:A	6.166e-07	-1.61516	-1.21602
156091464	chr5:156091464:G:A	1.7228e-06	-1.38328	-0.420421
156092789	chr5:156092789:G:A	1.59423e-06	-1.42342	-0.457839
156092807	chr5:156092807:G:T	1.09305e-05	-2.20217e-10	0.0439059
156092899	chr5:156092899:G:A	1.59099e-06	-1.4162	-0.467097
156092923	chr5:156092923:T:G	1.63549e-06	-1.01164	-0.844073
156093031	chr5:156093031:C:T	1.09436e-05	-2.20217e-10	0.0451055
156093998	chr5:156093998:G:A	2.45712e-06	-1.1002	-0.348461
156094312	chr5:156094312:C:T	2.58689e-06	-2.20217e-10	-1.39719
156094412	chr5:156094412:C:T	2.03714e-06	-1.39677	-0.239329
156094501	chr5:156094501:C:A	1.12744e-06	-1.20546	-1.02225
156094585	chr5:156094585:G:A	4.46212e-06	-1.37465	0.52262
156094821	chr5:156094821:C:T	3.07304e-06	-1.08823	-0.136756
156094879	chr5:156094879:T:C	2.23696e-06	-1.54253	-7.17427e-10
156095167	chr5:156095167:ACTTTGCACAAC:A	2.74198e-06	-2.20217e-10	-1.33897
156095559	chr5:156095559:A:G	4.44652e-06	-1.39182	0.536287
156095981	chr5:156095981:A:C	2.2337e-06	-1.54399	-7.17427e-10
156096383	chr5:156096383:G:T	4.68237e-06	-2.20217e-10	-0.803846
156096895	chr5:156096895:A:C	2.07194e-06	-1.61917	-7.17427e-10
156097212	chr5:156097212:G:A	2.06847e-06	-0.88018	-0.740659
156097328	chr5:156097328:A:G	2.35031e-05	-2.20217e-10	0.80948
156097411	chr5:156097411:C:T	2.74809e-06	-2.20217e-10	-1.33675
156097618	chr5:156097618:G:A	7.67687e-06	-0.309438	-7.17427e-10
156098437	chr5:156098437:A:G	2.59518e-06	-2.20217e-10	-1.394
156098614	chr5:156098614:TA:T	8.98259e-06	-2.20217e-10	-0.152362
156098616	chr5:156098616:TA:T	9.6987e-06	-2.20217e-10	-0.075659
156099047	chr5:156099047:A:G	3.00902e-06	-2.20217e-10	-1.24604
156099121	chr5:156099121:T:C	1.39744e-05	0.289574	-7.17427e-10
156099144	chr5:156099144:C:T	2.76403e-06	-2.20217e-10	-1.33096
156099293	chr5:156099293:G:A	2.67758e-06	-2.20217e-10	-1.36274
156099496	chr5:156099496:C:T	2.27464e-06	-1.52583	-7.17427e-10
156099709	chr5:156099709:T:C	1.87957e-06	-0.997162	-0.719443
156099897	chr5:156099897:A:G	3.18504e-06	-0.928012	-0.261173
156099923	chr5:156099923:AT:A	1.73069e-06	-1.21366	-0.585468
156100266	chr5:156100266:C:T	1.07361e-05	-2.20217e-10	0.0259575
156101024	chr5:156101024:C:T	4.21525e-06	-1.55897	0.650023
156101075	chr5:156101075:T:C	5.39371e-06	-1.38678	0.724364
156101215	chr5:156101215:C:T	3.04838e-06	-1.17684	-0.0562016
156101728	chr5:156101728:A:G	8.79026e-07	-1.36366	-1.11293
156102898	chr5:156102898:G:T	1.45645e-06	-1.18714	-0.784508
156103189	chr5:156103189:T:C	5.24895e-06	-0.689622	-7.17427e-10
156103213	chr5:156103213:G:A	1.64669e-06	-1.07094	-0.777945
156103347	chr5:156103347:TGACATTACAA:T	1.09156e-06	-1.02558	-1.23447
156103446	chr5:156103446:A:T	1.81055e-05	-2.20217e-10	0.548565
156103450	chr5:156103450:CTTCTCAG:C	1.97472e-05	-2.20217e-10	0.635361
156103969	chr5:156103969:A:G	2.16249e-06	-1.57639	-7.17427e-10
156104350	chr5:156104350:A:G	7.76776e-06	-0.297669	-7.17427e-10
156104544	chr5:156104544:AC:A	3.25674e-06	-2.20217e-10	-1.16692
156105133	chr5:156105133:C:T	5.22947e-06	-2.20217e-10	-0.693341
156105450	chr5:156105450:C:T	5.37397e-06	-1.27418	0.608096
156105725	chr5:156105725:G:A	9.01852e-07	-1.38915	-1.0618
156105783	chr5:156105783:T:A	1.67359e-06	-1.14365	-0.689032
156105984	chr5:156105984:G:A	2.71747e-06	-1.34795	-7.17427e-10
156107699	chr5:156107699:C:T	3.28616e-06	-2.20217e-10	-1.15793
156108328	chr5:156108328:T:G	2.59746e-06	-2.20217e-10	-1.39312
156108399	chr5:156108399:T:C	4.26788e-06	-2.20217e-10	-0.896534
156108880	chr5:156108880:A:C	2.24755e-06	-1.53781	-7.17427e-10
156109368	chr5:156109368:G:A	2.66462e-06	-2.20217e-10	-1.36759
156110025	chr5:156110025:A:G	2.26953e-06	-1.52808	-7.17427e-10
156110203	chr5:156110203:C:T	1.78814e-06	-0.742914	-1.02356
156110346	chr5:156110346:G:A	1.71603e-06	-1.21352	-0.594115
156110600	chr5:156110600:G:A	2.78296e-06	-2.20217e-10	-1.32414
156110888	chr5:156110888:T:A	2.68147e-06	-2.20217e-10	-1.36129
156111165	chr5:156111165:C:T	1.596e-06	-0.885233	-0.99492
156111350	chr5:156111350:C:G	1.58933e-06	-1.2835	-0.600835
156111438	chr5:156111438:G:A	2.06745e-06	-1.62134	-7.17427e-10
156111665	chr5:156111665:GAGAA:G	2.3766e-06	-0.964608	-0.517371
156111676	chr5:156111676:G:A	5.61535e-06	-2.20217e-10	-0.622147
156111697	chr5:156111697:C:T	2.68472e-06	-2.20217e-10	-1.36007
156111768	chr5:156111768:G:C	2.23278e-06	-1.5444	-7.17427e-10
156112423	chr5:156112423:T:TCC	4.07982e-06	-2.20217e-10	-0.941597
156112424	chr5:156112424:T:C	4.07982e-06	-2.20217e-10	-0.941597
156113096	chr5:156113096:TC:T	8.82866e-07	-1.40177	-1.07047
156113301	chr5:156113301:G:A	1.57122e-06	-1.22714	-0.668659
156113319	chr5:156113319:T:C	2.61376e-06	-2.20217e-10	-1.38686
156113354	chr5:156113354:G:A	1.67021e-06	-0.840825	-0.993876
156113864	chr5:156113864:T:C	2.79653e-06	-1.31927	-7.17427e-10
156113967	chr5:156113967:T:C	2.66107e-06	-2.20217e-10	-1.36892
156115400	chr5:156115400:A:G	2.67039e-06	-2.20217e-10	-1.36543
156115417	chr5:156115417:G:T	2.69187e-06	-2.20217e-10	-1.35742
156115614	chr5:156115614:G:A	3.16162e-06	-2.20217e-10	-1.19657
156115881	chr5:156115881:T:C	3.23937e-06	-2.20217e-10	-1.17227
156116352	chr5:156116352:A:G	1.14369e-05	0.93576	-0.846569
156116941	chr5:156116941:T:C	2.24761e-06	-1.53779	-7.17427e-10
156118268	chr5:156118268:T:C	2.27775e-06	-1.12055	-0.403915
156118302	chr5:156118302:A:T	2.67577e-06	-2.20217e-10	-1.36341
156118554	chr5:156118554:A:T	1.61675e-06	-1.18906	-0.678177
156118560	chr5:156118560:A:G	3.20217e-06	-1.18382	-7.17427e-10
156118966	chr5:156118966:T:C	6.12397e-06	-2.20217e-10	-0.53544
156119787	chr5:156119787:T:A	2.78296e-06	-2.20217e-10	-1.32414
156119840	chr5:156119840:G:A	8.92016e-07	-1.07121	-1.39071
156119914	chr5:156119914:C:T	2.6639e-06	-2.20217e-10	-1.36786
156120110	chr5:156120110:A:G	2.82307e-06	-0.931877	-0.37795
156120404	chr5:156120404:G:A	2.64358e-06	-2.20217e-10	-1.37552
156120668	chr5:156120668:T:G	2.58719e-06	-2.20217e-10	-1.39708
156120995	chr5:156120995:C:A	2.63678e-06	-1.05591	-0.322187
156121028	chr5:156121028:C:T	3.325e-06	-2.20217e-10	-1.14618
156122624	chr5:156122624:G:A	2.19069e-06	-1.56344	-7.17427e-10
156123524	chr5:156123524:C:T	1.72628e-06	-1.4848	-0.316884
156123831	chr5:156123831:T:C	2.75456e-06	-2.20217e-10	-1.33439
156124575	chr5:156124575:C:T	2.07289e-06	-0.975773	-0.642935
156124649	chr5:156124649:C:A	2.23698e-06	-1.54252	-7.17427e-10
156124731	chr5:156124731:G:A	2.00036e-06	-0.998913	-0.655409
156125075	chr5:156125075:A:G	2.64178e-06	-2.20217e-10	-1.3762
156125081	chr5:156125081:T:C	3.59182e-06	-2.20217e-10	-1.06899
156125096	chr5:156125096:T:C	2.16797e-05	-2.20217e-10	0.728727
156125215	chr5:156125215:G:A	1.62602e-06	-1.33568	-0.525833
156125576	chr5:156125576:T:C	2.83402e-06	-1.07063	-0.235319
156126512	chr5:156126512:A:G	2.63185e-06	-2.20217e-10	-1.37996
156127065	chr5:156127065:A:G	3.77695e-06	-1.01873	-7.17427e-10
156127310	chr5:156127310:C:T	3.36774e-06	-0.505161	-0.628248
156127676	chr5:156127676:A:G	2.67676e-06	-2.20217e-10	-1.36304
156127734	chr5:156127734:G:C	2.68314e-06	-2.20217e-10	-1.36066
156128446	chr5:156128446:A:G	3.7824e-06	-2.20217e-10	-1.01729
156128542	chr5:156128542:C:T	4.84553e-06	-0.769595	-7.17427e-10
156128557	chr5:156128557:G:A	5.79328e-06	-2.20217e-10	-0.590953
156128680	chr5:156128680:G:A	1.46398e-06	-0.587945	-1.37855
156129386	chr5:156129386:C:T	2.81266e-06	-2.20217e-10	-1.31352
156129499	chr5:156129499:A:G	3.65214e-06	-2.20217e-10	-1.05234
156129602	chr5:156129602:A:G	3.63046e-06	-2.20217e-10	-1.05829
156129662	chr5:156129662:A:C	3.43048e-06	-2.20217e-10	-1.11495
156129855	chr5:156129855:G:A	2.5909e-06	-2.20217e-10	-1.39565
156130362	chr5:156130362:C:T	3.50613e-06	-2.20217e-10	-1.09314
156130477	chr5:156130477:A:G	6.12397e-06	-2.20217e-10	-0.53544
156130608	chr5:156130608:C:T	3.90099e-05	1.31616	-7.17427e-10
156130836	chr5:156130836:C:T	1.44366e-06	-1.56571	-0.414752
156131016	chr5:156131016:A:T	1.17393e-06	-1.16977	-1.01753
156131028	chr5:156131028:C:A	2.64195e-06	-2.20217e-10	-1.37613
156131294	chr5:156131294:T:C	2.58997e-06	-2.20217e-10	-1.396
156131453	chr5:156131453:G:A	2.2342e-06	-1.54377	-7.17427e-10
156131479	chr5:156131479:G:A	4.0325e-06	-2.20217e-10	-0.953264
156131675	chr5:156131675:T:C	6.83494e-07	-1.34875	-1.37944
156131942	chr5:156131942:C:T	9.09629e-07	-1.58852	-0.853854
156132086	chr5:156132086:C:T	2.58833e-06	-2.20217e-10	-1.39664
156132366	chr5:156132366:T:C	3.15851e-06	-2.20217e-10	-1.19755
156132578	chr5:156132578:T:C	2.85488e-06	-2.20217e-10	-1.29862
156132624	chr5:156132624:A:G	9.64466e-07	-1.18562	-1.19821
156132990	chr5:156132990:T:C	2.5881e-06	-2.20217e-10	-1.39673
156133125	chr5:156133125:G:A	2.60325e-06	-2.20217e-10	-1.39089
156134206	chr5:156134206:C:T	3.93696e-06	-2.20217e-10	-0.977241
156134326	chr5:156134326:C:T	3.43292e-06	-1.11424	-7.17427e-10
156134359	chr5:156134359:G:A	3.74762e-06	-2.20217e-10	-1.02653
156134424	chr5:156134424:C:T	7.47002e-07	-1.24288	-1.39646
156134579	chr5:156134579:A:G	3.43274e-06	-2.20217e-10	-1.11429
156134730	chr5:156134730:G:A	2.64164e-06	-2.20217e-10	-1.37625
156134798	chr5:156134798:G:A	2.463e-06	-1.02393	-0.422337
156134826	chr5:156134826:C:T	2.60673e-06	-2.20217e-10	-1.38955
156135401	chr5:156135401:T:C	3.21057e-05	1.12138	-7.17427e-10
156135503	chr5:156135503:C:T	2.63023e-06	-2.20217e-10	-1.38058
156135589	chr5:156135589:C:G	2.66304e-06	-2.20217e-10	-1.36818
156135598	chr5:156135598:CT:C	3.48078e-06	-2.20217e-10	-1.10039
156135601	chr5:156135601:T:A	3.58851e-06	-2.20217e-10	-1.06991
156135824	chr5:156135824:C:A	5.11284e-06	-2.20217e-10	-0.715895
156136013	chr5:156136013:G:A	7.04034e-07	-1.62026	-1.07832
156136020	chr5:156136020:C:T	2.22268e-06	-1.54894	-7.17427e-10
156137010	chr5:156137010:AG:A	1.07258e-06	-1.33857	-0.93901
156137107	chr5:156137107:A:C	2.21892e-06	-1.55063	-7.17427e-10
156137193	chr5:156137193:T:G	2.24639e-06	-1.53833	-7.17427e-10
156137379	chr5:156137379:C:A	3.0737e-06	-2.20217e-10	-1.22477
156137780	chr5:156137780:T:C	3.80166e-06	-2.20217e-10	-1.01221
156137942	chr5:156137942:T:C	3.96799e-06	-2.20217e-10	-0.969391
156138053	chr5:156138053:G:T	2.4684e-06	-1.44408	-7.17427e-10
156138726	chr5:156138726:T:C	2.25284e-06	-1.53546	-7.17427e-10
156138816	chr5:156138816:A:G	1.13196e-06	-1.17086	-1.05284
156138861	chr5:156138861:T:C	2.60749e-06	-2.20217e-10	-1.38926
156139029	chr5:156139029:A:G	2.2277e-06	-1.54668	-7.17427e-10
156139198	chr5:156139198:T:A	2.60301e-06	-2.20217e-10	-1.39098
156139202	chr5:156139202:T:A	2.25924e-06	-1.53262	-7.17427e-10
156139212	chr5:156139212:A:G	2.2904e-06	-1.51892	-7.17427e-10
156139469	chr5:156139469:T:TA	1.06113e-05	-2.20217e-10	0.0142722
156139534	chr5:156139534:T:G	8.76268e-07	-1.1534	-1.32633
156139699	chr5:156139699:T:C	2.24211e-06	-1.54023	-7.17427e-10
156139705	chr5:156139705:G:A	2.29813e-06	-1.51555	-7.17427e-10
156139787	chr5:156139787:G:A	3.21211e-06	-2.20217e-10	-1.18072
156139914	chr5:156139914:G:A	4.09085e-06	-0.135529	-0.803368
156139954	chr5:156139954:T:C	4.16292e-06	-0.227508	-0.693927
156140017	chr5:156140017:G:A	3.8004e-06	-2.20217e-10	-1.01254
156140057	chr5:156140057:A:G	2.60213e-06	-2.20217e-10	-1.39132
156140409	chr5:156140409:G:A	2.24107e-06	-1.5407	-7.17427e-10
156140759	chr5:156140759:A:G	2.15169e-06	-1.5814	-7.17427e-10
156140996	chr5:156140996:G:A	2.64067e-06	-2.20217e-10	-1.37662
156141229	chr5:156141229:G:A	3.61915e-06	-2.20217e-10	-1.06141
156141257	chr5:156141257:G:A	2.73197e-06	-2.20217e-10	-1.34263
156141288	chr5:156141288:CAG:C	3.17118e-06	-2.20217e-10	-1.19355
156141328	chr5:156141328:G:A	2.26666e-05	-2.20217e-10	0.77324
156141583	chr5:156141583:A:G	1.04878e-05	-2.20217e-10	0.0025575
156141917	chr5:156141917:GT:G	2.20075e-06	-1.55885	-7.17427e-10
156142023	chr5:156142023:G:A	2.82335e-06	-1.30973	-7.17427e-10
156142201	chr5:156142201:T:C	2.65432e-06	-2.20217e-10	-1.37146
156142777	chr5:156142777:A:T	2.18916e-06	-1.56414	-7.17427e-10
156143491	chr5:156143491:G:A	2.1944e-06	-1.56174	-7.17427e-10
156143582	chr5:156143582:C:T	1.08586e-06	-1.19632	-1.06896
156143583	chr5:156143583:A:C	3.73705e-06	-2.20217e-10	-1.02935
156143714	chr5:156143714:C:A	2.6212e-06	-2.20217e-10	-1.38402
156143748	chr5:156143748:A:T	3.1705e-06	-2.20217e-10	-1.19376
156144110	chr5:156144110:G:A	8.29982e-07	-1.53138	-1.00262
156144208	chr5:156144208:G:A	8.78623e-07	-1.60095	-0.876103
156144394	chr5:156144394:A:C	2.94031e-06	-2.20217e-10	-1.26913
156144655	chr5:156144655:A:G	2.18694e-06	-1.56515	-7.17427e-10
156144704	chr5:156144704:G:T	2.21425e-06	-1.55274	-7.17427e-10
156144783	chr5:156144783:G:A	2.66574e-06	-2.20217e-10	-1.36717
156144846	chr5:156144846:G:A	2.20388e-06	-1.55743	-7.17427e-10
156144876	chr5:156144876:A:T	9.3889e-07	-1.31526	-1.09545
156144920	chr5:156144920:G:T	1.97323e-06	-1.1978	-0.470185
156145255	chr5:156145255:T:A	5.59255e-06	-0.626215	-7.17427e-10
156145717	chr5:156145717:A:G	1.8073e-06	-0.770868	-0.98495
156145962	chr5:156145962:C:G	2.58675e-06	-2.20217e-10	-1.39725
156146031	chr5:156146031:G:A	2.59402e-06	-2.20217e-10	-1.39444
156146085	chr5:156146085:C:T	3.28349e-06	-2.20217e-10	-1.15874
156146086	chr5:156146086:G:A	4.47571e-06	-2.20217e-10	-0.848985
156146170	chr5:156146170:G:A	4.20424e-06	-2.20217e-10	-0.911556
156146549	chr5:156146549:C:T	3.84715e-06	-1.36976	0.369442
156146614	chr5:156146614:A:G	2.4e-06	-1.47218	-7.17427e-10
156146857	chr5:156146857:A:G	2.5964e-06	-2.20217e-10	-1.39352
156147344	chr5:156147344:T:A	1.41831e-06	-0.906254	-1.09193
156147443	chr5:156147443:T:C	7.21737e-06	-2.20217e-10	-0.37116
156147466	chr5:156147466:G:T	7.29685e-06	0.785646	-1.14585
156147494	chr5:156147494:A:T	2.63891e-06	-2.20217e-10	-1.37729
156147619	chr5:156147619:A:G	3.37222e-05	1.17051	-7.17427e-10
156147647	chr5:156147647:A:G	1.5701e-06	-1.35077	-0.54574
156147721	chr5:156147721:T:A	2.41866e-06	-1.46444	-7.17427e-10
156147822	chr5:156147822:G:A	2.74821e-06	-0.264961	-1.07174
156148039	chr5:156148039:A:T	1.9301e-05	-2.20217e-10	0.612509
156148177	chr5:156148177:A:G	1.18797e-06	-0.778385	-1.39702
156148371	chr5:156148371:A:C	3.31914e-06	-2.20217e-10	-1.14794
156148671	chr5:156148671:C:T	3.81376e-06	-2.20217e-10	-1.00904
156148717	chr5:156148717:T:G	7.89117e-06	-1.13132	0.849414
156148860	chr5:156148860:C:T	2.63697e-06	-2.20217e-10	-1.37802
156148902	chr5:156148902:A:G	2.60566e-06	-2.20217e-10	-1.38996
156148939	chr5:156148939:C:T	1.88241e-06	-0.87017	-0.84493
156148968	chr5:156148968:G:A	2.67346e-06	-2.20217e-10	-1.36428
156149170	chr5:156149170:A:G	2.64503e-06	-2.20217e-10	-1.37497
156149273	chr5:156149273:A:G	1.66219e-06	-0.451549	-1.38797
156149325	chr5:156149325:A:G	2.04272e-06	-0.792743	-0.840624
156149417	chr5:156149417:T:C	3.40985e-06	-0.0420911	-1.07889
156149520	chr5:156149520:G:C	2.61652e-06	-2.20217e-10	-1.3858
156149622	chr5:156149622:G:C	2.42405e-06	-1.46221	-7.17427e-10
156149695	chr5:156149695:C:T	2.86129e-06	-2.20217e-10	-1.29638
156149921	chr5:156149921:A:G	5.06057e-06	-1.39806	0.671891
156150085	chr5:156150085:G:A	2.04675e-06	-0.756113	-0.875287
156150364	chr5:156150364:A:G	9.26023e-06	-0.121921	-7.17427e-10
156150427	chr5:156150427:C:T	2.58063e-06	-1.39962	-7.17427e-10
156150639	chr5:156150639:A:G	1.49328e-06	-0.764573	-1.1821
156150739	chr5:156150739:G:C	6.70369e-06	-2.20217e-10	-0.444992
156150749	chr5:156150749:G:A	2.39516e-06	-1.4742	-7.17427e-10
156150944	chr5:156150944:G:T	2.68969e-06	-2.20217e-10	-1.35822
156151424	chr5:156151424:A:AAT	1.66277e-06	-0.69437	-1.1448
156151450	chr5:156151450:T:C	1.68712e-06	-0.659907	-1.16472
156151498	chr5:156151498:T:C	5.38772e-06	-2.20217e-10	-0.663528
156151595	chr5:156151595:C:A	2.62216e-06	-1.38365	-7.17427e-10
156151784	chr5:156151784:C:T	2.70473e-06	-2.20217e-10	-1.35265
156152491	chr5:156152491:C:T	2.47255e-06	-1.4424	-7.17427e-10
156152894	chr5:156152894:TC:T	2.77275e-06	-2.20217e-10	-1.32781
156152896	chr5:156152896:T:G	2.74992e-06	-2.20217e-10	-1.33608
156152900	chr5:156152900:A:G	5.57905e-06	-2.20217e-10	-0.628632
156153033	chr5:156153033:C:T	1.30819e-06	-0.718838	-1.36017
156153433	chr5:156153433:A:G	8.5174e-06	-1.24744	1.0419
156153572	chr5:156153572:C:G	2.59766e-06	-1.39304	-7.17427e-10
156153752	chr5:156153752:G:A	3.12601e-06	-0.885642	-0.322251
156153821	chr5:156153821:G:T	7.2889e-06	-1.27781	0.916507
156153872	chr5:156153872:A:G	7.25302e-07	-1.29188	-1.37694
156154017	chr5:156154017:G:A	3.79061e-06	-1.46845	0.45333
156154119	chr5:156154119:T:C	7.49493e-06	-1.31968	0.986256
156154140	chr5:156154140:T:C	3.56883e-06	-2.20217e-10	-1.07541
156154298	chr5:156154298:G:A	3.05896e-06	-2.20217e-10	-1.22958
156155758	chr5:156155758:G:A	5.14325e-07	-1.6228	-1.38975
156156103	chr5:156156103:C:G	1.4847e-06	-0.558204	-1.39423
156156137	chr5:156156137:C:T	4.25283e-06	0.191163	-1.09123
156156546	chr5:156156546:C:G	1.48854e-06	-0.562915	-1.38694
156156673	chr5:156156673:C:A	1.57116e-06	-0.502341	-1.39349
156157058	chr5:156157058:T:C	1.27252e-06	-1.61467	-0.491981
156157165	chr5:156157165:A:G	1.28467e-06	-0.70279	-1.39436
156157195	chr5:156157195:T:G	6.00924e-06	-2.20217e-10	-0.554353
156157284	chr5:156157284:G:A	7.16245e-07	-1.33879	-1.3426
156157397	chr5:156157397:G:T	1.59225e-06	-0.509413	-1.37309
156158047	chr5:156158047:A:T	1.4837e-06	-0.556189	-1.39692
156158261	chr5:156158261:T:G	2.74534e-06	-2.20217e-10	-1.33774
156158634	chr5:156158634:T:C	5.54978e-06	-2.20217e-10	-0.633892
156159178	chr5:156159178:A:G	2.08374e-06	-1.61349	-7.17427e-10
156159180	chr5:156159180:C:A	3.23101e-06	-1.17486	-7.17427e-10
156159291	chr5:156159291:G:A	2.40993e-06	-1.46805	-7.17427e-10
156159928	chr5:156159928:A:T	2.70921e-06	-2.20217e-10	-1.35099
156159964	chr5:156159964:G:A	2.65464e-06	-2.20217e-10	-1.37134
156160098	chr5:156160098:T:C	2.41311e-06	-1.46673	-7.17427e-10
156160337	chr5:156160337:G:A	5.39287e-07	-1.60986	-1.3553
156160375	chr5:156160375:A:G	2.37312e-06	-1.48344	-7.17427e-10
156160398	chr5:156160398:T:C	9.77386e-06	-1.17443	1.10649
156160471	chr5:156160471:G:A	9.7236e-07	-1.28718	-1.0885
156160670	chr5:156160670:C:T	2.39711e-06	-1.47339	-7.17427e-10
156161235	chr5:156161235:T:C	7.99205e-06	-2.20217e-10	-0.269204
156161464	chr5:156161464:G:A	1.48164e-06	-0.560854	-1.39365
156161946	chr5:156161946:A:G	3.39734e-06	-1.12466	-7.17427e-10
156162222	chr5:156162222:C:T	2.91829e-06	-2.20217e-10	-1.27665
156162355	chr5:156162355:C:T	2.70829e-06	-2.20217e-10	-1.35133
156162485	chr5:156162485:C:T	6.28615e-06	-2.20217e-10	-0.509303
156162676	chr5:156162676:A:G	3.1245e-06	-2.20217e-10	-1.20838
156162916	chr5:156162916:G:A	3.69964e-06	-2.20217e-10	-1.03942
156163118	chr5:156163118:T:C	2.70874e-06	-2.20217e-10	-1.35117
156163130	chr5:156163130:C:G	4.49805e-06	-0.844008	-7.17427e-10
156163142	chr5:156163142:T:C	5.71039e-06	-2.20217e-10	-0.605363
156163743	chr5:156163743:G:A	2.22776e-06	-1.54665	-7.17427e-10
156163916	chr5:156163916:G:A	1.50199e-06	-0.546431	-1.39443
156164066	chr5:156164066:T:A	1.63763e-06	-0.458232	-1.39617
156164305	chr5:156164305:C:T	2.13356e-05	-2.20217e-10	0.712725
156164631	chr5:156164631:G:A	2.77795e-06	-2.20217e-10	-1.32594
156164652	chr5:156164652:G:C	6.7644e-06	-2.20217e-10	-0.435978
156164803	chr5:156164803:G:A	6.76064e-06	-2.20217e-10	-0.436533
156165167	chr5:156165167:A:G	4.47821e-06	-0.848428	-7.17427e-10
156165172	chr5:156165172:A:G	2.58674e-06	-2.20217e-10	-1.39725
156165936	chr5:156165936:A:G	5.88247e-06	-1.12757	0.551894
156166011	chr5:156166011:A:G	2.24576e-06	-1.53861	-7.17427e-10
156166088	chr5:156166088:G:GT	6.65154e-07	-1.35819	-1.3972
156166116	chr5:156166116:A:T	6.72745e-06	-2.20217e-10	-0.441455
156166631	chr5:156166631:T:G	1.02198e-05	-0.0233224	-7.17427e-10
156166898	chr5:156166898:C:T	7.36225e-07	-1.6176	-1.03627
156167027	chr5:156167027:A:G	4.35094e-06	-2.20217e-10	-0.877259
156167124	chr5:156167124:T:G	2.37467e-06	-1.48279	-7.17427e-10
156167216	chr5:156167216:T:C	2.30152e-06	-1.51408	-7.17427e-10
156167557	chr5:156167557:T:C	6.98773e-07	-1.4602	-1.24588
156167622	chr5:156167622:A:T	1.02524e-06	-1.61392	-0.708798
156168339	chr5:156168339:A:G	5.29921e-07	-1.60817	-1.3745
156168444	chr5:156168444:G:T	2.2806e-06	-1.52321	-7.17427e-10
156168755	chr5:156168755:T:G	2.3456e-06	-1.49511	-7.17427e-10
156169009	chr5:156169009:G:A	2.67065e-06	-2.20217e-10	-1.36533
156169211	chr5:156169211:A:G	3.6215e-06	-2.20217e-10	-1.06076
156169217	chr5:156169217:C:T	3.48139e-06	-2.20217e-10	-1.10022
156169249	chr5:156169249:A:G	1.18639e-06	-0.811804	-1.36493
156169351	chr5:156169351:A:G	4.32041e-06	-1.18219	0.297895
156169565	chr5:156169565:T:C	2.28863e-06	-1.5197	-7.17427e-10
156169664	chr5:156169664:A:G	2.60023e-06	-2.20217e-10	-1.39205
156169737	chr5:156169737:G:A	2.68398e-06	-2.20217e-10	-1.36035
156169749	chr5:156169749:A:G	2.69551e-06	-2.20217e-10	-1.35606
156170761	chr5:156170761:C:T	1.43834e-06	-0.587365	-1.3968
156170823	chr5:156170823:C:T	3.88482e-06	-2.20217e-10	-0.990575
156170957	chr5:156170957:C:T	2.7141e-06	-2.20217e-10	-1.34919
156171092	chr5:156171092:G:A	7.00292e-07	-1.44863	-1.25528
156171232	chr5:156171232:T:A	2.804e-06	-2.20217e-10	-1.3166
156171283	chr5:156171283:C:T	3.71158e-06	-2.20217e-10	-1.03619
156171337	chr5:156171337:A:G	5.82824e-07	-1.62132	-1.2662
156171443	chr5:156171443:A:G	2.40778e-06	-1.46894	-7.17427e-10
156171628	chr5:156171628:G:A	1.00562e-06	-1.33245	-1.00959
156171953	chr5:156171953:T:C	4.6077e-06	-2.20217e-10	-0.819921
156172238	chr5:156172238:G:A	2.99945e-06	-2.20217e-10	-1.24922
156172261	chr5:156172261:C:T	3.95854e-06	-2.20217e-10	-0.971776
156172395	chr5:156172395:G:C	1.54459e-06	-1.26194	-0.650945
156172757	chr5:156172757:TC:T	6.01011e-07	-1.60846	-1.24834
156173074	chr5:156173074:G:T	2.1202e-06	-0.691637	-0.904503
156173278	chr5:156173278:T:G	2.35672e-06	-0.686781	-0.803597
156173360	chr5:156173360:A:T	2.40452e-06	-1.4703	-7.17427e-10
156173386	chr5:156173386:T:C	4.64894e-06	-2.20217e-10	-0.811011
156173444	chr5:156173444:A:G	4.16628e-06	-2.20217e-10	-0.920628
156173634	chr5:156173634:A:T	6.79911e-07	-1.44932	-1.28412
156173774	chr5:156173774:C:G	2.75191e-06	-2.20217e-10	-1.33536
156173781	chr5:156173781:T:C	2.06403e-06	-1.62299	-7.17427e-10
156173805	chr5:156173805:A:G	2.88878e-06	-1.28682	-7.17427e-10
156173891	chr5:156173891:A:G	9.74145e-07	-1.28322	-1.09063
156173971	chr5:156173971:T:C	2.34777e-06	-1.49418	-7.17427e-10
156174167	chr5:156174167:C:CT	1.31462e-06	-0.681076	-1.39302
156174267	chr5:156174267:T:G	2.29844e-06	-1.51542	-7.17427e-10
156174815	chr5:156174815:G:GA	4.28863e-06	-2.20217e-10	-0.891683
156174967	chr5:156174967:A:T	7.32426e-06	-2.20217e-10	-0.356458
156175190	chr5:156175190:A:G	2.70037e-06	-2.20217e-10	-1.35426
156175253	chr5:156175253:A:G	1.25446e-06	-0.723631	-1.39731
156175688	chr5:156175688:A:C	3.37867e-06	-2.20217e-10	-1.13017
156175865	chr5:156175865:A:ATTACT	5.50967e-07	-1.61666	-1.32707
156176094	chr5:156176094:C:G	5.64142e-07	-1.61774	-1.30236
156176267	chr5:156176267:T:C	4.02866e-06	-2.20217e-10	-0.954216
156176301	chr5:156176301:G:A	5.43084e-07	-1.60357	-1.35457
156176348	chr5:156176348:C:T	6.44101e-06	-1.2626	0.77764
156176384	chr5:156176384:A:G	3.63837e-06	-2.20217e-10	-1.05611
156176406	chr5:156176406:T:A	3.35596e-06	-2.20217e-10	-1.13691
156176681	chr5:156176681:T:A	6.65481e-07	-1.57269	-1.18221
156176691	chr5:156176691:C:T	4.22204e-06	-2.20217e-10	-0.907333
156176729	chr5:156176729:T:C	2.32055e-06	-1.50585	-7.17427e-10
156176744	chr5:156176744:A:G	4.28763e-06	-2.20217e-10	-0.891917
156176977	chr5:156176977:A:G	2.2545e-06	-1.53472	-7.17427e-10
156177011	chr5:156177011:T:A	2.91666e-06	-2.20217e-10	-1.27721
156177261	chr5:156177261:A:G	2.5867e-06	-2.20217e-10	-1.39727
156177286	chr5:156177286:C:T	4.34971e-06	-2.20217e-10	-0.877542
156177373	chr5:156177373:T:C	4.35743e-06	-2.20217e-10	-0.875769
156177641	chr5:156177641:A:C	1.01255e-06	-1.44886	-0.886318
156177767	chr5:156177767:G:A	4.04189e-06	-2.20217e-10	-0.950939
156177854	chr5:156177854:T:C	2.07532e-06	-1.61753	-7.17427e-10
156177885	chr5:156177885:A:T	6.21884e-07	-1.58994	-1.23271
156177897	chr5:156177897:A:G	6.2674e-07	-1.59523	-1.21964
156177941	chr5:156177941:A:G	2.99091e-06	-2.20217e-10	-1.25207
156177969	chr5:156177969:A:G	6.20882e-07	-1.5944	-1.22986
156178116	chr5:156178116:T:G	6.18446e-07	-1.59116	-1.23703
156178275	chr5:156178275:G:A	6.21758e-07	-1.60214	-1.22072
156178326	chr5:156178326:G:A	6.25453e-06	-2.20217e-10	-0.514345
156178372	chr5:156178372:T:C	2.71706e-06	-2.20217e-10	-1.3481
156178387	chr5:156178387:C:A	6.27713e-07	-1.59474	-1.21858
156178422	chr5:156178422:G:A	5.46903e-07	-1.61827	-1.33287
156178619	chr5:156178619:G:A	6.45956e-07	-1.57572	-1.20895
156178715	chr5:156178715:G:A	1.00327e-06	-1.35676	-0.987621
156178727	chr5:156178727:T:C	6.47225e-07	-1.3897	-1.39301
156178858	chr5:156178858:G:A	2.6041e-06	-2.20217e-10	-1.39056
156178953	chr5:156178953:C:T	6.72889e-06	-2.20217e-10	-0.441241
156179006	chr5:156179006:T:C	6.51552e-07	-1.38025	-1.39579
156179042	chr5:156179042:G:A	7.5247e-06	-2.20217e-10	-0.329459
156179084	chr5:156179084:G:C	2.30174e-06	-1.51399	-7.17427e-10
156179091	chr5:156179091:T:C	7.12666e-06	-2.20217e-10	-0.383807
156179593	chr5:156179593:C:T	3.88645e-06	-0.990155	-7.17427e-10
156179678	chr5:156179678:C:A	2.42555e-06	-1.46159	-7.17427e-10
156179825	chr5:156179825:T:C	4.86817e-06	-1.15481	0.389878
156179904	chr5:156179904:G:A	5.79563e-07	-1.58629	-1.30685
156179945	chr5:156179945:G:T	6.33836e-07	-1.59016	-1.21345
156180117	chr5:156180117:T:C	6.32499e-07	-1.58993	-1.2158
156180311	chr5:156180311:T:C	6.37095e-07	-1.59504	-1.20345
156180376	chr5:156180376:A:C	2.75816e-06	-2.20217e-10	-1.33309
156180454	chr5:156180454:C:A	6.11175e-07	-1.59727	-1.24275
156180484	chr5:156180484:G:A	5.87275e-07	-1.61646	-1.26345
156180577	chr5:156180577:A:G	2.36587e-06	-1.48651	-7.17427e-10
156180931	chr5:156180931:T:C	2.34399e-06	-1.4958	-7.17427e-10
156181404	chr5:156181404:G:T	3.60034e-06	-2.20217e-10	-1.06662
156181497	chr5:156181497:A:C	2.41349e-06	-1.46658	-7.17427e-10
156181737	chr5:156181737:G:T	3.85433e-06	-2.20217e-10	-0.998454
156181799	chr5:156181799:T:G	2.34622e-06	-1.49484	-7.17427e-10
156181871	chr5:156181871:C:A	9.24712e-07	-1.35268	-1.07324
156181946	chr5:156181946:G:A	6.29317e-07	-1.59458	-1.21619
156181968	chr5:156181968:C:T	6.35748e-06	-2.20217e-10	-0.498018
156182303	chr5:156182303:TA:T	9.16775e-07	-1.35947	-1.07507
156182892	chr5:156182892:C:T	2.69262e-06	-2.20217e-10	-1.35713
156183036	chr5:156183036:T:C	8.88482e-07	-1.35826	-1.10763
156183400	chr5:156183400:C:T	4.81297e-06	-1.20701	0.430675
156183581	chr5:156183581:T:C	3.42192e-06	-2.20217e-10	-1.11745
156183941	chr5:156183941:C:T	2.63293e-06	-2.20217e-10	-1.37955
156184130	chr5:156184130:A:G	4.36642e-06	-2.20217e-10	-0.873707
156184231	chr5:156184231:C:T	4.53988e-06	-1.55769	0.72294
156184303	chr5:156184303:C:T	5.49141e-06	-2.20217e-10	-0.644466
156184655	chr5:156184655:A:G	2.31023e-06	-1.5103	-7.17427e-10
156184907	chr5:156184907:C:T	6.02847e-06	-1.37895	0.827797
156185168	chr5:156185168:A:C	1.36061e-06	-1.11758	-0.922131
156185217	chr5:156185217:T:C	2.96211e-06	-1.26175	-7.17427e-10
156185371	chr5:156185371:T:C	1.12341e-06	-1.22912	-1.00217
156185379	chr5:156185379:A:T	7.20812e-07	-1.41657	-1.25846
156185503	chr5:156185503:C:T	2.73973e-06	-2.20217e-10	-1.33979
156185960	chr5:156185960:A:T	1.42691e-06	-0.78628	-1.20586
156186132	chr5:156186132:A:T	3.10218e-06	-0.0890666	-1.12648
156186481	chr5:156186481:A:G	1.42964e-06	-1.01121	-0.979011
156186527	chr5:156186527:G:A	2.62384e-06	-1.38301	-7.17427e-10
156186744	chr5:156186744:T:C	2.38075e-06	-1.28065	-0.199587
156186748	chr5:156186748:G:C	6.00321e-07	-1.49246	-1.36548
156186881	chr5:156186881:C:T	2.58868e-06	-2.20217e-10	-1.3965
156186906	chr5:156186906:G:A	3.39602e-06	-2.20217e-10	-1.12505
156186962	chr5:156186962:A:G	1.77438e-06	-1.56994	-0.204257
156187512	chr5:156187512:ACCTTACTAGCTGTGTGACCTTGGGTGAATTCCTTAACCTTTCT:A	1.1311e-06	-0.833168	-1.39129
156187781	chr5:156187781:G:C	7.31432e-07	-1.43421	-1.22619
156187869	chr5:156187869:G:A	2.85662e-06	-2.20217e-10	-1.29801
156187950	chr5:156187950:T:G	5.31651e-06	-2.20217e-10	-0.676833
156188061	chr5:156188061:G:A	7.46306e-07	-1.43723	-1.20304
156188530	chr5:156188530:G:A	7.56352e-07	-1.41635	-1.21055
156188645	chr5:156188645:G:A	3.21658e-06	-2.20217e-10	-1.17933
156188801	chr5:156188801:T:TAACC	2.15887e-06	-1.57807	-7.17427e-10
156188972	chr5:156188972:C:T	8.94154e-07	-1.32684	-1.13269
156189114	chr5:156189114:C:T	3.33186e-06	-2.20217e-10	-1.14412
156189350	chr5:156189350:A:T	8.71666e-07	-1.59813	-0.886865
156189428	chr5:156189428:T:C	2.72669e-06	-2.20217e-10	-1.34456
156189565	chr5:156189565:T:TA	2.61068e-06	-2.20217e-10	-1.38804
156190284	chr5:156190284:G:A	3.24024e-06	-0.0619646	-1.11004
156190671	chr5:156190671:G:A	2.13899e-06	-1.58732	-7.17427e-10
156190747	chr5:156190747:A:G	2.49985e-06	-1.01037	-0.421053
156190935	chr5:156190935:A:G	3.0581e-06	-2.20217e-10	-1.22986
156191240	chr5:156191240:T:C	4.88251e-06	-0.761991	-7.17427e-10
156191533	chr5:156191533:A:G	3.89588e-06	-2.20217e-10	-0.987732
156191728	chr5:156191728:T:C	6.42923e-07	-1.58698	-1.2024
156192129	chr5:156192129:C:T	2.57742e-06	-1.0268	-0.37406
156192130	chr5:156192130:G:A	2.76398e-06	-2.20217e-10	-1.33098
156192377	chr5:156192377:G:C	4.46792e-06	-0.850728	-7.17427e-10
156192387	chr5:156192387:A:C	2.70125e-06	-1.00765	-0.346291
156192404	chr5:156192404:T:C	2.75902e-06	-2.20217e-10	-1.33278
156192632	chr5:156192632:A:G	2.12859e-06	-1.59219	-7.17427e-10
156192657	chr5:156192657:G:A	2.65318e-06	-2.20217e-10	-1.37189
156192731	chr5:156192731:T:C	6.40921e-07	-1.57374	-1.21876
156192987	chr5:156192987:A:G	1.01515e-05	-0.0300257	-7.17427e-10
156192998	chr5:156192998:A:G	5.95533e-06	0.34717	-0.910534
156193007	chr5:156193007:T:G	4.73364e-06	-0.792955	-7.17427e-10
156193072	chr5:156193072:G:A	2.58861e-06	-2.20217e-10	-1.39653
156193454	chr5:156193454:C:T	9.08169e-07	-1.58399	-0.859985
156193526	chr5:156193526:T:A	3.28685e-06	-2.20217e-10	-1.15772
156193990	chr5:156193990:A:G	3.62298e-06	-0.0130233	-1.04733
156194398	chr5:156194398:A:C	3.10037e-06	-2.20217e-10	-1.21613
156194533	chr5:156194533:G:A	2.10778e-06	-1.60202	-7.17427e-10
156194620	chr5:156194620:T:G	2.10751e-06	-1.60214	-7.17427e-10
156194756	chr5:156194756:T:C	2.48359e-06	-1.03868	-0.399265
156194942	chr5:156194942:A:G	2.66181e-06	-2.20217e-10	-1.36865
156195078	chr5:156195078:G:T	2.54701e-06	-1.04994	-0.36279
156195247	chr5:156195247:T:C	2.57699e-06	-1.04702	-0.354003
156195334	chr5:156195334:A:G	2.88029e-06	-2.20217e-10	-1.28976
156195384	chr5:156195384:A:G	2.11456e-06	-1.5988	-7.17427e-10
156195437	chr5:156195437:C:T	9.91946e-07	-0.98619	-1.36955
156196004	chr5:156196004:GA:G	2.58939e-06	-2.20217e-10	-1.39623
156196007	chr5:156196007:G:T	2.58829e-06	-2.20217e-10	-1.39665
156196020	chr5:156196020:T:G	2.52193e-06	-1.02283	-0.399796
156196029	chr5:156196029:G:A	2.36055e-06	-1.48876	-7.17427e-10
156196306	chr5:156196306:A:G	2.59216e-06	-2.20217e-10	-1.39516
156196365	chr5:156196365:A:G	3.60109e-06	-0.0240988	-1.04232
156196511	chr5:156196511:C:G	2.76762e-06	-2.20217e-10	-1.32966
156196676	chr5:156196676:C:G	2.58768e-06	-1.03332	-0.363572
156197237	chr5:156197237:C:T	2.587e-06	-2.20217e-10	-1.39715
156197672	chr5:156197672:G:A	2.59323e-06	-2.20217e-10	-1.39475
156198072	chr5:156198072:C:T	4.16716e-06	-0.253216	-0.667201
156198269	chr5:156198269:T:C	2.2996e-06	-1.51491	-7.17427e-10
156198274	chr5:156198274:G:T	2.87601e-06	-2.20217e-10	-1.29125
156198347	chr5:156198347:T:C	2.55127e-06	-1.05123	-0.359831
156198375	chr5:156198375:C:T	1.07671e-06	-1.53669	-0.737056
156198535	chr5:156198535:G:A	2.59848e-06	-2.20217e-10	-1.39273
156198812	chr5:156198812:T:C	3.16441e-06	-1.19569	-7.17427e-10
156198961	chr5:156198961:G:A	2.58948e-06	-1.0483	-0.347891
156199152	chr5:156199152:T:A	2.90461e-06	-2.20217e-10	-1.28135
156199180	chr5:156199180:A:G	2.11447e-06	-1.59885	-7.17427e-10
156199269	chr5:156199269:G:A	2.48265e-06	-1.0675	-0.370829
156199331	chr5:156199331:G:A	2.54427e-06	-1.04932	-0.36449
156199547	chr5:156199547:G:A	3.31776e-05	1.15422	-7.17427e-10
156199731	chr5:156199731:G:A	2.47959e-06	-1.0532	-0.38636
156200388	chr5:156200388:A:G	2.09797e-06	-1.60668	-7.17427e-10
156200875	chr5:156200875:C:T	1.45028e-05	-2.20217e-10	0.326693
156201112	chr5:156201112:T:A	8.33427e-07	-1.2497	-1.28016
156201157	chr5:156201157:A:G	2.50253e-06	-1.06812	-0.362227
156201355	chr5:156201355:A:G	2.60977e-06	-1.04156	-0.346828
156201384	chr5:156201384:A:G	2.60423e-06	-2.20217e-10	-1.39051
156201561	chr5:156201561:T:G	2.55798e-06	-1.04372	-0.364715
156202345	chr5:156202345:T:G	1.28321e-06	-1.14677	-0.951521
156202700	chr5:156202700:C:T	1.70984e-06	-1.13888	-0.672373
156202731	chr5:156202731:C:T	1.58357e-06	-1.03813	-0.849841
156202794	chr5:156202794:A:G	3.52611e-06	-0.0274724	-1.05998
156203030	chr5:156203030:A:T	2.46547e-06	-1.07844	-0.366828
156203989	chr5:156203989:T:C	2.60898e-06	-2.20217e-10	-1.38869
156204410	chr5:156204410:A:T	5.14331e-07	-1.61582	-1.39672
156204961	chr5:156204961:G:A	1.39183e-06	-0.687893	-1.32914
156205036	chr5:156205036:C:A	9.12025e-06	-2.20217e-10	-0.137154
156205093	chr5:156205093:C:T	2.58777e-06	-2.20217e-10	-1.39685
156205143	chr5:156205143:C:T	3.3266e-06	-0.259562	-0.886136
156205412	chr5:156205412:A:T	2.69283e-06	-2.20217e-10	-1.35706
156205660	chr5:156205660:A:G	5.7457e-06	-0.0271748	-0.572024
156205979	chr5:156205979:A:G	2.78143e-06	-2.20217e-10	-1.32468
156206006	chr5:156206006:T:A	3.93747e-06	-2.20217e-10	-0.977113
156206046	chr5:156206046:G:A	3.41463e-06	-0.274593	-0.844987
156206662	chr5:156206662:C:G	2.60047e-06	-2.20217e-10	-1.39196
156206696	chr5:156206696:T:C	1.44192e-06	-0.607412	-1.37426
156206900	chr5:156206900:T:C	2.59704e-06	-2.20217e-10	-1.39328
156207085	chr5:156207085:A:C	2.11293e-06	-1.59958	-7.17427e-10
156207446	chr5:156207446:A:C	2.92347e-06	-2.20217e-10	-1.27488
156207705	chr5:156207705:T:C	1.72179e-06	-1.07446	-0.729825
156208674	chr5:156208674:C:A	3.713e-06	-0.2296	-0.80621
156209033	chr5:156209033:A:T	6.90364e-07	-1.53253	-1.18566
156209774	chr5:156209774:C:T	2.97715e-06	-2.20217e-10	-1.25668
156209780	chr5:156209780:T:G	7.10175e-07	-1.29677	-1.39313
156210839	chr5:156210839:G:A	7.00096e-07	-1.30935	-1.39484
156210857	chr5:156210857:A:G	2.93235e-06	-2.20217e-10	-1.27185
156211373	chr5:156211373:C:T	1.82989e-05	0.559191	-7.17427e-10
156211763	chr5:156211763:G:C	3.06627e-06	-2.20217e-10	-1.22719
156211929	chr5:156211929:A:G	7.10933e-07	-1.5414	-1.14743
156211988	chr5:156211988:G:A	2.63772e-06	-2.20217e-10	-1.37774
156212520	chr5:156212520:G:A	2.8158e-06	-2.20217e-10	-1.3124
156212546	chr5:156212546:C:T	7.79874e-07	-1.19956	-1.39672
156212640	chr5:156212640:C:A	2.11003e-06	-1.60095	-7.17427e-10
156212983	chr5:156212983:T:C	2.81029e-06	-2.20217e-10	-1.31436
156213045	chr5:156213045:A:G	2.77354e-06	-2.20217e-10	-1.32753
156213110	chr5:156213110:A:G	2.60603e-06	-2.20217e-10	-1.38982
156213221	chr5:156213221:T:C	4.03995e-06	-0.0767528	-0.874666
156213501	chr5:156213501:T:A	6.21478e-06	-2.20217e-10	-0.52072
156213508	chr5:156213508:G:C	4.28397e-06	-0.892771	-7.17427e-10
156213531	chr5:156213531:T:C	2.67378e-06	-2.20217e-10	-1.36416
156214289	chr5:156214289:G:T	2.2462e-06	-1.53841	-7.17427e-10
156214518	chr5:156214518:T:C	2.11117e-06	-1.60041	-7.17427e-10
156214779	chr5:156214779:C:T	2.0875e-06	-1.61168	-7.17427e-10
156215699	chr5:156215699:G:A	6.10667e-07	-1.53695	-1.3039
156215912	chr5:156215912:C:T	2.81727e-06	-2.20217e-10	-1.31188
156216296	chr5:156216296:A:G	2.3987e-06	-1.47272	-7.17427e-10
156216522	chr5:156216522:T:G	2.82784e-06	-2.20217e-10	-1.30814
156216770	chr5:156216770:T:A	1.80512e-06	-0.549085	-1.20794
156216882	chr5:156216882:C:A	6.42446e-07	-1.54265	-1.24748
156217257	chr5:156217257:G:C	2.59948e-06	-2.20217e-10	-1.39234
156217367	chr5:156217367:T:G	2.5933e-06	-2.20217e-10	-1.39472
156217423	chr5:156217423:G:A	1.13996e-05	-2.20217e-10	0.0859306
156217476	chr5:156217476:T:G	2.80687e-06	-1.31558	-7.17427e-10
156217781	chr5:156217781:A:T	5.47474e-07	-1.58131	-1.36878
156218423	chr5:156218423:CTA:C	2.68404e-06	-2.20217e-10	-1.36033
156218786	chr5:156218786:G:A	3.79016e-06	-1.01524	-7.17427e-10
156219066	chr5:156219066:G:C	3.84543e-06	0.00611278	-1.00688
156219181	chr5:156219181:T:C	6.21478e-06	-2.20217e-10	-0.52072
156219183	chr5:156219183:G:C	3.3965e-06	-2.20217e-10	-1.12491
156219501	chr5:156219501:CTGA:C	2.88738e-06	-2.20217e-10	-1.2873
156219639	chr5:156219639:AT:A	2.60975e-06	-2.20217e-10	-1.3884
156220241	chr5:156220241:A:G	6.14388e-06	-2.20217e-10	-0.532195
156221384	chr5:156221384:G:A	3.37231e-06	-2.20217e-10	-1.13205
156221570	chr5:156221570:A:C	2.58873e-06	-2.20217e-10	-1.39648
156221670	chr5:156221670:T:G	2.08847e-06	-1.61122	-7.17427e-10
156222242	chr5:156222242:C:T	3.07959e-06	-2.20217e-10	-1.22286
156222374	chr5:156222374:G:A	1.31902e-05	-2.20217e-10	0.231825
156222444	chr5:156222444:A:C	1.30784e-06	-1.50845	-0.57082
156222730	chr5:156222730:C:A	2.59955e-06	-2.20217e-10	-1.39231
156222784	chr5:156222784:G:A	7.68983e-07	-1.21313	-1.39721
156222804	chr5:156222804:A:G	1.13258e-05	0.0794347	-7.17427e-10
156222884	chr5:156222884:T:C	2.78713e-06	-1.32264	-7.17427e-10
156223080	chr5:156223080:T:A	3.74236e-06	-1.02793	-7.17427e-10
156223738	chr5:156223738:C:T	2.81113e-06	-2.20217e-10	-1.31406
156223867	chr5:156223867:C:T	2.07085e-06	-1.61969	-7.17427e-10
156224728	chr5:156224728:T:G	5.89259e-07	-1.50562	-1.37092
156224872	chr5:156224872:T:A	1.72478e-06	-0.443943	-1.35861
156225451	chr5:156225451:C:T	2.62987e-06	-2.20217e-10	-1.38072
156225462	chr5:156225462:A:G	2.0978e-06	-1.60676	-7.17427e-10
156225787	chr5:156225787:A:T	7.60787e-06	-0.318468	-7.17427e-10
156225804	chr5:156225804:A:G	5.02246e-06	-0.73373	-7.17427e-10
156226400	chr5:156226400:C:A	2.61258e-06	-2.20217e-10	-1.38731
156226977	chr5:156226977:C:T	2.12495e-06	-1.5939	-7.17427e-10
156226982	chr5:156226982:T:C	2.09198e-06	-1.60954	-7.17427e-10
156226991	chr5:156226991:G:A	2.81889e-06	-1.31131	-7.17427e-10
156227043	chr5:156227043:TG:T	2.09522e-06	-1.60799	-7.17427e-10
156227438	chr5:156227438:C:T	2.21131e-05	-2.20217e-10	0.748518
156227488	chr5:156227488:G:A	1.69382e-06	-0.770469	-1.0502
156227748	chr5:156227748:C:T	2.89285e-06	-2.20217e-10	-1.28541
156227877	chr5:156227877:C:T	2.58681e-06	-2.20217e-10	-1.39722
156228373	chr5:156228373:G:A	6.28903e-06	-2.20217e-10	-0.508843
156228397	chr5:156228397:C:T	2.41533e-06	-1.46582	-7.17427e-10
156228464	chr5:156228464:G:T	2.59921e-06	-2.20217e-10	-1.39244
156228692	chr5:156228692:T:C	5.61357e-06	-2.20217e-10	-0.622463
156228994	chr5:156228994:T:C	1.56465e-06	-0.626992	-1.273
156229152	chr5:156229152:C:T	2.67146e-06	-2.20217e-10	-1.36503
156229613	chr5:156229613:T:C	2.62618e-06	-2.20217e-10	-1.38212
156229664	chr5:156229664:T:A	3.32041e-06	-2.20217e-10	-1.14756
156229717	chr5:156229717:G:T	5.99223e-06	-2.20217e-10	-0.557187
156229851	chr5:156229851:A:G	1.87453e-06	-0.517736	-1.20156
156229883	chr5:156229883:T:C	1.66623e-06	-1.43704	-0.400041
156230570	chr5:156230570:A:T	8.03597e-07	-1.24968	-1.31662
156230604	chr5:156230604:C:T	6.44432e-07	-1.39225	-1.39478
156231100	chr5:156231100:C:T	2.80122e-06	-2.20217e-10	-1.31759
156231796	chr5:156231796:T:C	8.39671e-07	-1.21417	-1.30822
156232506	chr5:156232506:C:T	4.19145e-06	-2.20217e-10	-0.914605
156233005	chr5:156233005:T:C	2.17012e-06	-1.57287	-7.17427e-10
156233313	chr5:156233313:G:A	6.28428e-07	-1.61335	-1.19883
156234357	chr5:156234357:AC:A	2.93499e-06	-2.20217e-10	-1.27095
156234855	chr5:156234855:A:G	2.61701e-06	-2.20217e-10	-1.38562
156235079	chr5:156235079:C:G	3.45969e-06	-2.20217e-10	-1.10647
156235304	chr5:156235304:T:G	2.59759e-06	-2.20217e-10	-1.39307
156236016	chr5:156236016:G:C	7.9433e-07	-1.3495	-1.2284
156236606	chr5:156236606:C:T	6.33496e-07	-1.6145	-1.18966
156236701	chr5:156236701:G:A	2.08579e-06	-1.61251	-7.17427e-10
156236902	chr5:156236902:C:T	7.37103e-07	-1.62307	-1.02961
156237999	chr5:156237999:T:G	6.9825e-07	-1.34326	-1.36357
156239010	chr5:156239010:G:A	7.93513e-07	-1.21143	-1.36751
156239209	chr5:156239209:G:A	1.16856e-06	-0.847061	-1.34482
156239343	chr5:156239343:T:C	7.35449e-07	-1.59278	-1.06215
156239714	chr5:156239714:G:T	4.71316e-06	-2.20217e-10	-0.797293
156239784	chr5:156239784:C:T	6.46867e-07	-1.58855	-1.19472
156240046	chr5:156240046:C:A	3.52267e-06	-1.08843	-7.17427e-10
156241132	chr5:156241132:C:T	2.87729e-06	-2.20217e-10	-1.2908
156241147	chr5:156241147:G:A	5.99569e-06	-2.20217e-10	-0.55661
156241831	chr5:156241831:G:A	7.41215e-06	-2.20217e-10	-0.34453
156241935	chr5:156241935:G:A	2.71649e-06	-2.20217e-10	-1.34831
156242117	chr5:156242117:T:G	2.73379e-06	-2.20217e-10	-1.34196
156242522	chr5:156242522:T:C	8.479e-07	-1.25764	-1.25501
156242545	chr5:156242545:G:T	2.61347e-06	-2.20217e-10	-1.38697
156242676	chr5:156242676:AT:A	6.23098e-07	-1.60604	-1.21466
156243066	chr5:156243066:G:A	1.71689e-06	-0.531352	-1.27579
156243204	chr5:156243204:C:T	1.71956e-06	-0.501939	-1.30364
156244216	chr5:156244216:A:T	2.07201e-06	-1.61913	-7.17427e-10
156244255	chr5:156244255:T:C	9.51305e-07	-1.31768	-1.07989
156245398	chr5:156245398:T:C	4.06316e-06	-0.94569	-7.17427e-10
156245667	chr5:156245667:G:A	6.49093e-07	-1.39625	-1.38358
156246624	chr5:156246624:G:A	2.09813e-06	-1.6066	-7.17427e-10
156246645	chr5:156246645:G:A	2.69595e-06	-2.20217e-10	-1.3559
156246872	chr5:156246872:A:G	2.78493e-06	-2.20217e-10	-1.32343
156246932	chr5:156246932:A:G	2.26942e-06	-0.368639	-1.15949
156247257	chr5:156247257:T:C	1.70618e-06	-0.562385	-1.25101
156247496	chr5:156247496:C:T	1.78195e-06	-0.580665	-1.18928
156247503	chr5:156247503:G:A	2.07122e-06	-1.61951	-7.17427e-10
156247606	chr5:156247606:G:A	1.69865e-06	-0.615118	-1.2027
156247628	chr5:156247628:AT:A	3.68062e-06	-1.04457	-7.17427e-10
156247631	chr5:156247631:A:C	3.67021e-06	-1.0474	-7.17427e-10
156248615	chr5:156248615:G:A	2.6352e-06	-2.20217e-10	-1.37869
156248832	chr5:156248832:C:T	9.77595e-07	-1.28735	-1.08296
156248943	chr5:156248943:T:A	2.60091e-06	-2.20217e-10	-1.39179
156249034	chr5:156249034:C:T	8.62963e-07	-1.13594	-1.35909
156249989	chr5:156249989:T:C	2.59419e-06	-2.20217e-10	-1.39438
156250089	chr5:156250089:G:A	2.20642e-06	-1.55628	-7.17427e-10
156250387	chr5:156250387:A:G	2.18975e-06	-1.56386	-7.17427e-10
156250844	chr5:156250844:A:C	2.61728e-06	-2.20217e-10	-1.38552
156251175	chr5:156251175:C:T	6.94918e-07	-1.47959	-1.23202
156251600	chr5:156251600:T:C	2.73591e-06	-2.20217e-10	-1.34119
156251996	chr5:156251996:C:T	6.74036e-07	-1.61864	-1.12349
156252044	chr5:156252044:T:C	1.33232e-06	-1.00094	-1.05978
156252366	chr5:156252366:T:C	5.15616e-07	-1.61287	-1.39718
156252672	chr5:156252672:C:T	2.94073e-06	-1.26899	-7.17427e-10
156253129	chr5:156253129:C:T	6.3135e-07	-1.45606	-1.35148
156253458	chr5:156253458:G:T	5.19865e-07	-1.60797	-1.39387
156253636	chr5:156253636:C:T	6.07018e-07	-1.50605	-1.3408
156254134	chr5:156254134:C:G	5.29373e-07	-1.5947	-1.38901
156254620	chr5:156254620:G:A	2.72979e-06	-2.20217e-10	-1.34343
156254709	chr5:156254709:T:A	2.98918e-06	-1.25265	-7.17427e-10
156255077	chr5:156255077:C:T	6.87175e-07	-1.33935	-1.38347
156255409	chr5:156255409:G:A	3.35284e-06	-2.20217e-10	-1.13784
156255567	chr5:156255567:A:G	5.73545e-07	-1.50959	-1.39398
156255726	chr5:156255726:G:A	6.17811e-07	-1.48998	-1.33924
156255935	chr5:156255935:AT:A	6.44052e-07	-1.48734	-1.30028
156256010	chr5:156256010:C:T	7.55142e-07	-1.54658	-1.08192
156256033	chr5:156256033:A:G	5.64423e-07	-1.53105	-1.38855
156256086	chr5:156256086:T:C	6.27095e-07	-1.48018	-1.33413
156256198	chr5:156256198:CTG:C	5.49695e-07	-1.55057	-1.39547
156256405	chr5:156256405:T:C	2.95824e-06	-2.20217e-10	-1.26306
156256462	chr5:156256462:A:T	1.31609e-06	-0.708328	-1.36466
156256690	chr5:156256690:A:G	2.60832e-06	-2.20217e-10	-1.38894
156257728	chr5:156257728:A:G	1.01097e-06	-1.00979	-1.32695
156257862	chr5:156257862:TCAAA:T	3.17793e-06	-2.20217e-10	-1.19142
156258806	chr5:156258806:A:G	5.70827e-07	-1.54743	-1.36089
156258902	chr5:156258902:A:G	7.51888e-07	-1.5607	-1.07212
156258930	chr5:156258930:C:G	6.85797e-07	-1.44362	-1.28121
156259033	chr5:156259033:G:A	2.59993e-06	-2.20217e-10	-1.39217
156259101	chr5:156259101:T:C	2.88777e-06	-2.20217e-10	-1.28717
156259206	chr5:156259206:C:T	1.02819e-06	-0.941592	-1.37826
156259539	chr5:156259539:C:T	3.29531e-06	-2.20217e-10	-1.15515
156259606	chr5:156259606:G:A	2.86777e-06	-2.20217e-10	-1.29412
156259762	chr5:156259762:T:G	3.13263e-06	-2.20217e-10	-1.20578
156259861	chr5:156259861:G:A	9.68611e-07	-0.989219	-1.39032
156260096	chr5:156260096:C:T	1.26828e-06	-0.747494	-1.36249
156260753	chr5:156260753:T:C	3.13096e-06	-2.20217e-10	-1.20631
156260765	chr5:156260765:G:A	2.06388e-06	-1.62306	-7.17427e-10
156261170	chr5:156261170:A:G	1.01272e-06	-0.948792	-1.38621
156261269	chr5:156261269:G:A	2.87818e-06	-2.20217e-10	-1.29049
156261467	chr5:156261467:C:T	9.83911e-07	-0.979557	-1.38431
156261541	chr5:156261541:C:T	2.06409e-06	-1.62296	-7.17427e-10
156261653	chr5:156261653:G:A	1.17397e-06	-1.00558	-1.18168
156261952	chr5:156261952:C:T	2.06396e-06	-1.62302	-7.17427e-10
156262265	chr5:156262265:G:A	5.7145e-07	-1.55324	-1.35399
156262279	chr5:156262279:C:T	5.6951e-07	-1.55114	-1.35949
156262399	chr5:156262399:C:A	3.36729e-06	-2.20217e-10	-1.13354
156262702	chr5:156262702:C:T	5.72601e-07	-1.55152	-1.35369
156263278	chr5:156263278:C:T	7.06406e-07	-1.43322	-1.26199
156263557	chr5:156263557:T:G	5.84801e-07	-1.54587	-1.33827
156263834	chr5:156263834:T:C	2.8295e-06	-2.20217e-10	-1.30755
156263836	chr5:156263836:T:G	2.87172e-06	-2.20217e-10	-1.29274
156263862	chr5:156263862:T:C	5.77967e-07	-1.554	-1.34189
156264025	chr5:156264025:T:C	6.81231e-07	-1.45554	-1.27596
156264267	chr5:156264267:C:T	2.06448e-06	-1.62277	-7.17427e-10
156264525	chr5:156264525:A:G	5.78303e-07	-1.56213	-1.33318
156264659	chr5:156264659:A:G	2.06389e-06	-1.62306	-7.17427e-10
156264816	chr5:156264816:T:C	2.66294e-06	-2.20217e-10	-1.36822
156264914	chr5:156264914:C:T	6.34076e-07	-1.46395	-1.33928
156264937	chr5:156264937:A:G	5.98153e-06	-2.20217e-10	-0.558974
156265026	chr5:156265026:C:A	5.93231e-07	-1.52047	-1.34935
156265042	chr5:156265042:CAT:C	2.84685e-06	-1.30144	-7.17427e-10
156265582	chr5:156265582:A:G	8.70988e-07	-1.23186	-1.25392
156265790	chr5:156265790:T:C	2.37263e-06	-1.48365	-7.17427e-10
156265872	chr5:156265872:G:A	2.26827e-06	-1.52863	-7.17427e-10
156265883	chr5:156265883:G:A	3.88257e-06	-2.20217e-10	-0.991155
156266038	chr5:156266038:G:C	2.86572e-06	-2.20217e-10	-1.29483
156266039	chr5:156266039:T:A	5.72886e-07	-1.54177	-1.36295
156266065	chr5:156266065:C:A	2.86352e-06	-2.20217e-10	-1.2956
156266534	chr5:156266534:G:C	9.06562e-07	-1.06926	-1.37648
156266826	chr5:156266826:A:G	2.80193e-06	-2.20217e-10	-1.31734
156266926	chr5:156266926:A:T	1.13931e-06	-0.826431	-1.3908
156267247	chr5:156267247:G:T	9.07959e-07	-1.06204	-1.38216
156267699	chr5:156267699:A:G	6.4589e-07	-1.53557	-1.2492
156268647	chr5:156268647:C:T	5.71687e-07	-1.59518	-1.31164
156269198	chr5:156269198:G:A	2.0679e-06	-1.62111	-7.17427e-10
156269881	chr5:156269881:G:T	5.88308e-07	-1.51143	-1.36673
156270012	chr5:156270012:A:C	2.9508e-06	-1.26557	-7.17427e-10
156270345	chr5:156270345:T:C	6.70693e-07	-1.59385	-1.15325
156270360	chr5:156270360:G:A	6.46817e-07	-1.59152	-1.19183
156271028	chr5:156271028:C:A	3.99138e-05	1.33907	-7.17427e-10
156271084	chr5:156271084:C:T	2.9299e-06	-2.20217e-10	-1.27268
156271113	chr5:156271113:T:C	5.69509e-07	-1.5851	-1.32553
156271441	chr5:156271441:A:G	6.12482e-06	-2.20217e-10	-0.535301
156271695	chr5:156271695:G:A	1.76795e-06	-1.58541	-0.192424
156271696	chr5:156271696:A:G	1.7786e-06	-1.5794	-0.192424
156271871	chr5:156271871:G:A	6.43293e-07	-1.46424	-1.32457
156272020	chr5:156272020:T:G	2.71931e-06	-2.20217e-10	-1.34727
156272051	chr5:156272051:T:C	5.75077e-07	-1.56462	-1.33629
156272145	chr5:156272145:G:T	6.12482e-06	-2.20217e-10	-0.535301
156272192	chr5:156272192:T:A	9.90884e-06	-2.20217e-10	-0.0542237
156272663	chr5:156272663:C:A	3.26118e-05	1.13702	-7.17427e-10
156273136	chr5:156273136:G:T	5.10511e-07	-1.62303	-1.39697
156274226	chr5:156274226:A:T	7.21654e-06	-2.20217e-10	-0.371275
156274277	chr5:156274277:T:C	2.74976e-06	-2.20217e-10	-1.33614
156274471	chr5:156274471:A:T	6.34401e-07	-1.5663	-1.23643
156274599	chr5:156274599:T:C	6.9349e-07	-1.39719	-1.31648
156274656	chr5:156274656:A:G	6.29952e-07	-1.51266	-1.29711
156274907	chr5:156274907:A:G	6.91192e-07	-1.38158	-1.33541
156275190	chr5:156275190:A:C	4.25062e-06	-2.20217e-10	-0.900586
156275194	chr5:156275194:C:T	9.97241e-06	-2.20217e-10	-0.0478285
156275360	chr5:156275360:G:T	2.06725e-06	-1.62143	-7.17427e-10
156275441	chr5:156275441:T:A	2.07031e-06	-1.61995	-7.17427e-10
156275457	chr5:156275457:A:C	6.28643e-07	-1.52104	-1.2908
156275693	chr5:156275693:T:C	2.07024e-06	-1.61999	-7.17427e-10
156275852	chr5:156275852:C:T	2.7353e-06	-2.20217e-10	-1.34141
156275987	chr5:156275987:G:A	2.34992e-06	-1.49327	-7.17427e-10
156276132	chr5:156276132:A:G	7.40447e-07	-1.60792	-1.04023
156276265	chr5:156276265:G:T	6.18159e-07	-1.4857	-1.34297
156276273	chr5:156276273:T:A	4.266e-06	-2.20217e-10	-0.896973
156276386	chr5:156276386:C:T	5.83426e-07	-1.53404	-1.35245
156276508	chr5:156276508:A:C	5.59421e-07	-1.58284	-1.34566
156277634	chr5:156277634:C:T	6.70503e-07	-1.61938	-1.128
156277871	chr5:156277871:C:G	6.58319e-07	-1.60821	-1.15751
156278077	chr5:156278077:A:G	2.07248e-06	-1.61891	-7.17427e-10
156278225	chr5:156278225:C:G	7.32708e-07	-1.28014	-1.37851
156278577	chr5:156278577:T:C	3.25377e-06	-1.59834	0.430506
156278890	chr5:156278890:A:G	2.07295e-06	-1.61868	-7.17427e-10
156279278	chr5:156279278:A:G	8.64228e-07	-1.61866	-0.874906
156279546	chr5:156279546:A:T	2.63099e-06	-2.20217e-10	-1.38029
156279877	chr5:156279877:G:C	2.0726e-06	-1.61885	-7.17427e-10
156279879	chr5:156279879:C:A	1.4985e-06	-1.60435	-0.338837
156279966	chr5:156279966:T:G	2.78021e-06	-2.20217e-10	-1.32512
156280092	chr5:156280092:C:T	2.06907e-06	-1.62055	-7.17427e-10
156280557	chr5:156280557:A:G	4.36926e-06	-2.20217e-10	-0.873058
156280846	chr5:156280846:A:AT	2.11987e-06	-1.5963	-7.17427e-10
156280889	chr5:156280889:G:A	7.0713e-07	-1.34495	-1.34924
156281159	chr5:156281159:G:T	4.31882e-06	-2.20217e-10	-0.884668
156281264	chr5:156281264:C:T	5.13475e-06	-2.20217e-10	-0.711619
156281447	chr5:156281447:G:A	8.36381e-05	-2.20217e-10	2.07885
156281460	chr5:156281460:A:G	2.60011e-06	-2.20217e-10	-1.3921
156281872	chr5:156281872:A:G	1.21413e-05	0.148966	-7.17427e-10
156282090	chr5:156282090:G:A	6.55595e-07	-1.58	-1.18987
156282535	chr5:156282535:T:C	1.64953e-05	-2.20217e-10	0.455422
156282579	chr5:156282579:T:C	1.07253e-05	-2.20217e-10	0.0249545
156282661	chr5:156282661:T:G	3.56441e-06	-2.20217e-10	-1.07665
156282755	chr5:156282755:G:A	8.07521e-07	-1.62192	-0.939522
156282898	chr5:156282898:T:G	5.45933e-07	-1.61094	-1.34197
156282933	chr5:156282933:T:C	3.52581e-06	-2.20217e-10	-1.08754
156283325	chr5:156283325:T:A	1.68738e-05	-2.20217e-10	0.478111
156283827	chr5:156283827:G:A	1.00098e-06	-1.1126	-1.23407
156283840	chr5:156283840:A:C	1.18864e-05	-2.20217e-10	0.127742
156284135	chr5:156284135:T:C	6.24654e-07	-1.52874	-1.28947
156285054	chr5:156285054:G:A	5.504e-07	-1.60234	-1.34242
156285147	chr5:156285147:C:A	7.6055e-07	-1.27851	-1.34286
156285422	chr5:156285422:A:T	5.4317e-07	-1.60237	-1.35561
156285809	chr5:156285809:C:A	7.7111e-07	-1.21028	-1.39729
156286208	chr5:156286208:A:G	2.61772e-06	-2.20217e-10	-1.38535
156286349	chr5:156286349:A:G	1.07253e-05	-2.20217e-10	0.0249545
156286408	chr5:156286408:G:A	2.87135e-06	-2.20217e-10	-1.29287
156286651	chr5:156286651:A:T	7.97312e-07	-1.18025	-1.39391
156286683	chr5:156286683:G:A	6.78745e-07	-1.38571	-1.34945
156286694	chr5:156286694:G:A	4.52517e-06	-2.20217e-10	-0.837995
156287111	chr5:156287111:G:A	5.61474e-07	-1.59989	-1.32495
156287149	chr5:156287149:A:G	5.13468e-07	-1.61877	-1.39545
156288793	chr5:156288793:G:T	8.34136e-07	-1.13186	-1.39715
156288917	chr5:156288917:G:A	1.14804e-06	-0.81427	-1.39533
156289263	chr5:156289263:A:C	5.38202e-07	-1.61424	-1.35293
156289482	chr5:156289482:G:A	2.06662e-06	-1.62173	-7.17427e-10
156289801	chr5:156289801:G:A	2.89924e-06	-2.20217e-10	-1.2832
156289837	chr5:156289837:T:C	5.31864e-07	-1.61298	-1.36604
156290139	chr5:156290139:G:A	5.29063e-07	-1.61698	-1.36732
156290880	chr5:156290880:C:A	2.68475e-06	-2.20217e-10	-1.36006
156291267	chr5:156291267:C:T	2.56376e-06	-1.40618	-7.17427e-10
156291277	chr5:156291277:T:C	4.40756e-06	-2.20217e-10	-0.86433
156291295	chr5:156291295:C:T	1.0269e-06	-1.4355	-0.885609
156291333	chr5:156291333:T:A	4.31145e-06	-2.20217e-10	-0.886377
156291890	chr5:156291890:A:C	5.64402e-07	-1.59861	-1.32103
156292022	chr5:156292022:C:T	3.47686e-05	1.20106	-7.17427e-10
156292210	chr5:156292210:T:C	6.98591e-07	-1.50877	-1.19757
156292543	chr5:156292543:A:G	5.88065e-07	-1.60749	-1.27108
156293131	chr5:156293131:G:A	5.44498e-07	-1.59258	-1.36296
156293149	chr5:156293149:G:A	5.6117e-07	-1.58356	-1.34182
156293204	chr5:156293204:A:G	9.3993e-07	-1.23403	-1.17557
156293345	chr5:156293345:A:T	5.73678e-07	-1.60908	-1.29426
156293733	chr5:156293733:A:T	6.10567e-07	-1.44691	-1.39411
156293740	chr5:156293740:G:A	2.94325e-06	-2.20217e-10	-1.26814
156293874	chr5:156293874:T:G	3.54022e-06	-2.20217e-10	-1.08346
156294161	chr5:156294161:A:G	6.03146e-07	-1.52988	-1.32337
156294225	chr5:156294225:A:AT	5.73277e-07	-1.60965	-1.29439
156294292	chr5:156294292:T:C	6.18204e-07	-1.50271	-1.32587
156294375	chr5:156294375:T:C	5.03069e-06	-0.732094	-7.17427e-10
156294572	chr5:156294572:C:A	1.48754e-06	-0.986673	-0.963851
156294697	chr5:156294697:T:G	2.5975e-06	-2.20217e-10	-1.3931
156294778	chr5:156294778:T:C	2.13827e-06	-1.58765	-7.17427e-10
156294918	chr5:156294918:A:G	2.5986e-06	-2.20217e-10	-1.39268
156294987	chr5:156294987:C:T	2.69301e-06	-2.20217e-10	-1.35699
156295389	chr5:156295389:A:C	6.56161e-07	-1.37225	-1.39674
156295404	chr5:156295404:T:C	7.75028e-07	-1.61697	-0.98554
156295459	chr5:156295459:C:A	2.68751e-06	-2.20217e-10	-1.35903
156295777	chr5:156295777:A:G	2.36781e-06	-1.48568	-7.17427e-10
156295875	chr5:156295875:A:G	2.99459e-06	-2.20217e-10	-1.25084
156296701	chr5:156296701:G:A	2.67902e-06	-2.20217e-10	-1.3622
156296849	chr5:156296849:A:C	1.10147e-05	-2.20217e-10	0.051577
156297166	chr5:156297166:C:T	2.59254e-06	-2.20217e-10	-1.39501
156297228	chr5:156297228:G:A	1.28604e-05	0.206499	-7.17427e-10
156297295	chr5:156297295:C:T	4.45593e-06	-2.20217e-10	-0.853415
156298098	chr5:156298098:C:A	1.11907e-06	-1.61855	-0.616597
156298517	chr5:156298517:A:G	2.06429e-06	-1.62286	-7.17427e-10
156298728	chr5:156298728:G:A	9.64858e-06	-2.20217e-10	-0.0808404
156298877	chr5:156298877:T:G	2.06446e-06	-1.62278	-7.17427e-10
156299474	chr5:156299474:C:T	9.24845e-06	-2.20217e-10	-0.123194
156299506	chr5:156299506:G:C	6.13707e-07	-1.60463	-1.23126
156299627	chr5:156299627:A:G	7.10354e-07	-1.60447	-1.08517
156300016	chr5:156300016:C:T	6.19805e-07	-1.60235	-1.22365
156300074	chr5:156300074:G:A	1.14556e-05	-2.20217e-10	0.0908284
156300180	chr5:156300180:T:G	2.06407e-06	-1.62297	-7.17427e-10
156300200	chr5:156300200:CATTAG:C	3.87602e-06	-2.20217e-10	-0.992841
156300393	chr5:156300393:C:T	3.59728e-06	-2.20217e-10	-1.06747
156300466	chr5:156300466:T:C	5.43409e-07	-1.58413	-1.37341
156300784	chr5:156300784:C:T	5.46339e-05	-2.20217e-10	1.653
156300931	chr5:156300931:G:T	2.06408e-06	-1.62297	-7.17427e-10
156300971	chr5:156300971:T:A	6.00345e-07	-1.46551	-1.39239
156301222	chr5:156301222:T:G	3.0499e-06	-1.15157	-0.0809746
156301772	chr5:156301772:A:G	5.61692e-07	-1.60929	-1.31516
156301828	chr5:156301828:C:G	2.60384e-06	-2.20217e-10	-1.39066
156301850	chr5:156301850:T:G	2.51282e-06	-1.42624	-7.17427e-10
156302400	chr5:156302400:G:A	2.90741e-06	-2.20217e-10	-1.28039
156302880	chr5:156302880:C:T	1.10892e-06	-0.936428	-1.30783
156302930	chr5:156302930:A:C	3.90283e-06	-2.20217e-10	-0.985949
156302973	chr5:156302973:T:C	6.28715e-06	-2.20217e-10	-0.509144
156303267	chr5:156303267:C:A	2.92489e-06	-2.20217e-10	-1.27439
156303332	chr5:156303332:T:C	3.15311e-06	-2.20217e-10	-1.19926
156304006	chr5:156304006:A:G	6.88467e-07	-1.37682	-1.34412
156305135	chr5:156305135:G:A	2.83192e-06	-2.20217e-10	-1.3067
156305628	chr5:156305628:G:T	8.93882e-07	-1.3064	-1.15344
156305640	chr5:156305640:G:A	7.08951e-07	-1.56405	-1.12757
156305645	chr5:156305645:C:T	2.59166e-06	-2.20217e-10	-1.39535
156305852	chr5:156305852:G:A	7.85221e-07	-1.40295	-1.18649
156305867	chr5:156305867:TC:T	2.59156e-06	-2.20217e-10	-1.39539
156305970	chr5:156305970:CT:C	1.38233e-06	-0.675369	-1.34851
156306116	chr5:156306116:A:G	3.31522e-06	-2.20217e-10	-1.14913
156306142	chr5:156306142:T:TTATA	4.38824e-06	-2.20217e-10	-0.868722
156306289	chr5:156306289:A:G	5.21273e-07	-1.60975	-1.38938
156306483	chr5:156306483:T:G	5.28282e-07	-1.6066	-1.37917
156306512	chr5:156306512:G:A	2.83192e-06	-2.20217e-10	-1.3067
156306530	chr5:156306530:C:T	2.6072e-06	-2.20217e-10	-1.38937
156306677	chr5:156306677:C:T	1.04199e-06	-0.936597	-1.36992
156306880	chr5:156306880:A:C	2.61419e-06	-2.20217e-10	-1.3867
156307393	chr5:156307393:T:A	0.000135281	-2.20217e-10	2.5597
156307445	chr5:156307445:T:A	3.38518e-06	-2.20217e-10	-1.12824
156307565	chr5:156307565:T:G	2.68281e-06	-2.20217e-10	-1.36078
156307882	chr5:156307882:T:C	0.000156097	-2.20217e-10	2.70283
156308349	chr5:156308349:A:G	2.73552e-06	-2.20217e-10	-1.34133
156308368	chr5:156308368:G:A	7.2065e-05	-1.43456	3.36448
156308391	chr5:156308391:C:T	4.38428e-05	-1.4299	2.86286
156308392	chr5:156308392:G:A	8.04344e-07	-1.20992	-1.35546
156308421	chr5:156308421:C:T	2.9443e-06	-2.20217e-10	-1.26778
156308452	chr5:156308452:C:G	1.22327e-06	-0.829151	-1.31697
156308519	chr5:156308519:C:T	6.89328e-05	-1.38949	3.27497
156308966	chr5:156308966:A:C	0.000197815	-1.44627	4.38595
156308980	chr5:156308980:C:T	2.84851e-06	-2.20217e-10	-1.30085
156309017	chr5:156309017:T:A	0.000112541	-2.20217e-10	2.37566
156309049	chr5:156309049:C:T	7.17006e-07	-1.49606	-1.18426
156309147	chr5:156309147:C:T	3.48272e-06	-2.20217e-10	-1.09984
156309197	chr5:156309197:G:A	2.61025e-06	-2.20217e-10	-1.38821
156309426	chr5:156309426:C:G	4.04532e-06	-0.950089	-7.17427e-10
156309436	chr5:156309436:C:T	1.75006e-06	-1.06988	-0.718125
156309492	chr5:156309492:A:G	2.06918e-06	-1.6205	-7.17427e-10
156309639	chr5:156309639:C:T	2.68704e-06	-2.20217e-10	-1.35921
156309963	chr5:156309963:G:A	3.49284e-06	-2.20217e-10	-1.09694
156310106	chr5:156310106:T:C	2.86599e-06	-2.20217e-10	-1.29474
156310187	chr5:156310187:A:G	0.000122076	-2.20217e-10	2.45699
156310250	chr5:156310250:C:T	2.60646e-06	-2.20217e-10	-1.38966
156310322	chr5:156310322:T:A	7.20988e-07	-1.56739	-1.1074
156310438	chr5:156310438:A:G	5.68543e-07	-1.60958	-1.30274
156310477	chr5:156310477:A:C	2.60664e-06	-2.20217e-10	-1.38959
156310520	chr5:156310520:A:T	2.86694e-06	-2.20217e-10	-1.29441
156310629	chr5:156310629:G:A	2.59854e-06	-2.20217e-10	-1.3927
156310739	chr5:156310739:A:G	7.1263e-07	-1.55877	-1.12768
156310781	chr5:156310781:A:G	1.44872e-06	-1.05845	-0.918522
156311952	chr5:156311952:A:T	6.44609e-07	-1.40018	-1.38658
156312056	chr5:156312056:G:C	2.86599e-06	-2.20217e-10	-1.29474
156312494	chr5:156312494:CTCATATAAAATA:C	6.98318e-05	-1.3861	3.28454
156312650	chr5:156312650:T:C	4.63684e-06	-2.20217e-10	-0.813617
156312733	chr5:156312733:G:A	3.49441e-06	-2.20217e-10	-1.09649
156312769	chr5:156312769:G:A	6.56942e-06	-2.20217e-10	-0.465226
156312810	chr5:156312810:A:G	1.01099e-06	-1.00281	-1.33391
156312954	chr5:156312954:T:C	2.09642e-06	-1.60742	-7.17427e-10
156313159	chr5:156313159:G:A	2.08859e-06	-1.61116	-7.17427e-10
156313255	chr5:156313255:TA:T	2.7177e-06	-2.20217e-10	-1.34787
156313404	chr5:156313404:A:G	0.000121869	-2.20217e-10	2.4553
156313407	chr5:156313407:A:C	6.40668e-07	-1.40913	-1.38376
156313891	chr5:156313891:AATATGC:A	2.58697e-06	-2.20217e-10	-1.39716
156314118	chr5:156314118:GT:G	2.65622e-06	-2.20217e-10	-1.37075
156314184	chr5:156314184:A:G	2.66026e-06	-2.20217e-10	-1.36923
156314414	chr5:156314414:T:C	2.65549e-06	-2.20217e-10	-1.37102
156314747	chr5:156314747:A:G	3.53338e-06	-2.20217e-10	-1.08539
156315063	chr5:156315063:T:G	2.67137e-06	-2.20217e-10	-1.36506
156315410	chr5:156315410:A:G	2.60378e-06	-2.20217e-10	-1.39069
156315667	chr5:156315667:T:C	5.55165e-06	-2.20217e-10	-0.633555
156315810	chr5:156315810:T:C	8.07932e-07	-1.39793	-1.163
156316186	chr5:156316186:C:T	3.31478e-06	-1.54166	0.3924
156316361	chr5:156316361:A:G	6.47949e-07	-1.42807	-1.35353
156316619	chr5:156316619:G:A	3.36649e-06	-1.13378	-7.17427e-10
156317003	chr5:156317003:CAAT:C	1.03261e-06	-0.918358	-1.3972
156317027	chr5:156317027:C:T	8.3516e-07	-1.18566	-1.34212
156317170	chr5:156317170:G:A	6.30134e-06	-2.20217e-10	-0.506888
156317373	chr5:156317373:G:T	3.1322e-06	-2.20217e-10	-1.20592
156317379	chr5:156317379:T:C	4.28484e-06	-2.20217e-10	-0.892567
156317853	chr5:156317853:T:C	2.60843e-06	-2.20217e-10	-1.3889
156318081	chr5:156318081:A:G	3.92128e-06	-2.20217e-10	-0.981232
156318650	chr5:156318650:A:C	6.77709e-07	-1.50542	-1.23127
156318666	chr5:156318666:G:T	1.66638e-06	-1.24011	-0.596888
156318802	chr5:156318802:G:A	1.76579e-06	-1.35202	-0.427033
156318810	chr5:156318810:G:T	3.80036e-06	-2.20217e-10	-1.01256
156318929	chr5:156318929:G:A	1.10453e-06	-1.57107	-0.677162
156318996	chr5:156318996:T:C	4.67252e-06	-2.20217e-10	-0.805953
156319058	chr5:156319058:C:A	3.86183e-06	-2.20217e-10	-0.99651
156319328	chr5:156319328:C:G	4.54766e-06	-2.20217e-10	-0.833037
156319528	chr5:156319528:A:G	8.01424e-07	-1.41983	-1.14919
156319613	chr5:156319613:A:C	7.35714e-07	-1.45847	-1.1961
156319796	chr5:156319796:T:C	2.8579e-06	-2.20217e-10	-1.29756
156319836	chr5:156319836:C:T	9.13388e-07	-1.17712	-1.26113
156319903	chr5:156319903:A:C	2.92899e-06	-2.20217e-10	-1.27299
156320104	chr5:156320104:T:TGTGTGTG	6.42888e-06	-2.20217e-10	-0.486851
156320436	chr5:156320436:G:T	5.88383e-07	-1.48342	-1.39461
156320741	chr5:156320741:G:A	1.09384e-06	-1.59573	-0.662228
156320904	chr5:156320904:T:C	3.5427e-06	-2.20217e-10	-1.08276
156320941	chr5:156320941:G:C	5.86248e-07	-1.5093	-1.37236
156321292	chr5:156321292:C:T	0.000230694	-2.20217e-10	3.09344
156321345	chr5:156321345:G:A	1.06058e-06	-1.14997	-1.13887
156321523	chr5:156321523:C:T	2.41534e-05	-2.20217e-10	0.836777
156321894	chr5:156321894:A:C	9.1094e-07	-1.24214	-1.19879
156321956	chr5:156321956:A:G	1.15848e-06	-1.34149	-0.859051
156322574	chr5:156322574:C:G	1.03878e-06	-1.17944	-1.13017
156322694	chr5:156322694:A:G	3.62068e-06	-2.20217e-10	-1.06099
156322995	chr5:156322995:T:C	3.84195e-06	-2.20217e-10	-1.00167
156323358	chr5:156323358:T:C	1.05475e-06	-1.61288	-0.681465
156323564	chr5:156323564:G:GA	9.59822e-07	-1.23108	-1.15758
156323834	chr5:156323834:A:C	2.73169e-06	-2.20217e-10	-1.34273
156323917	chr5:156323917:T:C	2.78784e-06	-1.32238	-7.17427e-10
156324168	chr5:156324168:A:G	2.68221e-06	-2.20217e-10	-1.36101
156324373	chr5:156324373:C:G	7.6892e-07	-1.61223	-0.998184
156324547	chr5:156324547:A:T	3.20735e-06	-2.20217e-10	-1.18221
156324642	chr5:156324642:G:C	4.59382e-06	-2.20217e-10	-0.822939
156324656	chr5:156324656:T:G	2.87916e-06	-2.20217e-10	-1.29015
156324985	chr5:156324985:T:C	3.08745e-06	-2.20217e-10	-1.22031
156324997	chr5:156324997:T:C	2.26354e-06	-0.900704	-0.630017
156325089	chr5:156325089:G:T	3.32177e-06	-2.20217e-10	-1.14715
156325125	chr5:156325125:T:C	2.69535e-06	-2.20217e-10	-1.35612
156325234	chr5:156325234:C:G	3.45728e-06	-2.20217e-10	-1.10717
156325715	chr5:156325715:G:C	2.6918e-06	-2.20217e-10	-1.35744
156326048	chr5:156326048:A:C	3.63082e-06	-1.38377	0.325578
156326101	chr5:156326101:A:C	1.94769e-05	0.621577	-7.17427e-10
156326289	chr5:156326289:G:C	6.32586e-06	-2.20217e-10	-0.503005
156326448	chr5:156326448:A:G	2.82068e-06	-2.20217e-10	-1.31067
156326739	chr5:156326739:C:A	1.07368e-06	-1.32522	-0.951339
156326973	chr5:156326973:A:T	9.72063e-07	-1.23058	-1.1454
156327097	chr5:156327097:A:G	2.68866e-06	-2.20217e-10	-1.35861
156327761	chr5:156327761:G:A	9.49637e-06	-0.0967406	-7.17427e-10
156328327	chr5:156328327:G:A	7.116e-07	-1.29973	-1.38816
156328614	chr5:156328614:TAGA:T	1.00594e-06	-1.39039	-0.951339
156328653	chr5:156328653:T:C	3.13824e-06	-2.20217e-10	-1.20399
156328742	chr5:156328742:G:A	6.41504e-07	-1.56434	-1.22725
156328758	chr5:156328758:G:A	9.68504e-07	-1.22979	-1.14986
156328759	chr5:156328759:G:T	2.71201e-06	-2.20217e-10	-1.34996
156328871	chr5:156328871:G:A	1.17044e-05	-2.20217e-10	0.112316
156329149	chr5:156329149:C:T	2.72782e-06	-2.20217e-10	-1.34415
156329184	chr5:156329184:A:G	8.17101e-07	-1.59751	-0.952136
156329289	chr5:156329289:A:G	3.37726e-06	-1.25704	0.126448
156329378	chr5:156329378:A:ACC	2.58779e-06	-2.20217e-10	-1.39685
156329731	chr5:156329731:C:T	3.21512e-06	-2.20217e-10	-1.17979
156329827	chr5:156329827:C:T	7.20033e-07	-1.39543	-1.28067
156329864	chr5:156329864:A:G	6.3103e-07	-1.42532	-1.38274
156329942	chr5:156329942:G:A	1.32179e-05	-2.20217e-10	0.233924
156330249	chr5:156330249:A:G	5.28791e-06	-2.20217e-10	-0.682227
156330645	chr5:156330645:A:C	3.19624e-06	-2.20217e-10	-1.18568
156330662	chr5:156330662:G:A	8.03401e-07	-1.5934	-0.973155
156330862	chr5:156330862:C:T	8.15577e-07	-1.39357	-1.15794
156331272	chr5:156331272:A:G	5.99641e-06	-2.20217e-10	-0.55649
156331306	chr5:156331306:C:T	7.68291e-06	-2.20217e-10	-0.308652
156331374	chr5:156331374:G:A	9.15395e-07	-1.38357	-1.05248
156331715	chr5:156331715:C:CTATT	7.50477e-07	-1.315	-1.3197
156331769	chr5:156331769:G:A	2.70966e-06	-1.35083	-7.17427e-10
156332024	chr5:156332024:G:A	8.79572e-07	-1.40126	-1.07471
156332260	chr5:156332260:A:G	2.00805e-06	-1.27231	-0.378179
156332453	chr5:156332453:G:A	1.82229e-06	-1.6204	-0.127154
156332636	chr5:156332636:G:A	2.91773e-06	-1.29822	0.0213782
156332836	chr5:156332836:C:T	6.96532e-07	-1.32021	-1.38908
156332864	chr5:156332864:T:A	2.38581e-05	0.824474	-7.17427e-10
156333071	chr5:156333071:A:T	1.94835e-06	-1.28182	-0.398849
156333231	chr5:156333231:C:T	9.73744e-07	-1.39703	-0.977227
156333278	chr5:156333278:C:T	3.16161e-06	-2.20217e-10	-1.19657
156333382	chr5:156333382:C:T	6.37412e-07	-1.40885	-1.38914
156333570	chr5:156333570:A:T	2.14292e-06	-1.58548	-7.17427e-10
156333639	chr5:156333639:T:C	3.1819e-06	-2.20217e-10	-1.19017
156334203	chr5:156334203:G:A	2.59363e-06	-2.20217e-10	-1.39459
156334232	chr5:156334232:C:T	6.03365e-06	-2.20217e-10	-0.550299
156334383	chr5:156334383:T:C	2.72274e-06	-2.20217e-10	-1.34601
156334404	chr5:156334404:A:G	1.21997e-05	-2.20217e-10	0.153763
156334459	chr5:156334459:A:G	4.06922e-06	-0.9442	-7.17427e-10
156334887	chr5:156334887:C:T	2.4584e-06	-1.44814	-7.17427e-10
156334940	chr5:156334940:C:T	1.8734e-06	-1.43926	-0.280635
156335618	chr5:156335618:G:A	2.26486e-06	-1.61812	0.0879843
156335746	chr5:156335746:T:C	1.94972e-06	-1.42367	-0.256297
156335838	chr5:156335838:A:G	3.18709e-06	-2.20217e-10	-1.18854
156335941	chr5:156335941:C:T	5.85362e-07	-1.60509	-1.27808
156336030	chr5:156336030:G:A	1.92241e-06	-1.46441	-0.22966
156336156	chr5:156336156:A:G	6.79289e-07	-1.34665	-1.38771
156336334	chr5:156336334:A:G	1.83899e-06	-1.49928	-0.239154
156336605	chr5:156336605:A:G	2.68966e-06	-2.20217e-10	-1.35824
156336643	chr5:156336643:G:A	8.44167e-07	-1.59771	-0.919347
156337240	chr5:156337240:G:A	3.11955e-06	-2.20217e-10	-1.20996
156337372	chr5:156337372:T:G	1.0645e-05	-2.20217e-10	0.0174409
156337388	chr5:156337388:T:C	3.15356e-06	-2.20217e-10	-1.19912
156337571	chr5:156337571:G:A	5.72524e-06	-2.20217e-10	-0.602766
156337656	chr5:156337656:G:A	6.21285e-07	-1.4786	-1.34501
156337885	chr5:156337885:C:A	6.38647e-07	-1.45345	-1.3426
156337986	chr5:156337986:T:G	9.19979e-07	-1.35376	-1.0773
156338588	chr5:156338588:T:C	2.76059e-06	-2.20217e-10	-1.33221
156338694	chr5:156338694:A:G	2.39682e-06	-1.13177	-0.341741
156338715	chr5:156338715:G:T	2.58961e-06	-2.20217e-10	-1.39614
156338973	chr5:156338973:A:C	2.60985e-06	-2.20217e-10	-1.38836
156339146	chr5:156339146:GTTATA:G	6.58764e-07	-1.37711	-1.38793
156339312	chr5:156339312:G:A	6.61166e-07	-1.43758	-1.32382
156339330	chr5:156339330:T:C	2.09202e-06	-1.62238	0.0128617
156339411	chr5:156339411:A:G	3.19658e-06	-2.20217e-10	-1.18557
156339522	chr5:156339522:C:T	2.60395e-06	-2.20217e-10	-1.39062
156339643	chr5:156339643:TTA:T	5.31834e-07	-1.59345	-1.38563
156339780	chr5:156339780:A:G	4.00017e-06	-2.20217e-10	-0.961314
156339969	chr5:156339969:G:A	8.43788e-07	-1.62133	-0.896171
156340291	chr5:156340291:C:G	7.64741e-07	-1.24221	-1.37366
156340356	chr5:156340356:C:T	8.28776e-07	-1.6191	-0.916358
156340860	chr5:156340860:G:T	2.68109e-06	-2.20217e-10	-1.36143
156340981	chr5:156340981:A:G	9.29946e-07	-1.59381	-0.82647
156341106	chr5:156341106:A:G	3.20691e-06	-2.20217e-10	-1.18234
156341565	chr5:156341565:T:C	2.70145e-06	-1.35386	-7.17427e-10
156341595	chr5:156341595:G:A	5.69702e-06	-2.20217e-10	-0.607708
156342155	chr5:156342155:C:A	2.63278e-06	-2.20217e-10	-1.37961
156342353	chr5:156342353:A:G	7.06929e-07	-1.41013	-1.28435
156342445	chr5:156342445:T:G	6.977e-07	-1.42822	-1.2794
156342463	chr5:156342463:G:A	3.12858e-06	-2.20217e-10	-1.20707
156342606	chr5:156342606:CTT:C	2.18986e-06	-1.56381	-7.17427e-10
156343407	chr5:156343407:G:A	2.6304e-06	-2.20217e-10	-1.38051
156343743	chr5:156343743:T:G	6.18429e-07	-1.44273	-1.3855
156343908	chr5:156343908:C:T	5.35198e-07	-1.59128	-1.38149
156344012	chr5:156344012:C:T	8.83788e-07	-1.07826	-1.39293
156344042	chr5:156344042:T:G	1.30611e-06	-1.26759	-0.81301
156344106	chr5:156344106:G:A	3.12406e-06	-2.20217e-10	-1.20852
156344320	chr5:156344320:A:C	2.28498e-06	-1.52129	-7.17427e-10
156344763	chr5:156344763:A:G	6.57437e-07	-1.56456	-1.2025
156345107	chr5:156345107:TA:T	2.60212e-06	-2.20217e-10	-1.39132
156345673	chr5:156345673:A:G	1.25645e-06	-1.24188	-0.877484
156346340	chr5:156346340:A:G	1.95027e-06	-1.21262	-0.467064
156346764	chr5:156346764:C:T	2.30233e-06	-1.51373	-7.17427e-10
156346878	chr5:156346878:A:C	2.36219e-06	-1.48806	-7.17427e-10
156347438	chr5:156347438:A:G	5.14566e-07	-1.61668	-1.3954
156347543	chr5:156347543:T:G	1.78643e-06	-1.26507	-0.502363
156347792	chr5:156347792:A:G	6.71538e-07	-1.55487	-1.19097
156347863	chr5:156347863:A:T	1.18078e-05	-2.20217e-10	0.121108
156347997	chr5:156347997:C:A	8.44353e-07	-1.24307	-1.27377
156348065	chr5:156348065:T:C	1.08061e-06	-1.50625	-0.763873
156348301	chr5:156348301:A:G	2.76262e-06	-2.20217e-10	-1.33147
156348346	chr5:156348346:C:T	9.34875e-07	-1.25448	-1.16051
156348633	chr5:156348633:C:T	1.05477e-06	-1.22173	-1.0726
156348694	chr5:156348694:G:A	5.2947e-06	-2.20217e-10	-0.680943
156348838	chr5:156348838:C:T	3.9977e-06	-2.20217e-10	-0.961931
156348998	chr5:156348998:G:A	2.05679e-06	-1.19147	-0.435033
156349260	chr5:156349260:C:T	2.05069e-06	-1.18315	-0.446325
156349290	chr5:156349290:A:G	1.55734e-06	-1.30915	-0.595519
156349701	chr5:156349701:CA:C	2.99773e-06	-2.20217e-10	-1.2498
156349706	chr5:156349706:T:G	2.99773e-06	-2.20217e-10	-1.2498
156349790	chr5:156349790:A:G	2.60718e-06	-2.20217e-10	-1.38938
156350169	chr5:156350169:T:A	1.17791e-05	-0.654823	0.773495
156350388	chr5:156350388:G:A	5.32591e-06	-0.952503	0.277435
156350509	chr5:156350509:A:G	1.53494e-06	-1.07656	-0.8426
156350822	chr5:156350822:T:G	3.43749e-06	-2.20217e-10	-1.11291
156350881	chr5:156350881:A:G	2.18825e-05	-2.20217e-10	0.738038
156351319	chr5:156351319:G:A	3.09483e-06	-2.20217e-10	-1.21792
156351734	chr5:156351734:C:T	7.31163e-07	-1.61878	-1.04199
156351912	chr5:156351912:T:G	3.07698e-06	-2.20217e-10	-1.2237
156352066	chr5:156352066:T:G	5.11139e-07	-1.62258	-1.39618
156352158	chr5:156352158:A:G	1.23376e-06	-1.54169	-0.595891
156352280	chr5:156352280:AC:A	2.11709e-06	-1.59761	-7.17427e-10
156352291	chr5:156352291:C:T	2.37449e-06	-1.12043	-0.362441
156352835	chr5:156352835:T:C	2.92748e-06	-2.20217e-10	-1.27351
156352917	chr5:156352917:C:A	7.57137e-07	-1.22939	-1.39647
156353113	chr5:156353113:A:G	2.20934e-06	-1.55496	-7.17427e-10
156353496	chr5:156353496:T:C	9.25468e-07	-1.22663	-1.19847
156353845	chr5:156353845:C:T	8.45554e-07	-1.2564	-1.25901
156353875	chr5:156353875:C:T	8.28735e-07	-1.26714	-1.26837
156354053	chr5:156354053:AC:A	8.27719e-07	-1.2747	-1.26203
156354109	chr5:156354109:A:G	8.25839e-07	-1.27692	-1.26208
156354199	chr5:156354199:A:G	5.10829e-07	-1.62236	-1.39702
156355048	chr5:156355048:T:C	1.46823e-06	-1.2131	-0.750494
156355421	chr5:156355421:C:CTCATTTCTTCTTTTCAAT	1.20672e-05	-2.20217e-10	0.14284
156355426	chr5:156355426:T:TTTTCAATTTCTTCTTTTCAATA	1.20672e-05	-2.20217e-10	0.14284
156355430	chr5:156355430:T:C	1.12107e-06	-1.36061	-0.87275
156355890	chr5:156355890:G:A	5.0143e-06	-2.20217e-10	-0.735357
156355914	chr5:156355914:T:G	2.59239e-06	-2.20217e-10	-1.39507
156356129	chr5:156356129:C:T	2.18126e-06	-1.56775	-7.17427e-10
156356146	chr5:156356146:A:G	1.75382e-06	-1.10519	-0.680661
156356224	chr5:156356224:G:A	1.56818e-06	-1.16795	-0.729779
156356284	chr5:156356284:C:T	1.64707e-06	-1.60679	-0.241856
156356312	chr5:156356312:A:G	1.80359e-06	-1.07946	-0.678409
156356314	chr5:156356314:T:C	1.63691e-06	-1.61298	-0.241856
156356365	chr5:156356365:G:C	9.6907e-07	-1.28927	-1.0898
156356460	chr5:156356460:A:G	2.93632e-06	-2.20217e-10	-1.27049
156356510	chr5:156356510:T:G	6.69692e-06	-0.446004	-7.17427e-10
156356664	chr5:156356664:G:A	5.26324e-07	-1.60207	-1.38742
156356814	chr5:156356814:G:C	2.60333e-06	-2.20217e-10	-1.39086
156356836	chr5:156356836:G:A	1.138e-06	-1.61281	-0.605574
156356961	chr5:156356961:G:A	2.60508e-06	-2.20217e-10	-1.39019
156357461	chr5:156357461:G:A	5.19601e-07	-1.60776	-1.39458
156357792	chr5:156357792:A:G	1.81399e-06	-1.08715	-0.664971
156357802	chr5:156357802:G:A	2.93043e-06	-2.20217e-10	-1.2725
156357900	chr5:156357900:A:G	1.61321e-06	-1.24218	-0.627242
156357914	chr5:156357914:A:G	1.23188e-06	-1.21475	-0.924361
156357973	chr5:156357973:T:C	3.85261e-06	-1.22821	0.229314
156358411	chr5:156358411:G:A	7.24977e-07	-1.52883	-1.14043
156358519	chr5:156358519:C:T	3.13237e-06	-2.20217e-10	-1.20586
156358682	chr5:156358682:A:G	4.7285e-06	-2.20217e-10	-0.794042
156359079	chr5:156359079:G:C	7.58035e-07	-1.49856	-1.12611
156359191	chr5:156359191:A:G	2.57042e-06	-1.40358	-7.17427e-10
156359356	chr5:156359356:A:G	4.51454e-06	-2.20217e-10	-0.840348
156360752	chr5:156360752:C:T	2.29433e-06	-1.51721	-7.17427e-10
156361067	chr5:156361067:C:T	5.95897e-06	-2.20217e-10	-0.562753
156361173	chr5:156361173:C:T	1.01836e-06	-1.06585	-1.26361
156361282	chr5:156361282:C:T	5.20315e-07	-1.60667	-1.3943
156361806	chr5:156361806:C:G	5.25517e-07	-1.60157	-1.38945
156362159	chr5:156362159:A:G	1.55752e-06	-1.02572	-0.878834
156362372	chr5:156362372:A:G	6.46951e-07	-1.48446	-1.29867
156362373	chr5:156362373:C:T	2.90926e-06	-2.20217e-10	-1.27975
156362442	chr5:156362442:C:T	7.24358e-07	-1.53603	-1.13409
156362670	chr5:156362670:G:A	5.21897e-07	-1.62095	-1.37698
156362682	chr5:156362682:G:A	5.26447e-07	-1.59768	-1.39157
156363020	chr5:156363020:A:C	1.12782e-06	-1.01791	-1.20945
156363192	chr5:156363192:A:G	2.7953e-06	-2.20217e-10	-1.31971
156363199	chr5:156363199:C:T	2.60419e-05	-2.20217e-10	0.912056
156363269	chr5:156363269:T:C	7.04513e-07	-1.52806	-1.16983
156363461	chr5:156363461:G:A	7.2902e-07	-1.29345	-1.37026
156363865	chr5:156363865:T:G	2.26595e-06	-1.29646	-0.233195
156363993	chr5:156363993:T:C	2.13667e-06	-1.26654	-0.321865
156364164	chr5:156364164:TG:T	5.1711e-07	-1.61006	-1.39709
156364577	chr5:156364577:G:T	2.62346e-06	-2.20217e-10	-1.38316
156365019	chr5:156365019:T:C	5.27738e-06	-2.20217e-10	-0.684221
156365104	chr5:156365104:G:T	7.76683e-07	-1.21767	-1.3827
156365164	chr5:156365164:A:G	7.41257e-07	-1.52318	-1.12387
156365315	chr5:156365315:T:C	6.03032e-06	-2.20217e-10	-0.550851
156365404	chr5:156365404:T:C	5.10389e-07	-1.62293	-1.3973
156365569	chr5:156365569:C:T	1.2845e-06	-1.24446	-0.852813
156365710	chr5:156365710:A:G	2.94398e-06	-2.20217e-10	-1.26789
156365778	chr5:156365778:T:C	1.67631e-06	-1.26323	-0.567831
156365933	chr5:156365933:T:C	1.12416e-06	-1.08568	-1.14494
156365990	chr5:156365990:T:C	1.32688e-05	-2.20217e-10	0.237766
156366152	chr5:156366152:G:A	5.17581e-07	-1.60917	-1.39707
156366427	chr5:156366427:C:T	2.75762e-06	-2.20217e-10	-1.33328
156366938	chr5:156366938:G:C	2.59736e-06	-2.20217e-10	-1.39315
156366975	chr5:156366975:A:G	5.70753e-07	-1.53921	-1.36924
156367087	chr5:156367087:G:A	4.10703e-06	-2.20217e-10	-0.934949
156367415	chr5:156367415:A:G	2.90386e-06	-2.20217e-10	-1.28161
156367810	chr5:156367810:G:A	5.04168e-06	-2.20217e-10	-0.729912
156368113	chr5:156368113:C:T	4.2831e-06	-0.892973	-7.17427e-10
156368213	chr5:156368213:C:T	2.22299e-06	-1.5488	-7.17427e-10
156368216	chr5:156368216:G:A	2.91094e-06	-2.20217e-10	-1.27918
156368249	chr5:156368249:C:T	1.66307e-06	-1.06564	-0.773349
156368322	chr5:156368322:A:C	1.07101e-06	-1.07216	-1.20689
156368371	chr5:156368371:G:A	1.14165e-05	-2.20217e-10	0.0874079
156368467	chr5:156368467:A:G	2.8866e-06	-1.28757	-7.17427e-10
156368492	chr5:156368492:C:T	2.6278e-06	-2.20217e-10	-1.3815
156369043	chr5:156369043:T:C	2.59543e-06	-2.20217e-10	-1.3939
156369101	chr5:156369101:G:A	5.19082e-07	-1.61602	-1.38732
156369377	chr5:156369377:A:T	6.66251e-06	-0.451154	-7.17427e-10
156369743	chr5:156369743:G:A	2.64947e-06	-1.60036	0.227067
156370247	chr5:156370247:T:C	1.10881e-06	-0.955633	-1.28873
156370479	chr5:156370479:A:G	2.59896e-06	-2.20217e-10	-1.39254
156370824	chr5:156370824:G:A	1.35613e-06	-0.907815	-1.1352
156370852	chr5:156370852:G:A	1.16962e-06	-1.61328	-0.577689
156371008	chr5:156371008:C:T	3.05833e-06	-2.20217e-10	-1.22978
156371401	chr5:156371401:A:G	2.61594e-06	-2.20217e-10	-1.38603
156371654	chr5:156371654:C:T	2.61148e-06	-2.20217e-10	-1.38773
156371768	chr5:156371768:G:A	1.75893e-05	-2.20217e-10	0.519641
156371953	chr5:156371953:A:G	7.85876e-06	-0.286022	-7.17427e-10
156371956	chr5:156371956:G:A	5.1863e-07	-1.60845	-1.39576
156372260	chr5:156372260:G:A	4.15111e-06	-2.20217e-10	-0.924275
156372515	chr5:156372515:T:C	3.02773e-06	-1.23984	-7.17427e-10
156372710	chr5:156372710:C:G	2.62303e-06	-2.20217e-10	-1.38332
156372865	chr5:156372865:ATATGGGTTTTGTAT:A	1.711e-06	-1.4158	-0.394771
156372924	chr5:156372924:T:TC	2.6168e-06	-2.20217e-10	-1.3857
156373148	chr5:156373148:C:T	5.23299e-07	-1.59847	-1.39678
156373536	chr5:156373536:T:C	2.24354e-06	-1.53959	-7.17427e-10
156373594	chr5:156373594:C:T	2.23643e-06	-1.54277	-7.17427e-10
156373619	chr5:156373619:C:T	2.24241e-06	-1.5401	-7.17427e-10
156373883	chr5:156373883:G:A	6.54578e-07	-1.37468	-1.39674
156373930	chr5:156373930:A:T	2.42913e-06	-1.46012	-7.17427e-10
156374068	chr5:156374068:G:A	1.07828e-06	-0.97541	-1.29687
156374358	chr5:156374358:C:A	3.46979e-06	-2.20217e-10	-1.10356
156374643	chr5:156374643:C:A	5.15779e-07	-1.61486	-1.39487
156374762	chr5:156374762:C:T	2.3499e-06	-1.49328	-7.17427e-10
156374810	chr5:156374810:A:G	6.63424e-06	0.924492	-1.3799
156374819	chr5:156374819:A:G	2.93665e-06	-2.20217e-10	-1.27038
156374959	chr5:156374959:C:CT	5.21532e-07	-1.60451	-1.39413
156375048	chr5:156375048:A:C	5.12579e-07	-1.62211	-1.39384
156375070	chr5:156375070:T:G	1.08978e-06	-1.54966	-0.712014
156375150	chr5:156375150:C:T	5.01436e-06	-2.20217e-10	-0.735345
156375250	chr5:156375250:G:A	9.92614e-07	-1.54917	-0.805891
156375271	chr5:156375271:G:T	3.4359e-06	-1.11337	-7.17427e-10
156375353	chr5:156375353:A:G	2.92984e-06	-2.20217e-10	-1.2727
156375608	chr5:156375608:T:A	2.82197e-06	-2.20217e-10	-1.31021
156375720	chr5:156375720:C:T	3.31353e-06	-2.20217e-10	-1.14964
156375842	chr5:156375842:T:A	4.01281e-06	-2.20217e-10	-0.958159
156376073	chr5:156376073:T:C	2.91089e-06	-2.20217e-10	-1.27919
156376133	chr5:156376133:A:G	2.24331e-06	-1.5397	-7.17427e-10
156376355	chr5:156376355:G:A	5.98249e-06	-2.20217e-10	-0.558814
156376654	chr5:156376654:T:A	5.85178e-06	-2.20217e-10	-0.580904
156376780	chr5:156376780:A:G	5.10579e-07	-1.62294	-1.39692
156377131	chr5:156377131:A:G	7.03885e-07	-1.51953	-1.17926
156377261	chr5:156377261:G:A	9.77344e-07	-1.33397	-1.0366
156377349	chr5:156377349:A:C	1.61594e-06	-1.31021	-0.557518
156377578	chr5:156377578:G:C	6.58571e-07	-1.38784	-1.37749
156378107	chr5:156378107:T:C	2.21606e-06	-1.55192	-7.17427e-10
156378195	chr5:156378195:A:C	4.16445e-06	-2.20217e-10	-0.921065
156378493	chr5:156378493:G:C	2.66816e-06	-2.20217e-10	-1.36626
156378579	chr5:156378579:T:C	1.07322e-06	-1.33474	-0.942254
156378694	chr5:156378694:T:C	3.05574e-06	-2.20217e-10	-1.23063
156379519	chr5:156379519:T:A	2.95815e-06	-2.20217e-10	-1.26309
156380057	chr5:156380057:G:A	5.43928e-07	-1.57284	-1.38375
156380134	chr5:156380134:T:G	2.94824e-06	-2.20217e-10	-1.26644
156380184	chr5:156380184:G:T	2.25681e-06	-0.182801	-1.3509
156380287	chr5:156380287:G:A	3.147e-06	-2.20217e-10	-1.2012
156380343	chr5:156380343:T:G	2.46903e-06	-1.44383	-7.17427e-10
156380548	chr5:156380548:A:G	4.02537e-06	-2.20217e-10	-0.955035
156380858	chr5:156380858:T:C	1.11096e-06	-1.52417	-0.718254
156381032	chr5:156381032:C:T	5.45756e-07	-1.57002	-1.38321
156381112	chr5:156381112:T:C	2.90473e-06	-2.20217e-10	-1.28131
156381497	chr5:156381497:TATC:T	6.42385e-07	-1.47519	-1.31503
156381591	chr5:156381591:TA:T	1.99277e-06	-1.54029	-0.117836
156381627	chr5:156381627:A:G	1.68698e-06	-1.5404	-0.284308
156381833	chr5:156381833:A:C	8.15888e-07	-1.51187	-1.03925
156381915	chr5:156381915:G:C	2.32304e-06	-1.50478	-7.17427e-10
156382042	chr5:156382042:G:A	5.38866e-07	-1.5747	-1.39124
156382085	chr5:156382085:G:C	2.35035e-06	-1.49309	-7.17427e-10
156382299	chr5:156382299:T:A	2.69329e-06	-2.20217e-10	-1.35689
156382449	chr5:156382449:C:T	1.24611e-05	-2.20217e-10	0.174965
156382517	chr5:156382517:A:G	2.91571e-06	-1.27754	-7.17427e-10
156382725	chr5:156382725:C:G	2.28983e-06	-0.142525	-1.37665
156382904	chr5:156382904:G:A	5.84142e-07	-1.60574	-1.27952
156383157	chr5:156383157:A:G	5.14411e-07	-1.62139	-1.39099
156383296	chr5:156383296:G:A	2.38121e-06	-1.48004	-7.17427e-10
156383518	chr5:156383518:G:T	8.96239e-06	-2.20217e-10	-0.154614
156383923	chr5:156383923:A:G	5.14092e-07	-1.61612	-1.39689
156384383	chr5:156384383:T:C	6.53858e-07	-1.56197	-1.21055
156384927	chr5:156384927:G:A	2.6977e-06	-2.20217e-10	-1.35525
156385137	chr5:156385137:T:G	2.70157e-06	-2.20217e-10	-1.35382
156385267	chr5:156385267:C:T	2.15259e-06	-1.58098	-7.17427e-10
156385634	chr5:156385634:C:G	2.74119e-06	-2.20217e-10	-1.33926
156385659	chr5:156385659:G:C	2.44586e-06	-1.45325	-7.17427e-10
156385687	chr5:156385687:C:A	3.24151e-06	-2.20217e-10	-1.17161
156386022	chr5:156386022:C:T	5.50438e-07	-1.6227	-1.322
156386037	chr5:156386037:T:C	6.30685e-06	-2.20217e-10	-0.506015
156386122	chr5:156386122:T:G	2.72828e-06	-2.20217e-10	-1.34398
156386167	chr5:156386167:C:T	5.49227e-07	-1.62116	-1.32574
156386243	chr5:156386243:G:T	5.53594e-07	-1.62251	-1.31646
156386314	chr5:156386314:T:C	2.41698e-06	-1.53349	0.068358
156386707	chr5:156386707:C:T	6.73143e-06	-2.20217e-10	-0.440864
156386993	chr5:156386993:A:G	2.39386e-06	-1.58758	0.112841
156387744	chr5:156387744:T:C	2.40465e-06	-1.58464	0.114398
156387857	chr5:156387857:C:G	2.58666e-06	-2.20217e-10	-1.39728
156387865	chr5:156387865:G:A	2.26306e-06	-1.58547	0.05454
156388441	chr5:156388441:C:T	1.96811e-06	-1.54232	-0.128254
156388491	chr5:156388491:A:G	3.28131e-06	-1.15941	-7.17427e-10
156388624	chr5:156388624:A:T	2.38508e-06	-1.50321	0.0247908
156388702	chr5:156388702:C:A	6.87336e-06	-2.20217e-10	-0.419998
156388703	chr5:156388703:A:T	6.86619e-06	-2.20217e-10	-0.421042
156388909	chr5:156388909:G:T	1.56903e-06	-1.56732	-0.329872
156388962	chr5:156388962:T:G	5.29391e-07	-1.62195	-1.36172
156388980	chr5:156388980:G:GT	2.35707e-06	-1.49023	-7.17427e-10
156389035	chr5:156389035:G:A	2.85234e-06	-2.20217e-10	-1.29951
156389162	chr5:156389162:C:A	5.48081e-07	-1.6203	-1.32868
156389321	chr5:156389321:C:G	2.32266e-06	-1.50494	-7.17427e-10
156389600	chr5:156389600:A:G	2.34757e-06	-1.49427	-7.17427e-10
156389715	chr5:156389715:G:T	6.09505e-07	-1.60522	-1.23754
156389735	chr5:156389735:A:G	1.6268e-06	-1.55959	-0.301446
156389780	chr5:156389780:T:G	2.06767e-06	-1.62123	-7.17427e-10
156389953	chr5:156389953:C:T	6.16273e-07	-1.60251	-1.22921
156390016	chr5:156390016:A:G	2.35861e-06	-1.48958	-7.17427e-10
156390501	chr5:156390501:C:T	3.00603e-06	-2.20217e-10	-1.24703
156390638	chr5:156390638:G:A	2.37932e-06	-1.48083	-7.17427e-10
156390978	chr5:156390978:G:A	2.75605e-06	-1.33385	-7.17427e-10
156391009	chr5:156391009:A:G	3.14458e-06	-2.20217e-10	-1.20197
156391068	chr5:156391068:C:T	6.20947e-07	-1.58741	-1.23675
156391078	chr5:156391078:C:T	1.81622e-06	-1.54244	-0.20845
156391438	chr5:156391438:T:C	2.94294e-06	-2.20217e-10	-1.26824
156391517	chr5:156391517:A:G	7.90774e-07	-1.54988	-1.03252
156392268	chr5:156392268:G:A	5.48203e-07	-1.62294	-1.32582
156392721	chr5:156392721:G:A	4.19377e-06	-1.55283	0.638782
156392897	chr5:156392897:A:G	7.97488e-07	-1.48613	-1.08781
156392953	chr5:156392953:A:C	3.15018e-06	0.192391	-1.39258
156393097	chr5:156393097:G:A	1.18441e-06	-1.5994	-0.579012
156393537	chr5:156393537:G:A	5.42722e-07	-1.61015	-1.34866
156393564	chr5:156393564:G:A	6.00416e-06	-2.20217e-10	-0.555198
156393686	chr5:156393686:A:G	6.52567e-07	-1.59631	-1.17818
156393909	chr5:156393909:G:A	2.91764e-06	-2.20217e-10	-1.27688
156394124	chr5:156394124:C:G	2.79669e-06	-2.20217e-10	-1.31921
156394462	chr5:156394462:C:CTG	2.0837e-06	-1.6135	-7.17427e-10
156394668	chr5:156394668:C:A	2.35751e-06	-1.49004	-7.17427e-10
156394742	chr5:156394742:T:C	5.74393e-07	-1.56833	-1.33376
156395163	chr5:156395163:T:C	2.37702e-06	-1.4818	-7.17427e-10
156395542	chr5:156395542:TTGC:T	2.37547e-06	-1.48246	-7.17427e-10
156395579	chr5:156395579:C:T	5.22541e-07	-1.61473	-1.38197
156395978	chr5:156395978:A:G	2.78113e-06	-2.20217e-10	-1.32479
156396239	chr5:156396239:C:T	2.40009e-06	-1.47214	-7.17427e-10
156396515	chr5:156396515:G:A	2.37587e-06	-1.48229	-7.17427e-10
156396798	chr5:156396798:C:A	3.10263e-06	-2.20217e-10	-1.2154
156396901	chr5:156396901:G:A	2.37894e-06	-1.481	-7.17427e-10
156397080	chr5:156397080:G:T	7.61516e-06	-2.20217e-10	-0.317509
156397431	chr5:156397431:C:A	2.21937e-06	-1.55043	-7.17427e-10
156397589	chr5:156397589:C:T	6.10659e-07	-1.61775	-1.22311
156397680	chr5:156397680:T:C	6.81222e-06	-0.428933	-7.17427e-10
156397763	chr5:156397763:C:A	2.58663e-06	-2.20217e-10	-1.3973
156397764	chr5:156397764:T:C	2.60174e-06	-1.55448	0.163008
156398685	chr5:156398685:C:T	5.93314e-06	-0.567097	-7.17427e-10
156398934	chr5:156398934:G:C	7.21009e-07	-1.52774	-1.14701
156399105	chr5:156399105:A:C	2.24877e-06	-1.53172	-0.00554175
156399179	chr5:156399179:A:C	6.59467e-07	-1.60658	-1.15739
156399212	chr5:156399212:G:A	5.0115e-06	-0.735915	-7.17427e-10
156399389	chr5:156399389:G:A	1.15343e-06	-1.42384	-0.78107
156399530	chr5:156399530:C:G	1.88813e-06	-1.58804	-0.124024
156400248	chr5:156400248:G:A	2.3653e-06	-1.48675	-7.17427e-10
156400392	chr5:156400392:A:C	2.11157e-06	-1.60022	-7.17427e-10
156400460	chr5:156400460:A:G	1.24826e-06	-1.36258	-0.76332
156400544	chr5:156400544:G:C	6.11248e-07	-1.44765	-1.39225
156401029	chr5:156401029:G:T	1.36329e-06	-1.37589	-0.661861
156401237	chr5:156401237:A:G	2.60154e-06	-2.20217e-10	-1.39155
156401279	chr5:156401279:G:A	6.12793e-07	-1.47846	-1.35892
156401441	chr5:156401441:A:T	7.62035e-07	-1.5347	-1.08472
156401510	chr5:156401510:G:A	1.38592e-05	-2.20217e-10	0.2813
156401511	chr5:156401511:C:A	1.39306e-05	-2.20217e-10	0.286438
156401646	chr5:156401646:T:G	4.41052e-06	-2.20217e-10	-0.863659
156401791	chr5:156401791:T:C	2.6245e-06	-2.20217e-10	-1.38276
156401976	chr5:156401976:G:T	2.40403e-06	-1.4705	-7.17427e-10
156402087	chr5:156402087:T:C	2.86854e-06	-2.20217e-10	-1.29385
156402219	chr5:156402219:A:G	4.45749e-06	-2.20217e-10	-0.853065
156402470	chr5:156402470:TC:T	2.78423e-06	-2.20217e-10	-1.32368
156402715	chr5:156402715:G:A	2.05566e-06	-0.242563	-1.38449
156402720	chr5:156402720:A:G	6.67229e-07	-1.58124	-1.17104
156402955	chr5:156402955:G:A	8.97008e-07	-1.57152	-0.884824
156402991	chr5:156402991:C:T	2.33219e-06	-1.50084	-7.17427e-10
156402992	chr5:156402992:G:A	2.67828e-06	-2.20217e-10	-1.36247
156403869	chr5:156403869:A:G	2.427e-06	-1.46099	-7.17427e-10
156403958	chr5:156403958:C:T	6.55539e-07	-1.38646	-1.38349
156404843	chr5:156404843:C:T	5.88537e-06	-2.20217e-10	-0.575181
156405441	chr5:156405441:T:C	5.21161e-07	-1.61208	-1.38726
156405726	chr5:156405726:A:G	2.75053e-06	-1.33586	-7.17427e-10
156406486	chr5:156406486:T:G	7.38614e-07	-1.43472	-1.21591
156406674	chr5:156406674:C:T	3.14297e-06	-2.20217e-10	-1.20248
156406712	chr5:156406712:G:A	2.27728e-06	-1.52467	-7.17427e-10
156406894	chr5:156406894:A:G	2.66802e-06	-2.20217e-10	-1.36632
156407226	chr5:156407226:G:A	2.41245e-06	-1.46701	-7.17427e-10
156407786	chr5:156407786:A:G	2.38115e-06	-1.48007	-7.17427e-10
156407809	chr5:156407809:AC:A	8.23887e-07	-1.51282	-1.02855
156408466	chr5:156408466:C:A	7.19639e-07	-1.29276	-1.3839
156408637	chr5:156408637:G:C	5.0766e-06	-2.20217e-10	-0.723009
156408763	chr5:156408763:C:T	2.67477e-06	-2.20217e-10	-1.36379
156409345	chr5:156409345:CA:C	3.26562e-06	-2.20217e-10	-1.1642
156409411	chr5:156409411:G:A	4.515e-06	-0.840245	-7.17427e-10
156409688	chr5:156409688:A:T	5.84649e-07	-1.48718	-1.39721
156409692	chr5:156409692:A:C	4.48002e-06	-2.20217e-10	-0.848023
156409832	chr5:156409832:C:T	6.71866e-07	-1.34807	-1.39727
156410530	chr5:156410530:G:A	6.19588e-07	-1.49213	-1.33422
156411144	chr5:156411144:G:A	2.44654e-06	-1.45297	-7.17427e-10
156411803	chr5:156411803:T:C	5.55435e-07	-1.5637	-1.37195
156412159	chr5:156412159:C:T	4.00513e-06	-2.20217e-10	-0.960074
156413797	chr5:156413797:A:T	7.68733e-07	-1.30934	-1.30133
156413990	chr5:156413990:A:G	3.53668e-06	-1.08446	-7.17427e-10
156416048	chr5:156416048:A:G	4.0052e-06	-2.20217e-10	-0.960057
156416123	chr5:156416123:T:A	3.99639e-06	-2.20217e-10	-0.96226
156416326	chr5:156416326:A:G	5.2178e-06	-2.20217e-10	-0.695574
156416402	chr5:156416402:G:A	7.84303e-07	-1.48833	-1.10228
156416546	chr5:156416546:G:A	7.57968e-07	-1.49034	-1.13443
156416619	chr5:156416619:A:G	9.93112e-07	-1.44105	-0.913512
156417100	chr5:156417100:G:A	5.47834e-07	-1.61401	-1.33543
156417232	chr5:156417232:C:T	9.06448e-07	-1.43861	-1.00726
156417251	chr5:156417251:G:A	2.47231e-06	-1.4425	-7.17427e-10
156417337	chr5:156417337:C:T	9.26523e-07	-1.48074	-0.943228
156417744	chr5:156417744:A:G	5.78173e-07	-1.59143	-1.3041
156417769	chr5:156417769:A:T	3.59982e-06	-2.20217e-10	-1.06677
156418143	chr5:156418143:G:A	2.37508e-06	-1.48262	-7.17427e-10
156419049	chr5:156419049:C:T	8.13282e-07	-1.45297	-1.10135
156419545	chr5:156419545:G:A	2.08616e-06	-1.61233	-7.17427e-10
156419964	chr5:156419964:T:G	6.07982e-07	-1.4823	-1.36296
156420529	chr5:156420529:T:A	2.35721e-06	-1.46339	-0.026787
156420551	chr5:156420551:T:TA	2.26221e-05	-2.20217e-10	0.771277
156420721	chr5:156420721:A:G	3.79064e-06	-2.20217e-10	-1.01512
156421008	chr5:156421008:GTCTT:G	5.34812e-06	-2.20217e-10	-0.670905
156421333	chr5:156421333:G:A	2.12147e-06	-1.59554	-7.17427e-10
156421606	chr5:156421606:AG:A	3.83036e-06	-1.00469	-7.17427e-10
156421775	chr5:156421775:C:T	9.10591e-07	-1.44146	-0.999851
156422109	chr5:156422109:T:C	7.69178e-07	-1.486	-1.12408
156422609	chr5:156422609:T:C	4.43669e-06	-2.20217e-10	-0.857742
156423099	chr5:156423099:AG:A	2.64774e-06	-2.20217e-10	-1.37394
156423572	chr5:156423572:T:G	2.63492e-06	-2.20217e-10	-1.3788
156423602	chr5:156423602:T:C	2.50405e-06	-1.42974	-7.17427e-10
156423854	chr5:156423854:G:A	9.72731e-07	-1.41315	-0.962145
156424120	chr5:156424120:A:C	2.43126e-06	-1.45924	-7.17427e-10
156424229	chr5:156424229:A:G	5.84248e-07	-1.58015	-1.30493
156424241	chr5:156424241:G:A	2.64016e-06	-2.20217e-10	-1.37681
156424435	chr5:156424435:T:C	2.7113e-06	-2.20217e-10	-1.35022
156424691	chr5:156424691:G:T	4.5638e-06	-2.20217e-10	-0.829494
156424956	chr5:156424956:G:A	2.1991e-06	-1.5596	-7.17427e-10
156424995	chr5:156424995:A:G	3.43626e-06	-2.20217e-10	-1.11327
156425055	chr5:156425055:G:T	9.26022e-07	-1.41961	-1.00489
156425062	chr5:156425062:A:G	2.43247e-06	-1.45874	-7.17427e-10
156425305	chr5:156425305:G:A	8.66731e-07	-1.46504	-1.02564
156425740	chr5:156425740:G:A	2.73249e-06	-2.20217e-10	-1.34244
156425797	chr5:156425797:G:A	5.44396e-06	-2.20217e-10	-0.653143
156426000	chr5:156426000:G:A	8.34931e-06	-0.225471	-7.17427e-10
156426295	chr5:156426295:T:C	2.65003e-06	-2.20217e-10	-1.37308
156426467	chr5:156426467:A:G	5.48524e-07	-1.55172	-1.39646
156426498	chr5:156426498:T:G	3.44045e-06	-2.20217e-10	-1.11205
156426663	chr5:156426663:G:A	2.674e-06	-2.20217e-10	-1.36407
156426778	chr5:156426778:T:C	4.58082e-06	-2.20217e-10	-0.825773
156426975	chr5:156426975:G:A	5.91766e-06	-2.20217e-10	-0.569709
156427154	chr5:156427154:A:G	2.4371e-06	-1.45684	-7.17427e-10
156427346	chr5:156427346:C:T	2.36524e-06	-1.48677	-7.17427e-10
156427385	chr5:156427385:A:C	5.24889e-06	-2.20217e-10	-0.689635
156427476	chr5:156427476:T:C	8.32142e-07	-1.51195	-1.01945
156427856	chr5:156427856:C:T	8.13149e-07	-1.47927	-1.07522
156427865	chr5:156427865:C:A	2.43652e-06	-1.45708	-7.17427e-10
156428317	chr5:156428317:T:C	6.94973e-06	-2.20217e-10	-0.408948
156428964	chr5:156428964:A:G	3.81391e-06	-2.20217e-10	-1.009
156429067	chr5:156429067:G:C	6.83433e-07	-1.4434	-1.28488
156429362	chr5:156429362:A:G	3.8901e-06	-2.20217e-10	-0.989216
156429528	chr5:156429528:G:A	1.00353e-06	-1.42775	-0.916374
156429937	chr5:156429937:C:G	3.05933e-06	-2.20217e-10	-1.22945
156430264	chr5:156430264:G:A	3.86237e-06	-2.20217e-10	-0.996369
156430360	chr5:156430360:T:C	6.28224e-07	-1.51255	-1.29996
156430623	chr5:156430623:C:T	3.04893e-06	-2.20217e-10	-1.23286
156431218	chr5:156431218:T:C	6.19369e-07	-1.4719	-1.35481
156431256	chr5:156431256:G:A	8.3626e-07	-1.49148	-1.03499
156431278	chr5:156431278:A:AG	4.10451e-06	-2.20217e-10	-0.935564
156431319	chr5:156431319:A:G	2.43091e-06	-1.45938	-7.17427e-10
156431777	chr5:156431777:G:A	3.77663e-06	-2.20217e-10	-1.01882
156431941	chr5:156431941:T:C	5.77198e-07	-1.5829	-1.31432
156432358	chr5:156432358:T:C	6.71893e-07	-1.43618	-1.30913
156433213	chr5:156433213:A:G	2.64302e-06	-2.20217e-10	-1.37573
156433300	chr5:156433300:G:T	2.09739e-06	-1.60696	-7.17427e-10
156433495	chr5:156433495:G:A	2.58661e-06	-2.20217e-10	-1.3973
156433560	chr5:156433560:T:C	2.59687e-06	-2.20217e-10	-1.39334
156433862	chr5:156433862:C:T	4.31931e-06	-0.884556	-7.17427e-10
156434307	chr5:156434307:T:A	2.84721e-06	-2.20217e-10	-1.30131
156434308	chr5:156434308:T:A	2.84721e-06	-2.20217e-10	-1.30131
156434438	chr5:156434438:T:G	2.1508e-06	-1.58181	-7.17427e-10
156435215	chr5:156435215:G:A	3.36077e-06	-1.41975	0.284274
156435226	chr5:156435226:C:T	6.00521e-06	-2.20217e-10	-0.555023
156435227	chr5:156435227:G:A	8.17297e-06	-2.20217e-10	-0.246818
156435491	chr5:156435491:TTGAC:T	7.55942e-06	-2.20217e-10	-0.324856
156436241	chr5:156436241:G:A	5.51039e-07	-1.6214	-1.3222
156436836	chr5:156436836:C:A	7.5311e-07	-1.59761	-1.03358
156437059	chr5:156437059:C:T	5.58689e-06	-2.20217e-10	-0.627228
156437101	chr5:156437101:A:G	5.62213e-07	-1.54046	-1.38307
156437237	chr5:156437237:A:G	2.08747e-06	-1.6117	-7.17427e-10
156437457	chr5:156437457:C:T	2.74653e-06	-1.18441	-0.152902
156437583	chr5:156437583:T:C	5.34362e-06	-2.20217e-10	-0.671748
156437686	chr5:156437686:C:A	3.06395e-06	-2.20217e-10	-1.22795
156437858	chr5:156437858:T:C	2.10587e-06	-1.46709	-0.135831
156438046	chr5:156438046:G:A	4.81941e-06	0.602393	-1.37739
156438073	chr5:156438073:T:C	5.6554e-06	-2.20217e-10	-0.615039
156438424	chr5:156438424:T:C	2.18058e-06	-1.56806	-7.17427e-10
156438711	chr5:156438711:A:G	2.60253e-06	-2.20217e-10	-1.39117
156439186	chr5:156439186:C:A	2.65566e-06	-2.20217e-10	-1.37096
156439243	chr5:156439243:G:A	9.18915e-07	-1.60209	-0.830117
156439339	chr5:156439339:C:A	1.15475e-06	-1.46894	-0.73483
156439465	chr5:156439465:T:C	2.07957e-06	-1.61549	-7.17427e-10
156439646	chr5:156439646:T:TTTTAACCA	5.73238e-07	-1.55267	-1.35143
156439659	chr5:156439659:A:G	6.17144e-07	-1.5342	-1.29611
156439724	chr5:156439724:T:C	1.43797e-06	-1.61386	-0.370559
156439774	chr5:156439774:C:T	2.69407e-06	-2.20217e-10	-1.3566
156440099	chr5:156440099:G:A	1.45721e-06	-0.576614	-1.39451
156440142	chr5:156440142:T:C	6.49996e-07	-1.45781	-1.32063
156440417	chr5:156440417:G:A	2.56847e-06	-1.33142	-0.0729235
156440418	chr5:156440418:C:T	2.04442e-06	-1.61449	-0.0180506
156441432	chr5:156441432:G:A	1.9048e-06	-1.37579	-0.327488
156442326	chr5:156442326:G:C	2.29607e-06	-1.51645	-7.17427e-10
156442634	chr5:156442634:A:G	5.31672e-07	-1.61108	-1.3683
156442983	chr5:156442983:A:T	2.70944e-06	-2.20217e-10	-1.35091
156443012	chr5:156443012:G:A	2.62927e-06	-2.20217e-10	-1.38094
156443236	chr5:156443236:T:C	6.9446e-07	-1.62305	-1.08922
156443412	chr5:156443412:A:G	6.09079e-07	-1.61176	-1.23169
156444787	chr5:156444787:A:G	6.16986e-07	-1.5965	-1.23406
156445141	chr5:156445141:A:G	2.80328e-06	-2.20217e-10	-1.31686
156445198	chr5:156445198:A:C	3.92204e-06	-0.981039	-7.17427e-10
156445326	chr5:156445326:C:T	8.04185e-06	-2.20217e-10	-0.262991
156445725	chr5:156445725:T:C	3.09662e-05	1.08525	-7.17427e-10
156446273	chr5:156446273:T:C	6.02566e-07	-1.61677	-1.23743
156446524	chr5:156446524:T:C	1.11799e-06	-1.48849	-0.747622
156446620	chr5:156446620:G:A	3.01823e-05	-2.20217e-10	1.05961
156446648	chr5:156446648:A:G	1.27466e-06	-1.48249	-0.62248
156446791	chr5:156446791:G:A	1.24451e-06	-1.47205	-0.656855
156446813	chr5:156446813:T:A	5.37266e-06	-2.20217e-10	-0.666328
156447063	chr5:156447063:C:T	2.28563e-06	-1.52101	-7.17427e-10
156447321	chr5:156447321:G:A	6.57126e-07	-1.39663	-1.37091
156447547	chr5:156447547:A:G	2.6833e-05	-2.20217e-10	0.941983
156448057	chr5:156448057:G:A	8.94154e-06	-2.20217e-10	-0.156943
156448114	chr5:156448114:C:T	2.58657e-06	-2.20217e-10	-1.39732
156448219	chr5:156448219:C:A	1.7535e-06	-1.13536	-0.650676
156448220	chr5:156448220:C:T	5.91818e-07	-1.60491	-1.2673
156448375	chr5:156448375:A:T	6.62352e-07	-1.41812	-1.34149
156448452	chr5:156448452:T:A	2.28319e-05	-2.20217e-10	0.780508
156448519	chr5:156448519:G:A	6.8638e-07	-1.41266	-1.31132
156448642	chr5:156448642:G:A	2.73988e-06	-2.20217e-10	-1.33974
156448710	chr5:156448710:G:A	1.30636e-06	-1.4649	-0.61551
156449194	chr5:156449194:A:G	5.88416e-07	-1.60664	-1.27133
156449487	chr5:156449487:G:A	1.85315e-06	-1.62167	-0.109098
156449493	chr5:156449493:A:G	1.12382e-06	-1.47745	-0.753466
156449600	chr5:156449600:A:G	2.36427e-06	-1.48718	-7.17427e-10
156449806	chr5:156449806:T:G	1.85678e-06	-1.62175	-0.107056
156449823	chr5:156449823:G:A	5.36602e-07	-1.59444	-1.37571
156449883	chr5:156449883:C:T	3.09615e-06	-2.20217e-10	-1.21749
156450323	chr5:156450323:A:G	1.42345e-05	-2.20217e-10	0.308017
156450638	chr5:156450638:A:G	4.73932e-06	-2.20217e-10	-0.791758
156451307	chr5:156451307:G:A	8.72327e-07	-1.62194	-0.862299
156451483	chr5:156451483:A:G	2.66946e-06	-2.20217e-10	-1.36577
156451608	chr5:156451608:G:C	6.57402e-07	-1.61505	-1.15206
156451675	chr5:156451675:T:A	2.67101e-06	-2.20217e-10	-1.36519
156452290	chr5:156452290:G:A	6.50204e-07	-1.61381	-1.16431
156452318	chr5:156452318:AG:A	2.89688e-06	-2.20217e-10	-1.28402
156452977	chr5:156452977:G:T	6.87209e-07	-1.59572	-1.12704
156453217	chr5:156453217:T:C	6.77003e-06	-2.20217e-10	-0.435145
156453239	chr5:156453239:G:A	2.60505e-06	-2.20217e-10	-1.3902
156453291	chr5:156453291:T:C	2.75807e-06	-2.20217e-10	-1.33312
156453322	chr5:156453322:T:C	3.59319e-06	-2.20217e-10	-1.06861
156453816	chr5:156453816:A:G	5.61437e-07	-1.62178	-1.30313
156453954	chr5:156453954:G:A	2.62004e-06	-2.20217e-10	-1.38446
156454097	chr5:156454097:G:T	8.22343e-06	-2.20217e-10	-0.240663
156454638	chr5:156454638:G:C	4.6579e-06	-2.20217e-10	-0.809086
156454780	chr5:156454780:G:C	2.61442e-06	-2.20217e-10	-1.38661
156455069	chr5:156455069:T:C	2.08786e-06	-1.61151	-7.17427e-10
156455519	chr5:156455519:C:T	2.96121e-06	-2.20217e-10	-1.26205
156455672	chr5:156455672:C:T	7.86889e-06	-0.357715	0.0729817
156455917	chr5:156455917:C:T	5.38786e-07	-1.57521	-1.39088
156456001	chr5:156456001:G:A	5.55255e-06	-2.20217e-10	-0.633394
156456068	chr5:156456068:C:T	5.13653e-05	-2.20217e-10	1.59131
156456751	chr5:156456751:A:G	4.51422e-06	-2.20217e-10	-0.840417
156456759	chr5:156456759:A:T	1.42747e-06	-1.56933	-0.422413
156457108	chr5:156457108:C:T	2.73319e-06	-2.20217e-10	-1.34218
156457193	chr5:156457193:C:T	6.28835e-06	-2.20217e-10	-0.508952
156457648	chr5:156457648:G:A	2.65535e-06	-2.20217e-10	-1.37107
156457712	chr5:156457712:A:G	7.30035e-07	-1.26528	-1.39703
156457758	chr5:156457758:A:C	2.6679e-06	-2.20217e-10	-1.36636
156458407	chr5:156458407:G:A	5.53848e-06	-0.63593	-7.17427e-10
156458417	chr5:156458417:G:A	1.08258e-05	-2.20217e-10	0.0342828
156458554	chr5:156458554:C:T	0.000167129	-2.20217e-10	2.77111
156458555	chr5:156458555:G:A	5.55383e-06	-0.633163	-7.17427e-10
156458874	chr5:156458874:T:C	2.07945e-06	-1.61555	-7.17427e-10
156459209	chr5:156459209:C:A	8.54067e-06	-2.20217e-10	-0.202811
156459258	chr5:156459258:A:G	9.81261e-07	-1.62297	-0.743592
156459486	chr5:156459486:A:T	5.57863e-06	-0.628707	-7.17427e-10
156459730	chr5:156459730:C:A	1.59126e-06	-0.543662	-1.33946
156459809	chr5:156459809:G:A	6.07546e-06	-2.20217e-10	-0.543393
156459902	chr5:156459902:C:T	2.64345e-06	-2.20217e-10	-1.37557
156460228	chr5:156460228:G:A	2.08978e-05	-0.589057	1.28105
156460600	chr5:156460600:G:T	5.5409e-06	-2.20217e-10	-0.635493
156461238	chr5:156461238:CTTA:C	3.08396e-06	-2.20217e-10	-1.22144
156461323	chr5:156461323:T:C	7.16113e-06	-2.20217e-10	-0.378982
156461427	chr5:156461427:A:G	2.61757e-06	-2.20217e-10	-1.38541
156461559	chr5:156461559:C:T	3.38737e-06	-2.20217e-10	-1.1276
156461678	chr5:156461678:G:T	5.02857e-06	-0.135642	-0.596874
156462207	chr5:156462207:TA:T	7.01194e-07	-1.52639	-1.17623
156462223	chr5:156462223:CTG:C	5.382e-06	-0.66459	-7.17427e-10
156462417	chr5:156462417:A:C	5.15238e-06	-0.708191	-7.17427e-10
156462881	chr5:156462881:C:A	3.78607e-06	-2.20217e-10	-1.01632
156463027	chr5:156463027:T:C	1.08421e-05	-2.20217e-10	0.0357894
156463055	chr5:156463055:A:G	9.94652e-06	-2.20217e-10	-0.0504284
156463191	chr5:156463191:C:T	2.62987e-06	-2.20217e-10	-1.38071
156463198	chr5:156463198:T:C	1.43865e-06	-0.600419	-1.38353
156463437	chr5:156463437:G:A	2.61065e-06	-2.20217e-10	-1.38805
156463469	chr5:156463469:G:A	1.07758e-05	-2.20217e-10	0.0296559
156463799	chr5:156463799:A:G	2.60274e-06	-2.20217e-10	-1.39109
156463850	chr5:156463850:C:A	4.63061e-06	-2.20217e-10	-0.814963
156463896	chr5:156463896:T:C	1.50952e-06	-0.546064	-1.3898
156463917	chr5:156463917:C:T	3.32193e-06	-2.20217e-10	-1.14711
156464341	chr5:156464341:C:G	5.43994e-06	-2.20217e-10	-0.653883
156464456	chr5:156464456:G:A	2.8445e-06	-2.20217e-10	-1.30226
156464883	chr5:156464883:T:G	5.68825e-06	-0.609248	-7.17427e-10
156466557	chr5:156466557:A:G	4.8464e-06	-0.769413	-7.17427e-10
156466560	chr5:156466560:C:T	2.96235e-06	-1.26167	-7.17427e-10
156466759	chr5:156466759:C:G	5.51641e-06	-0.639923	-7.17427e-10
156466939	chr5:156466939:G:A	3.64758e-06	-2.20217e-10	-1.05359
156466955	chr5:156466955:C:T	3.1381e-06	-2.20217e-10	-1.20403
156467274	chr5:156467274:A:G	3.12988e-06	-2.20217e-10	-1.20666
156467487	chr5:156467487:A:G	2.07037e-06	-0.612813	-1.00711
156468101	chr5:156468101:C:G	7.37714e-07	-1.62021	-1.03164
156468181	chr5:156468181:T:C	2.69692e-06	-2.20217e-10	-1.35554
156468236	chr5:156468236:G:A	2.58744e-06	-2.20217e-10	-1.39698
156468441	chr5:156468441:A:C	3.02624e-06	-2.20217e-10	-1.24033
156468516	chr5:156468516:A:G	3.38208e-06	-2.20217e-10	-1.12916
156468744	chr5:156468744:C:A	5.38856e-06	-0.663373	-7.17427e-10
156468869	chr5:156468869:G:A	2.59168e-06	-2.20217e-10	-1.39534
156468969	chr5:156468969:A:G	5.42929e-07	-1.62085	-1.33758
156469117	chr5:156469117:C:T	3.19274e-06	-2.20217e-10	-1.18677
156469353	chr5:156469353:C:A	2.65222e-06	-1.37225	-7.17427e-10
156469570	chr5:156469570:C:T	2.5866e-06	-2.20217e-10	-1.39731
156469603	chr5:156469603:A:G	8.14056e-06	-2.20217e-10	-0.250792
156469807	chr5:156469807:A:G	5.81873e-07	-1.61269	-1.27646
156469896	chr5:156469896:A:C	2.89531e-05	-2.20217e-10	1.01803
156470275	chr5:156470275:A:G	2.80516e-06	-2.20217e-10	-1.31619
156470332	chr5:156470332:G:A	9.23262e-06	-0.831585	0.706678
156470397	chr5:156470397:T:G	5.36798e-06	-0.667199	-7.17427e-10
156471001	chr5:156471001:G:A	1.14286e-06	-0.833591	-1.38052
156471129	chr5:156471129:G:A	9.4626e-07	-1.59694	-0.80595
156471250	chr5:156471250:G:T	1.96314e-05	-2.20217e-10	0.629481
156471426	chr5:156471426:G:A	6.00886e-05	-2.20217e-10	1.74817
156471465	chr5:156471465:T:C	3.07949e-06	-2.20217e-10	-1.22289
156471859	chr5:156471859:G:GA	2.65049e-06	-2.20217e-10	-1.37291
156471984	chr5:156471984:A:T	5.33975e-06	-2.20217e-10	-0.672472
156472074	chr5:156472074:A:G	3.50529e-06	-2.20217e-10	-1.09338
156472632	chr5:156472632:G:C	3.12702e-06	-2.20217e-10	-1.20757
156472712	chr5:156472712:C:T	2.79791e-06	-1.31878	-7.17427e-10
156472809	chr5:156472809:G:A	3.24553e-06	-2.20217e-10	-1.17037
156473293	chr5:156473293:T:C	2.64806e-06	-2.20217e-10	-1.37383
156473315	chr5:156473315:A:G	1.11969e-05	-2.20217e-10	0.067988
156473325	chr5:156473325:T:C	5.92444e-06	-0.568564	-7.17427e-10
156473391	chr5:156473391:C:T	1.33209e-06	-1.49325	-0.567654
156473483	chr5:156473483:A:G	2.58666e-06	-2.20217e-10	-1.39728
156473747	chr5:156473747:A:C	2.13721e-06	-1.58815	-7.17427e-10
156474166	chr5:156474166:T:C	5.97734e-06	-0.559675	-7.17427e-10
156474266	chr5:156474266:T:C	7.21734e-06	-2.20217e-10	-0.371165
156474457	chr5:156474457:C:T	2.60028e-06	-2.20217e-10	-1.39203
156474567	chr5:156474567:A:G	5.60747e-07	-1.54051	-1.38563
156474865	chr5:156474865:T:C	5.6072e-07	-1.5519	-1.37429
156474993	chr5:156474993:G:T	8.86106e-07	-1.28968	-1.17888
156475270	chr5:156475270:G:T	7.33497e-07	-1.36996	-1.28762
156475335	chr5:156475335:C:G	5.39566e-07	-1.57074	-1.3939
156475678	chr5:156475678:C:A	2.06625e-06	-1.62192	-7.17427e-10
156475809	chr5:156475809:A:G	8.33328e-06	-2.20217e-10	-0.227393
156475871	chr5:156475871:A:G	3.70137e-06	-2.20217e-10	-1.03895
156476286	chr5:156476286:G:GA	2.58793e-06	-2.20217e-10	-1.39679
156476368	chr5:156476368:G:A	4.91484e-06	-2.20217e-10	-0.755391
156476666	chr5:156476666:A:G	5.89947e-06	-0.572789	-7.17427e-10
156476745	chr5:156476745:G:A	5.47397e-06	-2.20217e-10	-0.647647
156476903	chr5:156476903:C:T	5.85777e-05	-2.20217e-10	1.7227
156477290	chr5:156477290:A:G	6.03813e-06	-0.549556	-7.17427e-10
156477340	chr5:156477340:G:C	6.99111e-05	-2.20217e-10	1.89957
156477628	chr5:156477628:G:A	5.97023e-06	-0.560866	-7.17427e-10
156477657	chr5:156477657:T:C	5.88861e-06	-0.574631	-7.17427e-10
156477794	chr5:156477794:A:G	5.38665e-07	-1.61049	-1.35582
156477840	chr5:156477840:A:G	2.15397e-06	-1.58034	-7.17427e-10
156477872	chr5:156477872:T:C	6.10568e-06	-0.538432	-7.17427e-10
156478123	chr5:156478123:A:G	6.38485e-07	-1.54304	-1.25326
156478128	chr5:156478128:T:C	3.68727e-06	-2.20217e-10	-1.04277
156478232	chr5:156478232:T:G	5.44338e-06	-0.653251	-7.17427e-10
156478236	chr5:156478236:A:G	5.92214e-06	-0.568953	-7.17427e-10
156478533	chr5:156478533:A:G	6.11677e-06	-0.536616	-7.17427e-10
156478667	chr5:156478667:G:A	2.60027e-06	-2.20217e-10	-1.39204
156478724	chr5:156478724:G:A	1.65406e-06	-1.0047	-0.839723
156478732	chr5:156478732:C:T	2.20696e-06	-1.55604	-7.17427e-10
156478760	chr5:156478760:T:C	2.58822e-06	-2.20217e-10	-1.39668
156478778	chr5:156478778:G:A	3.08225e-06	-2.20217e-10	-1.22199
156478836	chr5:156478836:C:G	3.30599e-06	-2.20217e-10	-1.15191
156479006	chr5:156479006:T:A	3.17935e-06	-2.20217e-10	-1.19097
156479054	chr5:156479054:G:A	2.66701e-06	-2.20217e-10	-1.36669
156479348	chr5:156479348:G:A	2.62594e-06	-2.20217e-10	-1.38221
156479666	chr5:156479666:A:G	3.03554e-06	-2.20217e-10	-1.23726
156479672	chr5:156479672:A:G	3.73505e-06	-1.02989	-7.17427e-10
156480043	chr5:156480043:GA:G	5.65175e-06	-0.615685	-7.17427e-10
156480477	chr5:156480477:A:G	6.46071e-07	-1.54245	-1.24205
156480534	chr5:156480534:G:T	5.24533e-06	-2.20217e-10	-0.690313
156480792	chr5:156480792:C:G	2.91194e-06	-2.20217e-10	-1.27883
156481045	chr5:156481045:A:G	6.37785e-07	-1.40051	-1.39689
156481144	chr5:156481144:A:G	6.05152e-05	-2.20217e-10	1.75524
156481775	chr5:156481775:A:G	5.20634e-07	-1.60514	-1.39522
156481858	chr5:156481858:G:A	8.40414e-05	-2.20217e-10	2.08366
156481910	chr5:156481910:C:T	7.38994e-07	-1.47216	-1.17796
156483086	chr5:156483086:G:A	2.29316e-06	-1.51772	-7.17427e-10
156483338	chr5:156483338:G:T	3.18007e-06	-2.20217e-10	-1.19075
156483356	chr5:156483356:A:T	2.64473e-06	-2.20217e-10	-1.37508
156483413	chr5:156483413:G:A	6.06338e-05	-2.20217e-10	1.7572
156483914	chr5:156483914:C:A	5.23406e-06	-0.692463	-7.17427e-10
156483933	chr5:156483933:AG:A	1.07452e-06	-1.50598	-0.769801
156484078	chr5:156484078:G:A	1.21826e-05	-2.20217e-10	0.152357
156485142	chr5:156485142:A:G	1.57982e-06	-0.611611	-1.27873
156485339	chr5:156485339:G:A	2.84085e-06	-2.20217e-10	-1.30355
156485464	chr5:156485464:C:A	1.22451e-06	-1.21355	-0.931553
156485507	chr5:156485507:C:T	2.3597e-06	-0.919803	-0.569314
156485535	chr5:156485535:C:T	8.78138e-05	-2.20217e-10	2.12757
156485566	chr5:156485566:A:G	6.36566e-07	-1.57285	-1.22646
156485993	chr5:156485993:A:C	0.000112522	-2.20217e-10	2.3755
156486010	chr5:156486010:G:A	1.65861e-06	-1.03735	-0.804316
156486033	chr5:156486033:A:G	3.11858e-06	-2.20217e-10	-1.21027
156486060	chr5:156486060:C:T	4.01324e-06	-2.20217e-10	-0.958052
156486436	chr5:156486436:C:T	2.58808e-06	-2.20217e-10	-1.39674
156486556	chr5:156486556:A:T	2.10828e-06	-1.60178	-7.17427e-10
156487110	chr5:156487110:C:T	4.0128e-06	-2.20217e-10	-0.958161
156487177	chr5:156487177:C:A	5.1412e-06	-2.20217e-10	-0.710363
156487441	chr5:156487441:G:A	8.04752e-07	-1.33144	-1.23343
156487668	chr5:156487668:A:T	3.90955e-06	-2.20217e-10	-0.984228
156488840	chr5:156488840:C:T	3.77868e-06	-2.20217e-10	-1.01828
156488926	chr5:156488926:A:G	2.6082e-06	-2.20217e-10	-1.38899
156489094	chr5:156489094:C:T	4.01954e-06	-2.20217e-10	-0.956483
156489499	chr5:156489499:T:G	2.70918e-06	-2.20217e-10	-1.351
156490002	chr5:156490002:CAA:C	2.64886e-06	-2.20217e-10	-1.37352
156490224	chr5:156490224:T:A	3.47733e-05	-2.20217e-10	1.2012
156490277	chr5:156490277:C:T	1.78639e-06	-0.958478	-0.808976
156490497	chr5:156490497:A:G	2.25768e-06	-1.53331	-7.17427e-10
156491550	chr5:156491550:C:G	1.83713e-06	-1.49949	-0.239962
156491571	chr5:156491571:G:A	4.01032e-06	-2.20217e-10	-0.958779
156491758	chr5:156491758:C:T	7.34848e-07	-1.58645	-1.06929
156491963	chr5:156491963:C:T	9.65959e-06	-2.20217e-10	-0.0796995
156491968	chr5:156491968:A:G	9.60258e-06	-2.20217e-10	-0.0856192
156492106	chr5:156492106:G:A	2.78101e-06	-1.32484	-7.17427e-10
156492150	chr5:156492150:G:A	1.88616e-05	-2.20217e-10	0.589475
156492373	chr5:156492373:C:T	3.15393e-06	-2.20217e-10	-1.199
156493237	chr5:156493237:C:T	5.90098e-06	-1.51711	0.944574
156493740	chr5:156493740:T:C	4.77388e-05	-2.20217e-10	1.51809
156494001	chr5:156494001:T:C	9.78206e-06	-2.20217e-10	-0.0671009
156494087	chr5:156494087:T:A	4.60537e-06	-1.41226	0.591835
156494110	chr5:156494110:G:A	5.18332e-05	-2.20217e-10	1.60038
156494365	chr5:156494365:C:T	5.53525e-05	-2.20217e-10	1.66607
156494691	chr5:156494691:G:A	2.08071e-05	-2.20217e-10	0.687643
156495089	chr5:156495089:C:T	5.47376e-07	-1.55302	-1.39725
156495162	chr5:156495162:G:T	6.67488e-07	-1.44971	-1.30218
156495343	chr5:156495343:G:C	5.5349e-06	-0.636577	-7.17427e-10
156495358	chr5:156495358:A:G	1.52358e-06	-1.59774	-0.32885
156495423	chr5:156495423:A:G	2.787e-06	-1.15583	-0.166859
156495536	chr5:156495536:G:A	2.63233e-06	-2.20217e-10	-1.37978
156495678	chr5:156495678:A:C	2.70378e-06	-2.20217e-10	-1.353
156496040	chr5:156496040:A:T	5.17423e-05	-2.20217e-10	1.59863
156496515	chr5:156496515:A:G	2.58711e-06	-2.20217e-10	-1.39711
156496834	chr5:156496834:T:C	6.79204e-07	-1.34354	-1.39094
156497038	chr5:156497038:A:G	5.30035e-06	-0.679878	-7.17427e-10
156497057	chr5:156497057:G:A	2.58657e-06	-2.20217e-10	-1.39732
156497342	chr5:156497342:C:T	5.93139e-05	-2.20217e-10	1.73519
156497860	chr5:156497860:G:C	6.81077e-07	-1.34888	-1.38285
156498938	chr5:156498938:G:C	0.000109333	-2.20217e-10	2.34675
156499039	chr5:156499039:CT:C	1.45003e-06	-1.62165	-0.354414
156499177	chr5:156499177:A:G	2.68309e-06	-2.20217e-10	-1.36068
156499260	chr5:156499260:G:C	6.47e-05	-2.20217e-10	1.82211
156499397	chr5:156499397:G:A	2.81952e-06	-2.20217e-10	-1.31109
156499534	chr5:156499534:G:A	8.60172e-07	-1.59605	-0.902225
156499652	chr5:156499652:G:A	8.59717e-07	-1.59523	-0.903578
156500139	chr5:156500139:C:G	2.80643e-06	-2.20217e-10	-1.31574
156500190	chr5:156500190:G:A	5.99516e-06	-0.556698	-7.17427e-10
156500332	chr5:156500332:C:T	7.67867e-07	-1.2365	-1.37529
156500533	chr5:156500533:G:A	1.801e-06	-1.28041	-0.478897
156500684	chr5:156500684:G:A	2.91937e-06	-2.20217e-10	-1.27628
156500774	chr5:156500774:G:A	2.62078e-06	-2.20217e-10	-1.38418
156501295	chr5:156501295:G:A	1.91291e-05	0.603559	-7.17427e-10
156501730	chr5:156501730:T:C	3.48961e-06	-1.09786	-7.17427e-10
156501780	chr5:156501780:C:T	5.83786e-07	-1.52908	-1.35679
156501884	chr5:156501884:C:T	3.90633e-06	-2.20217e-10	-0.985051
156501885	chr5:156501885:G:A	2.63926e-06	-2.20217e-10	-1.37715
156501988	chr5:156501988:G:A	2.58686e-06	-2.20217e-10	-1.39721
156502041	chr5:156502041:T:C	2.61586e-06	-2.20217e-10	-1.38606
156502147	chr5:156502147:C:T	4.00259e-06	-2.20217e-10	-0.960709
156502250	chr5:156502250:G:A	5.58734e-06	-0.627147	-7.17427e-10
156502269	chr5:156502269:A:G	2.09272e-06	-1.60919	-7.17427e-10
156502309	chr5:156502309:G:A	5.31472e-06	-0.67717	-7.17427e-10
156502318	chr5:156502318:T:A	2.26275e-06	-1.53107	-7.17427e-10
156502571	chr5:156502571:G:C	1.47455e-06	-0.574773	-1.38453
156502867	chr5:156502867:G:T	5.43125e-07	-1.56399	-1.39407
156503578	chr5:156503578:G:C	3.54443e-06	-2.20217e-10	-1.08227
156503597	chr5:156503597:C:T	5.85897e-07	-1.5268	-1.35546
156503602	chr5:156503602:G:A	4.12531e-06	-1.54516	0.614652
156503866	chr5:156503866:T:G	6.72388e-07	-1.35447	-1.3901
156503887	chr5:156503887:T:C	8.42301e-06	-2.20217e-10	-0.216684
156504576	chr5:156504576:G:A	2.62041e-06	-2.20217e-10	-1.38432
156504855	chr5:156504855:G:T	6.61803e-07	-1.36804	-1.3924
156505270	chr5:156505270:T:C	5.7919e-07	-1.55388	-1.33989
156505798	chr5:156505798:CA:C	2.60666e-06	-2.20217e-10	-1.38958
156505988	chr5:156505988:C:A	8.534e-07	-1.57366	-0.932517
156506140	chr5:156506140:G:A	5.51571e-06	-0.64005	-7.17427e-10
156506179	chr5:156506179:G:A	2.62686e-06	-2.20217e-10	-1.38186
156506491	chr5:156506491:C:T	5.6641e-06	-0.613503	-7.17427e-10
156506510	chr5:156506510:A:G	8.78209e-05	-2.20217e-10	2.12765
156506578	chr5:156506578:G:A	2.60373e-06	-2.20217e-10	-1.39071
156506659	chr5:156506659:A:G	3.11559e-06	-1.21123	-7.17427e-10
156506850	chr5:156506850:C:T	1.98413e-06	-1.56163	-0.100846
156506893	chr5:156506893:T:C	5.94813e-05	-2.20217e-10	1.73801
156507198	chr5:156507198:T:C	6.70989e-05	-2.20217e-10	1.85852
156507636	chr5:156507636:C:T	4.16387e-06	-2.20217e-10	-0.921207
156507702	chr5:156507702:C:T	3.423e-05	-2.20217e-10	1.18545
156507923	chr5:156507923:G:A	2.0809e-06	-1.61485	-7.17427e-10
156507960	chr5:156507960:G:A	5.30903e-07	-1.58359	-1.39724
156507981	chr5:156507981:CAAAG:C	2.65269e-06	-2.20217e-10	-1.37208
156508242	chr5:156508242:G:A	5.24993e-06	-0.689436	-7.17427e-10
156508463	chr5:156508463:T:G	4.1147e-05	-2.20217e-10	1.3695
156508476	chr5:156508476:C:T	7.13924e-06	-2.20217e-10	-0.382044
156508698	chr5:156508698:G:A	1.96484e-06	-0.77026	-0.90198
156508791	chr5:156508791:A:G	2.62637e-06	-2.20217e-10	-1.38205
156508826	chr5:156508826:A:G	6.30421e-07	-1.60026	-1.20876
156508836	chr5:156508836:T:A	4.64085e-05	-2.20217e-10	1.48983
156508981	chr5:156508981:C:A	1.54185e-06	-1.52997	-0.3847
156509930	chr5:156509930:C:T	2.61972e-06	-2.20217e-10	-1.38458
156510233	chr5:156510233:T:G	6.27325e-06	-2.20217e-10	-0.511356
156510248	chr5:156510248:C:T	2.09209e-06	-1.60949	-7.17427e-10
156510272	chr5:156510272:C:T	2.60708e-06	-2.20217e-10	-1.38942
156510640	chr5:156510640:G:A	5.89966e-07	-1.51778	-1.35756
156510781	chr5:156510781:GA:G	4.94313e-06	-0.749652	-7.17427e-10
156511222	chr5:156511222:C:A	2.66999e-06	-2.20217e-10	-1.36558
156511312	chr5:156511312:A:G	1.41102e-06	-1.00306	-1.00027
156511720	chr5:156511720:T:C	1.16118e-05	0.104373	-7.17427e-10
156512041	chr5:156512041:A:C	2.5878e-06	-2.20217e-10	-1.39684
156512063	chr5:156512063:G:A	2.67607e-06	-2.20217e-10	-1.3633
156512087	chr5:156512087:C:T	2.99767e-06	-2.20217e-10	-1.24982
156512246	chr5:156512246:A:G	2.63227e-06	-2.20217e-10	-1.3798
156512502	chr5:156512502:C:T	5.85294e-07	-1.48752	-1.39578
156512503	chr5:156512503:A:C	2.58955e-06	-2.20217e-10	-1.39617
156512646	chr5:156512646:A:G	2.6406e-06	-2.20217e-10	-1.37665
156512670	chr5:156512670:A:G	2.58941e-06	-2.20217e-10	-1.39622
156512783	chr5:156512783:A:C	7.06485e-06	-2.20217e-10	-0.392518
156512842	chr5:156512842:T:C	3.28194e-06	-2.20217e-10	-1.15922
156512847	chr5:156512847:G:A	1.23733e-06	-1.1368	-0.997895
156512925	chr5:156512925:G:A	3.85298e-05	-2.20217e-10	1.30378
156513116	chr5:156513116:T:C	1.87118e-06	-0.430177	-1.2909
156513195	chr5:156513195:T:C	1.74837e-05	-2.20217e-10	0.51362
156514228	chr5:156514228:G:A	5.83639e-07	-1.57541	-1.31072
156514386	chr5:156514386:T:G	3.70706e-06	-0.637693	-0.399717
156514599	chr5:156514599:A:G	3.01971e-06	-2.20217e-10	-1.24249
156514752	chr5:156514752:A:G	9.18508e-07	-1.31947	-1.11319
156514854	chr5:156514854:C:T	2.68197e-06	-2.20217e-10	-1.3611
156515202	chr5:156515202:A:G	4.95851e-06	-2.20217e-10	-0.746545
156515721	chr5:156515721:G:C	4.7599e-06	-2.20217e-10	-0.787425
156515722	chr5:156515722:C:T	1.10391e-05	-2.20217e-10	0.053791
156515735	chr5:156515735:C:T	6.1893e-07	-1.587	-1.24042
156515741	chr5:156515741:CA:C	5.04247e-06	-2.20217e-10	-0.729754
156515769	chr5:156515769:G:A	8.74462e-06	-2.20217e-10	-0.179212
156516124	chr5:156516124:G:A	2.59141e-06	-2.20217e-10	-1.39545
156516228	chr5:156516228:A:C	2.33411e-06	-0.20793	-1.29209
156516230	chr5:156516230:A:C	2.63332e-06	-2.20217e-10	-1.37941
156516295	chr5:156516295:C:CT	1.03748e-06	-0.951212	-1.35965
156516495	chr5:156516495:C:A	4.94575e-06	-2.20217e-10	-0.749122
156516497	chr5:156516497:A:T	5.07647e-06	-2.20217e-10	-0.723034
156516643	chr5:156516643:CAT:C	2.58677e-06	-2.20217e-10	-1.39724
156516677	chr5:156516677:G:A	4.94575e-06	-2.20217e-10	-0.749122
156516706	chr5:156516706:G:A	8.78985e-06	-2.20217e-10	-0.174053
156516807	chr5:156516807:G:A	8.74462e-06	-2.20217e-10	-0.179212
156516813	chr5:156516813:G:A	2.81886e-06	-1.31132	-7.17427e-10
156516816	chr5:156516816:A:G	6.3168e-05	1.79815	-7.17427e-10
156517320	chr5:156517320:T:C	3.57955e-06	-0.197293	-0.875119
156517726	chr5:156517726:A:G	7.65053e-07	-1.25454	-1.36092
156517748	chr5:156517748:C:T	2.59474e-06	-2.20217e-10	-1.39416
156518042	chr5:156518042:A:G	4.04017e-06	-2.20217e-10	-0.951363
156518305	chr5:156518305:G:A	9.54481e-07	-0.998388	-1.39585
156518354	chr5:156518354:C:A	4.94575e-06	-2.20217e-10	-0.749122
156518413	chr5:156518413:A:G	2.93113e-06	-1.27226	-7.17427e-10
156518421	chr5:156518421:C:T	7.05163e-07	-1.38175	-1.31523
156519122	chr5:156519122:T:C	4.94322e-06	-2.20217e-10	-0.749634
156519283	chr5:156519283:G:A	9.25543e-07	-1.27406	-1.15097
156519473	chr5:156519473:A:T	2.89258e-05	-2.20217e-10	1.01708
156519551	chr5:156519551:GA:G	9.68258e-07	-0.999522	-1.38039
156519943	chr5:156519943:T:C	4.95523e-06	-2.20217e-10	-0.747207
156519993	chr5:156519993:A:G	9.90457e-07	-1.46428	-0.892961
156520103	chr5:156520103:A:G	2.62996e-06	-0.68983	-0.690852
156520273	chr5:156520273:CA:C	1.02159e-06	-0.935376	-1.39092
156520466	chr5:156520466:A:G	1.08671e-06	-1.6034	-0.661088
156520615	chr5:156520615:C:T	9.17633e-06	-2.20217e-10	-0.131023
156521518	chr5:156521518:A:G	3.27375e-06	-2.20217e-10	-1.16171
156521547	chr5:156521547:A:G	3.36283e-06	-1.13487	-7.17427e-10
156521641	chr5:156521641:A:G	5.94039e-07	-1.53999	-1.32847
156521646	chr5:156521646:A:G	1.81165e-06	-1.54	-0.213407
156521883	chr5:156521883:G:A	7.02624e-07	-1.53515	-1.16543
156521960	chr5:156521960:G:T	9.94005e-07	-0.978937	-1.37473
156521993	chr5:156521993:C:T	8.60199e-07	-1.47549	-1.02275
156522047	chr5:156522047:G:A	1.70396e-06	-0.823469	-0.991227
156522171	chr5:156522171:C:T	2.10631e-06	-1.60271	-7.17427e-10
156522379	chr5:156522379:A:G	9.59042e-07	-1.00522	-1.38425
156522539	chr5:156522539:A:G	8.12115e-06	-2.20217e-10	-0.253179
156522889	chr5:156522889:G:C	9.40594e-06	-2.20217e-10	-0.10631
156523120	chr5:156523120:G:C	4.82155e-06	-2.20217e-10	-0.774554
156523121	chr5:156523121:A:G	7.35082e-07	-1.34946	-1.30597
156523285	chr5:156523285:A:G	8.73353e-07	-1.27352	-1.20954
156523388	chr5:156523388:G:A	8.69352e-07	-1.10538	-1.38227
156523686	chr5:156523686:T:G	1.97098e-06	-1.60659	-0.0625305
156523913	chr5:156523913:G:A	7.49865e-07	-1.55157	-1.08394
156524553	chr5:156524553:G:A	8.08561e-07	-1.33863	-1.22152
156524680	chr5:156524680:G:A	8.45102e-06	-2.20217e-10	-0.213363
156524890	chr5:156524890:G:A	2.59232e-06	-2.20217e-10	-1.3951
156525136	chr5:156525136:A:G	6.26549e-06	-2.20217e-10	-0.512594
156525216	chr5:156525216:A:G	7.80761e-06	-0.292552	-7.17427e-10
156525329	chr5:156525329:C:T	8.53261e-07	-1.33	-1.17634
156525359	chr5:156525359:G:C	9.56696e-06	-2.20217e-10	-0.0893351
156525450	chr5:156525450:G:T	3.7148e-06	-2.20217e-10	-1.03533
156525980	chr5:156525980:G:C	7.46026e-06	-2.20217e-10	-0.338061
156526043	chr5:156526043:C:T	2.50677e-06	-1.42865	-7.17427e-10
156526116	chr5:156526116:G:A	4.94575e-06	-2.20217e-10	-0.749122
156526262	chr5:156526262:A:G	4.42586e-06	-2.20217e-10	-0.860186
156526498	chr5:156526498:A:T	6.2208e-07	-1.51983	-1.30251
156526530	chr5:156526530:G:A	2.70318e-06	-2.20217e-10	-1.35322
156526755	chr5:156526755:A:G	5.56185e-06	-0.261185	-0.370535
156526909	chr5:156526909:A:G	7.86647e-07	-1.52809	-1.05954
156527309	chr5:156527309:G:A	1.01091e-06	-0.94021	-1.39659
156527505	chr5:156527505:T:C	8.88851e-07	-1.11453	-1.35095
156527904	chr5:156527904:C:T	9.6534e-07	-1.01545	-1.36748
156527943	chr5:156527943:C:T	2.35667e-06	-1.4904	-7.17427e-10
156528054	chr5:156528054:GT:G	4.97026e-06	-2.20217e-10	-0.744179
156528380	chr5:156528380:A:C	2.63055e-06	-2.20217e-10	-1.38046
156528645	chr5:156528645:T:C	6.12546e-06	-0.535196	-7.17427e-10
156529078	chr5:156529078:A:C	1.20103e-06	-1.58727	-0.577198
156529115	chr5:156529115:A:G	6.61391e-07	-1.52742	-1.23364
156529119	chr5:156529119:G:A	4.9382e-06	-2.20217e-10	-0.750649
156529269	chr5:156529269:A:G	1.71799e-06	-1.58081	-0.22568
156529381	chr5:156529381:G:A	4.06664e-06	-2.20217e-10	-0.944834
156529802	chr5:156529802:T:A	1.71149e-06	-1.56313	-0.247153
156529809	chr5:156529809:C:T	1.26688e-05	-0.190983	0.382473
156530031	chr5:156530031:C:A	7.93183e-07	-1.19301	-1.38634
156530091	chr5:156530091:G:A	9.7989e-06	-2.20217e-10	-0.0653803
156530384	chr5:156530384:A:G	6.72639e-06	-0.277846	-0.163766
156530429	chr5:156530429:G:T	6.7422e-07	-1.58105	-1.1608
156530636	chr5:156530636:G:A	2.68464e-06	-2.20217e-10	-1.3601
156530877	chr5:156530877:C:T	1.06548e-06	-1.08833	-1.19589
156531150	chr5:156531150:C:T	1.12389e-06	-1.61359	-0.617271
156531453	chr5:156531453:G:A	2.07405e-06	-1.61815	-7.17427e-10
156532463	chr5:156532463:A:T	1.01425e-06	-1.00154	-1.33196
156532664	chr5:156532664:C:T	7.26415e-07	-1.56237	-1.10492
156533079	chr5:156533079:G:A	9.53801e-07	-1.30751	-1.08744
156533159	chr5:156533159:G:T	7.29202e-07	-1.59166	-1.07179
156533241	chr5:156533241:G:C	2.59149e-06	-2.20217e-10	-1.39542
156533425	chr5:156533425:A:G	1.49863e-05	-2.20217e-10	0.359488
156533444	chr5:156533444:T:C	6.14172e-06	-0.532546	-7.17427e-10
156533666	chr5:156533666:A:G	4.89149e-06	-2.20217e-10	-0.760155
156533795	chr5:156533795:A:T	5.81034e-07	-1.59879	-1.29181
156533927	chr5:156533927:G:A	5.6819e-07	-1.55672	-1.35623
156534078	chr5:156534078:G:A	7.4856e-07	-1.59441	-1.04285
156534179	chr5:156534179:T:TA	6.28723e-06	-0.294285	-0.214846
156534192	chr5:156534192:A:T	5.14222e-06	-2.20217e-10	-0.710166
156534342	chr5:156534342:C:A	2.58981e-06	-2.20217e-10	-1.39607
156534763	chr5:156534763:G:A	1.12333e-06	-1.60037	-0.630991
156534853	chr5:156534853:A:G	5.03831e-06	-2.20217e-10	-0.73058
156535165	chr5:156535165:T:G	7.55762e-07	-1.54818	-1.0795
156535275	chr5:156535275:G:A	6.48157e-06	-0.478688	-7.17427e-10
156535639	chr5:156535639:C:T	5.68521e-06	-2.20217e-10	-0.609782
156536481	chr5:156536481:T:C	1.42032e-05	0.305813	-7.17427e-10
156536567	chr5:156536567:C:T	2.7358e-06	-2.20217e-10	-1.34123
156536630	chr5:156536630:T:G	5.87828e-07	-1.58556	-1.29341
156536854	chr5:156536854:G:A	8.71959e-06	-2.20217e-10	-0.182078
156537244	chr5:156537244:T:C	6.17221e-07	-1.58709	-1.24308
156537386	chr5:156537386:G:A	5.78979e-06	-2.20217e-10	-0.591554
156537502	chr5:156537502:CACACAG:C	3.6675e-06	-2.20217e-10	-1.04814
156537580	chr5:156537580:G:T	5.28331e-06	-2.20217e-10	-0.683098
156537862	chr5:156537862:T:C	5.90777e-07	-1.54022	-1.33375
156538004	chr5:156538004:C:T	2.79705e-06	-2.20217e-10	-1.31908
156538055	chr5:156538055:A:G	2.44389e-06	-1.45406	-7.17427e-10
156538331	chr5:156538331:G:A	5.23316e-07	-1.61066	-1.38456
156538777	chr5:156538777:G:A	8.13384e-06	-2.20217e-10	-0.251618
156538937	chr5:156538937:T:G	5.71521e-07	-1.56016	-1.34695
156539077	chr5:156539077:G:T	7.56266e-07	-1.41398	-1.21304
156539339	chr5:156539339:G:C	6.50962e-06	-2.20217e-10	-0.47437
156539473	chr5:156539473:T:C	7.7543e-07	-1.5534	-1.04859
156539651	chr5:156539651:C:T	5.8174e-06	-2.20217e-10	-0.586797
156540249	chr5:156540249:A:G	6.13463e-06	-0.533701	-7.17427e-10
156540300	chr5:156540300:G:A	8.98247e-07	-1.17891	-1.27605
156540499	chr5:156540499:C:T	6.4248e-07	-1.56048	-1.22959
156540552	chr5:156540552:C:T	9.06995e-07	-1.19057	-1.2547
156540634	chr5:156540634:A:G	8.50723e-07	-1.1269	-1.38242
156540718	chr5:156540718:C:T	6.24187e-07	-1.56858	-1.25038
156540809	chr5:156540809:A:G	2.80081e-06	-2.20217e-10	-1.31774
156540909	chr5:156540909:C:T	1.07334e-05	-2.20217e-10	0.0257127
156540964	chr5:156540964:T:A	1.16643e-06	-0.992514	-1.20119
156541163	chr5:156541163:A:G	1.077e-05	-2.20217e-10	0.0291113
156541261	chr5:156541261:G:A	6.24196e-07	-1.56775	-1.25119
156541773	chr5:156541773:T:G	1.06583e-05	-2.20217e-10	0.0186922
156541822	chr5:156541822:T:A	9.2346e-06	-2.20217e-10	-0.124693
156541853	chr5:156541853:G:A	1.12402e-05	-2.20217e-10	0.071848
156541989	chr5:156541989:G:A	6.98669e-06	-0.403643	-7.17427e-10
156541996	chr5:156541996:G:A	6.63481e-06	-0.455321	-7.17427e-10
156542136	chr5:156542136:T:C	2.72782e-06	-2.20217e-10	-1.34415
156542152	chr5:156542152:A:G	5.76304e-07	-1.53345	-1.36532
156542326	chr5:156542326:C:G	5.24178e-06	-2.20217e-10	-0.690989
156542541	chr5:156542541:C:T	2.59203e-06	-2.20217e-10	-1.39521
156542949	chr5:156542949:T:A	5.75802e-07	-1.57458	-1.32506
156543329	chr5:156543329:T:C	3.93618e-06	-2.20217e-10	-0.977439
156543456	chr5:156543456:A:C	8.76449e-07	-1.48435	-0.995175
156543476	chr5:156543476:G:A	5.9256e-07	-1.61458	-1.25637
156543597	chr5:156543597:C:T	2.92374e-06	-1.00583	-0.268959
156543606	chr5:156543606:T:C	4.89481e-06	-2.20217e-10	-0.759475
156543869	chr5:156543869:C:T	1.19708e-05	-2.20217e-10	0.134821
156543901	chr5:156543901:C:G	3.5495e-06	-0.862961	-0.217884
156544209	chr5:156544209:T:A	1.10208e-05	-2.20217e-10	0.0521328
156544312	chr5:156544312:C:T	1.23189e-06	-0.902986	-1.23611
156544501	chr5:156544501:A:G	1.4821e-06	-0.767099	-1.18709
156544637	chr5:156544637:C:G	1.75847e-06	-0.71456	-1.06865
156544783	chr5:156544783:T:G	6.22014e-07	-1.54675	-1.2757
156544828	chr5:156544828:A:G	2.77251e-06	-2.20217e-10	-1.3279
156545624	chr5:156545624:C:T	6.11565e-07	-1.56582	-1.27357
156545631	chr5:156545631:C:T	2.71254e-06	-2.20217e-10	-1.34976
156545770	chr5:156545770:C:T	8.32362e-07	-1.21821	-1.31293
156545820	chr5:156545820:C:T	6.26511e-06	-2.20217e-10	-0.512655
156545833	chr5:156545833:A:G	7.41092e-06	0.0283638	-0.37306
156546348	chr5:156546348:A:G	7.14382e-07	-1.61732	-1.06666
156546763	chr5:156546763:A:G	3.32876e-06	-2.20217e-10	-1.14505
156547371	chr5:156547371:A:G	6.13996e-06	-2.20217e-10	-0.532832
156547477	chr5:156547477:C:T	1.2731e-06	-1.04212	-1.06408
156547563	chr5:156547563:C:T	2.75192e-06	-2.20217e-10	-1.33535
156547801	chr5:156547801:A:G	6.89594e-06	-0.416717	-7.17427e-10
156547884	chr5:156547884:A:G	3.59526e-06	-2.20217e-10	-1.06803
156548254	chr5:156548254:G:T	6.38675e-07	-1.53592	-1.2601
156548509	chr5:156548509:A:G	6.23158e-06	-2.20217e-10	-0.518021
156548982	chr5:156548982:C:T	5.67458e-06	-2.20217e-10	-0.611654
156549399	chr5:156549399:G:T	3.49311e-06	-2.20217e-10	-1.09686
156549615	chr5:156549615:C:A	5.91751e-06	-2.20217e-10	-0.569734
156549787	chr5:156549787:T:C	5.78803e-07	-1.53376	-1.36068
156549987	chr5:156549987:C:T	5.84538e-06	-2.20217e-10	-0.582
156550398	chr5:156550398:C:T	6.30043e-06	-2.20217e-10	-0.507033
156550757	chr5:156550757:T:C	6.54545e-06	-2.20217e-10	-0.468881
156550967	chr5:156550967:G:A	2.73206e-06	-2.20217e-10	-1.34259
156551581	chr5:156551581:C:T	5.50647e-07	-1.54826	-1.39605
156552055	chr5:156552055:A:G	2.81528e-06	-2.20217e-10	-1.31259
156552174	chr5:156552174:C:T	1.45426e-06	-1.59944	-0.373717
156552817	chr5:156552817:T:C	4.23065e-06	-2.20217e-10	-0.905294
156553141	chr5:156553141:C:T	1.48004e-06	-1.36274	-0.592847
156553178	chr5:156553178:C:T	1.19139e-05	-2.20217e-10	0.130056
156553354	chr5:156553354:C:A	5.4932e-07	-1.59419	-1.35254
156553408	chr5:156553408:C:T	4.47352e-06	-0.849476	-7.17427e-10
156553511	chr5:156553511:G:A	7.79971e-06	-0.293564	-7.17427e-10
156553720	chr5:156553720:C:A	5.31152e-07	-1.60474	-1.37562
156553724	chr5:156553724:A:C	3.82209e-06	-2.20217e-10	-1.00685
156553938	chr5:156553938:T:C	5.91751e-06	-2.20217e-10	-0.569734
156553969	chr5:156553969:T:C	2.60608e-06	-2.20217e-10	-1.3898
156553976	chr5:156553976:G:A	9.73139e-06	-2.20217e-10	-0.0722941
156554602	chr5:156554602:C:G	2.69999e-06	-2.20217e-10	-1.3544
156554665	chr5:156554665:C:A	2.58925e-06	-2.20217e-10	-1.39628
156554718	chr5:156554718:T:C	6.1878e-06	-2.20217e-10	-0.525071
156554864	chr5:156554864:G:A	1.50047e-06	-1.59763	-0.344243
156554877	chr5:156554877:T:C	6.50898e-06	-2.20217e-10	-0.474468
156555273	chr5:156555273:C:T	3.67989e-06	-2.20217e-10	-1.04477
156555331	chr5:156555331:T:C	1.70113e-06	-0.429544	-1.38681
156555541	chr5:156555541:C:T	6.69082e-07	-1.46587	-1.28363
156555776	chr5:156555776:A:G	6.72087e-07	-1.46376	-1.28126
156555911	chr5:156555911:AT:A	2.59436e-06	-2.20217e-10	-1.39431
156556131	chr5:156556131:A:C	5.93615e-06	-2.20217e-10	-0.566589
156556708	chr5:156556708:T:C	3.22019e-06	-1.17821	-7.17427e-10
156557321	chr5:156557321:T:G	5.91751e-06	-2.20217e-10	-0.569734
156557538	chr5:156557538:A:T	6.11176e-06	-2.20217e-10	-0.537435
156557551	chr5:156557551:C:A	1.39708e-06	-1.3665	-0.64676
156557584	chr5:156557584:A:G	1.10711e-06	-1.58895	-0.656951
156558023	chr5:156558023:G:A	8.61152e-07	-1.3272	-1.16994
156558832	chr5:156558832:A:C	6.02918e-06	-2.20217e-10	-0.55104
156558903	chr5:156558903:G:C	6.55752e-07	-1.4418	-1.32782
156558962	chr5:156558962:C:T	2.58907e-06	-2.20217e-10	-1.39635
156559054	chr5:156559054:C:T	2.17542e-06	-1.57043	-7.17427e-10
156559065	chr5:156559065:C:G	7.79108e-07	-1.48338	-1.11388
156559208	chr5:156559208:C:T	1.54613e-05	0.390689	-7.17427e-10
156559313	chr5:156559313:G:T	1.63702e-06	-1.38717	-0.467603
156559356	chr5:156559356:G:A	9.06588e-07	-1.55882	-0.886899
156559676	chr5:156559676:G:C	5.45625e-07	-1.59416	-1.35931
156559992	chr5:156559992:C:G	8.91118e-07	-1.54191	-0.921015
156559993	chr5:156559993:T:A	7.16952e-07	-1.31911	-1.36129
156560313	chr5:156560313:C:A	9.76459e-06	-2.20217e-10	-0.0688879
156560480	chr5:156560480:T:C	2.81682e-06	-2.20217e-10	-1.31204
156560513	chr5:156560513:G:A	7.61674e-07	-1.48268	-1.1372
156560611	chr5:156560611:C:T	9.32647e-06	-2.20217e-10	-0.114794
156560612	chr5:156560612:G:A	3.73066e-06	-2.20217e-10	-1.03106
156560834	chr5:156560834:G:A	9.93381e-06	-2.20217e-10	-0.0517063
156560842	chr5:156560842:A:G	6.32945e-06	-2.20217e-10	-0.502438
156560888	chr5:156560888:G:A	7.48633e-07	-1.45895	-1.17821
156561061	chr5:156561061:CACAGAT:C	2.01073e-06	-1.38656	-0.262587
156561117	chr5:156561117:C:T	6.68803e-07	-1.35357	-1.39635
156561218	chr5:156561218:C:T	1.04763e-06	-0.990041	-1.31108
156561294	chr5:156561294:C:A	6.23723e-06	-2.20217e-10	-0.517114
156561584	chr5:156561584:C:T	2.59339e-06	-2.20217e-10	-1.39468
156561837	chr5:156561837:C:G	1.88417e-06	-1.41894	-0.295224
156562054	chr5:156562054:T:C	1.09857e-06	-0.939748	-1.31389
156562371	chr5:156562371:A:G	2.63065e-06	-2.20217e-10	-1.38042
156562488	chr5:156562488:G:A	5.90249e-06	-2.20217e-10	-0.572277
156562580	chr5:156562580:G:A	1.10411e-06	-1.06202	-1.18659
156562656	chr5:156562656:T:G	1.13816e-06	-0.837339	-1.3809
156562714	chr5:156562714:A:G	5.99699e-07	-1.49585	-1.36313
156562840	chr5:156562840:T:C	7.28837e-07	-1.56727	-1.09668
156562907	chr5:156562907:A:G	3.72202e-06	-2.20217e-10	-1.03338
156563111	chr5:156563111:C:T	5.91751e-06	-2.20217e-10	-0.569734
156563137	chr5:156563137:T:A	6.14621e-07	-1.43958	-1.39482
156563213	chr5:156563213:C:T	2.64434e-06	-1.37523	-7.17427e-10
156563363	chr5:156563363:T:A	5.8245e-06	-2.20217e-10	-0.585577
156563732	chr5:156563732:G:A	7.16132e-07	-1.56469	-1.11685
156563752	chr5:156563752:GT:G	8.5099e-07	-1.13084	-1.37817
156563925	chr5:156563925:G:A	2.61353e-06	-2.20217e-10	-1.38695
156563995	chr5:156563995:G:A	6.98303e-07	-1.35065	-1.3561
156564176	chr5:156564176:G:A	8.71189e-07	-1.12705	-1.3585
156564307	chr5:156564307:G:A	2.71712e-06	-2.20217e-10	-1.34808
156564311	chr5:156564311:T:A	2.74797e-06	-2.20217e-10	-1.33679
156564374	chr5:156564374:C:T	6.19997e-06	-2.20217e-10	-0.523106
156564625	chr5:156564625:G:A	8.75947e-07	-1.61025	-0.869848
156564697	chr5:156564697:T:C	7.94113e-07	-1.24858	-1.3296
156564860	chr5:156564860:T:C	5.17285e-06	-2.20217e-10	-0.704227
156565290	chr5:156565290:G:C	3.07254e-06	-2.20217e-10	-1.22515
156565653	chr5:156565653:C:T	9.66867e-06	-2.20217e-10	-0.0787602
156565700	chr5:156565700:C:T	6.1181e-06	-2.20217e-10	-0.536399
156565753	chr5:156565753:G:T	9.5788e-06	-2.20217e-10	-0.0880978
156565887	chr5:156565887:T:A	2.64414e-06	-2.20217e-10	-1.3753
156565911	chr5:156565911:G:A	5.72359e-07	-1.57967	-1.32597
156566129	chr5:156566129:A:G	5.69914e-07	-1.53959	-1.37033
156566238	chr5:156566238:G:A	1.01103e-05	-2.20217e-10	-0.034093
156566377	chr5:156566377:A:T	6.3013e-07	-1.55212	-1.25736
156566599	chr5:156566599:T:G	1.0001e-05	-2.20217e-10	-0.0449687
156567143	chr5:156567143:G:C	2.62238e-06	-2.20217e-10	-1.38357
156567305	chr5:156567305:G:A	4.67787e-06	-2.20217e-10	-0.804808
156567416	chr5:156567416:AGATAGATAGATAGATG:A	5.66422e-06	-0.613481	-7.17427e-10
156567523	chr5:156567523:C:T	5.35638e-07	-1.60064	-1.37131
156567580	chr5:156567580:G:A	5.64343e-06	-0.617158	-7.17427e-10
156567686	chr5:156567686:A:C	4.63912e-06	-2.20217e-10	-0.813126
156567791	chr5:156567791:TAATC:T	2.81135e-06	-2.20217e-10	-1.31399
156568288	chr5:156568288:G:T	1.01479e-05	-2.20217e-10	-0.0303862
156568308	chr5:156568308:C:T	7.67698e-07	-1.23306	-1.37894
156568420	chr5:156568420:C:A	5.7417e-07	-1.5904	-1.31208
156568433	chr5:156568433:A:G	5.26367e-07	-1.59323	-1.39617
156568482	chr5:156568482:C:T	5.79438e-07	-1.57148	-1.32187
156569054	chr5:156569054:G:A	5.14439e-06	-2.20217e-10	-0.709743
156569475	chr5:156569475:C:A	5.82151e-06	-2.20217e-10	-0.58609
156569527	chr5:156569527:G:A	5.81869e-06	-2.20217e-10	-0.586575
156569726	chr5:156569726:A:G	9.59791e-06	-2.20217e-10	-0.0861051
156569922	chr5:156569922:C:T	7.44043e-07	-1.27028	-1.37302
156569924	chr5:156569924:G:A	1.00956e-05	-2.20217e-10	-0.0355529
156570547	chr5:156570547:T:C	5.89707e-06	-2.20217e-10	-0.573195
156570590	chr5:156570590:G:A	9.48284e-06	-2.20217e-10	-0.0981668
156571085	chr5:156571085:C:T	2.65559e-06	-2.20217e-10	-1.37099
156571299	chr5:156571299:G:A	8.0666e-06	-2.20217e-10	-0.259919
156571796	chr5:156571796:G:A	5.9429e-07	-1.47198	-1.39606
156572147	chr5:156572147:A:G	8.79052e-07	-1.54619	-0.930373
156572202	chr5:156572202:T:C	6.41018e-06	-2.20217e-10	-0.489764
156572299	chr5:156572299:G:A	3.0148e-06	-2.20217e-10	-1.24412
156572305	chr5:156572305:C:A	1.05439e-05	-2.20217e-10	0.00789911
156572355	chr5:156572355:A:G	1.00956e-05	-2.20217e-10	-0.0355529
156572369	chr5:156572369:T:C	2.39054e-06	-1.47613	-7.17427e-10
156572800	chr5:156572800:A:G	8.84349e-07	-1.37571	-1.09484
156572806	chr5:156572806:T:C	8.03118e-07	-1.17046	-1.39645
156572962	chr5:156572962:G:T	4.47671e-06	-2.20217e-10	-0.848762
156573015	chr5:156573015:T:C	3.10602e-06	-1.21431	-7.17427e-10
156573052	chr5:156573052:A:AT	5.63475e-06	-2.20217e-10	-0.618698
156573250	chr5:156573250:C:T	6.13138e-06	-2.20217e-10	-0.534231
156573523	chr5:156573523:G:A	2.69411e-06	-2.20217e-10	-1.35658
156573676	chr5:156573676:G:A	7.76557e-07	-1.20385	-1.39669
156573834	chr5:156573834:T:C	5.33829e-06	-2.20217e-10	-0.672745
156573900	chr5:156573900:C:T	8.07717e-06	-2.20217e-10	-0.258609
156574035	chr5:156574035:G:A	6.25946e-07	-1.55085	-1.26529
156574244	chr5:156574244:G:T	5.78695e-07	-1.54216	-1.35247
156574466	chr5:156574466:A:G	5.61459e-07	-1.55744	-1.36743
156574635	chr5:156574635:C:T	6.0188e-07	-1.57179	-1.28356
156575428	chr5:156575428:G:A	7.45715e-07	-1.27812	-1.36294
156575809	chr5:156575809:G:A	7.76757e-07	-1.47754	-1.12274
156576084	chr5:156576084:C:T	2.70873e-06	-2.20217e-10	-1.35117
156576406	chr5:156576406:G:A	5.43469e-06	-2.20217e-10	-0.654848
156576428	chr5:156576428:C:T	6.21491e-06	-2.20217e-10	-0.520699
156576539	chr5:156576539:C:T	2.12326e-06	-1.33339	-0.261312
156576667	chr5:156576667:T:G	5.58077e-07	-1.60806	-1.32285
156576927	chr5:156576927:T:C	2.89835e-06	-1.28351	-7.17427e-10
156576931	chr5:156576931:A:G	2.73135e-06	-2.20217e-10	-1.34286
156577001	chr5:156577001:T:G	1.47165e-05	-2.20217e-10	0.341315
156577370	chr5:156577370:C:G	1.22404e-06	-1.02902	-1.11647
156577658	chr5:156577658:A:G	5.17894e-07	-1.61265	-1.39298
156577695	chr5:156577695:A:T	2.70403e-06	-1.35291	-7.17427e-10
156578230	chr5:156578230:A:G	8.12938e-06	-0.252166	-7.17427e-10
156578263	chr5:156578263:C:A	5.49115e-06	-2.20217e-10	-0.644513
156578429	chr5:156578429:C:A	7.18912e-07	-1.62269	-1.05498
156579074	chr5:156579074:T:C	2.66741e-06	-2.20217e-10	-1.36654
156579076	chr5:156579076:G:A	2.67506e-06	-2.20217e-10	-1.36368
156579088	chr5:156579088:T:C	2.66799e-06	-2.20217e-10	-1.36632
156579146	chr5:156579146:T:C	4.19623e-06	-2.20217e-10	-0.913465
156579349	chr5:156579349:G:T	6.13458e-07	-1.439	-1.3973
156579420	chr5:156579420:T:C	3.5968e-06	-2.20217e-10	-1.06761
156579669	chr5:156579669:A:G	5.71719e-07	-1.58002	-1.32674
156579692	chr5:156579692:T:C	9.17769e-06	-2.20217e-10	-0.130875
156580014	chr5:156580014:G:A	5.81579e-06	-2.20217e-10	-0.587074
156580225	chr5:156580225:A:T	5.51542e-06	-0.640103	-7.17427e-10
156580226	chr5:156580226:A:G	8.01407e-07	-1.60365	-0.965391
156580237	chr5:156580237:T:G	2.98505e-06	-2.20217e-10	-1.25403
156580356	chr5:156580356:C:T	5.8034e-06	-2.20217e-10	-0.589207
156580361	chr5:156580361:C:A	7.30615e-07	-1.6174	-1.04412
156580386	chr5:156580386:G:A	7.48749e-07	-1.54118	-1.09582
156580724	chr5:156580724:T:A	9.18863e-06	-2.20217e-10	-0.129684
156580809	chr5:156580809:T:C	5.45905e-07	-1.59629	-1.35667
156580854	chr5:156580854:A:G	3.62565e-06	-2.20217e-10	-1.05962
156580961	chr5:156580961:T:G	8.76788e-07	-1.14987	-1.32927
156581153	chr5:156581153:G:A	7.04371e-07	-1.45275	-1.24535
156581213	chr5:156581213:G:A	2.89471e-06	-2.20217e-10	-1.28477
156581438	chr5:156581438:C:T	1.11584e-05	-2.20217e-10	0.0645383
156581617	chr5:156581617:C:A	7.74049e-07	-1.59049	-1.01328
156581762	chr5:156581762:G:A	1.17797e-06	-0.950665	-1.2332
156581814	chr5:156581814:A:G	2.89524e-06	-2.20217e-10	-1.28458
156582036	chr5:156582036:C:T	1.14966e-06	-1.58678	-0.621408
156582075	chr5:156582075:T:G	1.24564e-06	-1.41599	-0.712007
156582224	chr5:156582224:T:C	2.60262e-06	-2.20217e-10	-1.39113
156582283	chr5:156582283:C:T	3.57555e-06	-2.20217e-10	-1.07353
156582284	chr5:156582284:G:A	1.20396e-05	-2.20217e-10	0.140554
156582710	chr5:156582710:C:A	1.10917e-06	-1.6079	-0.636134
156582825	chr5:156582825:A:G	3.94328e-06	-2.20217e-10	-0.975638
156582894	chr5:156582894:G:T	4.59424e-06	-2.20217e-10	-0.822848
156584242	chr5:156584242:A:G	1.29495e-05	-2.20217e-10	0.213409
156584264	chr5:156584264:T:C	2.35084e-06	-1.32299	-0.169883
156584416	chr5:156584416:G:A	1.09793e-06	-1.59493	-0.659295
156584565	chr5:156584565:A:G	2.97048e-06	-0.0138866	-1.24504
156584701	chr5:156584701:A:C	2.61386e-06	-2.20217e-10	-1.38682
156585038	chr5:156585038:T:C	7.20837e-07	-1.61354	-1.06145
156585069	chr5:156585069:T:C	3.4953e-06	-2.20217e-10	-1.09623
156585183	chr5:156585183:C:T	7.6882e-07	-1.51528	-1.09527
156585501	chr5:156585501:T:C	1.15662e-05	-2.20217e-10	0.100436
156585997	chr5:156585997:A:G	2.06393e-06	-1.62304	-7.17427e-10
156586344	chr5:156586344:G:A	1.21882e-06	-1.30298	-0.846783
156586460	chr5:156586460:C:T	2.45546e-06	-0.0839165	-1.36542
156586677	chr5:156586677:A:G	1.23463e-06	-1.31383	-0.823043
156586821	chr5:156586821:G:T	1.0864e-06	-1.60297	-0.661813
156587169	chr5:156587169:T:G	9.78336e-06	-2.20217e-10	-0.0669673
156587849	chr5:156587849:C:T	7.95709e-07	-1.5764	-0.999769
156588135	chr5:156588135:T:TA	2.60153e-06	-2.20217e-10	-1.39155
156588349	chr5:156588349:T:C	6.64679e-07	-1.61875	-1.13735
156588440	chr5:156588440:C:A	2.26414e-06	-0.17904	-1.35141
156588637	chr5:156588637:A:G	2.20662e-06	-1.55619	-7.17427e-10
156588920	chr5:156588920:T:C	2.28604e-06	-1.52083	-7.17427e-10
156589191	chr5:156589191:T:A	3.57172e-06	-2.20217e-10	-1.0746
156589385	chr5:156589385:C:G	2.68543e-06	-2.20217e-10	-1.35981
156590075	chr5:156590075:A:G	9.92914e-07	-1.38143	-0.973328
156590079	chr5:156590079:A:G	7.04687e-07	-1.60372	-1.09393
156590151	chr5:156590151:G:A	7.40547e-07	-1.59218	-1.05584
156590589	chr5:156590589:T:C	7.88268e-07	-1.18842	-1.39715
156590621	chr5:156590621:T:C	3.96701e-06	-2.20217e-10	-0.969638
156590958	chr5:156590958:T:C	1.49917e-06	-1.61054	-0.332203
156591354	chr5:156591354:A:G	5.35223e-07	-1.5754	-1.39732
156591397	chr5:156591397:T:A	6.01521e-06	-2.20217e-10	-0.55336
156591911	chr5:156591911:T:G	2.59596e-06	-2.20217e-10	-1.39369
156592283	chr5:156592283:A:T	2.06433e-06	-1.62284	-7.17427e-10
156592300	chr5:156592300:G:A	5.43217e-07	-1.56241	-1.39549
156592369	chr5:156592369:C:T	5.45388e-07	-1.56033	-1.39358
156592471	chr5:156592471:A:G	5.29195e-06	-2.20217e-10	-0.681463
156592909	chr5:156592909:G:A	5.4646e-07	-1.55906	-1.39289
156593312	chr5:156593312:TC:T	2.59279e-06	-2.20217e-10	-1.39491
156593488	chr5:156593488:G:A	2.58656e-06	-2.20217e-10	-1.39732
156593552	chr5:156593552:G:C	5.19183e-06	-2.20217e-10	-0.700565
156593773	chr5:156593773:C:G	5.29713e-06	-2.20217e-10	-0.680485
156594268	chr5:156594268:T:C	8.25183e-07	-1.29354	-1.24626
156594406	chr5:156594406:C:G	2.58659e-06	-2.20217e-10	-1.39731
156594516	chr5:156594516:T:C	5.16847e-07	-1.61239	-1.39527
156594761	chr5:156594761:A:G	4.71831e-06	-2.20217e-10	-0.796201
156595297	chr5:156595297:G:C	8.7726e-06	-0.176018	-7.17427e-10
156595301	chr5:156595301:G:T	2.59196e-06	-2.20217e-10	-1.39524
156595519	chr5:156595519:A:C	5.13071e-07	-1.6188	-1.39619
156595564	chr5:156595564:A:T	5.46358e-07	-1.58051	-1.37162
156595653	chr5:156595653:A:C	5.1749e-06	-2.20217e-10	-0.703831
156595780	chr5:156595780:A:G	5.14846e-06	-2.20217e-10	-0.708952
156596012	chr5:156596012:G:A	2.7941e-06	-2.20217e-10	-1.32014
156596069	chr5:156596069:G:C	2.60306e-06	-2.20217e-10	-1.39096
156596379	chr5:156596379:T:C	5.13404e-06	-2.20217e-10	-0.711758
156596410	chr5:156596410:A:G	5.82096e-06	-2.20217e-10	-0.586185
156596840	chr5:156596840:C:A	8.08355e-07	-1.4648	-1.0956
156597257	chr5:156597257:TTTCTCTGGGTTGTAGGCGAGTATATTAGTCTG:T	2.59758e-06	-2.20217e-10	-1.39307
156597424	chr5:156597424:A:AT	5.21693e-06	-2.20217e-10	-0.695741
156597586	chr5:156597586:C:T	5.70866e-06	-2.20217e-10	-0.605665
156597608	chr5:156597608:G:A	7.97193e-07	-1.59746	-0.976851
156597673	chr5:156597673:T:A	5.69934e-07	-1.57914	-1.33074
156597700	chr5:156597700:G:A	2.59084e-06	-2.20217e-10	-1.39567
156597764	chr5:156597764:AG:A	5.64697e-07	-1.58868	-1.33044
156598101	chr5:156598101:G:A	5.27113e-06	-2.20217e-10	-0.685405
156598124	chr5:156598124:A:G	5.09216e-06	-2.20217e-10	-0.719949
156598457	chr5:156598457:G:A	2.59585e-06	-2.20217e-10	-1.39374
156598774	chr5:156598774:A:G	2.70043e-06	-1.35424	-7.17427e-10
156598864	chr5:156598864:T:G	7.32507e-06	-0.356348	-7.17427e-10
156598894	chr5:156598894:C:T	2.75646e-06	-2.20217e-10	-1.3337
156598944	chr5:156598944:G:A	4.41359e-06	-2.20217e-10	-0.862963
156599433	chr5:156599433:G:T	6.46516e-07	-1.39257	-1.39124
156600139	chr5:156600139:C:T	5.71079e-07	-1.57751	-1.33036
156600284	chr5:156600284:T:C	2.73721e-06	-2.20217e-10	-1.34071
156600361	chr5:156600361:C:G	2.60224e-06	-2.20217e-10	-1.39128
156600376	chr5:156600376:T:A	2.0693e-06	-1.62044	-7.17427e-10
156601292	chr5:156601292:C:T	5.47552e-07	-1.5945	-1.35545
156601430	chr5:156601430:A:C	2.64265e-06	-2.20217e-10	-1.37587
156601825	chr5:156601825:A:G	1.90899e-06	-1.24866	-0.452418
156601840	chr5:156601840:C:T	7.50998e-06	-0.331418	-7.17427e-10
156601883	chr5:156601883:G:A	4.96529e-06	-2.20217e-10	-0.745179
156601897	chr5:156601897:G:A	1.57719e-05	-2.20217e-10	0.41058
156601919	chr5:156601919:G:C	6.32753e-06	-2.20217e-10	-0.50274
156602027	chr5:156602027:T:C	2.77268e-06	-2.20217e-10	-1.32784
156602155	chr5:156602155:CT:C	2.78119e-06	-2.20217e-10	-1.32477
156602301	chr5:156602301:C:CACA	2.78238e-06	-2.20217e-10	-1.32435
156602505	chr5:156602505:T:G	2.59158e-06	-2.20217e-10	-1.39538
156602605	chr5:156602605:T:C	2.89318e-06	-2.20217e-10	-1.28529
156602728	chr5:156602728:C:T	5.27846e-07	-1.59253	-1.39407
156603018	chr5:156603018:A:T	2.77174e-06	-2.20217e-10	-1.32817
156603032	chr5:156603032:AGT:A	7.39053e-07	-1.33997	-1.31007
156603107	chr5:156603107:A:C	2.77657e-06	-2.20217e-10	-1.32643
156603128	chr5:156603128:G:T	6.16004e-06	-2.20217e-10	-0.529567
156603237	chr5:156603237:C:T	6.08669e-06	-2.20217e-10	-0.541547
156603286	chr5:156603286:G:A	2.89455e-06	-2.20217e-10	-1.28482
156603572	chr5:156603572:A:G	5.78477e-06	-2.20217e-10	-0.592423
156603936	chr5:156603936:T:C	5.33035e-07	-1.58119	-1.39563
156604045	chr5:156604045:A:G	4.45174e-06	-2.20217e-10	-0.854356
156604079	chr5:156604079:A:T	2.788e-06	-2.20217e-10	-1.32233
156604114	chr5:156604114:T:C	6.22808e-06	-2.20217e-10	-0.518583
156604310	chr5:156604310:A:C	5.37224e-07	-1.57167	-1.39732
156604598	chr5:156604598:A:G	2.78825e-06	-2.20217e-10	-1.32224
156604875	chr5:156604875:A:G	7.81453e-07	-1.28563	-1.30862
156605204	chr5:156605204:C:A	7.13092e-06	-0.383211	-7.17427e-10
156605320	chr5:156605320:A:G	5.36553e-07	-1.57297	-1.39727
156605402	chr5:156605402:A:G	5.58822e-07	-1.59177	-1.3378
156605672	chr5:156605672:A:C	8.06597e-07	-1.30249	-1.26009
156605926	chr5:156605926:T:C	5.45659e-06	-2.20217e-10	-0.650826
156605934	chr5:156605934:T:G	2.60164e-06	-2.20217e-10	-1.39151
156605971	chr5:156605971:A:G	5.23469e-06	-2.20217e-10	-0.692343
156606045	chr5:156606045:C:T	5.40629e-07	-1.56708	-1.3956
156606229	chr5:156606229:C:G	5.88188e-06	-0.575773	-7.17427e-10
156606261	chr5:156606261:C:T	5.16405e-06	-0.70593	-7.17427e-10
156606700	chr5:156606700:C:G	5.49043e-06	-2.20217e-10	-0.644644
156606983	chr5:156606983:G:A	5.64711e-07	-1.58871	-1.33038
156607305	chr5:156607305:A:T	5.29249e-06	-2.20217e-10	-0.681362
156607463	chr5:156607463:G:A	4.56862e-06	-2.20217e-10	-0.82844
156607555	chr5:156607555:A:C	7.31051e-06	-0.358337	-7.17427e-10
156607657	chr5:156607657:C:T	5.29632e-06	-2.20217e-10	-0.680638
156607659	chr5:156607659:G:T	3.86402e-06	-2.20217e-10	-0.995944
156607738	chr5:156607738:A:G	8.00025e-07	-1.60288	-0.967881
156607830	chr5:156607830:T:C	3.85336e-06	-2.20217e-10	-0.998705
156607893	chr5:156607893:C:T	5.27523e-06	-0.684629	-7.17427e-10
156608313	chr5:156608313:T:C	7.40656e-06	-0.345285	-7.17427e-10
156608441	chr5:156608441:G:C	5.60691e-07	-1.60146	-1.32478
156608446	chr5:156608446:G:A	2.59254e-06	-2.20217e-10	-1.39501
156608461	chr5:156608461:C:A	1.04158e-06	-0.964242	-1.34267
156608675	chr5:156608675:T:G	4.05701e-06	-2.20217e-10	-0.947203
156608681	chr5:156608681:T:G	4.25605e-06	-2.20217e-10	-0.89931
156608708	chr5:156608708:C:T	4.27221e-06	-2.20217e-10	-0.895518
156608728	chr5:156608728:C:T	2.59279e-06	-2.20217e-10	-1.39491
156609029	chr5:156609029:A:G	5.42942e-07	-1.6034	-1.355
156609179	chr5:156609179:G:A	5.2606e-06	-2.20217e-10	-0.687405
156609691	chr5:156609691:A:G	5.53714e-07	-1.55077	-1.38799
156609716	chr5:156609716:C:T	6.45391e-07	-1.47482	-1.31072
156609730	chr5:156609730:G:A	2.59503e-06	-2.20217e-10	-1.39405
156609880	chr5:156609880:T:C	2.8727e-06	-2.20217e-10	-1.2924
156610042	chr5:156610042:A:G	2.91322e-06	-2.20217e-10	-1.27839
156610061	chr5:156610061:C:T	3.95698e-06	-2.20217e-10	-0.972169
156610210	chr5:156610210:G:T	5.27795e-07	-1.58985	-1.39685
156610350	chr5:156610350:G:A	2.26159e-06	-1.53158	-7.17427e-10
156610403	chr5:156610403:T:A	2.88811e-06	-2.20217e-10	-1.28705
156610440	chr5:156610440:T:A	9.93832e-06	-0.0512525	-7.17427e-10
156610452	chr5:156610452:A:G	1.2772e-05	-2.20217e-10	0.199602
156610453	chr5:156610453:T:C	2.88811e-06	-2.20217e-10	-1.28705
156610482	chr5:156610482:G:A	5.2606e-06	-2.20217e-10	-0.687405
156610505	chr5:156610505:G:A	5.28981e-07	-1.58865	-1.3958
156610676	chr5:156610676:G:A	2.6087e-06	-2.20217e-10	-1.3888
156610678	chr5:156610678:G:A	5.20792e-07	-1.60325	-1.3968
156610727	chr5:156610727:A:G	7.85901e-07	-1.3377	-1.25087
156610740	chr5:156610740:G:T	4.09417e-06	-2.20217e-10	-0.938087
156610755	chr5:156610755:C:T	3.40972e-06	-1.12102	-7.17427e-10
156610824	chr5:156610824:C:T	2.63638e-06	-1.37824	-7.17427e-10
156610837	chr5:156610837:A:G	2.73236e-06	-2.20217e-10	-1.34248
156610935	chr5:156610935:C:T	1.68655e-05	0.477618	-7.17427e-10
156611118	chr5:156611118:C:T	2.73921e-06	-0.0984803	-1.2415
156611136	chr5:156611136:C:T	6.07873e-07	-1.49941	-1.34603
156611225	chr5:156611225:C:T	5.48519e-06	-2.20217e-10	-0.645599
156611265	chr5:156611265:T:C	5.2606e-06	-2.20217e-10	-0.687405
156611341	chr5:156611341:C:A	5.82244e-07	-1.49567	-1.39285
156611443	chr5:156611443:C:T	5.06868e-06	-2.20217e-10	-0.72457
156611475	chr5:156611475:T:G	6.15814e-06	-2.20217e-10	-0.529876
156611638	chr5:156611638:G:A	5.44679e-07	-1.60959	-1.34562
156611718	chr5:156611718:A:G	2.63301e-06	-2.20217e-10	-1.37952
156612038	chr5:156612038:T:C	2.59166e-06	-2.20217e-10	-1.39535
156612159	chr5:156612159:A:G	1.0098e-06	-1.56398	-0.773916
156612305	chr5:156612305:A:G	2.658e-06	-2.20217e-10	-1.37008
156612381	chr5:156612381:A:G	5.63528e-07	-1.61554	-1.30565
156612523	chr5:156612523:A:G	5.21345e-07	-1.60237	-1.39662
156612741	chr5:156612741:T:C	6.4271e-07	-1.39499	-1.39472
156612767	chr5:156612767:T:C	5.73784e-06	-2.20217e-10	-0.600567
156612901	chr5:156612901:C:T	8.21126e-07	-1.56869	-0.976036
156613284	chr5:156613284:T:C	6.09542e-06	-2.20217e-10	-0.540113
156613399	chr5:156613399:C:T	2.60205e-06	-2.20217e-10	-1.39135
156613531	chr5:156613531:G:T	3.00542e-06	-2.20217e-10	-1.24723
156613898	chr5:156613898:A:G	7.10115e-06	-0.387393	-7.17427e-10
156614327	chr5:156614327:A:G	2.85403e-06	-2.20217e-10	-1.29892
156616111	chr5:156616111:CTCTT:C	8.15854e-07	-1.48878	-1.06239
156616368	chr5:156616368:T:C	7.84135e-07	-1.55317	-1.03766
156616444	chr5:156616444:A:G	2.83634e-06	-2.20217e-10	-1.30514
156616576	chr5:156616576:G:A	7.48775e-07	-1.35115	-1.28582
156616781	chr5:156616781:A:G	5.21905e-06	-2.20217e-10	-0.695334
156616820	chr5:156616820:T:C	2.59623e-06	-2.20217e-10	-1.39359
156616860	chr5:156616860:C:T	2.78436e-06	-2.20217e-10	-1.32363
156616965	chr5:156616965:G:A	2.82695e-06	-2.20217e-10	-1.30845
156616971	chr5:156616971:T:C	2.78739e-06	-2.20217e-10	-1.32254
156617357	chr5:156617357:G:A	5.16553e-06	-2.20217e-10	-0.705644
156617608	chr5:156617608:A:G	5.25881e-06	-2.20217e-10	-0.687745
156617716	chr5:156617716:T:C	2.59639e-06	-2.20217e-10	-1.39353
156617735	chr5:156617735:A:C	5.41513e-07	-1.56469	-1.39635
156617744	chr5:156617744:C:T	2.30651e-06	-1.51192	-7.17427e-10
156617852	chr5:156617852:GCTTTTCCTC:G	5.32983e-06	-2.20217e-10	-0.674331
156618076	chr5:156618076:T:C	1.0655e-06	-1.31958	-0.964627
156618278	chr5:156618278:G:A	5.41545e-07	-1.62087	-1.34011
156618799	chr5:156618799:G:A	2.77049e-06	-1.32863	-7.17427e-10
156619236	chr5:156619236:A:G	9.25926e-07	-1.58158	-0.843032
156619248	chr5:156619248:A:T	3.26121e-06	-2.20217e-10	-1.16555
156619274	chr5:156619274:C:T	2.06386e-06	-1.62307	-7.17427e-10
156619486	chr5:156619486:A:G	2.69917e-06	-2.20217e-10	-1.35471
156619573	chr5:156619573:A:AT	6.92813e-06	-0.412061	-7.17427e-10
156619796	chr5:156619796:G:A	4.14659e-06	-2.20217e-10	-0.925364
156620005	chr5:156620005:T:C	1.92705e-05	0.610927	-7.17427e-10
156620352	chr5:156620352:G:A	6.69611e-06	-0.446124	-7.17427e-10
156620425	chr5:156620425:C:T	4.16608e-06	-2.20217e-10	-0.920675
156620561	chr5:156620561:T:G	2.75815e-06	-2.20217e-10	-1.33309
156621106	chr5:156621106:T:G	1.32799e-05	-2.20217e-10	0.2386
156621670	chr5:156621670:G:A	2.60224e-06	-2.20217e-10	-1.39128
156621822	chr5:156621822:C:T	5.25059e-06	-2.20217e-10	-0.689311
156622709	chr5:156622709:G:A	8.4496e-07	-1.32865	-1.18746
156622852	chr5:156622852:G:A	5.39577e-06	-2.20217e-10	-0.662034
156623100	chr5:156623100:G:A	5.21585e-07	-1.60164	-1.3969
156623255	chr5:156623255:A:G	5.38576e-06	-2.20217e-10	-0.663892
156623737	chr5:156623737:A:G	2.75167e-06	-2.20217e-10	-1.33544
156624050	chr5:156624050:C:T	5.59252e-06	-2.20217e-10	-0.626221
156624467	chr5:156624467:G:C	3.17662e-06	-2.20217e-10	-1.19183
156624610	chr5:156624610:C:T	5.18372e-06	-2.20217e-10	-0.702128
156624797	chr5:156624797:A:G	2.61431e-06	-2.20217e-10	-1.38665
156624886	chr5:156624886:C:A	6.24426e-07	-1.43921	-1.37936
156625080	chr5:156625080:C:T	5.96822e-06	-2.20217e-10	-0.561202
156625184	chr5:156625184:A:G	6.25409e-07	-1.60393	-1.21307
156625309	chr5:156625309:C:T	4.69147e-06	-2.20217e-10	-0.801905
156625763	chr5:156625763:C:T	2.49421e-06	-1.43368	-7.17427e-10
156626124	chr5:156626124:C:T	2.98578e-06	-1.25379	-7.17427e-10
156626203	chr5:156626203:G:A	1.03785e-06	-1.30694	-1.00356
156626875	chr5:156626875:C:T	1.01e-06	-1.32872	-1.00898
156627565	chr5:156627565:A:G	1.37492e-05	-2.20217e-10	0.273333
156627581	chr5:156627581:A:G	4.35429e-06	-2.20217e-10	-0.876489
156627717	chr5:156627717:G:T	3.59753e-06	-2.20217e-10	-1.0674
156628193	chr5:156628193:G:T	2.81974e-06	-1.31101	-7.17427e-10
156628738	chr5:156628738:G:C	9.38688e-06	-2.20217e-10	-0.108337
156629253	chr5:156629253:T:C	1.48406e-06	-0.738138	-1.21473
156629447	chr5:156629447:G:A	5.71504e-06	-0.60455	-7.17427e-10
156630110	chr5:156630110:G:A	7.16393e-06	-2.20217e-10	-0.378592
156630217	chr5:156630217:A:G	2.58805e-06	-2.20217e-10	-1.39675
156630229	chr5:156630229:C:G	2.5881e-06	-2.20217e-10	-1.39673
156630354	chr5:156630354:T:A	7.38926e-06	-2.20217e-10	-0.347622
156630501	chr5:156630501:G:A	6.65091e-06	-2.20217e-10	-0.452897
156630806	chr5:156630806:G:A	1.0071e-06	-1.38225	-0.958331
156631477	chr5:156631477:A:T	7.64649e-07	-1.25302	-1.36297
156631491	chr5:156631491:T:G	9.07084e-07	-1.31566	-1.12952
156632003	chr5:156632003:A:C	1.52191e-06	-0.636087	-1.2916
156632618	chr5:156632618:T:C	2.60076e-06	-2.20217e-10	-1.39185
156633057	chr5:156633057:T:G	6.54704e-07	-1.61667	-1.15455
156633208	chr5:156633208:T:G	1.1209e-06	-1.15322	-1.0803
156633360	chr5:156633360:G:A	1.14303e-06	-1.08083	-1.13314
156633725	chr5:156633725:TC:T	4.44445e-06	-2.20217e-10	-0.855995
156633731	chr5:156633731:A:G	2.07049e-06	-1.61986	-7.17427e-10
156633781	chr5:156633781:T:C	2.7869e-06	-2.20217e-10	-1.32272
156633917	chr5:156633917:C:T	2.65689e-06	-2.20217e-10	-1.37049
156634142	chr5:156634142:T:C	2.95869e-06	-2.20217e-10	-1.26291
156634570	chr5:156634570:C:G	1.65724e-06	-1.22272	-0.619773
156634717	chr5:156634717:G:C	1.6e-06	-1.20271	-0.674934
156635084	chr5:156635084:G:A	1.09273e-05	0.0436112	-7.17427e-10
156635107	chr5:156635107:C:G	2.63512e-06	-2.20217e-10	-1.37872
156635379	chr5:156635379:G:A	1.88127e-05	-2.20217e-10	0.586882
156635413	chr5:156635413:G:A	1.81565e-06	-1.18367	-0.567543
156635568	chr5:156635568:G:A	1.82044e-06	-1.17422	-0.574354
156635601	chr5:156635601:T:C	1.83049e-06	-1.16376	-0.579309
156635921	chr5:156635921:G:A	2.58706e-06	-2.20217e-10	-1.39713
156635998	chr5:156635998:C:T	1.21045e-06	-1.14017	-1.01649
156636394	chr5:156636394:G:T	7.78495e-06	-2.20217e-10	-0.295458
156636563	chr5:156636563:A:G	8.55168e-06	-2.20217e-10	-0.201523
156636593	chr5:156636593:A:G	3.16977e-06	-2.20217e-10	-1.19399
156636771	chr5:156636771:A:G	1.0172e-06	-1.36401	-0.966591
156636907	chr5:156636907:A:G	6.71623e-07	-1.3797	-1.36601
156637308	chr5:156637308:A:G	3.58949e-06	-0.526355	-0.543287
156637457	chr5:156637457:A:G	3.96421e-06	-2.20217e-10	-0.970343
156637650	chr5:156637650:A:G	7.0282e-06	-2.20217e-10	-0.39772
156637697	chr5:156637697:AG:A	2.6816e-06	-2.20217e-10	-1.36124
156637882	chr5:156637882:A:C	2.60519e-06	-1.33214	-0.0580063
156637953	chr5:156637953:C:T	2.74953e-06	-2.20217e-10	-1.33622
156638186	chr5:156638186:G:C	1.18769e-06	-1.41617	-0.759478
156638327	chr5:156638327:TTC:T	4.60735e-06	-2.20217e-10	-0.819997
156638536	chr5:156638536:C:T	4.31171e-06	-2.20217e-10	-0.886315
156638556	chr5:156638556:A:C	4.07257e-06	-2.20217e-10	-0.943375
156638583	chr5:156638583:T:C	7.26235e-06	-1.34275	0.977803
156639038	chr5:156639038:TATC:T	7.71438e-06	-2.20217e-10	-0.304565
156639450	chr5:156639450:T:C	1.09224e-06	-1.536	-0.723426
156639541	chr5:156639541:A:G	4.21825e-06	-2.20217e-10	-0.90823
156639581	chr5:156639581:G:A	2.69986e-06	-2.20217e-10	-1.35445
156639606	chr5:156639606:C:T	8.3494e-07	-1.2425	-1.28554
156639923	chr5:156639923:C:G	7.83797e-06	-0.288671	-7.17427e-10
156640343	chr5:156640343:A:G	3.47644e-06	-2.20217e-10	-1.10164
156640430	chr5:156640430:C:T	9.31479e-07	-1.1995	-1.21913
156640557	chr5:156640557:T:C	3.14439e-06	-1.20203	-7.17427e-10
156640672	chr5:156640672:A:G	1.25111e-06	-1.61334	-0.510286
156641118	chr5:156641118:T:C	7.34836e-06	-0.186547	-0.166626
156641133	chr5:156641133:C:A	1.18248e-06	-1.44619	-0.733844
156641201	chr5:156641201:A:G	2.68501e-06	-2.20217e-10	-1.35996
156641560	chr5:156641560:A:G	3.13821e-06	-2.20217e-10	-1.204
156641585	chr5:156641585:A:G	6.63613e-06	-2.20217e-10	-0.455121
156641907	chr5:156641907:T:C	5.86367e-06	-2.20217e-10	-0.578875
156642236	chr5:156642236:T:C	5.85309e-07	-1.60421	-1.27906
156642432	chr5:156642432:T:C	2.1275e-06	-1.28651	-0.306194
156642700	chr5:156642700:G:A	6.05495e-07	-1.62293	-1.22643
156642721	chr5:156642721:C:T	6.3698e-07	-1.4909	-1.30776
156642806	chr5:156642806:G:A	5.63227e-06	-2.20217e-10	-0.619138
156643060	chr5:156643060:T:C	2.58938e-06	-1.39623	-7.17427e-10
156643510	chr5:156643510:T:C	9.81357e-07	-1.11294	-1.25353
156643579	chr5:156643579:C:A	6.6748e-07	-1.55068	-1.20122
156643683	chr5:156643683:T:G	2.57887e-06	-1.4003	-7.17427e-10
156643955	chr5:156643955:C:T	4.05462e-06	-0.498786	-0.449007
156645720	chr5:156645720:T:C	1.77994e-06	-1.10916	-0.66191
156645751	chr5:156645751:T:C	2.73995e-06	-0.457818	-0.881892
156646205	chr5:156646205:T:C	1.72799e-06	-1.13878	-0.66191
156646562	chr5:156646562:A:G	4.44337e-06	-2.20217e-10	-0.856239
156647129	chr5:156647129:G:A	1.24634e-06	-0.89394	-1.2335
156647468	chr5:156647468:G:A	2.58678e-06	-2.20217e-10	-1.39724
156647644	chr5:156647644:TAAATTGA:T	3.50172e-06	-0.990254	-0.104142
156647703	chr5:156647703:A:C	1.03707e-06	-1.05862	-1.25264
156648200	chr5:156648200:A:G	4.31985e-06	-0.0828875	-0.801543
156648872	chr5:156648872:C:T	4.76902e-06	-0.934531	0.149021
156649041	chr5:156649041:A:G	3.11508e-06	-0.874878	-0.336517
156649070	chr5:156649070:C:T	4.60171e-06	-0.894297	0.0730749
156649323	chr5:156649323:A:C	4.65712e-06	-0.902618	0.0933646
156649326	chr5:156649326:G:A	1.16111e-06	-1.03799	-1.16029
156649457	chr5:156649457:A:G	1.17395e-06	-0.984845	-1.20243
156649670	chr5:156649670:A:G	1.22378e-06	-0.834699	-1.311
156649781	chr5:156649781:C:T	3.37535e-06	-1.13115	-7.17427e-10
156650672	chr5:156650672:G:T	5.12089e-06	-1.20082	0.4865
156650853	chr5:156650853:TG:T	4.17355e-06	-2.20217e-10	-0.918882
156650867	chr5:156650867:C:T	1.0116e-06	-1.48974	-0.846379
156650981	chr5:156650981:C:A	6.48444e-06	-0.202625	-0.275621
156651219	chr5:156651219:C:T	2.89411e-06	-1.28497	-7.17427e-10
156651453	chr5:156651453:A:G	6.42088e-06	-0.669158	0.181063
156651548	chr5:156651548:G:A	7.16138e-06	-0.605667	0.22672
156652023	chr5:156652023:T:C	3.4679e-06	-1.10612	0.00201723
156652157	chr5:156652157:G:A	7.58774e-07	-1.51391	-1.10979
156652333	chr5:156652333:G:A	1.21317e-06	-1.12886	-1.02555
156652438	chr5:156652438:G:A	1.13144e-06	-0.997678	-1.22649
156652599	chr5:156652599:C:T	4.33581e-06	-2.20217e-10	-0.880742
156652812	chr5:156652812:T:C	9.23207e-06	-0.853595	0.728627
156652895	chr5:156652895:A:G	7.07841e-07	-1.60938	-1.0838
156652947	chr5:156652947:A:G	2.59456e-06	-2.20217e-10	-1.39423
156653234	chr5:156653234:T:G	5.38856e-06	-2.20217e-10	-0.663372
156653299	chr5:156653299:ACTT:A	1.82275e-05	-0.982401	1.53768
156653568	chr5:156653568:C:T	1.15424e-06	-0.98508	-1.21913
156653709	chr5:156653709:C:T	4.29339e-06	-2.20217e-10	-0.890575
156653738	chr5:156653738:A:G	5.06504e-06	-0.561337	-0.163952
156653954	chr5:156653954:G:T	9.91321e-07	-1.61095	-0.745418
156654083	chr5:156654083:G:A	1.40488e-05	-1.09111	1.38599
156654596	chr5:156654596:A:C	8.02439e-06	-0.265165	-7.17427e-10
156654629	chr5:156654629:A:G	1.01122e-06	-1.596	-0.74049
156654895	chr5:156654895:G:A	1.66679e-06	-1.09334	-0.74341
156655066	chr5:156655066:T:G	5.67892e-06	-2.20217e-10	-0.61089
156655141	chr5:156655141:A:G	1.00493e-06	-1.60208	-0.740657
156655225	chr5:156655225:A:G	1.58547e-06	-0.991637	-0.89513
156655340	chr5:156655340:CTTGT:C	2.66124e-06	-2.20217e-10	-1.36886
156655430	chr5:156655430:A:C	5.37158e-06	-2.20217e-10	-0.666528
156655660	chr5:156655660:T:C	9.88544e-07	-1.03674	-1.32244
156655986	chr5:156655986:G:A	1.06838e-05	-1.02127	1.04235
156656813	chr5:156656813:T:G	1.00408e-06	-1.1157	-1.22788
156656887	chr5:156656887:G:T	2.09722e-06	-1.60704	-7.17427e-10
156657580	chr5:156657580:T:C	4.06198e-06	-2.20217e-10	-0.94598
156657728	chr5:156657728:A:C	4.79332e-06	-2.20217e-10	-0.780427
156657990	chr5:156657990:C:CA	5.37256e-06	-2.20217e-10	-0.666346
156663006	chr5:156663006:T:C	4.76376e-06	-2.20217e-10	-0.786613
156666573	chr5:156666573:G:A	3.91816e-06	-2.20217e-10	-0.982029
156667090	chr5:156667090:T:C	4.43344e-06	-2.20217e-10	-0.858475
156667407	chr5:156667407:T:C	4.36327e-06	-2.20217e-10	-0.874429
156667687	chr5:156667687:G:A	8.17146e-06	-0.247003	-7.17427e-10
156668073	chr5:156668073:C:A	1.44104e-06	-1.47461	-0.507679
156668883	chr5:156668883:G:T	4.06926e-06	-2.20217e-10	-0.944191
156668884	chr5:156668884:T:C	4.06926e-06	-2.20217e-10	-0.944191
156669466	chr5:156669466:A:G	6.55717e-07	-1.4074	-1.36228
156669679	chr5:156669679:C:A	1.1094e-06	-1.50772	-0.73611
156669806	chr5:156669806:T:C	2.58916e-06	-2.20217e-10	-1.39632
156670099	chr5:156670099:A:C	2.61377e-06	-2.20217e-10	-1.38686
156670965	chr5:156670965:A:G	4.95225e-06	-2.20217e-10	-0.747808
156671698	chr5:156671698:T:G	1.67533e-06	-0.615814	-1.21583
156671760	chr5:156671760:A:T	4.94298e-06	-2.20217e-10	-0.749682
156671840	chr5:156671840:G:A	7.72209e-06	-0.303566	-7.17427e-10
156672801	chr5:156672801:C:T	8.25808e-06	-0.236459	-7.17427e-10
156672903	chr5:156672903:C:G	4.88249e-06	-2.20217e-10	-0.761995
156672989	chr5:156672989:C:T	5.32905e-06	-2.20217e-10	-0.674477
156673150	chr5:156673150:T:A	2.58658e-06	-2.20217e-10	-1.39731
156673283	chr5:156673283:G:A	8.68314e-07	-1.09313	-1.39572
156673409	chr5:156673409:C:G	5.00277e-06	-2.20217e-10	-0.737659
156673776	chr5:156673776:T:A	5.00277e-06	-2.20217e-10	-0.737659
156673849	chr5:156673849:A:G	2.58658e-06	-2.20217e-10	-1.39731
156674735	chr5:156674735:T:C	5.00136e-06	-2.20217e-10	-0.737941
156675510	chr5:156675510:C:T	3.06192e-06	-2.20217e-10	-1.22861
156675744	chr5:156675744:G:A	1.07848e-05	-2.20217e-10	0.0304896
156675972	chr5:156675972:G:A	9.62531e-07	-1.48749	-0.898351
156676029	chr5:156676029:A:G	2.58658e-06	-2.20217e-10	-1.39731
156676113	chr5:156676113:G:A	1.1035e-05	-2.20217e-10	0.053417
156676126	chr5:156676126:C:T	3.3634e-06	-1.1347	-7.17427e-10
156676215	chr5:156676215:G:A	5.26899e-06	0.0760114	-0.761823
156676600	chr5:156676600:C:T	2.37493e-06	-1.52795	0.0452643
156676766	chr5:156676766:G:A	3.99626e-06	-2.20217e-10	-0.962292
156676884	chr5:156676884:T:C	7.92032e-07	-1.44317	-1.13764
156677269	chr5:156677269:G:T	9.59674e-07	-1.46229	-0.926523
156677313	chr5:156677313:C:T	5.27011e-06	-2.20217e-10	-0.6856
156677682	chr5:156677682:T:C	1.97688e-06	-1.61915	-0.0469735
156677691	chr5:156677691:A:T	4.63574e-06	-2.20217e-10	-0.813854
156677769	chr5:156677769:T:C	3.45723e-06	-1.10718	-7.17427e-10
156678481	chr5:156678481:G:A	8.15732e-06	-0.248735	-7.17427e-10
156678613	chr5:156678613:A:G	3.46763e-06	-2.20217e-10	-1.10418
156680373	chr5:156680373:C:T	6.34111e-07	-1.58669	-1.2165
156680513	chr5:156680513:C:T	1.17919e-05	-2.20217e-10	0.119762
156680621	chr5:156680621:A:G	4.95512e-06	-2.20217e-10	-0.747229
156681207	chr5:156681207:T:C	4.82388e-06	-2.20217e-10	-0.774073
156681414	chr5:156681414:G:A	2.71627e-06	-1.34839	-7.17427e-10
156681432	chr5:156681432:C:G	3.53872e-06	-2.20217e-10	-1.08389
156681613	chr5:156681613:C:T	5.87702e-07	-1.61666	-1.26253
156681634	chr5:156681634:T:A	2.74506e-06	-2.20217e-10	-1.33785
156681984	chr5:156681984:AAGG:A	4.34136e-06	-2.20217e-10	-0.879463
156682181	chr5:156682181:A:G	6.69419e-07	-1.60879	-1.14021
156682332	chr5:156682332:T:C	2.1394e-06	-1.58713	-7.17427e-10
156682609	chr5:156682609:T:A	3.11007e-06	-2.20217e-10	-1.21301
156682698	chr5:156682698:T:C	9.67704e-07	-1.00441	-1.37607
156682707	chr5:156682707:T:C	1.54233e-06	-1.45902	-0.455334
156682831	chr5:156682831:C:T	5.72727e-07	-1.50867	-1.39633
156682836	chr5:156682836:G:A	1.54126e-06	-1.45972	-0.455334
156682910	chr5:156682910:G:A	1.5458e-06	-1.45677	-0.455334
156683168	chr5:156683168:A:T	2.58657e-06	-2.20217e-10	-1.39732
156683321	chr5:156683321:T:A	5.2075e-06	-2.20217e-10	-0.69755
156683428	chr5:156683428:T:C	2.10012e-06	-1.60566	-7.17427e-10
156683637	chr5:156683637:G:A	8.15131e-06	-0.249472	-7.17427e-10
156684300	chr5:156684300:G:C	4.43247e-06	-2.20217e-10	-0.858693
156684439	chr5:156684439:T:C	1.11134e-06	-1.06524	-1.17685
156684513	chr5:156684513:C:T	4.15557e-06	-2.20217e-10	-0.923202
156685052	chr5:156685052:A:G	3.21887e-06	-0.0636777	-1.11494
156685593	chr5:156685593:C:T	2.60429e-06	-2.20217e-10	-1.39049
156685968	chr5:156685968:C:T	2.45085e-06	-1.45121	-7.17427e-10
156686091	chr5:156686091:G:A	4.84531e-06	-2.20217e-10	-0.76964
156686238	chr5:156686238:A:T	9.12814e-06	-0.136288	-7.17427e-10
156686539	chr5:156686539:T:C	8.83074e-06	-0.169411	-7.17427e-10
156686621	chr5:156686621:A:T	2.16065e-06	-0.710107	-0.867135
156686751	chr5:156686751:G:A	2.6354e-06	-2.20217e-10	-1.37861
156687057	chr5:156687057:C:T	2.499e-06	-1.4411	0.00934505
156687078	chr5:156687078:C:G	5.57862e-07	-1.61982	-1.31148
156687807	chr5:156687807:G:A	8.1345e-07	-1.38046	-1.17367
156687821	chr5:156687821:T:A	1.5681e-06	-1.49681	-0.400974
156687996	chr5:156687996:T:A	8.62582e-07	-1.38106	-1.11442
156688034	chr5:156688034:G:A	7.81238e-07	-1.62059	-0.973933
156688335	chr5:156688335:C:T	2.64304e-06	-2.20217e-10	-1.37572
156688439	chr5:156688439:C:G	3.07077e-06	-2.20217e-10	-1.22572
156688746	chr5:156688746:G:A	8.63033e-07	-1.34108	-1.15387
156689052	chr5:156689052:T:A	8.97778e-07	-1.32588	-1.1296
156689283	chr5:156689283:A:G	2.59128e-06	-2.20217e-10	-1.3955
156689337	chr5:156689337:T:A	4.23979e-06	-2.20217e-10	-0.903137
156689384	chr5:156689384:A:C	9.04499e-06	-0.14544	-7.17427e-10
156689473	chr5:156689473:G:A	3.98912e-06	-0.964081	-7.17427e-10
156689631	chr5:156689631:A:G	8.31654e-07	-1.1739	-1.35809
156689718	chr5:156689718:C:T	3.16329e-06	-2.20217e-10	-1.19604
156689773	chr5:156689773:A:T	2.58666e-06	-2.20217e-10	-1.39728
156689793	chr5:156689793:G:C	2.60021e-06	-2.20217e-10	-1.39206
156689981	chr5:156689981:A:G	1.66524e-05	-1.18904	1.65394
156690090	chr5:156690090:A:G	8.22563e-07	-1.34373	-1.19925
156690420	chr5:156690420:T:A	2.6601e-06	-0.722924	-0.646363
156690603	chr5:156690603:T:C	4.22435e-06	-2.20217e-10	-0.906785
156690604	chr5:156690604:G:T	1.70997e-05	-1.21526	1.70667
156690949	chr5:156690949:G:A	1.39014e-06	-0.621258	-1.39699
156690997	chr5:156690997:A:G	1.40974e-06	-0.607419	-1.39683
156691350	chr5:156691350:G:A	7.21045e-06	-2.20217e-10	-0.37212
156691487	chr5:156691487:A:G	5.42173e-07	-1.62162	-1.3382
156691529	chr5:156691529:T:C	1.05097e-06	-0.902234	-1.3957
156691640	chr5:156691640:T:C	8.02706e-07	-1.38504	-1.18238
156691986	chr5:156691986:A:G	1.16111e-06	-0.863575	-1.3347
156692486	chr5:156692486:A:T	8.1373e-07	-1.37639	-1.17739
156692765	chr5:156692765:T:C	4.79026e-06	-2.20217e-10	-0.781067
156693157	chr5:156693157:T:C	4.69788e-06	-2.20217e-10	-0.80054
156693354	chr5:156693354:G:A	1.43115e-06	-0.592943	-1.39623
156693595	chr5:156693595:A:G	2.40816e-06	-1.46879	-7.17427e-10
156693598	chr5:156693598:C:G	2.58666e-06	-2.20217e-10	-1.39728
156693905	chr5:156693905:T:C	2.61183e-06	-2.20217e-10	-1.3876
156693982	chr5:156693982:C:G	8.59729e-07	-1.3214	-1.17739
156694176	chr5:156694176:C:T	8.19375e-07	-1.32832	-1.21855
156694258	chr5:156694258:C:T	9.32777e-07	-1.03383	-1.38341
156694463	chr5:156694463:T:A	9.67569e-07	-1.09964	-1.28098
156694635	chr5:156694635:T:C	5.40559e-06	-1.51408	0.853858
156694826	chr5:156694826:C:T	2.37183e-06	-1.48399	-7.17427e-10
156695506	chr5:156695506:TA:T	3.91858e-06	-0.98192	-7.17427e-10
156695914	chr5:156695914:T:C	2.70194e-06	-1.2348	-0.118884
156696010	chr5:156696010:TCTCAAGGCCTA:T	5.27011e-06	-2.20217e-10	-0.6856
156696495	chr5:156696495:A:G	3.6206e-06	-2.20217e-10	-1.06101
156696640	chr5:156696640:G:A	3.58981e-06	-0.726747	-0.342805
156696660	chr5:156696660:A:C	9.51799e-07	-1.16473	-1.23232
156696805	chr5:156696805:C:T	8.79636e-06	-2.20217e-10	-0.173312
156696984	chr5:156696984:T:C	1.07115e-06	-0.975825	-1.30309
156697388	chr5:156697388:T:C	2.58659e-06	-2.20217e-10	-1.39731
156697669	chr5:156697669:A:C	2.06797e-06	-1.62108	-7.17427e-10
156697708	chr5:156697708:A:G	5.23957e-06	-2.20217e-10	-0.69141
156697943	chr5:156697943:A:AG	8.81106e-06	-0.171643	-7.17427e-10
156697964	chr5:156697964:G:A	1.59336e-05	-2.20217e-10	0.42078
156698119	chr5:156698119:A:T	9.53126e-07	-1.12608	-1.26958
156698488	chr5:156698488:C:T	1.97961e-06	-0.503441	-1.16131
156698514	chr5:156698514:C:T	1.89625e-06	-0.752396	-0.955376
156698728	chr5:156698728:C:A	5.52485e-06	-2.20217e-10	-0.638395
156699133	chr5:156699133:G:C	9.40259e-07	-1.18179	-1.22746
156699304	chr5:156699304:G:A	5.06133e-06	-2.20217e-10	-0.726022
156699565	chr5:156699565:C:T	5.3291e-06	-2.20217e-10	-0.674468
156699753	chr5:156699753:GA:G	9.01137e-07	-1.05472	-1.39703
156699869	chr5:156699869:A:G	5.39394e-06	-2.20217e-10	-0.662375
156699958	chr5:156699958:G:C	9.22258e-07	-1.37372	-1.05486
156699993	chr5:156699993:CAAAAG:C	5.2877e-07	-1.60105	-1.3838
156700110	chr5:156700110:A:C	4.21288e-06	-2.20217e-10	-0.909503
156700260	chr5:156700260:G:A	7.59043e-06	-0.320762	-7.17427e-10
156700542	chr5:156700542:C:A	5.34289e-06	-2.20217e-10	-0.671884
156700543	chr5:156700543:C:A	5.34289e-06	-2.20217e-10	-0.671884
156700609	chr5:156700609:A:G	2.68822e-06	-1.35877	-7.17427e-10
156701101	chr5:156701101:C:T	2.86741e-06	-2.20217e-10	-1.29424
156701692	chr5:156701692:C:T	2.64086e-06	-2.20217e-10	-1.37655
156702050	chr5:156702050:T:C	1.07262e-06	-0.902045	-1.3755
156702477	chr5:156702477:C:T	1.88591e-06	-1.10382	-0.609421
156702510	chr5:156702510:C:T	5.23149e-06	-2.20217e-10	-0.692954
156703073	chr5:156703073:A:T	6.52394e-06	-2.20217e-10	-0.472172
156703381	chr5:156703381:TC:T	8.96862e-07	-1.62292	-0.833583
156703383	chr5:156703383:T:A	2.06579e-06	-1.62214	-7.17427e-10
156703871	chr5:156703871:G:A	1.10881e-06	-0.857423	-1.38694
156704240	chr5:156704240:A:G	9.43617e-07	-1.17336	-1.23232
156704817	chr5:156704817:T:A	9.61392e-07	-1.62264	-0.764381
156704977	chr5:156704977:A:T	5.63397e-06	-1.54593	0.92709
156705075	chr5:156705075:T:C	4.57512e-06	-2.20217e-10	-0.827017
156705137	chr5:156705137:G:A	2.5618e-06	-0.165563	-1.24138
156705330	chr5:156705330:T:C	2.60181e-06	-2.20217e-10	-1.39144
156705467	chr5:156705467:A:G	5.57337e-06	-2.20217e-10	-0.629651
156705572	chr5:156705572:A:G	9.77617e-07	-1.13797	-1.23232
156706122	chr5:156706122:G:A	8.90969e-07	-1.06793	-1.39517
156706124	chr5:156706124:G:T	2.58842e-06	-2.20217e-10	-1.3966
156706247	chr5:156706247:T:C	3.17245e-06	-2.20217e-10	-1.19315
156706318	chr5:156706318:T:C	2.08331e-06	-1.61369	-7.17427e-10
156706670	chr5:156706670:C:T	6.52394e-06	-2.20217e-10	-0.472172
156706888	chr5:156706888:T:C	2.32675e-06	-1.04806	-0.455121
156706907	chr5:156706907:T:G	2.58888e-06	-2.20217e-10	-1.39642
156706932	chr5:156706932:TACTG:T	6.38053e-06	-2.20217e-10	-0.4944
156707030	chr5:156707030:G:A	2.25007e-06	-1.04247	-0.494214
156707208	chr5:156707208:G:A	2.70779e-06	-2.20217e-10	-1.35152
156707324	chr5:156707324:A:G	6.74393e-07	-1.61827	-1.12332
156707795	chr5:156707795:G:A	9.60599e-07	-1.15553	-1.23232
156708426	chr5:156708426:C:T	5.88901e-07	-1.6207	-1.25644
156708684	chr5:156708684:C:A	2.31994e-06	-0.478405	-1.0277
156708917	chr5:156708917:G:A	6.29025e-07	-1.45861	-1.35262
156709014	chr5:156709014:AG:A	5.83229e-06	-2.20217e-10	-0.58424
156709071	chr5:156709071:A:G	9.34859e-07	-1.17445	-1.24056
156709948	chr5:156709948:G:C	9.16061e-06	-0.132738	-7.17427e-10
156710480	chr5:156710480:G:A	8.75109e-07	-1.10698	-1.37408
156711047	chr5:156711047:G:A	2.42049e-06	-1.46368	-7.17427e-10
156711151	chr5:156711151:T:C	2.83836e-06	-2.20217e-10	-1.30442
156711269	chr5:156711269:T:G	8.61694e-07	-1.18491	-1.3116
156711345	chr5:156711345:T:C	8.18452e-07	-1.30329	-1.2447
156711357	chr5:156711357:C:T	4.56154e-06	-2.20217e-10	-0.829991
156711423	chr5:156711423:TAAG:T	5.3665e-06	-2.20217e-10	-0.667475
156712558	chr5:156712558:G:A	9.04223e-07	-1.17875	-1.26958
156713071	chr5:156713071:C:T	9.05518e-07	-1.62299	-0.823912
156713082	chr5:156713082:A:G	2.76966e-06	-2.20217e-10	-1.32893
156713959	chr5:156713959:C:T	7.81718e-07	-1.20184	-1.39207
156714326	chr5:156714326:T:C	8.7647e-07	-1.21354	-1.26596
156714554	chr5:156714554:C:CA	6.02096e-07	-1.5878	-1.26719
156714594	chr5:156714594:A:G	1.57182e-06	-0.797178	-1.09824
156714906	chr5:156714906:T:C	5.58212e-07	-1.60529	-1.32538
156714952	chr5:156714952:G:A	4.55636e-06	-2.20217e-10	-0.831127
156715553	chr5:156715553:T:C	4.688e-06	-2.20217e-10	-0.802644
156715562	chr5:156715562:T:C	9.7413e-07	-1.1127	-1.26116
156715763	chr5:156715763:G:A	3.865e-06	-2.20217e-10	-0.99569
156716174	chr5:156716174:G:A	2.58841e-06	-2.20217e-10	-1.39661
156716584	chr5:156716584:G:A	2.35261e-06	-1.49213	-7.17427e-10
156717238	chr5:156717238:C:T	3.40237e-06	-2.20217e-10	-1.12318
156717724	chr5:156717724:G:C	9.20107e-07	-1.15864	-1.27227
156717752	chr5:156717752:A:C	6.73905e-06	-0.439732	-7.17427e-10
156717772	chr5:156717772:T:C	1.93171e-06	-1.39102	-0.29822
156717894	chr5:156717894:C:G	5.32363e-06	-2.20217e-10	-0.675494
156717900	chr5:156717900:T:C	1.3837e-06	-1.35418	-0.668713
156718108	chr5:156718108:C:T	8.66461e-07	-1.16071	-1.33028
156718228	chr5:156718228:A:G	1.64016e-06	-0.874155	-0.978699
156718258	chr5:156718258:C:T	2.97253e-06	-1.25824	-7.17427e-10
156718546	chr5:156718546:G:A	2.91339e-06	-2.20217e-10	-1.27833
156718739	chr5:156718739:C:T	4.39872e-06	-0.773933	-0.0924053
156719276	chr5:156719276:A:G	2.71034e-06	-2.20217e-10	-1.35058
156719459	chr5:156719459:G:A	2.95856e-06	-2.20217e-10	-1.26295
156719914	chr5:156719914:C:T	8.08277e-06	-2.20217e-10	-0.257915
156720354	chr5:156720354:C:T	1.33356e-06	-0.913594	-1.1462
156720813	chr5:156720813:A:G	3.28661e-06	-2.20217e-10	-1.15779
156721273	chr5:156721273:G:A	2.61078e-06	-2.20217e-10	-1.388
156721427	chr5:156721427:A:C	7.41327e-06	-2.20217e-10	-0.344378
156721631	chr5:156721631:C:A	1.22038e-06	-1.58535	-0.563138
156722031	chr5:156722031:T:C	4.93463e-06	-2.20217e-10	-0.751373
156722142	chr5:156722142:G:A	5.18441e-06	-1.06004	0.358047
156722224	chr5:156722224:C:T	2.94619e-06	-0.0972315	-1.16991
156722682	chr5:156722682:C:T	2.36028e-06	-1.48887	-7.17427e-10
156722710	chr5:156722710:C:T	7.1802e-06	-2.20217e-10	-0.376323
156722980	chr5:156722980:T:C	9.59256e-06	-2.20217e-10	-0.0866625
156723022	chr5:156723022:C:T	1.93438e-05	0.841963	-0.227243
156723492	chr5:156723492:G:A	2.62582e-06	-2.20217e-10	-1.38226
156723695	chr5:156723695:G:A	2.89065e-05	1.09307	-0.0766559
156723733	chr5:156723733:C:T	2.91067e-06	-2.20217e-10	-1.27927
156723770	chr5:156723770:C:T	2.71422e-06	-2.20217e-10	-1.34915
156723801	chr5:156723801:C:T	3.33687e-06	-2.20217e-10	-1.14262
156724035	chr5:156724035:G:A	8.52634e-07	-1.59123	-0.915847
156724431	chr5:156724431:C:T	2.73627e-06	-2.20217e-10	-1.34106
156724476	chr5:156724476:G:A	2.84475e-06	-2.20217e-10	-1.30217
156724989	chr5:156724989:A:G	3.14407e-06	-2.20217e-10	-1.20213
156725205	chr5:156725205:T:C	2.87142e-06	-2.20217e-10	-1.29284
156725871	chr5:156725871:A:G	7.4194e-06	1.05365	-1.3972
156726128	chr5:156726128:G:A	2.12023e-06	-0.709164	-0.886961
156726201	chr5:156726201:C:T	8.13742e-06	-2.20217e-10	-0.251178
156726388	chr5:156726388:G:A	2.18252e-06	-1.32592	-0.241248
156726563	chr5:156726563:G:T	4.01971e-06	-2.20217e-10	-0.956442
156726700	chr5:156726700:C:T	2.58756e-06	-2.20217e-10	-1.39693
156727068	chr5:156727068:G:C	3.38758e-06	-2.20217e-10	-1.12753
156727189	chr5:156727189:A:T	4.20949e-06	-0.910309	-7.17427e-10
156727326	chr5:156727326:G:A	7.92672e-07	-1.39686	-1.18314
156727336	chr5:156727336:T:G	1.42194e-06	-0.696105	-1.29953
156727467	chr5:156727467:A:G	8.78658e-07	-1.0819	-1.39511
156727684	chr5:156727684:TC:T	2.07408e-06	-1.1607	-0.457436
156727689	chr5:156727689:G:A	5.04371e-06	-2.20217e-10	-0.729509
156727728	chr5:156727728:G:A	8.70644e-07	-1.08901	-1.39717
156728144	chr5:156728144:C:T	6.80964e-07	-1.56217	-1.16972
156728163	chr5:156728163:C:T	2.85647e-06	-2.20217e-10	-1.29807
156728357	chr5:156728357:C:G	5.82409e-07	-1.51395	-1.37429
156728821	chr5:156728821:A:G	6.52957e-07	-1.43086	-1.34304
156730650	chr5:156730650:G:A	5.33255e-07	-1.60108	-1.37533
156731345	chr5:156731345:G:A	1.39895e-06	-1.5789	-0.433031
156731910	chr5:156731910:G:A	2.7705e-06	-2.20217e-10	-1.32862
156732272	chr5:156732272:T:A	1.65249e-05	-2.20217e-10	0.45722
156732650	chr5:156732650:C:T	3.74577e-06	-1.02702	-7.17427e-10
156732738	chr5:156732738:G:A	4.22773e-06	-2.20217e-10	-0.905984
156733963	chr5:156733963:A:G	6.09602e-06	-2.20217e-10	-0.540014
156734462	chr5:156734462:C:A	2.0642e-06	-1.62291	-7.17427e-10
156734525	chr5:156734525:G:A	1.25588e-05	-0.109002	0.291772
156734678	chr5:156734678:T:C	1.18212e-05	-0.0110765	0.133319
156735169	chr5:156735169:T:C	4.65069e-06	-2.20217e-10	-0.810636
156735661	chr5:156735661:C:T	3.03658e-06	-1.23692	-7.17427e-10
156736452	chr5:156736452:T:C	5.76889e-06	-2.20217e-10	-0.595172
156737177	chr5:156737177:G:T	1.52629e-06	-1.37831	-0.546501
156737292	chr5:156737292:G:GTGAT	1.42757e-05	-2.20217e-10	0.31091
156737502	chr5:156737502:G:A	1.24791e-06	-1.13187	-0.994311
156737735	chr5:156737735:G:A	1.18585e-05	-2.20217e-10	0.125397
156737908	chr5:156737908:T:G	2.94278e-06	-2.20217e-10	-1.26829
156737967	chr5:156737967:A:G	5.46626e-07	-1.55458	-1.39707
156738501	chr5:156738501:G:C	1.51286e-06	-0.652059	-1.28159
156739698	chr5:156739698:C:T	1.43285e-05	-2.20217e-10	0.314597
156739748	chr5:156739748:C:T	9.03505e-07	-1.39534	-1.05378
156740134	chr5:156740134:T:C	2.24588e-06	-1.53855	-7.17427e-10
156740505	chr5:156740505:T:C	7.13022e-06	-2.20217e-10	-0.383308
156740908	chr5:156740908:C:T	1.44726e-05	0.324604	-7.17427e-10
156741081	chr5:156741081:T:A	1.87947e-05	-2.20217e-10	0.585922
156741518	chr5:156741518:C:T	1.11924e-05	0.0675872	-7.17427e-10
156741606	chr5:156741606:G:A	9.61852e-07	-1.17938	-1.20716
156742503	chr5:156742503:C:CT	5.608e-07	-1.57097	-1.35508
156742586	chr5:156742586:A:G	3.42705e-06	-2.20217e-10	-1.11595
156742620	chr5:156742620:T:G	2.61159e-06	-1.38769	-7.17427e-10
156742828	chr5:156742828:G:A	4.69737e-06	-2.20217e-10	-0.800648
156743322	chr5:156743322:G:A	3.36801e-06	-2.20217e-10	-1.13333
156745684	chr5:156745684:A:C	3.19335e-06	-2.20217e-10	-1.18658
156745713	chr5:156745713:TAA:T	5.733e-06	-2.20217e-10	-0.601411
156746081	chr5:156746081:A:G	3.16324e-06	-2.20217e-10	-1.19605
156746754	chr5:156746754:A:G	9.05686e-06	-2.20217e-10	-0.144129
156746849	chr5:156746849:A:G	1.18835e-06	-1.41702	-0.758063
156746925	chr5:156746925:TAAAG:T	1.69125e-05	1.37924	-0.898837
156747000	chr5:156747000:G:A	1.61048e-05	-0.314754	0.746221
156747042	chr5:156747042:G:A	8.89881e-06	-2.20217e-10	-0.161733
156747062	chr5:156747062:C:T	2.05122e-05	-2.20217e-10	0.673371
156747100	chr5:156747100:ATG:A	1.09288e-05	0.284756	-0.241006
156747446	chr5:156747446:C:T	1.15514e-06	-1.305	-0.89843
156748248	chr5:156748248:A:G	1.11036e-06	-1.06617	-1.1768
156748394	chr5:156748394:A:C	2.14112e-06	-1.58632	-7.17427e-10
156749172	chr5:156749172:A:G	2.66758e-06	-1.36648	-7.17427e-10
156749448	chr5:156749448:G:T	2.77816e-06	-2.20217e-10	-1.32586
156749578	chr5:156749578:G:A	2.87714e-06	-2.20217e-10	-1.29085
156750139	chr5:156750139:C:T	2.59472e-06	-2.20217e-10	-1.39417
156750257	chr5:156750257:ATGGTAAATT:A	2.73912e-06	-2.20217e-10	-1.34002
156751263	chr5:156751263:T:G	2.06404e-06	-1.62299	-7.17427e-10
156751308	chr5:156751308:CA:C	1.46525e-05	0.668925	-0.331966
156752312	chr5:156752312:G:A	4.61316e-06	-0.818738	-7.17427e-10
156752442	chr5:156752442:G:C	3.0365e-06	-0.127535	-1.10941
156752581	chr5:156752581:C:T	1.02758e-06	-1.26583	-1.05461
156752858	chr5:156752858:G:A	3.96702e-06	-0.969635	-7.17427e-10
156753287	chr5:156753287:G:A	2.53712e-05	-2.20217e-10	0.885962
156753712	chr5:156753712:C:T	4.82099e-06	-2.20217e-10	-0.774671
156753795	chr5:156753795:T:C	3.32805e-06	-2.20217e-10	-1.14526
156754267	chr5:156754267:C:G	4.58823e-06	-2.20217e-10	-0.824156
156754298	chr5:156754298:T:G	2.44745e-06	-0.116896	-1.33571
156754328	chr5:156754328:A:G	4.78471e-06	-2.20217e-10	-0.782225
156754614	chr5:156754614:T:C	3.37979e-06	-2.20217e-10	-1.12984
156754939	chr5:156754939:T:C	7.18358e-06	-2.20217e-10	-0.375853
156755037	chr5:156755037:G:A	3.13012e-06	0.129822	-1.3364
156755189	chr5:156755189:A:G	8.78096e-07	-1.16524	-1.31241
156755352	chr5:156755352:G:C	2.67572e-06	-2.20217e-10	-1.36343
156755439	chr5:156755439:C:A	7.15873e-07	-1.28515	-1.39675
156755726	chr5:156755726:C:T	2.54986e-06	-0.179369	-1.23224
156755807	chr5:156755807:T:C	8.25263e-07	-1.20924	-1.33046
156756031	chr5:156756031:G:A	4.17609e-06	0.356127	-1.2744
156756795	chr5:156756795:A:G	3.07928e-06	-2.20217e-10	-1.22295
156756890	chr5:156756890:G:A	2.98416e-06	-0.0359938	-1.21834
156756936	chr5:156756936:A:T	4.5316e-06	-2.20217e-10	-0.836576
156757304	chr5:156757304:T:C	9.85007e-06	-2.20217e-10	-0.0601719
156757446	chr5:156757446:G:GT	9.95651e-07	-1.25739	-1.09462
156757497	chr5:156757497:G:T	2.80076e-06	-2.20217e-10	-1.31776
156757714	chr5:156757714:GAGA:G	7.50552e-06	-2.20217e-10	-0.332012
156758392	chr5:156758392:T:G	2.13141e-06	-1.59087	-7.17427e-10
156758413	chr5:156758413:C:T	1.99802e-05	0.647091	-7.17427e-10
156758580	chr5:156758580:T:C	2.92152e-06	0.0127008	-1.28825
156758723	chr5:156758723:A:G	6.53944e-07	-1.38265	-1.38973
156759076	chr5:156759076:C:T	2.8418e-06	0.0263988	-1.32961
156759198	chr5:156759198:T:C	2.73584e-06	-2.20217e-10	-1.34121
156759750	chr5:156759750:A:G	2.82599e-06	-0.00425174	-1.30454
156760212	chr5:156760212:C:T	3.41494e-06	-1.11949	-7.17427e-10
156760763	chr5:156760763:A:G	2.98223e-06	0.0277157	-1.2827
156761008	chr5:156761008:T:C	1.02456e-06	-1.28375	-1.03964
156762102	chr5:156762102:T:C	2.82371e-06	-0.0104978	-1.2991
156762682	chr5:156762682:A:G	2.67418e-06	-2.20217e-10	-1.36401
156763040	chr5:156763040:G:T	3.17918e-06	0.065676	-1.2567
156763077	chr5:156763077:A:G	3.86573e-06	0.324525	-1.32002
156763161	chr5:156763161:G:GA	6.92356e-07	-1.36156	-1.35374
156763288	chr5:156763288:C:T	6.34115e-06	-2.20217e-10	-0.500591
156763352	chr5:156763352:G:A	3.72845e-06	0.305785	-1.33744
156763482	chr5:156763482:A:G	6.0106e-07	-1.47353	-1.38319
156763525	chr5:156763525:T:C	2.95586e-06	-2.20217e-10	-1.26386
156763556	chr5:156763556:T:C	2.3614e-06	-0.19755	-1.29085
156763888	chr5:156763888:G:A	9.30887e-06	-2.20217e-10	-0.116683
156764028	chr5:156764028:C:A	2.67472e-06	-2.20217e-10	-1.36381
156764203	chr5:156764203:T:C	1.00574e-06	-1.31847	-1.02346
156764208	chr5:156764208:G:A	6.34115e-06	-2.20217e-10	-0.500591
156764285	chr5:156764285:G:A	3.49557e-06	-2.20217e-10	-1.09615
156764504	chr5:156764504:C:T	6.92968e-07	-1.32537	-1.38905
156765253	chr5:156765253:C:T	8.35149e-07	-1.23245	-1.29535
156765380	chr5:156765380:T:A	2.51872e-06	-0.136239	-1.28766
156766107	chr5:156766107:G:A	2.01473e-06	-0.583105	-1.06406
156766265	chr5:156766265:G:A	4.5687e-06	-2.20217e-10	-0.828423
156766690	chr5:156766690:C:A	1.5822e-06	-0.491525	-1.39731
156766986	chr5:156766986:A:G	2.75541e-06	-2.20217e-10	-1.33408
156767204	chr5:156767204:C:T	1.95006e-06	-0.324916	-1.35487
156767206	chr5:156767206:G:A	3.03126e-06	-2.20217e-10	-1.23867
156767256	chr5:156767256:G:A	4.09763e-06	-2.20217e-10	-0.937241
156768125	chr5:156768125:C:T	2.57171e-06	-0.10646	-1.29662
156769034	chr5:156769034:A:G	8.23213e-07	-1.21024	-1.33195
156769215	chr5:156769215:A:T	5.86809e-07	-1.48611	-1.3946
156769381	chr5:156769381:T:G	2.79983e-06	-1.31809	-7.17427e-10
156770012	chr5:156770012:T:C	2.91036e-06	0.0148306	-1.2942
156770130	chr5:156770130:T:C	5.39406e-06	-2.20217e-10	-0.662352
156770981	chr5:156770981:T:C	2.49219e-06	-0.107686	-1.3268
156771219	chr5:156771219:A:T	5.63602e-06	-2.20217e-10	-0.618472
156771398	chr5:156771398:G:A	4.80898e-06	-2.20217e-10	-0.777166
156771433	chr5:156771433:G:A	4.25756e-06	-2.20217e-10	-0.898953
156771639	chr5:156771639:C:T	2.64853e-06	-0.0793038	-1.29434
156772681	chr5:156772681:A:G	1.69366e-06	-0.4343	-1.38646
156773637	chr5:156773637:G:A	3.03375e-06	-2.20217e-10	-1.23785
156774096	chr5:156774096:T:G	6.4499e-06	-2.20217e-10	-0.483585
156774292	chr5:156774292:A:G	6.18017e-07	-1.46771	-1.36118
156774569	chr5:156774569:G:A	2.64736e-06	-2.20217e-10	-1.37409
156774577	chr5:156774577:A:C	4.05081e-06	-2.20217e-10	-0.948734
156775020	chr5:156775020:C:A	3.39012e-06	-2.20217e-10	-1.12679
156775122	chr5:156775122:G:T	1.85022e-06	-0.344043	-1.3883
156775132	chr5:156775132:C:T	2.03526e-06	-0.24613	-1.3909
156775139	chr5:156775139:A:G	3.41254e-06	-2.20217e-10	-1.1202
156776449	chr5:156776449:C:T	2.307e-06	-1.5117	-7.17427e-10
156776653	chr5:156776653:A:G	2.58813e-06	-2.20217e-10	-1.39672
156776989	chr5:156776989:T:C	4.21437e-06	-2.20217e-10	-0.909151
156777351	chr5:156777351:C:A	1.00003e-05	-2.20217e-10	-0.045032
156777579	chr5:156777579:A:G	3.19659e-06	-2.20217e-10	-1.18557
156778289	chr5:156778289:G:A	1.05245e-05	-2.20217e-10	0.00605701
156778496	chr5:156778496:G:C	2.80564e-06	-2.20217e-10	-1.31602
156779125	chr5:156779125:A:G	1.51406e-05	-2.20217e-10	0.369731
156780111	chr5:156780111:C:T	8.02972e-06	-2.20217e-10	-0.264501
156780159	chr5:156780159:G:A	1.16923e-06	-0.796329	-1.39497
156780314	chr5:156780314:G:A	2.7084e-06	-2.20217e-10	-1.35129
156780544	chr5:156780544:A:G	2.15416e-06	-1.58025	-7.17427e-10
156780621	chr5:156780621:G:C	2.62089e-06	-2.20217e-10	-1.38413
156781179	chr5:156781179:C:A	1.24677e-06	-1.07433	-1.05276
156781597	chr5:156781597:C:T	3.14105e-06	-2.20217e-10	-1.20309
156781720	chr5:156781720:G:C	2.38346e-06	-1.4791	-7.17427e-10
156781949	chr5:156781949:C:T	2.67773e-06	-2.20217e-10	-1.36268
156782104	chr5:156782104:G:A	7.85503e-06	-2.20217e-10	-0.286496
156782137	chr5:156782137:G:A	2.59133e-06	-2.20217e-10	-1.39548
156782375	chr5:156782375:G:A	3.89944e-06	-2.20217e-10	-0.986818
156782915	chr5:156782915:A:G	3.57062e-06	-2.20217e-10	-1.07491
156783164	chr5:156783164:T:C	6.94368e-07	-1.49507	-1.21734
156783494	chr5:156783494:G:T	9.84082e-06	-2.20217e-10	-0.0611115
156784217	chr5:156784217:A:C	2.67442e-06	-2.20217e-10	-1.36392
156784238	chr5:156784238:A:G	6.34709e-06	-2.20217e-10	-0.499654
156784424	chr5:156784424:C:A	2.71921e-06	-2.20217e-10	-1.34731
156784656	chr5:156784656:A:T	5.42627e-06	-0.474935	-0.181464
156784720	chr5:156784720:A:AAGG	6.83297e-07	-1.52202	-1.20645
156784987	chr5:156784987:A:C	6.40179e-07	-1.39792	-1.39574
156785746	chr5:156785746:C:A	1.13759e-05	-2.20217e-10	0.0838474
156785864	chr5:156785864:T:G	0.000161158	-2.20217e-10	2.73473
156785865	chr5:156785865:C:A	0.000163019	-2.20217e-10	2.74621
156785958	chr5:156785958:T:C	5.07953e-06	-0.453423	-0.26901
156785988	chr5:156785988:A:G	2.63948e-06	-2.20217e-10	-1.37707
156786063	chr5:156786063:A:G	5.92282e-06	-2.20217e-10	-0.568839
156786229	chr5:156786229:A:C	2.73991e-06	-2.20217e-10	-1.33973
156786240	chr5:156786240:C:A	6.72904e-07	-1.52716	-1.21664
156786347	chr5:156786347:G:A	2.73849e-06	-2.20217e-10	-1.34024
156786465	chr5:156786465:T:C	5.87254e-06	-2.20217e-10	-0.577363
156786911	chr5:156786911:A:G	7.37677e-06	-2.20217e-10	-0.349315
156787444	chr5:156787444:A:T	2.76967e-06	-2.20217e-10	-1.32892
156787510	chr5:156787510:C:G	3.90934e-06	-2.20217e-10	-0.984282
156787760	chr5:156787760:G:C	7.1392e-07	-1.50831	-1.17632
156788187	chr5:156788187:C:T	2.59924e-06	-2.20217e-10	-1.39243
156788241	chr5:156788241:A:C	2.69789e-06	-2.20217e-10	-1.35518
156788747	chr5:156788747:G:A	1.36056e-05	0.262829	-7.17427e-10
156789075	chr5:156789075:C:T	3.51527e-06	-2.20217e-10	-1.09053
156789580	chr5:156789580:A:G	2.59316e-06	-1.39477	-7.17427e-10
156789971	chr5:156789971:A:C	5.50497e-06	0.13356	-0.775559
156790097	chr5:156790097:A:T	3.171e-06	-0.786026	-0.407578
156790374	chr5:156790374:T:C	3.44101e-06	-0.566632	-0.545253
156790661	chr5:156790661:T:A	2.7363e-06	-2.20217e-10	-1.34105
156791263	chr5:156791263:A:G	3.16418e-06	-2.20217e-10	-1.19576
156791546	chr5:156791546:G:A	2.38226e-06	-1.4796	-7.17427e-10
156791823	chr5:156791823:G:T	3.51136e-06	-2.20217e-10	-1.09165
156792035	chr5:156792035:T:C	2.90164e-06	-0.790664	-0.491711
156792071	chr5:156792071:A:G	1.1493e-05	-2.20217e-10	0.0940836
156792191	chr5:156792191:G:T	6.93728e-07	-1.51668	-1.19665
156792486	chr5:156792486:A:C	3.71947e-06	-2.20217e-10	-1.03407
156793129	chr5:156793129:C:T	4.13663e-06	-0.927769	-7.17427e-10
156793546	chr5:156793546:G:A	2.10827e-06	-0.646984	-0.954798
156794472	chr5:156794472:C:A	5.68543e-07	-1.5317	-1.38063
156794649	chr5:156794649:C:A	3.92437e-06	-2.20217e-10	-0.980444
156794822	chr5:156794822:C:T	1.15287e-05	-2.20217e-10	0.0971921
156794837	chr5:156794837:C:T	3.58963e-06	-0.583355	-0.486245
156794862	chr5:156794862:A:G	2.85934e-06	-2.20217e-10	-1.29706
156794977	chr5:156794977:G:A	9.97686e-06	-2.20217e-10	-0.0473826
156795136	chr5:156795136:G:A	2.31743e-06	-1.50719	-7.17427e-10
156795338	chr5:156795338:T:C	3.54415e-06	-0.583948	-0.498405
156795422	chr5:156795422:A:G	2.0662e-06	-1.62194	-7.17427e-10
156795827	chr5:156795827:T:C	3.20654e-06	-0.572817	-0.609641
156796115	chr5:156796115:T:A	5.89887e-07	-1.48634	-1.38913
156797115	chr5:156797115:T:A	3.83465e-06	-0.605451	-0.398121
156797607	chr5:156797607:C:T	4.23741e-06	-2.20217e-10	-0.903698
156798000	chr5:156798000:A:G	8.18323e-07	-1.54499	-1.00316
156798561	chr5:156798561:T:G	8.15666e-06	-2.20217e-10	-0.248816
156798845	chr5:156798845:T:G	1.05872e-06	-1.2386	-1.05199
156798980	chr5:156798980:C:T	3.0832e-06	-2.20217e-10	-1.22168
156799000	chr5:156799000:A:T	3.68869e-06	-2.20217e-10	-1.04238
156799330	chr5:156799330:A:C	1.02116e-06	-1.25508	-1.07163
156799922	chr5:156799922:G:C	8.36881e-06	-2.20217e-10	-0.223139
156800045	chr5:156800045:G:A	3.22257e-06	0.164109	-1.34158
156800259	chr5:156800259:C:T	1.16516e-06	-0.797495	-1.3973
156801008	chr5:156801008:G:A	8.37201e-06	-2.20217e-10	-0.222757
156801104	chr5:156801104:G:A	3.66575e-06	-2.20217e-10	-1.04862
156801716	chr5:156801716:G:A	3.43585e-06	-2.20217e-10	-1.11339
156802466	chr5:156802466:T:C	6.69126e-06	-2.20217e-10	-0.446849
156802910	chr5:156802910:C:T	2.61457e-06	-2.20217e-10	-1.38655
156802998	chr5:156802998:T:G	3.59726e-06	-2.20217e-10	-1.06748
156803211	chr5:156803211:C:G	2.62789e-06	-2.20217e-10	-1.38147
156803272	chr5:156803272:T:C	1.19637e-05	-2.20217e-10	0.13423
156803786	chr5:156803786:A:G	2.58827e-06	-2.20217e-10	-1.39666
156803880	chr5:156803880:G:A	2.58845e-06	-2.20217e-10	-1.39659
156803965	chr5:156803965:C:A	7.23058e-07	-1.51299	-1.15893
156804142	chr5:156804142:TCTCGA:T	2.79297e-06	-2.20217e-10	-1.32055
156804150	chr5:156804150:C:T	2.79429e-06	-2.20217e-10	-1.32007
156804153	chr5:156804153:A:G	2.79429e-06	-2.20217e-10	-1.32007
156804194	chr5:156804194:C:A	2.60632e-06	-2.20217e-10	-1.38971
156804861	chr5:156804861:A:G	2.73051e-06	-2.20217e-10	-1.34316
156805454	chr5:156805454:A:T	2.62345e-06	-2.20217e-10	-1.38316
156805481	chr5:156805481:A:G	8.23814e-06	-2.20217e-10	-0.238877
156805605	chr5:156805605:G:A	9.89986e-06	-0.0551305	-7.17427e-10
156805702	chr5:156805702:A:G	2.67365e-06	-2.20217e-10	-1.36421
156805812	chr5:156805812:G:C	1.34206e-05	-2.20217e-10	0.249143
156805841	chr5:156805841:T:C	2.29192e-06	-1.51826	-7.17427e-10
156806308	chr5:156806308:A:G	5.24084e-06	-2.20217e-10	-0.691169
156806318	chr5:156806318:T:G	2.65836e-06	-2.20217e-10	-1.36994
156806621	chr5:156806621:G:A	1.10709e-05	-2.20217e-10	0.0566674
156806724	chr5:156806724:A:G	8.80035e-07	-1.14736	-1.32808
156806875	chr5:156806875:G:A	2.63023e-06	-2.20217e-10	-1.38058
156806975	chr5:156806975:G:A	4.04284e-06	-2.20217e-10	-0.950703
156806976	chr5:156806976:C:T	2.67441e-06	-2.20217e-10	-1.36392
156807558	chr5:156807558:G:T	3.51438e-06	-2.20217e-10	-1.09079
156807804	chr5:156807804:C:T	6.77296e-06	-2.20217e-10	-0.434713
156807836	chr5:156807836:G:A	2.74724e-06	-2.20217e-10	-1.33705
156807881	chr5:156807881:G:A	1.93773e-05	-2.20217e-10	0.61645
156807889	chr5:156807889:G:A	2.69031e-06	-2.20217e-10	-1.358
156808064	chr5:156808064:T:C	1.34397e-05	-2.20217e-10	0.250559
156808184	chr5:156808184:C:A	3.93204e-06	-2.20217e-10	-0.978491
156808346	chr5:156808346:A:G	6.38448e-06	-2.20217e-10	-0.493781
156808629	chr5:156808629:C:T	2.79278e-06	-2.20217e-10	-1.32061
156809071	chr5:156809071:C:T	2.75421e-06	-2.20217e-10	-1.33452
156809408	chr5:156809408:T:A	2.74256e-06	-2.20217e-10	-1.33876
156809498	chr5:156809498:C:T	2.62704e-06	-2.20217e-10	-1.38179
156809770	chr5:156809770:GA:G	2.72157e-06	-2.20217e-10	-1.34644
156809785	chr5:156809785:T:C	9.27408e-07	-1.12199	-1.30103
156810768	chr5:156810768:C:CA	2.74724e-06	-2.20217e-10	-1.33705
156810835	chr5:156810835:G:A	2.69829e-06	-2.20217e-10	-1.35503
156810942	chr5:156810942:C:T	7.46978e-06	-2.20217e-10	-0.336785
156811055	chr5:156811055:C:T	6.89351e-06	-2.20217e-10	-0.417071
156811151	chr5:156811151:T:C	6.56424e-07	-1.374	-1.3946
156811223	chr5:156811223:T:C	2.71145e-06	-2.20217e-10	-1.35017
156811571	chr5:156811571:G:A	6.54821e-07	-1.37625	-1.3948
156812285	chr5:156812285:G:T	8.3926e-07	-1.2181	-1.30479
156812454	chr5:156812454:C:T	2.77898e-06	-2.20217e-10	-1.32557
156812569	chr5:156812569:A:G	3.45011e-06	-1.10925	-7.17427e-10
156812831	chr5:156812831:T:C	2.74034e-06	-2.20217e-10	-1.33957
156812929	chr5:156812929:G:A	2.59154e-06	-2.20217e-10	-1.3954
156813038	chr5:156813038:T:C	5.5048e-06	-2.20217e-10	-0.642031
156813256	chr5:156813256:C:A	2.85423e-06	-0.264798	-1.03405
156813678	chr5:156813678:G:A	2.62471e-06	-2.20217e-10	-1.38268
156814143	chr5:156814143:C:T	3.47376e-06	-2.20217e-10	-1.10241
156814392	chr5:156814392:T:C	9.76696e-07	-1.07895	-1.29228
156814763	chr5:156814763:C:T	9.20631e-07	-1.12094	-1.30941
156814847	chr5:156814847:G:T	6.67919e-06	-2.20217e-10	-0.448653
156814904	chr5:156814904:A:G	2.74751e-06	-2.20217e-10	-1.33696
156815737	chr5:156815737:T:C	2.6672e-06	-1.36662	-7.17427e-10
156815874	chr5:156815874:C:T	2.15987e-06	-1.5776	-7.17427e-10
156816125	chr5:156816125:T:C	9.40723e-07	-1.10703	-1.30172
156816252	chr5:156816252:G:A	2.61306e-06	-2.20217e-10	-1.38713
156816360	chr5:156816360:T:C	3.8092e-06	-2.20217e-10	-1.01023
156816370	chr5:156816370:C:T	7.56765e-07	-1.29716	-1.3292
156816409	chr5:156816409:A:T	1.17662e-06	-1.60956	-0.575452
156816469	chr5:156816469:G:C	2.6964e-06	-2.20217e-10	-1.35573
156816762	chr5:156816762:A:T	2.69624e-06	-2.20217e-10	-1.35579
156816842	chr5:156816842:G:A	7.31383e-06	-2.20217e-10	-0.357883
156817249	chr5:156817249:G:A	2.76824e-06	-2.20217e-10	-1.32944
156817343	chr5:156817343:C:A	7.42587e-06	-2.20217e-10	-0.342681
156817471	chr5:156817471:G:C	2.9877e-06	-2.20217e-10	-1.25315
156817788	chr5:156817788:A:G	2.69312e-06	-2.20217e-10	-1.35695
156817949	chr5:156817949:A:T	8.79185e-07	-1.08174	-1.39467
156818464	chr5:156818464:T:C	3.51941e-06	-2.20217e-10	-1.08936
156818565	chr5:156818565:G:A	2.69319e-06	-2.20217e-10	-1.35692
156818778	chr5:156818778:G:A	1.61443e-06	-0.472369	-1.3963
156819274	chr5:156819274:A:C	1.07565e-06	-0.885887	-1.38884
156819395	chr5:156819395:A:G	9.29999e-07	-1.10928	-1.31094
156819500	chr5:156819500:A:G	6.43501e-07	-1.39512	-1.39336
156819826	chr5:156819826:T:C	2.60036e-06	-2.20217e-10	-1.392
156820838	chr5:156820838:T:C	2.7118e-06	-2.20217e-10	-1.35004
156821264	chr5:156821264:G:A	2.59416e-06	-2.20217e-10	-1.39439
156821578	chr5:156821578:C:T	4.39307e-06	-2.20217e-10	-0.867623
156821590	chr5:156821590:C:T	3.84961e-06	-2.20217e-10	-0.999678
156822173	chr5:156822173:T:G	7.55477e-07	-1.31558	-1.31248
156822676	chr5:156822676:T:C	4.66993e-06	-2.20217e-10	-0.806506
156823081	chr5:156823081:G:C	5.3795e-06	-2.20217e-10	-0.665056
156823095	chr5:156823095:T:A	2.93881e-06	-2.20217e-10	-1.26965
156823186	chr5:156823186:A:G	3.49609e-06	-2.20217e-10	-1.09601
156823584	chr5:156823584:T:C	8.62832e-07	-1.1409	-1.35428
156823669	chr5:156823669:A:G	2.59028e-06	-2.20217e-10	-1.39588
156824468	chr5:156824468:C:A	4.50552e-06	-2.20217e-10	-0.842347
156824779	chr5:156824779:C:T	2.59845e-06	-2.20217e-10	-1.39273
156825139	chr5:156825139:G:A	2.5868e-06	-2.20217e-10	-1.39723
156825281	chr5:156825281:TA:T	3.12654e-06	-2.20217e-10	-1.20772
156825704	chr5:156825704:C:T	2.42478e-06	-1.46191	-7.17427e-10
156825772	chr5:156825772:G:A	2.62871e-06	-2.20217e-10	-1.38116
156825814	chr5:156825814:C:T	2.58723e-06	-2.20217e-10	-1.39706
156826408	chr5:156826408:C:T	6.56469e-06	-2.20217e-10	-0.465945
156827767	chr5:156827767:GA:G	4.11312e-06	-2.20217e-10	-0.933468
156828333	chr5:156828333:C:T	2.8282e-06	-2.20217e-10	-1.30801
156828483	chr5:156828483:C:T	2.45781e-06	-1.44838	-7.17427e-10
156828657	chr5:156828657:A:C	2.63416e-06	-2.20217e-10	-1.37909
156829101	chr5:156829101:C:T	1.00828e-06	-1.55772	-0.781688
156829147	chr5:156829147:T:C	2.78412e-06	-2.20217e-10	-1.32372
156829829	chr5:156829829:G:A	9.90191e-06	-2.20217e-10	-0.0549231
156830446	chr5:156830446:G:A	4.1142e-06	-2.20217e-10	-0.933206
156830458	chr5:156830458:T:C	2.8282e-06	-2.20217e-10	-1.30801
156830827	chr5:156830827:A:G	3.61288e-06	-2.20217e-10	-1.06315
156830949	chr5:156830949:A:G	2.91561e-06	-2.20217e-10	-1.27757
156831139	chr5:156831139:T:A	2.58913e-06	-2.20217e-10	-1.39633
156831273	chr5:156831273:G:T	4.12144e-06	-2.20217e-10	-0.931448
156831305	chr5:156831305:G:C	2.58771e-06	-2.20217e-10	-1.39688
156831333	chr5:156831333:A:G	3.14838e-06	-2.20217e-10	-1.20076
156831489	chr5:156831489:A:T	2.722e-06	-2.20217e-10	-1.34628
156831708	chr5:156831708:A:G	3.41e-06	0.173774	-1.29471
156831776	chr5:156831776:C:A	2.72414e-06	-2.20217e-10	-1.3455
156831900	chr5:156831900:T:A	3.07958e-06	0.0852828	-1.30814
156832045	chr5:156832045:C:T	6.40156e-06	-2.20217e-10	-0.491108
156832265	chr5:156832265:C:T	3.66748e-06	-2.20217e-10	-1.04815
156832850	chr5:156832850:G:A	4.99851e-06	-2.20217e-10	-0.738511
156833110	chr5:156833110:C:T	2.11394e-06	-0.538778	-1.06032
156833578	chr5:156833578:C:T	2.06389e-06	-1.62306	-7.17427e-10
156833665	chr5:156833665:T:G	2.64866e-06	-2.20217e-10	-1.3736
156834263	chr5:156834263:G:GTA	3.55792e-06	-2.20217e-10	-1.07847
156834268	chr5:156834268:C:T	7.90103e-07	-1.19227	-1.39097
156834525	chr5:156834525:C:T	1.11678e-05	0.0653797	-7.17427e-10
156834726	chr5:156834726:A:G	8.91585e-07	-1.0918	-1.3706
156834891	chr5:156834891:C:A	6.49611e-06	-2.20217e-10	-0.476447
156834989	chr5:156834989:G:A	1.02395e-06	-1.59939	-0.724585
156834996	chr5:156834996:G:A	2.59728e-06	-2.20217e-10	-1.39319
156835056	chr5:156835056:T:TC	3.37133e-06	-0.489894	-0.642448
156835335	chr5:156835335:T:A	1.5421e-05	-2.20217e-10	0.388077
156835427	chr5:156835427:C:T	3.48876e-06	-2.20217e-10	-1.0981
156835988	chr5:156835988:G:A	2.59178e-06	-2.20217e-10	-1.39531
156836006	chr5:156836006:G:C	2.24752e-06	-1.53782	-7.17427e-10
156836195	chr5:156836195:C:A	9.39152e-07	-1.11765	-1.29278
156836528	chr5:156836528:G:A	4.08441e-06	-2.20217e-10	-0.940474
156836613	chr5:156836613:C:T	2.91204e-06	-0.531608	-0.747189
156837021	chr5:156837021:C:A	9.14631e-07	-1.04212	-1.39476
156837064	chr5:156837064:C:A	2.57846e-06	-1.40046	-7.17427e-10
156837337	chr5:156837337:A:C	2.73534e-06	-2.20217e-10	-1.34139
156837661	chr5:156837661:C:T	2.18096e-06	-0.760575	-0.807309
156838024	chr5:156838024:G:A	3.42722e-06	-1.1159	-7.17427e-10
156838166	chr5:156838166:C:T	2.59503e-06	-2.20217e-10	-1.39405
156838512	chr5:156838512:T:G	2.90809e-06	-0.592935	-0.687219
156838695	chr5:156838695:A:G	4.63295e-06	0.458324	-1.27278
156839094	chr5:156839094:G:A	2.66412e-06	-2.20217e-10	-1.36778
156839521	chr5:156839521:G:A	8.40891e-06	-2.20217e-10	-0.218359
156839741	chr5:156839741:C:T	8.74428e-06	-0.179251	-7.17427e-10
156839864	chr5:156839864:G:C	4.71162e-06	-2.20217e-10	-0.797618
156839900	chr5:156839900:G:A	2.59626e-06	-2.20217e-10	-1.39358
156840186	chr5:156840186:G:A	8.85638e-07	-1.09489	-1.37421
156840336	chr5:156840336:T:C	2.117e-06	-1.59765	-7.17427e-10
156840618	chr5:156840618:C:T	2.59292e-06	-2.20217e-10	-1.39487
156840971	chr5:156840971:T:G	4.32424e-06	0.464375	-1.34779
156840985	chr5:156840985:C:T	7.49032e-07	-1.25805	-1.37857
156841588	chr5:156841588:T:C	2.25845e-05	0.769614	-7.17427e-10
156842240	chr5:156842240:T:G	8.3212e-06	-2.20217e-10	-0.228844
156842360	chr5:156842360:C:A	4.65079e-05	-2.20217e-10	1.49197
156842761	chr5:156842761:C:T	2.75665e-06	-1.33364	-7.17427e-10
156842810	chr5:156842810:C:T	2.66569e-06	-2.20217e-10	-1.36719
156843210	chr5:156843210:A:T	2.65302e-06	-2.20217e-10	-1.37195
156843754	chr5:156843754:A:C	9.8535e-07	-0.975195	-1.38721
156843758	chr5:156843758:A:G	4.98984e-06	-0.740246	-7.17427e-10
156844508	chr5:156844508:C:T	1.02206e-05	-2.20217e-10	-0.0232409
156844561	chr5:156844561:G:A	4.32478e-06	-2.20217e-10	-0.88329
156844698	chr5:156844698:G:A	2.59755e-06	-2.20217e-10	-1.39308
156844735	chr5:156844735:G:A	2.44164e-06	-0.589067	-0.865913
156844909	chr5:156844909:G:C	3.64601e-06	-2.20217e-10	-1.05402
156845007	chr5:156845007:G:A	3.9162e-06	-2.20217e-10	-0.982529
156845269	chr5:156845269:C:T	8.04971e-06	-0.457805	0.19579
156845421	chr5:156845421:C:T	9.08673e-07	-1.09657	-1.34685
156845479	chr5:156845479:C:T	1.03951e-06	-0.956739	-1.35217
156845516	chr5:156845516:C:T	4.79369e-06	-2.20217e-10	-0.780349
156845860	chr5:156845860:C:T	2.25316e-05	0.767266	-7.17427e-10
156845897	chr5:156845897:T:G	4.40187e-06	0.448966	-1.31459
156846191	chr5:156846191:G:C	1.52574e-05	-2.20217e-10	0.377412
156846314	chr5:156846314:G:A	2.21606e-06	-1.55192	-7.17427e-10
156846470	chr5:156846470:G:A	7.12526e-07	-1.30107	-1.38552
156847138	chr5:156847138:T:G	2.1201e-06	-1.59619	-7.17427e-10
156847623	chr5:156847623:G:A	1.70165e-06	-0.686389	-1.12967
156847749	chr5:156847749:G:A	2.88254e-06	-2.20217e-10	-1.28898
156848034	chr5:156848034:T:G	3.91123e-06	-2.20217e-10	-0.983798
156848358	chr5:156848358:A:T	2.60293e-06	-2.20217e-10	-1.39101
156848379	chr5:156848379:C:G	1.47749e-06	-0.925045	-1.03226
156848538	chr5:156848538:T:C	0.000167275	-2.20217e-10	2.77199
156848973	chr5:156848973:C:A	5.16471e-06	-2.20217e-10	-0.705801
156849327	chr5:156849327:C:T	8.66172e-06	-2.20217e-10	-0.188737
156849372	chr5:156849372:T:C	3.59694e-06	-2.20217e-10	-1.06757
156849475	chr5:156849475:C:T	1.44999e-06	-1.27644	-0.699658
156849497	chr5:156849497:A:C	5.81084e-06	-2.20217e-10	-0.587925
156849518	chr5:156849518:A:C	2.97053e-06	-2.20217e-10	-1.25891
156850033	chr5:156850033:C:T	3.73357e-06	-2.20217e-10	-1.03029
156850454	chr5:156850454:G:T	2.65303e-06	-2.20217e-10	-1.37195
156850550	chr5:156850550:G:A	3.60403e-06	-2.20217e-10	-1.0656
156850748	chr5:156850748:C:T	2.57653e-06	-1.40121	-7.17427e-10
156851017	chr5:156851017:T:C	7.42991e-06	-2.20217e-10	-0.342137
156851059	chr5:156851059:A:G	2.6311e-06	-2.20217e-10	-1.38025
156851067	chr5:156851067:G:A	2.64379e-06	-0.42609	-0.949347
156851454	chr5:156851454:A:G	4.55701e-06	-2.20217e-10	-0.830984
156851508	chr5:156851508:G:A	2.68552e-06	-1.35978	-7.17427e-10
156851681	chr5:156851681:G:C	3.42918e-06	-2.20217e-10	-1.11533
156851777	chr5:156851777:C:T	2.65193e-06	-2.20217e-10	-1.37236
156852012	chr5:156852012:C:T	1.41324e-05	-0.27577	0.576591
156852043	chr5:156852043:T:A	5.56131e-06	-2.20217e-10	-0.631818
156852464	chr5:156852464:T:C	1.4644e-05	-0.31722	0.653602
156852669	chr5:156852669:A:T	2.26582e-06	-1.52971	-7.17427e-10
156853003	chr5:156853003:A:T	2.59515e-06	-2.20217e-10	-1.394
156854123	chr5:156854123:C:T	2.76483e-06	-2.20217e-10	-1.33067
156854332	chr5:156854332:G:A	1.15699e-06	-0.812213	-1.38962
156854387	chr5:156854387:A:G	4.29128e-06	-2.20217e-10	-0.891066
156854810	chr5:156854810:C:G	2.65468e-06	-2.20217e-10	-1.37133
156855121	chr5:156855121:G:A	2.66303e-06	-0.61743	-0.750756
156855160	chr5:156855160:T:C	1.19785e-06	-0.912768	-1.25436
156855327	chr5:156855327:G:A	3.00232e-06	-2.20217e-10	-1.24826
156855458	chr5:156855458:G:T	2.76511e-06	-0.493216	-0.837355
156855662	chr5:156855662:C:T	2.83901e-06	-2.20217e-10	-1.30419
156855957	chr5:156855957:T:A	4.94029e-06	-2.20217e-10	-0.750226
156856286	chr5:156856286:A:G	1.36339e-06	-0.7443	-1.29337
156856302	chr5:156856302:T:C	1.15085e-06	-0.81712	-1.39003
156856392	chr5:156856392:A:C	4.67274e-06	-0.805906	-7.17427e-10
156856404	chr5:156856404:G:A	1.2194e-06	-0.906165	-1.24312
156856621	chr5:156856621:GT:G	1.15827e-05	-0.403205	0.505069
156856665	chr5:156856665:T:C	3.02101e-06	-2.20217e-10	-1.24206
156856777	chr5:156856777:A:G	1.39452e-06	-0.73093	-1.28417
156856784	chr5:156856784:G:T	7.92268e-05	-2.20217e-10	2.02466
156856798	chr5:156856798:T:C	7.03454e-06	-0.548323	0.151504
156856832	chr5:156856832:G:A	2.62643e-06	-2.20217e-10	-1.38203
156856959	chr5:156856959:C:T	5.45867e-06	-2.20217e-10	-0.650445
156857485	chr5:156857485:T:C	7.51286e-06	-0.51908	0.188046
156857486	chr5:156857486:G:C	2.60473e-06	-2.20217e-10	-1.39032
156857580	chr5:156857580:A:C	2.61073e-06	-2.20217e-10	-1.38802
156858031	chr5:156858031:G:A	3.3414e-06	-2.20217e-10	-1.14126
156858666	chr5:156858666:C:T	3.52543e-06	-2.20217e-10	-1.08765
156858777	chr5:156858777:T:A	3.02167e-06	-2.20217e-10	-1.24184
156858990	chr5:156858990:T:A	4.21222e-06	0.255376	-1.16504
156859417	chr5:156859417:G:C	3.85219e-06	-2.20217e-10	-0.999009
156859566	chr5:156859566:G:A	2.65118e-06	-2.20217e-10	-1.37264
156859654	chr5:156859654:G:A	4.97764e-06	-2.20217e-10	-0.742694
156860074	chr5:156860074:A:G	5.00168e-06	-2.20217e-10	-0.737877
156861693	chr5:156861693:C:T	5.00168e-06	-2.20217e-10	-0.737877
156861811	chr5:156861811:G:A	1.26066e-05	-0.365624	0.552196
156861853	chr5:156861853:A:G	7.77789e-06	-2.20217e-10	-0.296366
156862242	chr5:156862242:G:A	1.11366e-05	-0.357747	0.420333
156862339	chr5:156862339:A:T	4.54482e-06	-2.20217e-10	-0.833662
156862940	chr5:156862940:A:G	2.62971e-06	-2.20217e-10	-1.38078
156863052	chr5:156863052:G:T	2.79508e-06	-2.20217e-10	-1.31979
156863256	chr5:156863256:C:A	2.62092e-06	-2.20217e-10	-1.38412
156863266	chr5:156863266:C:T	3.89935e-06	-2.20217e-10	-0.98684
156863592	chr5:156863592:T:C	2.62896e-06	-2.20217e-10	-1.38106
156863960	chr5:156863960:C:T	1.38008e-06	-1.0532	-0.972303
156864040	chr5:156864040:T:C	2.12052e-06	-1.59599	-7.17427e-10
156864594	chr5:156864594:T:C	7.62558e-06	-0.463243	0.147101
156864621	chr5:156864621:T:A	7.2276e-06	-0.496085	0.126342
156865082	chr5:156865082:T:C	4.5405e-06	-2.20217e-10	-0.834614
156865200	chr5:156865200:C:T	9.71764e-07	-1.44201	-0.934287
156865557	chr5:156865557:T:C	1.43174e-06	-1.55681	-0.431954
156865718	chr5:156865718:T:G	5.38946e-06	-2.20217e-10	-0.663205
156865858	chr5:156865858:A:G	2.66867e-06	-2.20217e-10	-1.36607
156866285	chr5:156866285:A:G	2.82407e-06	-2.20217e-10	-1.30947
156866520	chr5:156866520:C:T	2.59513e-06	-2.20217e-10	-1.39401
156866802	chr5:156866802:C:T	2.82841e-06	-2.20217e-10	-1.30793
156866805	chr5:156866805:C:A	3.02051e-06	-2.20217e-10	-1.24222
156866826	chr5:156866826:G:A	7.17697e-06	-2.20217e-10	-0.376773
156867947	chr5:156867947:ACTTCTGAAGCTG:A	1.27446e-06	-1.30625	-0.798879
156868009	chr5:156868009:G:A	2.17106e-06	-1.57243	-7.17427e-10
156868361	chr5:156868361:G:A	2.55447e-05	-1.5153	2.40808
156868373	chr5:156868373:C:T	2.60518e-06	-2.20217e-10	-1.39015
156868378	chr5:156868378:C:T	1.65396e-06	-1.08995	-0.754526
156868518	chr5:156868518:G:C	1.03689e-06	-1.54151	-0.769919
156868546	chr5:156868546:G:A	7.41942e-06	-2.20217e-10	-0.343549
156868980	chr5:156868980:T:G	1.56894e-06	-1.13436	-0.762888
156869183	chr5:156869183:C:T	3.19412e-06	-2.20217e-10	-1.18634
156869286	chr5:156869286:A:G	6.61815e-06	-2.20217e-10	-0.457836
156869313	chr5:156869313:C:T	5.85946e-06	-2.20217e-10	-0.579592
156869319	chr5:156869319:G:T	5.14188e-06	-2.20217e-10	-0.710232
156869618	chr5:156869618:C:A	3.72305e-06	-2.20217e-10	-1.03311
156869673	chr5:156869673:A:G	2.19403e-06	-1.56191	-7.17427e-10
156869972	chr5:156869972:T:A	2.84574e-06	-2.20217e-10	-1.30183
156870479	chr5:156870479:G:A	5.71877e-06	-2.20217e-10	-0.603897
156870547	chr5:156870547:A:G	4.28891e-06	-2.20217e-10	-0.891618
156870700	chr5:156870700:C:T	6.49323e-06	-2.20217e-10	-0.47689
156870816	chr5:156870816:A:G	2.62272e-06	-2.20217e-10	-1.38344
156870998	chr5:156870998:C:T	7.30581e-06	-2.20217e-10	-0.358981
156871039	chr5:156871039:A:T	4.17307e-06	-2.20217e-10	-0.919
156871424	chr5:156871424:T:C	4.32339e-06	-2.20217e-10	-0.88361
156871535	chr5:156871535:T:C	2.82489e-06	-2.20217e-10	-1.30918
156871575	chr5:156871575:G:A	5.59056e-06	-2.20217e-10	-0.626571
156872091	chr5:156872091:G:A	4.40951e-06	-2.20217e-10	-0.863887
156872339	chr5:156872339:C:A	2.89974e-06	-2.20217e-10	-1.28303
156872383	chr5:156872383:C:G	6.56788e-06	-2.20217e-10	-0.465459
156872441	chr5:156872441:G:A	2.81389e-06	-2.20217e-10	-1.31308
156872507	chr5:156872507:C:T	1.62478e-06	-1.10436	-0.757919
156872616	chr5:156872616:A:G	2.35218e-05	-1.54086	2.35113
156872618	chr5:156872618:A:G	2.20032e-06	-1.55905	-7.17427e-10
156873460	chr5:156873460:T:C	6.93713e-06	-2.20217e-10	-0.410763
156873518	chr5:156873518:G:A	2.60627e-06	-2.20217e-10	-1.38973
156873649	chr5:156873649:A:T	6.3959e-06	-2.20217e-10	-0.491993
156873745	chr5:156873745:G:A	6.65227e-06	-2.20217e-10	-0.452692
156874302	chr5:156874302:GAAC:G	2.79799e-06	-2.20217e-10	-1.31875
156874329	chr5:156874329:A:C	2.742e-06	-2.20217e-10	-1.33896
156874425	chr5:156874425:A:G	1.67178e-05	0.468821	-7.17427e-10
156874795	chr5:156874795:T:C	2.79664e-06	-2.20217e-10	-1.31923
156875278	chr5:156875278:T:A	6.47016e-06	-2.20217e-10	-0.480449
156875337	chr5:156875337:G:A	8.05912e-07	-1.62307	-0.940364
156875834	chr5:156875834:C:T	2.66511e-06	-2.20217e-10	-1.36741
156875967	chr5:156875967:G:A	1.02191e-06	-1.57159	-0.754384
156876170	chr5:156876170:T:C	3.85669e-06	-2.20217e-10	-0.99784
156876232	chr5:156876232:C:T	1.00645e-06	-1.57993	-0.761296
156876233	chr5:156876233:A:C	2.94677e-06	-2.20217e-10	-1.26694
156876553	chr5:156876553:G:A	3.22409e-06	-2.20217e-10	-1.177
156877006	chr5:156877006:A:C	6.1811e-06	-2.20217e-10	-0.526155
156877022	chr5:156877022:A:G	2.98588e-06	-2.20217e-10	-1.25376
156877495	chr5:156877495:T:C	5.22937e-06	-2.20217e-10	-0.693359
156877648	chr5:156877648:T:C	2.23017e-06	-1.54557	-7.17427e-10
156877738	chr5:156877738:T:C	2.21734e-06	-1.55134	-7.17427e-10
156878506	chr5:156878506:C:T	6.68265e-06	-2.20217e-10	-0.448136
156878614	chr5:156878614:C:T	3.3817e-06	-2.20217e-10	-1.12927
156878636	chr5:156878636:A:AACC	6.71371e-06	-2.20217e-10	-0.443498
156878681	chr5:156878681:C:T	4.47111e-06	-2.20217e-10	-0.850015
156878824	chr5:156878824:A:G	2.60614e-06	-2.20217e-10	-1.38978
156879600	chr5:156879600:C:A	1.1555e-05	-1.55258	1.65205
156880210	chr5:156880210:G:A	4.55209e-06	-2.20217e-10	-0.832064
156880631	chr5:156880631:T:G	5.79215e-06	-2.20217e-10	-0.591147
156880663	chr5:156880663:C:A	5.72094e-06	-2.20217e-10	-0.603518
156880744	chr5:156880744:A:G	1.46221e-06	-1.21206	-0.755642
156880770	chr5:156880770:A:G	2.81241e-06	-2.20217e-10	-1.31361
156880879	chr5:156880879:A:G	2.6115e-06	-2.20217e-10	-1.38773
156880988	chr5:156880988:G:A	5.75866e-06	-2.20217e-10	-0.596945
156881094	chr5:156881094:T:TG	6.19293e-06	-2.20217e-10	-0.524243
156881320	chr5:156881320:C:T	2.7693e-06	-2.20217e-10	-1.32906
156881769	chr5:156881769:T:C	2.61057e-06	-2.20217e-10	-1.38808
156882008	chr5:156882008:G:C	3.09742e-06	-2.20217e-10	-1.21708
156882121	chr5:156882121:T:C	2.9812e-06	-2.20217e-10	-1.25533
156882385	chr5:156882385:G:A	2.81335e-06	-2.20217e-10	-1.31327
156882843	chr5:156882843:C:T	2.69023e-06	-2.20217e-10	-1.35803
156883105	chr5:156883105:A:G	2.64468e-06	-2.20217e-10	-1.3751
156883245	chr5:156883245:A:G	1.16569e-06	-1.0813	-1.11304
156883277	chr5:156883277:T:C	3.2006e-06	-2.20217e-10	-1.18431
156883923	chr5:156883923:T:C	3.74837e-06	-2.20217e-10	-1.02633
156884613	chr5:156884613:T:C	9.52692e-07	-1.61802	-0.778099
156884659	chr5:156884659:A:G	1.27724e-05	-2.20217e-10	0.199633
156884708	chr5:156884708:T:C	2.58731e-06	-2.20217e-10	-1.39703
156884882	chr5:156884882:G:A	2.58696e-06	-2.20217e-10	-1.39717
156885099	chr5:156885099:C:T	9.66922e-07	-1.54941	-0.831876
156885983	chr5:156885983:A:G	2.58713e-06	-2.20217e-10	-1.3971
156886526	chr5:156886526:G:A	2.58707e-06	-2.20217e-10	-1.39712
156887046	chr5:156887046:A:G	2.60032e-06	-2.20217e-10	-1.39202
156887251	chr5:156887251:T:C	4.92691e-06	-1.62307	0.870131
156887355	chr5:156887355:G:C	5.12305e-06	-1.62307	0.909164
156887511	chr5:156887511:GTGTA:G	6.61505e-06	-2.20217e-10	-0.458303
156887721	chr5:156887721:A:G	2.59484e-06	-2.20217e-10	-1.39413
156887910	chr5:156887910:AC:A	2.75083e-06	-2.20217e-10	-1.33575
156888029	chr5:156888029:G:A	3.06269e-06	-2.20217e-10	-1.22836
156888282	chr5:156888282:C:T	4.06897e-06	-1.62086	0.676596
156888623	chr5:156888623:T:A	4.40446e-06	-1.62222	0.757186
156888651	chr5:156888651:G:A	4.43228e-06	-1.62239	0.763654
156888674	chr5:156888674:G:A	2.60678e-06	-2.20217e-10	-1.38954
156888734	chr5:156888734:C:A	2.59566e-06	-2.20217e-10	-1.39381
156889116	chr5:156889116:G:C	2.60275e-06	-2.20217e-10	-1.39108
156889127	chr5:156889127:A:G	3.50566e-06	-1.62247	0.5292
156889142	chr5:156889142:C:T	3.40449e-06	-1.62265	0.500099
156889662	chr5:156889662:C:T	5.82258e-06	-1.61493	1.02902
156889752	chr5:156889752:G:GC	3.54892e-06	-1.6208	0.539787
156889942	chr5:156889942:C:A	1.31855e-06	-1.57721	-0.493904
156889982	chr5:156889982:G:C	3.97361e-06	-1.62124	0.653267
156889987	chr5:156889987:A:AG	3.94238e-06	-1.61999	0.644122
156890205	chr5:156890205:A:G	4.32537e-06	-2.20217e-10	-0.883152
156890309	chr5:156890309:C:T	1.07668e-05	-2.20217e-10	0.0288197
156890538	chr5:156890538:C:T	3.14044e-06	-1.20329	-7.17427e-10
156890786	chr5:156890786:C:T	2.40025e-06	-1.47208	-7.17427e-10
156890831	chr5:156890831:G:A	2.88346e-06	-1.28866	-7.17427e-10
156891218	chr5:156891218:T:C	2.58677e-06	-2.20217e-10	-1.39724
156891440	chr5:156891440:C:T	2.59663e-06	-2.20217e-10	-1.39344
156891494	chr5:156891494:G:A	2.60233e-06	-2.20217e-10	-1.39124
156891571	chr5:156891571:A:G	4.39847e-06	-1.61067	0.744277
156891687	chr5:156891687:T:A	2.58657e-06	-2.20217e-10	-1.39732
156891699	chr5:156891699:G:A	1.41682e-05	0.303351	-7.17427e-10
156891721	chr5:156891721:C:T	2.62758e-06	-2.20217e-10	-1.38159
156891830	chr5:156891830:C:A	3.9293e-06	-1.60288	0.62369
156891876	chr5:156891876:G:A	2.79107e-06	-2.20217e-10	-1.32123
156892453	chr5:156892453:T:C	1.19654e-06	-1.60175	-0.56646
156892529	chr5:156892529:A:G	2.59002e-06	-2.20217e-10	-1.39599
156892639	chr5:156892639:G:A	3.14975e-06	-2.20217e-10	-1.20033
156893338	chr5:156893338:C:T	2.67636e-06	-2.20217e-10	-1.36319
156893350	chr5:156893350:A:G	4.55895e-06	-2.20217e-10	-0.830559
156893403	chr5:156893403:A:C	2.58662e-06	-2.20217e-10	-1.3973
156893573	chr5:156893573:G:T	2.62174e-06	-2.20217e-10	-1.38381
156893957	chr5:156893957:A:G	4.97188e-06	-2.20217e-10	-0.743852
156894503	chr5:156894503:A:G	2.62174e-06	-2.20217e-10	-1.38381
156894671	chr5:156894671:T:C	2.61029e-06	-2.20217e-10	-1.38819
156895044	chr5:156895044:A:C	2.64739e-06	-2.20217e-10	-1.37408
156895045	chr5:156895045:CA:C	2.61972e-06	-2.20217e-10	-1.38458
156895207	chr5:156895207:C:T	7.58292e-06	-0.321752	-7.17427e-10
156895225	chr5:156895225:G:A	2.59571e-06	-2.20217e-10	-1.39379
156895297	chr5:156895297:A:G	1.01137e-06	-1.59349	-0.742858
156895476	chr5:156895476:C:T	2.61899e-06	-2.20217e-10	-1.38486
156895495	chr5:156895495:T:C	4.91192e-06	-2.20217e-10	-0.755985
156895658	chr5:156895658:A:G	2.62013e-06	-2.20217e-10	-1.38443
156895793	chr5:156895793:C:T	2.61008e-06	-2.20217e-10	-1.38827
156895867	chr5:156895867:C:T	9.70139e-07	-1.60315	-0.774822
156895879	chr5:156895879:G:A	2.6925e-06	-2.20217e-10	-1.35718
156896228	chr5:156896228:T:A	4.7954e-06	-0.779993	-7.17427e-10
156896311	chr5:156896311:G:A	3.56965e-06	-2.20217e-10	-1.07518
156896487	chr5:156896487:G:C	2.61894e-06	-2.20217e-10	-1.38488
156896706	chr5:156896706:G:A	1.09185e-06	-1.58178	-0.677995
156896975	chr5:156896975:G:A	5.28539e-06	-0.682705	-7.17427e-10
156897158	chr5:156897158:GA:G	2.76393e-06	-2.20217e-10	-1.331
156897181	chr5:156897181:C:T	2.61591e-06	-2.20217e-10	-1.38604
156897523	chr5:156897523:T:C	7.97488e-06	-2.20217e-10	-0.271354
156897691	chr5:156897691:G:A	2.61643e-06	-2.20217e-10	-1.38584
156898013	chr5:156898013:C:T	6.57753e-06	-1.50189	1.0379
156898200	chr5:156898200:A:G	8.32713e-06	-2.20217e-10	-0.228131
156898401	chr5:156898401:A:G	2.1832e-06	-1.56686	-7.17427e-10
156898466	chr5:156898466:T:G	2.94948e-06	-2.20217e-10	-1.26602
156898475	chr5:156898475:C:T	2.77233e-06	-2.20217e-10	-1.32796
156898501	chr5:156898501:C:T	2.43162e-06	-1.45909	-7.17427e-10
156898946	chr5:156898946:C:T	2.75985e-06	-2.20217e-10	-1.33247
156899051	chr5:156899051:G:A	3.71995e-06	-2.20217e-10	-1.03394
156899242	chr5:156899242:A:C	2.60652e-06	-2.20217e-10	-1.38963
156899352	chr5:156899352:A:G	2.61909e-06	-2.20217e-10	-1.38482
156899433	chr5:156899433:A:G	1.58224e-06	-1.59657	-0.292239
156900172	chr5:156900172:G:A	1.57695e-06	-1.59645	-0.295703
156900396	chr5:156900396:A:G	1.56098e-06	-1.60242	-0.29992
156900531	chr5:156900531:C:T	8.76553e-05	-2.20217e-10	2.12576
156900856	chr5:156900856:T:A	1.06976e-06	-1.60788	-0.672329
156900969	chr5:156900969:G:C	1.48438e-06	-1.62124	-0.331412
156901254	chr5:156901254:G:C	1.00357e-06	-1.60996	-0.73413
156901919	chr5:156901919:T:C	2.86488e-06	-1.29512	-7.17427e-10
156902095	chr5:156902095:G:A	1.11053e-06	-1.60418	-0.63864
156902446	chr5:156902446:G:A	5.50035e-06	-2.20217e-10	-0.642839
156902477	chr5:156902477:G:A	2.1007e-06	-1.60538	-7.17427e-10
156902511	chr5:156902511:T:C	2.61058e-06	-2.20217e-10	-1.38808
156902591	chr5:156902591:T:G	2.74385e-06	-2.20217e-10	-1.33829
156902712	chr5:156902712:T:C	1.42928e-06	-1.52009	-0.470387
156902989	chr5:156902989:A:G	6.1749e-05	-2.20217e-10	1.77543
156903529	chr5:156903529:G:A	1.64885e-06	-1.61425	-0.233321
156903552	chr5:156903552:T:C	1.62825e-06	-1.61309	-0.24705
156903650	chr5:156903650:C:T	1.03414e-06	-1.61322	-0.700861
156904016	chr5:156904016:G:A	2.08148e-06	-1.36351	-0.251059
156904073	chr5:156904073:A:G	2.07591e-06	-1.61725	-7.17427e-10
156904210	chr5:156904210:T:TCG	3.28837e-06	-2.20217e-10	-1.15726
156904526	chr5:156904526:G:T	3.79521e-06	-2.20217e-10	-1.01391
156904742	chr5:156904742:T:C	3.06463e-06	-2.20217e-10	-1.22772
156904823	chr5:156904823:T:C	1.09108e-06	-1.61234	-0.648145
156904954	chr5:156904954:C:A	2.71429e-06	-0.0304227	-1.3187
156905137	chr5:156905137:T:C	5.19232e-07	-1.60891	-1.39414
156905738	chr5:156905738:C:T	7.03169e-07	-1.34661	-1.3532
156905771	chr5:156905771:G:A	1.14382e-05	0.0893041	-7.17427e-10
156906089	chr5:156906089:T:G	2.91886e-06	-2.20217e-10	-1.27646
156906100	chr5:156906100:T:C	2.62354e-06	-2.20217e-10	-1.38312
156906213	chr5:156906213:T:C	1.03627e-06	-1.62234	-0.689682
156906462	chr5:156906462:A:T	4.22408e-06	-2.20217e-10	-0.906849
156906489	chr5:156906489:C:T	2.98345e-06	-2.20217e-10	-1.25457
156906505	chr5:156906505:GT:G	1.17811e-06	-0.826277	-1.35746
156906807	chr5:156906807:A:C	1.69115e-06	-1.61774	-0.2045
156906967	chr5:156906967:A:G	1.10621e-06	-1.5091	-0.737612
156907445	chr5:156907445:G:A	1.32346e-06	-0.950596	-1.1168
156907667	chr5:156907667:GCAT:G	5.37609e-06	-2.20217e-10	-0.66569
156907674	chr5:156907674:CA:C	5.37609e-06	-2.20217e-10	-0.66569
156907772	chr5:156907772:G:T	2.08798e-06	-1.61145	-7.17427e-10
156908120	chr5:156908120:T:G	4.46018e-06	-2.20217e-10	-0.852462
156908216	chr5:156908216:T:A	4.46898e-06	-2.20217e-10	-0.85049
156908286	chr5:156908286:T:C	4.4574e-06	-2.20217e-10	-0.853085
156908520	chr5:156908520:A:G	4.5056e-06	0.552567	-1.3949
156908635	chr5:156908635:G:T	4.61815e-06	-2.20217e-10	-0.817656
156908659	chr5:156908659:A:G	3.1183e-06	-2.20217e-10	-1.21036
156908780	chr5:156908780:T:C	7.10285e-06	-0.387154	-7.17427e-10
156908803	chr5:156908803:C:T	2.67819e-06	-2.20217e-10	-1.36251
156908894	chr5:156908894:T:C	7.06012e-06	-2.20217e-10	-0.393189
156908944	chr5:156908944:G:A	2.76108e-06	-2.20217e-10	-1.33203
156909040	chr5:156909040:G:A	2.59545e-06	-2.20217e-10	-1.39389
156909088	chr5:156909088:T:G	4.46735e-06	-2.20217e-10	-0.850855
156909399	chr5:156909399:G:A	3.60946e-06	-2.20217e-10	-1.06409
156909544	chr5:156909544:C:T	4.3951e-06	-2.20217e-10	-0.867161
156909612	chr5:156909612:C:T	4.3951e-06	-2.20217e-10	-0.867161
156909617	chr5:156909617:T:C	6.9115e-06	-2.20217e-10	-0.414464
156909618	chr5:156909618:C:T	3.0534e-06	-2.20217e-10	-1.23139
156909870	chr5:156909870:T:G	6.83433e-06	-2.20217e-10	-0.425692
156909976	chr5:156909976:A:G	1.26537e-05	0.95175	-0.761448
156910379	chr5:156910379:GC:G	3.08048e-06	-2.20217e-10	-1.22256
156910448	chr5:156910448:T:C	1.36015e-05	-2.20217e-10	0.26253
156910524	chr5:156910524:A:T	4.97016e-06	-2.20217e-10	-0.744199
156910633	chr5:156910633:C:T	2.76608e-06	-2.20217e-10	-1.33022
156910736	chr5:156910736:C:G	2.72331e-06	-2.20217e-10	-1.3458
156911184	chr5:156911184:G:GCT	6.46187e-06	-2.20217e-10	-0.481732
156911624	chr5:156911624:T:C	4.17392e-06	-2.20217e-10	-0.918794
156912103	chr5:156912103:T:G	4.90228e-06	-2.20217e-10	-0.757951
156912180	chr5:156912180:A:G	3.91036e-06	-2.20217e-10	-0.984021
156912448	chr5:156912448:C:T	4.12535e-06	-2.20217e-10	-0.930499
156912660	chr5:156912660:C:T	2.67682e-06	-2.20217e-10	-1.36302
156912849	chr5:156912849:A:G	3.08048e-06	-2.20217e-10	-1.22256
156912895	chr5:156912895:G:A	4.36358e-06	-2.20217e-10	-0.874357
156913123	chr5:156913123:G:A	4.66738e-06	-2.20217e-10	-0.807053
156913751	chr5:156913751:C:T	2.13023e-06	-0.959574	-0.631848
156913988	chr5:156913988:G:A	4.16391e-06	-2.20217e-10	-0.921196
156914170	chr5:156914170:C:T	4.18382e-06	-2.20217e-10	-0.916426
156914424	chr5:156914424:T:C	4.17083e-06	-2.20217e-10	-0.919536
156914676	chr5:156914676:C:T	4.18486e-06	-2.20217e-10	-0.916177
156914995	chr5:156914995:T:G	2.251e-06	-1.53628	-7.17427e-10
156915507	chr5:156915507:C:T	2.91159e-06	-2.20217e-10	-1.27895
156915747	chr5:156915747:G:A	3.95817e-06	-2.20217e-10	-0.97187
156915759	chr5:156915759:T:C	4.77258e-06	-2.20217e-10	-0.784763
156916534	chr5:156916534:C:T	4.5487e-06	-2.20217e-10	-0.832809
156916654	chr5:156916654:G:A	3.90263e-06	-2.20217e-10	-0.985999
156916667	chr5:156916667:A:G	8.94291e-06	-2.20217e-10	-0.156789
156916739	chr5:156916739:G:A	3.90174e-06	-2.20217e-10	-0.986228
156917066	chr5:156917066:T:C	2.83814e-06	-2.20217e-10	-1.3045
156917518	chr5:156917518:G:A	2.99442e-06	-2.20217e-10	-1.2509
156918067	chr5:156918067:G:A	2.09712e-06	-1.60709	-7.17427e-10
156918314	chr5:156918314:G:T	3.67246e-06	-1.04679	-7.17427e-10
156918453	chr5:156918453:T:G	3.49678e-06	-0.045174	-1.05063
156918670	chr5:156918670:T:C	2.8504e-06	-2.20217e-10	-1.30019
156918724	chr5:156918724:T:C	2.21836e-06	-0.184717	-1.36617
156918981	chr5:156918981:A:G	1.31604e-05	1.1535	-0.923935
156919453	chr5:156919453:G:A	9.60759e-06	-2.20217e-10	-0.085097
156919517	chr5:156919517:T:C	8.6287e-06	-2.20217e-10	-0.192557
156919830	chr5:156919830:C:T	9.34594e-06	-2.20217e-10	-0.112709
156919895	chr5:156919895:G:A	4.18213e-06	-2.20217e-10	-0.916829
156920171	chr5:156920171:C:G	3.49402e-06	-2.20217e-10	-1.0966
156920203	chr5:156920203:C:T	5.99747e-07	-1.51254	-1.34636
156920261	chr5:156920261:C:T	1.01324e-05	-2.20217e-10	-0.0319142
156920341	chr5:156920341:C:T	7.49528e-06	-2.20217e-10	-0.333377
156920672	chr5:156920672:G:A	3.57861e-06	-2.20217e-10	-1.07268
156920701	chr5:156920701:A:G	2.90343e-05	-2.20217e-10	1.02083
156920805	chr5:156920805:C:G	1.80369e-05	-2.20217e-10	0.544769
156922351	chr5:156922351:T:C	2.12632e-05	1.73704	-1.02771
156922390	chr5:156922390:C:T	5.86329e-06	-2.20217e-10	-0.57894
156923049	chr5:156923049:A:G	1.89154e-05	-2.20217e-10	0.592324
156923090	chr5:156923090:G:A	0.00010675	-2.20217e-10	2.32284
156923096	chr5:156923096:C:T	8.2626e-06	1.16127	-1.39718
156923449	chr5:156923449:TA:T	1.07236e-05	1.40014	-1.37533
156923580	chr5:156923580:C:T	2.83077e-05	2.08618	-1.09069
156923739	chr5:156923739:T:G	2.6047e-06	-2.20217e-10	-1.39033
156923797	chr5:156923797:C:T	1.31346e-06	-1.6174	-0.457582
156924020	chr5:156924020:T:C	2.33429e-05	1.89357	-1.09093
156924028	chr5:156924028:G:C	2.58994e-06	-2.20217e-10	-1.39602
156924246	chr5:156924246:C:T	1.85415e-05	-2.20217e-10	0.57236
156924254	chr5:156924254:T:C	3.64494e-06	-2.20217e-10	-1.05431
156924336	chr5:156924336:T:C	2.87616e-05	1.83867	-0.827281
156924492	chr5:156924492:G:C	2.49086e-05	1.94629	-1.07873
156924663	chr5:156924663:G:A	2.4861e-05	1.94582	-1.08017
156925267	chr5:156925267:A:G	5.909e-06	0.811532	-1.38271
156925369	chr5:156925369:C:T	2.67674e-06	-2.20217e-10	-1.36305
156925575	chr5:156925575:C:T	4.18431e-06	-2.20217e-10	-0.916309
156925766	chr5:156925766:G:C	4.52695e-06	-0.837602	-7.17427e-10
156925951	chr5:156925951:T:C	2.07952e-06	-1.61551	-7.17427e-10
156926397	chr5:156926397:T:A	2.88248e-06	-2.20217e-10	-1.289
156926725	chr5:156926725:A:G	1.22826e-05	1.51846	-1.35792
156927003	chr5:156927003:C:T	4.86684e-06	-0.765205	-7.17427e-10
156927089	chr5:156927089:T:A	6.36168e-06	-2.20217e-10	-0.497358
156927163	chr5:156927163:G:T	5.86329e-06	-2.20217e-10	-0.57894
156927272	chr5:156927272:T:A	3.1181e-06	-2.20217e-10	-1.21043
156927409	chr5:156927409:C:T	2.08738e-06	-1.61174	-7.17427e-10
156927466	chr5:156927466:G:A	3.51757e-05	0.575817	0.636889
156927591	chr5:156927591:G:A	2.78836e-06	-2.20217e-10	-1.3222
156928140	chr5:156928140:C:A	5.03663e-06	0.294148	-1.02506
156928352	chr5:156928352:A:G	2.52681e-05	-2.20217e-10	0.881892
156928364	chr5:156928364:A:G	5.66421e-06	0.397072	-1.01056
156928391	chr5:156928391:G:T	3.33566e-06	-2.20217e-10	-1.14298
156928490	chr5:156928490:G:A	2.70998e-06	-2.20217e-10	-1.35071
156928661	chr5:156928661:G:T	3.35358e-06	-2.20217e-10	-1.13762
156929058	chr5:156929058:C:T	3.13182e-06	-2.20217e-10	-1.20604
156929283	chr5:156929283:T:C	1.25702e-05	-2.20217e-10	0.183675
156929338	chr5:156929338:G:A	6.34104e-06	-2.20217e-10	-0.500607
156929467	chr5:156929467:A:G	1.38002e-05	1.53699	-1.25996
156929902	chr5:156929902:G:A	4.66899e-06	-2.20217e-10	-0.806707
156930005	chr5:156930005:C:T	2.12312e-06	-1.59476	-7.17427e-10
156930018	chr5:156930018:T:C	2.8384e-06	-2.20217e-10	-1.30441
156930059	chr5:156930059:C:G	4.60831e-06	-2.20217e-10	-0.81979
156930127	chr5:156930127:A:G	1.24675e-05	1.31744	-1.14197
156930133	chr5:156930133:T:C	8.0488e-06	-2.20217e-10	-0.262127
156930146	chr5:156930146:G:T	3.55905e-06	-2.20217e-10	-1.07816
156930159	chr5:156930159:G:T	1.30458e-05	-2.20217e-10	0.220815
156930425	chr5:156930425:T:C	7.69982e-06	-2.20217e-10	-0.306454
156930451	chr5:156930451:A:T	2.59096e-06	-2.20217e-10	-1.39562
156930863	chr5:156930863:T:C	2.59452e-06	-2.20217e-10	-1.39425
156931008	chr5:156931008:G:T	5.02575e-05	-2.20217e-10	1.56951
156931659	chr5:156931659:A:G	2.5908e-06	-2.20217e-10	-1.39568
156932038	chr5:156932038:T:C	8.23694e-06	-2.20217e-10	-0.239021
156932072	chr5:156932072:T:C	2.78491e-06	-2.20217e-10	-1.32344
156932081	chr5:156932081:T:C	3.36891e-06	-2.20217e-10	-1.13306
156932283	chr5:156932283:T:G	3.32763e-06	-2.20217e-10	-1.14539
156932391	chr5:156932391:A:G	2.20592e-05	-2.20217e-10	0.746078
156932469	chr5:156932469:C:G	2.5932e-06	-2.20217e-10	-1.39476
156932784	chr5:156932784:A:G	1.31927e-05	-2.20217e-10	0.232012
156932895	chr5:156932895:TC:T	2.59237e-06	-2.20217e-10	-1.39508
156933182	chr5:156933182:A:C	9.61846e-06	0.959356	-1.04332
156933371	chr5:156933371:A:G	1.0994e-05	-2.20217e-10	0.0496969
156933805	chr5:156933805:C:A	2.21736e-05	0.773181	-0.0219315
156934129	chr5:156934129:C:T	2.94283e-06	-2.20217e-10	-1.26828
156934152	chr5:156934152:CT:C	2.82284e-06	-2.20217e-10	-1.30991
156934246	chr5:156934246:T:G	4.77136e-06	-2.20217e-10	-0.78502
156934529	chr5:156934529:T:C	2.59094e-06	-2.20217e-10	-1.39563
156934541	chr5:156934541:G:C	6.87201e-06	0.554782	-0.974976
156935006	chr5:156935006:A:G	2.12591e-06	-1.59345	-7.17427e-10
156935135	chr5:156935135:T:C	2.85229e-06	-2.20217e-10	-1.29953
156936067	chr5:156936067:C:T	8.27393e-06	-2.20217e-10	-0.234541
156936119	chr5:156936119:G:A	1.21332e-05	-2.20217e-10	0.148291
156936153	chr5:156936153:C:T	1.14855e-05	1.16241	-1.06897
156936216	chr5:156936216:G:A	2.76388e-06	-2.20217e-10	-1.33101
156936622	chr5:156936622:T:C	2.83877e-06	-2.20217e-10	-1.30428
156936800	chr5:156936800:C:T	4.15268e-06	-2.20217e-10	-0.923898
156937027	chr5:156937027:C:T	6.3068e-06	-2.20217e-10	-0.506022
156937465	chr5:156937465:C:G	8.40383e-06	-2.20217e-10	-0.218963
156938044	chr5:156938044:T:C	2.8384e-06	-2.20217e-10	-1.30441
156938355	chr5:156938355:T:A	9.2483e-06	0.98182	-1.10503
156938461	chr5:156938461:A:C	9.29132e-06	0.990871	-1.10944
156938565	chr5:156938565:G:A	9.46182e-06	1.01958	-1.11997
156938669	chr5:156938669:G:A	2.64111e-06	-2.20217e-10	-1.37645
156938836	chr5:156938836:C:T	1.15676e-05	-2.20217e-10	0.100558
156938912	chr5:156938912:G:A	7.63488e-06	-2.20217e-10	-0.314923
156939041	chr5:156939041:T:C	3.91359e-06	-2.20217e-10	-0.983195
156939285	chr5:156939285:T:C	8.98034e-06	0.930867	-1.08348
156939355	chr5:156939355:G:A	2.74843e-06	-2.20217e-10	-1.33662
156939677	chr5:156939677:T:C	7.9898e-06	-2.20217e-10	-0.269485
156940081	chr5:156940081:T:C	0.00131289	5.09874	-0.266408
156940289	chr5:156940289:G:A	1.32219e-05	1.5736	-1.33938
156940324	chr5:156940324:C:T	3.02593e-05	-2.20217e-10	1.06215
156940475	chr5:156940475:G:A	5.29419e-06	-2.20217e-10	-0.681041
156940528	chr5:156940528:C:T	7.60348e-07	-1.22439	-1.39724
156940818	chr5:156940818:C:T	8.47734e-06	0.924656	-1.13491
156942052	chr5:156942052:G:A	5.09877e-06	-2.20217e-10	-0.718651
156942138	chr5:156942138:G:A	2.95119e-06	-2.20217e-10	-1.26544
156942160	chr5:156942160:C:T	0.00275872	5.089	0.485873
156942287	chr5:156942287:C:T	2.66744e-06	-2.20217e-10	-1.36653
156942359	chr5:156942359:T:C	3.34397e-05	1.09912	0.0629715
156942657	chr5:156942657:C:A	2.88223e-06	-2.20217e-10	-1.28909
156942761	chr5:156942761:T:C	2.75218e-06	-2.20217e-10	-1.33526
156942985	chr5:156942985:T:C	6.05483e-06	-2.20217e-10	-0.546795
156943057	chr5:156943057:C:T	2.97668e-06	-1.25684	-7.17427e-10
156943362	chr5:156943362:G:A	2.63345e-06	-2.20217e-10	-1.37936
156943818	chr5:156943818:A:G	1.07086e-05	0.0886818	-0.0652835
156944073	chr5:156944073:AG:A	2.09607e-05	-2.20217e-10	0.694998
156944502	chr5:156944502:T:C	2.72892e-06	-2.20217e-10	-1.34374
156944599	chr5:156944599:G:C	3.05663e-06	-2.20217e-10	-1.23034
156944747	chr5:156944747:C:T	1.18769e-05	-2.20217e-10	0.126947
156944874	chr5:156944874:C:T	3.63843e-06	-2.20217e-10	-1.0561
156945573	chr5:156945573:A:G	1.70524e-05	1.09713	-0.60849
156945648	chr5:156945648:T:C	5.9388e-05	-2.20217e-10	1.73644
156945671	chr5:156945671:A:G	4.65546e-06	-2.20217e-10	-0.80961
156946256	chr5:156946256:T:C	6.07822e-06	-2.20217e-10	-0.542939
156946373	chr5:156946373:G:A	4.61036e-06	-2.20217e-10	-0.819344
156946422	chr5:156946422:T:G	5.9388e-05	-2.20217e-10	1.73644
156947003	chr5:156947003:A:C	1.22475e-06	-0.834957	-1.30995
156947156	chr5:156947156:C:A	9.85949e-06	-2.20217e-10	-0.0592165
156947683	chr5:156947683:C:T	3.25642e-06	-2.20217e-10	-1.16702
156948409	chr5:156948409:C:T	2.3282e-06	-1.50255	-7.17427e-10
156949692	chr5:156949692:A:G	5.31056e-07	-1.59969	-1.38085
156949740	chr5:156949740:GA:G	5.04894e-05	-2.20217e-10	1.57411
156949811	chr5:156949811:T:A	1.6359e-05	-2.20217e-10	0.447125
156949863	chr5:156949863:G:T	2.61319e-06	-2.20217e-10	-1.38708
156950275	chr5:156950275:T:C	2.07173e-06	-1.61927	-7.17427e-10
156950341	chr5:156950341:C:T	2.59474e-06	-2.20217e-10	-1.39416
156950762	chr5:156950762:G:A	2.59186e-06	-2.20217e-10	-1.39528
156951119	chr5:156951119:A:G	1.23922e-06	-0.782462	-1.35071
156951131	chr5:156951131:C:A	1.43144e-05	0.313614	-7.17427e-10
156951272	chr5:156951272:A:G	4.91108e-05	-2.20217e-10	1.54643
156951677	chr5:156951677:C:T	3.39392e-06	-2.20217e-10	-1.12567
156951682	chr5:156951682:G:T	2.64287e-06	-2.20217e-10	-1.37578
156952019	chr5:156952019:G:C	4.29468e-06	-2.20217e-10	-0.890273
156952042	chr5:156952042:C:T	3.40943e-05	-2.20217e-10	1.18148
156952529	chr5:156952529:G:A	4.60832e-06	-2.20217e-10	-0.819787
156952537	chr5:156952537:A:G	2.5885e-06	-2.20217e-10	-1.39657
156953056	chr5:156953056:T:G	5.42748e-05	2.95289	-1.30648
156953711	chr5:156953711:T:A	3.51266e-06	-2.20217e-10	-1.09128
156953766	chr5:156953766:C:G	1.61679e-05	-2.20217e-10	0.43538
156953897	chr5:156953897:G:A	1.01156e-06	-0.9389	-1.39726
156954030	chr5:156954030:T:C	1.01011e-06	-0.94067	-1.39692
156954172	chr5:156954172:AC:A	3.37813e-06	-2.20217e-10	-1.13033
156954359	chr5:156954359:G:A	3.05418e-05	2.35079	-1.27934
156954620	chr5:156954620:C:T	1.21354e-05	0.148476	-7.17427e-10
156954986	chr5:156954986:T:C	1.22812e-06	-0.792585	-1.34959
156955202	chr5:156955202:G:A	3.49215e-06	-2.20217e-10	-1.09713
156955431	chr5:156955431:C:T	3.79718e-06	-2.20217e-10	-1.01339
156955535	chr5:156955535:G:A	1.20099e-06	-0.807954	-1.35655
156955879	chr5:156955879:G:A	1.10913e-05	0.0585117	-7.17427e-10
156956526	chr5:156956526:G:A	5.76705e-05	-2.20217e-10	1.70709
156956724	chr5:156956724:T:C	6.85857e-06	-2.20217e-10	-0.422151
156956918	chr5:156956918:C:T	2.09632e-06	-1.60747	-7.17427e-10
156957242	chr5:156957242:A:G	3.00918e-06	-2.20217e-10	-1.24598
156957613	chr5:156957613:C:T	2.79658e-06	-2.20217e-10	-1.31925
156958170	chr5:156958170:G:A	2.59268e-06	-2.20217e-10	-1.39496
156958171	chr5:156958171:C:T	4.16519e-06	-2.20217e-10	-0.920889
156958299	chr5:156958299:A:G	8.17388e-06	-0.246707	-7.17427e-10
156958697	chr5:156958697:C:T	1.57022e-05	-2.20217e-10	0.406151
156958796	chr5:156958796:A:G	3.01345e-06	-2.20217e-10	-1.24457
156958894	chr5:156958894:T:C	5.17081e-06	-0.132546	-0.572076
156959165	chr5:156959165:C:T	2.64779e-06	-1.37392	-7.17427e-10
156959440	chr5:156959440:A:C	3.01173e-06	-2.20217e-10	-1.24514
156959563	chr5:156959563:C:G	1.26668e-06	-0.732612	-1.37864
156959877	chr5:156959877:C:G	4.02277e-06	-2.20217e-10	-0.955679
156959916	chr5:156959916:G:A	3.32988e-06	-1.14471	-7.17427e-10
156960640	chr5:156960640:C:T	2.97203e-06	-1.25841	-7.17427e-10
156960795	chr5:156960795:C:T	2.08771e-06	-1.61158	-7.17427e-10
156960988	chr5:156960988:G:A	1.19837e-05	-2.20217e-10	0.135897
156961354	chr5:156961354:A:G	4.18939e-06	-2.20217e-10	-0.915095
156961360	chr5:156961360:T:G	5.45779e-06	-2.20217e-10	-0.650607
156961512	chr5:156961512:G:A	6.94191e-06	-2.20217e-10	-0.410074
156961657	chr5:156961657:G:GCCAGGCATGGTGGCAGGCGCCCATAGTC	3.85826e-06	-2.20217e-10	-0.997433
156961848	chr5:156961848:A:G	4.19058e-06	-2.20217e-10	-0.914813
156962332	chr5:156962332:TC:T	1.54896e-05	-2.20217e-10	0.392516
156962480	chr5:156962480:G:A	2.90581e-06	-2.20217e-10	-1.28094
156962552	chr5:156962552:C:T	4.00112e-06	-2.20217e-10	-0.961077
156962555	chr5:156962555:G:A	4.9965e-06	-0.738914	-7.17427e-10
156963286	chr5:156963286:T:C	0.0852639	9.8623	-0.85644
156963351	chr5:156963351:A:G	3.95494e-05	2.7079	-1.378
156963460	chr5:156963460:G:A	9.83065e-06	-2.20217e-10	-0.0621456
156963683	chr5:156963683:CT:C	4.55853e-05	2.869	-1.39706
156963830	chr5:156963830:C:T	1.52275e-05	-2.20217e-10	0.375453
156963859	chr5:156963859:T:C	8.42754e-06	-2.20217e-10	-0.216146
156963907	chr5:156963907:C:T	5.25672e-06	-2.20217e-10	-0.688144
156963969	chr5:156963969:G:A	1.22604e-05	-2.20217e-10	0.158727
156964531	chr5:156964531:AGG:A	7.05266e-06	-2.20217e-10	-0.394246
156964534	chr5:156964534:G:GCTAA	7.14812e-06	-2.20217e-10	-0.380801
156964617	chr5:156964617:T:C	0.0735106	9.75445	-0.896918
156964677	chr5:156964677:T:G	2.59353e-06	-2.20217e-10	-1.39463
156964807	chr5:156964807:C:T	9.88421e-06	1.28262	-1.33933
156965071	chr5:156965071:C:A	0.0101183	8.17211	-1.29765
156965078	chr5:156965078:T:C	0.0772811	8.85794	0.049618
156965170	chr5:156965170:C:T	2.59084e-06	-2.20217e-10	-1.39567
156965211	chr5:156965211:G:A	8.46719e-06	-0.211451	-7.17427e-10
156965237	chr5:156965237:C:T	0.10134	9.07489	0.103693
156965549	chr5:156965549:G:A	3.76713e-06	-2.20217e-10	-1.02134
156966098	chr5:156966098:G:A	2.60654e-06	-2.20217e-10	-1.38963
156966935	chr5:156966935:G:T	6.96173e-06	-2.20217e-10	-0.407223
156967085	chr5:156967085:G:A	2.59103e-06	-2.20217e-10	-1.39559
156967193	chr5:156967193:T:C	2.99303e-06	-2.20217e-10	-1.25137
156967507	chr5:156967507:C:T	0.0752605	8.72581	0.155251
156967522	chr5:156967522:G:A	2.6251e-06	-2.20217e-10	-1.38253
156967643	chr5:156967643:C:T	3.32373e-05	1.15602	-7.17427e-10
156968282	chr5:156968282:G:A	3.19035e-06	-2.20217e-10	-1.18752
156968591	chr5:156968591:A:T	2.59008e-06	-2.20217e-10	-1.39596
156968992	chr5:156968992:C:T	0.0657359	9.64455	-0.898802
156969135	chr5:156969135:AGG:A	7.01138e-06	-2.20217e-10	-0.400117
156969464	chr5:156969464:C:A	7.90228e-06	1.08148	-1.36198
156969611	chr5:156969611:G:T	2.588e-06	-2.20217e-10	-1.39677
156970281	chr5:156970281:C:T	3.4278e-06	-2.20217e-10	-1.11573
156970312	chr5:156970312:G:A	4.35545e-06	-2.20217e-10	-0.876223
156970529	chr5:156970529:T:A	0.102043	9.04732	0.138183
156970662	chr5:156970662:G:A	0.0769448	9.71153	-0.808333
156970972	chr5:156970972:A:T	1.55857e-05	-2.20217e-10	0.3987
156971011	chr5:156971011:C:G	3.50221e-06	-2.20217e-10	-1.09426
156971033	chr5:156971033:CAT:C	5.00812e-06	-2.20217e-10	-0.73659
156971076	chr5:156971076:G:A	3.36045e-06	-2.20217e-10	-1.13558
156971242	chr5:156971242:G:A	8.08046e-06	1.09761	-1.35581
156971310	chr5:156971310:C:T	3.63419e-06	-2.20217e-10	-1.05726
156971764	chr5:156971764:C:T	2.90562e-05	0.924364	0.0972171
156972028	chr5:156972028:C:T	0.080175	9.7089	-0.764587
156972235	chr5:156972235:A:T	2.65908e-06	-2.20217e-10	-1.36967
156972419	chr5:156972419:T:C	2.80889e-06	-2.20217e-10	-1.31486
156972867	chr5:156972867:T:A	1.2321e-05	-2.20217e-10	0.163653
156972939	chr5:156972939:A:G	0.0274585	8.3478	-0.475024
156973197	chr5:156973197:T:C	4.12517e-06	-2.20217e-10	-0.930543
156973330	chr5:156973330:A:C	3.76259e-06	-2.20217e-10	-1.02254
156973504	chr5:156973504:T:C	2.80676e-06	-2.20217e-10	-1.31562
156973733	chr5:156973733:A:C	0.000986856	3.99049	0.556385
156973797	chr5:156973797:A:G	0.120458	10.2087	-0.857326
156975511	chr5:156975511:G:C	3.36045e-06	-2.20217e-10	-1.13558
156975703	chr5:156975703:G:A	3.04824e-06	-2.20217e-10	-1.23309
156975929	chr5:156975929:T:A	2.65925e-06	-2.20217e-10	-1.3696
156975934	chr5:156975934:G:A	1.2384e-05	-2.20217e-10	0.168751
156976000	chr5:156976000:G:A	4.09474e-06	-2.20217e-10	-0.937947
156976288	chr5:156976288:G:A	4.81478e-06	-2.20217e-10	-0.775959
156976494	chr5:156976494:C:A	7.55953e-06	-0.271864	-0.0529767
156976582	chr5:156976582:T:A	2.42794e-05	1.44099	-0.599011
156976819	chr5:156976819:G:A	1.24983e-05	-2.20217e-10	0.177942
156976837	chr5:156976837:T:C	8.84622e-07	-1.10282	-1.36743
156977076	chr5:156977076:C:A	1.22408e-05	-2.20217e-10	0.157124
156977360	chr5:156977360:T:C	0.00234919	4.97699	0.437181
156977396	chr5:156977396:G:A	8.28831e-06	-2.20217e-10	-0.232804
156977775	chr5:156977775:G:A	0.00221484	4.95594	0.399348
156977889	chr5:156977889:GC:G	3.83475e-06	-2.20217e-10	-1.00355
156977952	chr5:156977952:C:G	2.60267e-06	-2.20217e-10	-1.39111
156978773	chr5:156978773:T:C	0.00325906	4.68361	1.05793
156978798	chr5:156978798:C:A	2.58991e-06	-2.20217e-10	-1.39603
156978961	chr5:156978961:T:A	1.5348e-05	0.383337	-7.17427e-10
156978997	chr5:156978997:A:T	8.27527e-07	-1.14326	-1.3937
156979349	chr5:156979349:T:A	4.13431e-06	-2.20217e-10	-0.928331
156979434	chr5:156979434:G:T	2.67223e-06	-2.20217e-10	-1.36474
156979455	chr5:156979455:T:C	8.58082e-07	-1.1162	-1.38451
156979482	chr5:156979482:G:A	2.69304e-06	-2.20217e-10	-1.35698
156979507	chr5:156979507:T:C	3.29659e-06	0.240269	-1.39503
156979597	chr5:156979597:G:C	2.37384e-05	1.44979	-0.630346
156979630	chr5:156979630:TC:T	2.60076e-06	-2.20217e-10	-1.39185
156979632	chr5:156979632:G:A	1.18229e-05	1.42305	-1.30066
156979726	chr5:156979726:C:T	2.76195e-06	-1.33172	-7.17427e-10
156980397	chr5:156980397:A:C	6.75627e-06	0.412625	-0.849805
156980917	chr5:156980917:A:T	8.37149e-06	-2.20217e-10	-0.222819
156981288	chr5:156981288:C:T	3.66621e-06	-2.20217e-10	-1.04849
156981447	chr5:156981447:C:T	2.92302e-06	-2.20217e-10	-1.27503
156982536	chr5:156982536:C:T	0.000116646	2.41149	-7.17427e-10
156982612	chr5:156982612:T:G	1.45154e-05	1.70631	-1.37876
156982899	chr5:156982899:AAG:A	9.9598e-06	-2.20217e-10	-0.049094
156983125	chr5:156983125:C:T	1.38677e-05	1.66606	-1.38415
156984044	chr5:156984044:C:A	0.00220738	5.27548	0.0764286
156984130	chr5:156984130:A:T	5.44559e-06	-2.20217e-10	-0.652845
156984196	chr5:156984196:C:A	2.17982e-06	-0.870427	-0.697981
156984670	chr5:156984670:G:A	6.05446e-05	-2.20217e-10	1.75573
156984704	chr5:156984704:G:T	1.51695e-05	-2.20217e-10	0.371638
156984874	chr5:156984874:T:C	0.00227733	5.34669	0.0364201
156985446	chr5:156985446:C:T	3.99735e-06	-2.20217e-10	-0.96202
156985611	chr5:156985611:G:C	2.24093e-06	-0.828926	-0.711832
156985614	chr5:156985614:G:T	2.0931e-06	-1.60901	-7.17427e-10
156985640	chr5:156985640:T:C	2.90862e-06	-2.20217e-10	-1.27997
156985992	chr5:156985992:G:A	3.11904e-06	-2.20217e-10	-1.21013
156986217	chr5:156986217:C:T	1.38354e-05	0.279578	-7.17427e-10
156986853	chr5:156986853:T:C	2.90278e-06	-2.20217e-10	-1.28198
156987462	chr5:156987462:G:A	1.53238e-05	-2.20217e-10	0.381755
156987464	chr5:156987464:G:A	1.53109e-05	-2.20217e-10	0.380916
156987468	chr5:156987468:G:T	4.75868e-06	-2.20217e-10	-0.787681
156988018	chr5:156988018:C:T	4.47368e-05	2.19965	-0.746502
156988066	chr5:156988066:G:T	6.92911e-06	-2.20217e-10	-0.41192
156988266	chr5:156988266:G:A	5.37419e-06	0.721015	-1.38706
156988411	chr5:156988411:T:C	2.69945e-06	-2.20217e-10	-1.3546
156988602	chr5:156988602:T:A	1.52112e-05	-2.20217e-10	0.37438
156989106	chr5:156989106:G:A	2.89092e-06	-2.20217e-10	-1.28607
156989111	chr5:156989111:C:G	7.41138e-06	-2.20217e-10	-0.344633
156989130	chr5:156989130:C:T	7.43158e-06	-2.20217e-10	-0.341913
156989163	chr5:156989163:C:T	2.56207e-05	2.23835	-1.3426
156989597	chr5:156989597:C:T	8.61772e-07	-1.40218	-1.09423
156989932	chr5:156989932:T:A	2.39058e-06	-0.634096	-0.842016
156990114	chr5:156990114:C:T	8.44548e-07	-1.40131	-1.11529
156990170	chr5:156990170:G:A	6.73502e-06	-0.465604	0.0252746
156990369	chr5:156990369:T:C	5.22726e-06	-2.20217e-10	-0.693763
156990765	chr5:156990765:T:C	5.97698e-06	-2.20217e-10	-0.559736
156991327	chr5:156991327:G:A	2.5868e-06	-2.20217e-10	-1.39723
156991457	chr5:156991457:G:A	2.36435e-06	-1.48715	-7.17427e-10
156991779	chr5:156991779:A:G	1.8588e-06	-0.48901	-1.23871
156992144	chr5:156992144:C:G	1.93126e-05	-2.20217e-10	0.613105
156992201	chr5:156992201:C:T	2.58782e-06	-2.20217e-10	-1.39683
156992699	chr5:156992699:A:G	2.59076e-06	-2.20217e-10	-1.3957
156992856	chr5:156992856:T:C	3.0298e-06	-2.20217e-10	-1.23915
156993391	chr5:156993391:G:A	2.59184e-06	-2.20217e-10	-1.39528
156993424	chr5:156993424:T:C	1.19807e-05	-2.20217e-10	0.135645
156993506	chr5:156993506:T:C	2.49304e-05	-2.20217e-10	0.868439
156993692	chr5:156993692:G:A	6.04735e-06	-0.481238	-0.0667925
156994016	chr5:156994016:G:A	2.729e-06	-2.20217e-10	-1.34372
156994065	chr5:156994065:C:T	3.37207e-06	-2.20217e-10	-1.13212
156994111	chr5:156994111:G:A	3.41572e-06	-2.20217e-10	-1.11926
156994121	chr5:156994121:G:A	6.05378e-06	-0.44358	-0.103387
156994239	chr5:156994239:T:C	9.51035e-06	1.30063	-1.3959
156994336	chr5:156994336:C:T	1.15137e-06	-0.824996	-1.3817
156994801	chr5:156994801:A:C	2.85091e-06	-2.20217e-10	-1.30001
156995220	chr5:156995220:G:A	1.18026e-06	-1.1016	-1.08031
156995642	chr5:156995642:C:T	1.24551e-06	-1.05468	-1.07343
156995723	chr5:156995723:C:T	2.6562e-06	-2.20217e-10	-1.37075
156995937	chr5:156995937:A:G	1.19366e-06	-0.805104	-1.36552
156996031	chr5:156996031:T:C	1.03563e-05	-2.20217e-10	-0.0100558
156996136	chr5:156996136:GC:G	2.7622e-06	-2.20217e-10	-1.33162
156996278	chr5:156996278:G:T	2.72781e-06	-2.20217e-10	-1.34415
156996286	chr5:156996286:G:C	2.09437e-06	-1.6084	-7.17427e-10
156996347	chr5:156996347:C:T	7.44537e-06	-2.20217e-10	-0.340058
156996902	chr5:156996902:T:G	6.23209e-06	0.796997	-1.31494
156996906	chr5:156996906:G:A	2.64995e-06	-2.20217e-10	-1.37311
156997238	chr5:156997238:T:C	6.60617e-05	2.7043	-0.861363
156997438	chr5:156997438:A:G	2.59422e-06	-2.20217e-10	-1.39436
156997681	chr5:156997681:A:T	3.35064e-06	-2.20217e-10	-1.1385
156997756	chr5:156997756:A:T	4.40972e-06	0.149698	-1.01354
156997801	chr5:156997801:G:A	5.29384e-06	-2.20217e-10	-0.681106
156998072	chr5:156998072:C:A	2.58993e-06	-2.20217e-10	-1.39602
156998292	chr5:156998292:A:C	3.90401e-06	0.153014	-1.13866
156998355	chr5:156998355:T:G	2.62293e-06	-2.20217e-10	-1.38336
156998368	chr5:156998368:C:T	1.43721e-05	0.696782	-0.379147
156998455	chr5:156998455:T:C	4.60483e-06	-2.20217e-10	-0.820546
156998497	chr5:156998497:C:G	2.11799e-06	-1.59718	-7.17427e-10
156998650	chr5:156998650:T:A	0.00106615	5.40829	-0.784139
156998737	chr5:156998737:C:T	9.81735e-06	-2.20217e-10	-0.0634992
156998817	chr5:156998817:C:A	6.20647e-06	-2.20217e-10	-0.522059
156999228	chr5:156999228:G:A	3.90771e-06	0.150023	-1.13472
156999652	chr5:156999652:G:A	4.90411e-06	0.235723	-0.993301
156999717	chr5:156999717:T:C	2.86775e-06	-2.20217e-10	-1.29412
156999905	chr5:156999905:G:A	3.5928e-06	-0.133065	-0.935654
156999963	chr5:156999963:G:A	3.20373e-06	0.21032	-1.39365
157000253	chr5:157000253:T:TTATC	5.04604e-06	0.426863	-1.15591
157000386	chr5:157000386:G:A	3.03544e-06	-2.20217e-10	-1.23729
157000403	chr5:157000403:T:C	4.70662e-05	-2.20217e-10	1.50391
157000461	chr5:157000461:A:G	3.65647e-06	-2.20217e-10	-1.05115
157000470	chr5:157000470:T:C	1.71721e-06	-0.492393	-1.31456
157000648	chr5:157000648:G:A	2.83932e-05	1.28951	-0.291006
157000879	chr5:157000879:G:A	3.16068e-06	-2.20217e-10	-1.19686
157001471	chr5:157001471:A:G	1.90284e-05	-2.20217e-10	0.598284
157001721	chr5:157001721:G:A	2.66445e-05	1.27738	-0.342454
157001727	chr5:157001727:T:G	3.19644e-06	-0.340838	-0.844776
157001831	chr5:157001831:G:T	5.97686e-06	0.690037	-1.24979
157002143	chr5:157002143:T:C	3.02488e-06	-0.783035	-0.457743
157002284	chr5:157002284:C:T	3.04022e-06	-2.20217e-10	-1.23572
157002778	chr5:157002778:A:T	2.97449e-06	-2.20217e-10	-1.25758
157003065	chr5:157003065:T:C	5.31143e-06	0.487757	-1.16555
157003139	chr5:157003139:A:G	5.29063e-06	0.47855	-1.16026
157003191	chr5:157003191:C:T	3.6919e-06	-2.20217e-10	-1.04151
157003361	chr5:157003361:C:T	2.62276e-06	-2.20217e-10	-1.38342
157003391	chr5:157003391:T:C	3.82154e-06	-2.20217e-10	-1.007
157003612	chr5:157003612:G:A	3.10522e-06	-2.20217e-10	-1.21457
157003694	chr5:157003694:G:A	2.73071e-05	1.26177	-0.302273
157003882	chr5:157003882:T:C	4.10487e-06	-2.20217e-10	-0.935478
157003905	chr5:157003905:T:C	5.50602e-06	0.5122	-1.15401
157004139	chr5:157004139:G:A	1.80271e-05	-2.20217e-10	0.544228
157004149	chr5:157004149:T:G	1.63274e-06	-0.544753	-1.31264
157004262	chr5:157004262:G:A	3.18187e-06	-0.346213	-0.843969
157004314	chr5:157004314:T:C	2.9432e-06	-0.789446	-0.478706
157004712	chr5:157004712:C:A	2.66008e-06	-2.20217e-10	-1.3693
157004730	chr5:157004730:G:A	5.08044e-06	0.462302	-1.18456
157005007	chr5:157005007:C:T	0.000692092	4.98967	-0.797607
157005204	chr5:157005204:A:G	2.94254e-06	-0.789672	-0.478706
157005425	chr5:157005425:A:G	5.17758e-06	0.457028	-1.16034
157005521	chr5:157005521:A:T	1.79287e-05	-2.20217e-10	0.538753
157005638	chr5:157005638:C:T	2.61918e-06	-2.20217e-10	-1.38479
157006201	chr5:157006201:A:C	2.60464e-06	-2.20217e-10	-1.39036
157006330	chr5:157006330:A:G	3.71245e-06	-0.766176	-0.269782
157006331	chr5:157006331:C:T	1.0427e-06	-1.0422	-1.26364
157006640	chr5:157006640:T:A	0.000671837	4.96163	-0.799262
157006731	chr5:157006731:G:A	7.95333e-06	0.995638	-1.2697
157006822	chr5:157006822:A:G	5.85769e-06	0.691429	-1.27132
157007071	chr5:157007071:C:T	4.48317e-05	-2.20217e-10	1.45526
157007134	chr5:157007134:C:T	5.19668e-06	-2.20217e-10	-0.69963
157007151	chr5:157007151:C:T	0.000636215	4.90746	-0.799576
157007242	chr5:157007242:T:C	1.02433e-06	-1.04313	-1.28049
157008239	chr5:157008239:A:T	2.72016e-06	-0.787982	-0.558976
157008391	chr5:157008391:A:G	2.82845e-06	0.0888867	-1.39681
157008639	chr5:157008639:G:A	3.04241e-06	-2.20217e-10	-1.235
157008942	chr5:157008942:A:G	4.52954e-05	1.38008	0.0854753
157009022	chr5:157009022:G:A	2.64454e-05	1.26405	-0.336618
157009200	chr5:157009200:C:T	6.11938e-06	0.532637	-1.06883
157009241	chr5:157009241:C:T	4.99936e-06	0.455864	-1.1942
157009347	chr5:157009347:A:T	1.82017e-05	1.23571	-0.681849
157009358	chr5:157009358:C:T	6.60326e-06	-2.20217e-10	-0.460087
157009367	chr5:157009367:G:T	5.36925e-06	-2.20217e-10	-0.666963
157009447	chr5:157009447:T:A	8.9752e-05	3.49731	-1.34791
157009451	chr5:157009451:A:T	3.83316e-06	-2.20217e-10	-1.00396
157009493	chr5:157009493:A:G	0.000466361	2.69357	1.10374
157009668	chr5:157009668:T:A	2.66666e-06	-0.862311	-0.504512
157009716	chr5:157009716:T:A	2.82939e-06	-2.20217e-10	-1.30759
157010091	chr5:157010091:G:A	6.83645e-06	-2.20217e-10	-0.425382
157010136	chr5:157010136:C:T	2.62078e-06	-2.20217e-10	-1.38418
157010494	chr5:157010494:G:A	2.70914e-06	-2.20217e-10	-1.35102
157010593	chr5:157010593:C:T	3.06108e-06	-2.20217e-10	-1.22888
157010829	chr5:157010829:C:T	2.70905e-06	-2.20217e-10	-1.35105
157010938	chr5:157010938:T:C	3.93985e-06	-2.20217e-10	-0.976507
157011379	chr5:157011379:T:C	3.34842e-06	-2.20217e-10	-1.13916
157011602	chr5:157011602:G:T	2.02427e-05	1.24086	-0.580713
157011648	chr5:157011648:AG:A	3.25304e-06	-2.20217e-10	-1.16806
157011656	chr5:157011656:T:C	0.000171265	3.75882	-0.963254
157011856	chr5:157011856:C:T	0.000158185	3.67214	-0.956025
157012073	chr5:157012073:G:A	0.000182509	3.82534	-0.966188
157012417	chr5:157012417:G:C	2.9039e-06	-2.20217e-10	-1.2816
157012489	chr5:157012489:C:T	3.3078e-06	-2.20217e-10	-1.15137
157012528	chr5:157012528:G:T	3.23684e-06	-2.20217e-10	-1.17305
157012636	chr5:157012636:A:G	2.69929e-06	-2.20217e-10	-1.35466
157012648	chr5:157012648:A:G	2.92938e-06	-0.512397	-0.760462
157012861	chr5:157012861:A:G	8.32918e-06	1.12091	-1.34879
157012905	chr5:157012905:T:C	8.50416e-06	1.14199	-1.34908
157012916	chr5:157012916:C:T	3.7054e-06	-2.20217e-10	-1.03786
157013012	chr5:157013012:C:T	8.35748e-06	1.13206	-1.35656
157013102	chr5:157013102:T:C	2.87981e-06	-2.20217e-10	-1.28993
157013408	chr5:157013408:A:G	9.55575e-06	-2.20217e-10	-0.0905075
157013422	chr5:157013422:A:T	9.40906e-07	-1.32054	-1.08802
157013505	chr5:157013505:TCTCCCTCTCCCC:T	2.94948e-06	-2.20217e-10	-1.26602
157013547	chr5:157013547:ACG:A	0.0428995	8.53114	-0.212174
157013588	chr5:157013588:G:C	6.01067e-06	-2.20217e-10	-0.554115
157013714	chr5:157013714:C:T	3.58497e-06	0.237243	-1.30814
157013735	chr5:157013735:A:G	1.80715e-06	-1.1536	-0.602296
157013755	chr5:157013755:G:A	9.50398e-06	-2.20217e-10	-0.0959404
157013788	chr5:157013788:A:G	3.44663e-06	-2.20217e-10	-1.11025
157013824	chr5:157013824:C:T	0.000166378	3.65805	-0.891443
157014072	chr5:157014072:G:A	2.62485e-06	-2.20217e-10	-1.38263
157014177	chr5:157014177:C:T	8.42799e-06	1.14235	-1.35844
157014300	chr5:157014300:T:C	1.03154e-05	1.31238	-1.32638
157014916	chr5:157014916:A:G	1.25634e-05	0.183134	-7.17427e-10
157015079	chr5:157015079:AT:A	8.22005e-06	1.10842	-1.34949
157015218	chr5:157015218:A:G	8.55094e-06	1.0881	-1.28971
157015273	chr5:157015273:A:G	6.21247e-06	-2.20217e-10	-0.521092
157015342	chr5:157015342:A:G	2.67779e-06	-2.20217e-10	-1.36266
157015433	chr5:157015433:C:T	3.168e-06	-2.20217e-10	-1.19455
157015773	chr5:157015773:T:A	4.10938e-06	0.326523	-1.2609
157015782	chr5:157015782:A:T	2.7237e-06	-2.20217e-10	-1.34566
157015821	chr5:157015821:C:CTT	4.8465e-06	0.605251	-1.37464
157015945	chr5:157015945:G:A	7.92732e-06	1.07494	-1.35227
157015994	chr5:157015994:A:G	7.77242e-06	-2.20217e-10	-0.297069
157016068	chr5:157016068:C:T	2.86826e-06	-2.20217e-10	-1.29394
157016089	chr5:157016089:G:A	4.29472e-06	-2.20217e-10	-0.890265
157016240	chr5:157016240:G:A	1.32749e-05	1.54433	-1.3061
157016335	chr5:157016335:T:G	4.62693e-06	-2.20217e-10	-0.815757
157016492	chr5:157016492:T:C	3.42327e-06	-2.20217e-10	-1.11706
157016701	chr5:157016701:G:A	3.15552e-06	0.195288	-1.39378
157016884	chr5:157016884:A:C	4.24179e-06	0.370818	-1.27348
157016959	chr5:157016959:C:T	2.16686e-06	-0.274916	-1.29946
157017372	chr5:157017372:A:G	5.45301e-06	0.646222	-1.29771
157017750	chr5:157017750:C:T	0.000532371	2.50548	1.4242
157018251	chr5:157018251:C:T	3.91037e-06	-2.20217e-10	-0.984019
157018514	chr5:157018514:C:T	2.62486e-06	-0.853835	-0.528786
157018625	chr5:157018625:C:A	6.0839e-05	2.12335	-0.362771
157018666	chr5:157018666:C:T	4.84264e-06	0.569602	-1.33979
157018675	chr5:157018675:T:C	5.37436e-06	0.628412	-1.29442
157019011	chr5:157019011:T:C	2.59518e-06	-2.20217e-10	-1.394
157019238	chr5:157019238:T:C	2.16436e-06	-0.958181	-0.617345
157019310	chr5:157019310:A:AG	3.03448e-06	-2.20217e-10	-1.23761
157019393	chr5:157019393:GA:G	1.58891e-05	1.14089	-0.722915
157019934	chr5:157019934:T:C	7.32342e-06	-2.20217e-10	-0.356573
157019992	chr5:157019992:G:A	3.26314e-06	-2.20217e-10	-1.16496
157020008	chr5:157020008:G:A	2.86406e-06	-2.20217e-10	-1.29541
157020207	chr5:157020207:A:T	5.05919e-06	0.57231	-1.29875
157020228	chr5:157020228:CAT:C	2.94263e-06	-2.20217e-10	-1.26835
157020261	chr5:157020261:A:G	3.80199e-06	-2.20217e-10	-1.01213
157020380	chr5:157020380:A:AT	5.04821e-06	0.572113	-1.30073
157020384	chr5:157020384:T:G	5.02557e-06	0.572113	-1.30522
157020739	chr5:157020739:T:C	1.91746e-06	-0.365644	-1.33101
157021321	chr5:157021321:G:A	5.22437e-06	-2.20217e-10	-0.694317
157021630	chr5:157021630:T:C	5.00333e-06	-2.20217e-10	-0.737546
157021843	chr5:157021843:G:C	2.75302e-06	-2.20217e-10	-1.33495
157022045	chr5:157022045:T:A	2.71383e-06	-2.20217e-10	-1.34929
157022367	chr5:157022367:G:T	2.67294e-06	-2.20217e-10	-1.36447
157022431	chr5:157022431:G:A	2.6424e-06	-2.20217e-10	-1.37596
157022494	chr5:157022494:G:A	1.47212e-05	1.19584	-0.854206
157022550	chr5:157022550:A:T	4.08054e-06	0.384297	-1.32572
157022674	chr5:157022674:T:A	2.16847e-06	-0.880582	-0.693046
157022737	chr5:157022737:G:A	0.000143541	3.61681	-0.99784
157023095	chr5:157023095:G:A	2.10343e-06	-0.91396	-0.690122
157023120	chr5:157023120:C:T	2.59892e-06	-2.20217e-10	-1.39255
157023353	chr5:157023353:A:T	2.5987e-06	-2.20217e-10	-1.39264
157023640	chr5:157023640:A:G	1.39577e-06	-0.799617	-1.21459
157024187	chr5:157024187:C:T	1.4769e-05	0.344883	-7.17427e-10
157024329	chr5:157024329:C:T	1.31497e-06	-0.752305	-1.32153
157024519	chr5:157024519:C:T	2.64309e-06	-2.20217e-10	-1.3757
157024572	chr5:157024572:A:G	2.85439e-06	-2.20217e-10	-1.29879
157024753	chr5:157024753:T:C	2.58858e-06	-2.20217e-10	-1.39654
157025220	chr5:157025220:A:G	6.82916e-06	0.970755	-1.3972
157025484	chr5:157025484:C:T	2.59081e-06	-2.20217e-10	-1.39568
157025491	chr5:157025491:G:A	2.76112e-06	0.0652283	-1.39724
157025733	chr5:157025733:C:T	1.65285e-05	1.08004	-0.622606
157026178	chr5:157026178:T:C	3.63455e-06	-2.20217e-10	-1.05717
157026335	chr5:157026335:A:G	4.68045e-06	-2.20217e-10	-0.804256
157026515	chr5:157026515:G:A	4.80495e-06	-2.20217e-10	-0.778005
157026734	chr5:157026734:C:T	2.78346e-06	-2.20217e-10	-1.32396
157027075	chr5:157027075:T:C	4.96209e-06	-2.20217e-10	-0.745824
157027169	chr5:157027169:CA:C	4.86411e-06	-2.20217e-10	-0.765766
157027993	chr5:157027993:C:A	3.39284e-06	-2.20217e-10	-1.12598
157028069	chr5:157028069:T:G	1.25043e-06	-0.751057	-1.3731
157028092	chr5:157028092:C:T	2.79854e-06	-2.20217e-10	-1.31855
157028101	chr5:157028101:C:T	0.000428467	5.03929	-1.32672
157028271	chr5:157028271:G:A	5.20854e-06	-2.20217e-10	-0.697351
157028444	chr5:157028444:G:A	2.69457e-06	-2.20217e-10	-1.35641
157029698	chr5:157029698:C:T	2.59119e-06	-2.20217e-10	-1.39553
157029851	chr5:157029851:G:T	1.25085e-06	-0.81319	-1.31064
157029891	chr5:157029891:C:G	2.67049e-06	-2.20217e-10	-1.36539
157030341	chr5:157030341:T:A	2.72497e-06	-2.20217e-10	-1.34519
157030561	chr5:157030561:A:G	2.28973e-06	-0.715857	-0.80336
157030846	chr5:157030846:A:T	3.22682e-06	0.221129	-1.39728
157030975	chr5:157030975:T:C	1.42196e-06	-0.71097	-1.28465
157031185	chr5:157031185:G:A	2.09351e-05	1.32546	-0.631684
157031584	chr5:157031584:G:A	4.62871e-06	0.240848	-1.05622
157031649	chr5:157031649:G:A	6.90919e-06	-2.20217e-10	-0.414798
157031766	chr5:157031766:A:G	1.27682e-06	-0.802598	-1.30068
157031855	chr5:157031855:G:A	2.72843e-06	-2.20217e-10	-1.34392
157031933	chr5:157031933:T:C	1.13842e-05	0.0845779	-7.17427e-10
157032106	chr5:157032106:AC:A	2.68254e-06	-2.20217e-10	-1.36089
157032469	chr5:157032469:G:A	2.85372e-06	-2.20217e-10	-1.29903
157032570	chr5:157032570:TC:T	7.97738e-05	3.01555	-0.984002
157032678	chr5:157032678:G:A	2.73195e-06	-2.20217e-10	-1.34263
157032802	chr5:157032802:T:G	8.70547e-06	-2.20217e-10	-0.183699
157032845	chr5:157032845:C:T	3.09466e-06	0.173089	-1.39106
157033084	chr5:157033084:T:C	1.67831e-05	1.03756	-0.564843
157033215	chr5:157033215:G:A	3.47602e-06	-2.20217e-10	-1.10176
157033429	chr5:157033429:T:C	2.81063e-06	-2.20217e-10	-1.31424
157034007	chr5:157034007:G:T	2.75529e-06	-2.20217e-10	-1.33413
157034265	chr5:157034265:T:G	0.000131754	3.55531	-1.02202
157034582	chr5:157034582:C:G	3.03174e-06	-0.540371	-0.698144
157034809	chr5:157034809:TA:T	2.53445e-05	1.18879	-0.303881
157034821	chr5:157034821:C:A	2.58698e-06	-2.20217e-10	-1.39716
157034875	chr5:157034875:C:G	5.57249e-06	0.767383	-1.39719
157035022	chr5:157035022:A:G	3.4679e-06	0.120256	-1.22436
157035281	chr5:157035281:T:G	4.38737e-06	-2.20217e-10	-0.868921
157035510	chr5:157035510:A:G	2.68941e-06	-2.20217e-10	-1.35833
157036052	chr5:157036052:G:A	3.06039e-06	-0.510701	-0.718406
157036145	chr5:157036145:C:T	2.31874e-05	-2.20217e-10	0.795957
157036347	chr5:157036347:C:T	2.69128e-05	1.10366	-0.158707
157036917	chr5:157036917:G:T	5.24048e-06	0.595652	-1.28689
157037201	chr5:157037201:T:G	3.17131e-06	-0.48949	-0.704017
157037231	chr5:157037231:T:C	5.5558e-06	0.764351	-1.39716
157037235	chr5:157037235:G:A	2.5888e-06	-2.20217e-10	-1.39646
157037815	chr5:157037815:A:G	2.7839e-06	-2.20217e-10	-1.3238
157037851	chr5:157037851:T:G	2.19412e-06	-1.56187	-7.17427e-10
157038245	chr5:157038245:T:A	0.00198109	6.49422	-1.25047
157038632	chr5:157038632:C:T	4.41818e-06	-2.20217e-10	-0.861922
157038652	chr5:157038652:T:C	1.18698e-05	0.675151	-0.548803
157038698	chr5:157038698:G:T	2.7121e-06	-2.20217e-10	-1.34993
157039143	chr5:157039143:T:C	0.000119626	3.5836	-1.14688
157039168	chr5:157039168:G:T	1.24605e-05	0.689643	-0.51473
157039588	chr5:157039588:A:T	2.58725e-06	-2.20217e-10	-1.39705
157039609	chr5:157039609:A:G	7.02904e-06	0.829406	-1.22701
157039629	chr5:157039629:G:A	3.26666e-05	2.53361	-1.39491
157040142	chr5:157040142:C:T	3.44312e-06	-0.469043	-0.64223
157040204	chr5:157040204:AGGAGAATT:A	5.74214e-06	0.7971	-1.39692
157040380	chr5:157040380:T:C	8.50368e-05	3.09811	-1.00267
157040654	chr5:157040654:T:C	6.29527e-06	-2.20217e-10	-0.507852
157040751	chr5:157040751:C:T	4.69441e-05	2.77426	-1.27295
157040839	chr5:157040839:G:A	4.51046e-05	2.72891	-1.26757
157041255	chr5:157041255:T:G	5.52857e-06	0.759596	-1.39732
157041264	chr5:157041264:A:G	5.49585e-05	2.88946	-1.23054
157041318	chr5:157041318:T:C	4.90973e-05	2.80236	-1.25621
157041352	chr5:157041352:T:G	3.54716e-06	-0.405857	-0.675647
157041391	chr5:157041391:G:A	5.96702e-06	0.461746	-1.02315
157041488	chr5:157041488:A:ACT	8.85923e-07	-1.15092	-1.31785
157041528	chr5:157041528:G:A	7.76925e-05	3.02092	-1.01581
157042087	chr5:157042087:AT:A	5.90786e-07	-1.4769	-1.39705
157042093	chr5:157042093:T:G	2.73353e-06	-2.20217e-10	-1.34206
157042137	chr5:157042137:A:G	5.25178e-05	2.86825	-1.25475
157042311	chr5:157042311:G:A	8.75813e-07	-1.60402	-0.876233
157042315	chr5:157042315:G:A	2.44369e-06	-0.105647	-1.3485
157042367	chr5:157042367:G:A	4.18296e-05	2.64527	-1.25931
157042536	chr5:157042536:T:C	2.13262e-06	-1.5903	-7.17427e-10
157042772	chr5:157042772:G:A	6.21564e-05	1.95523	-0.17323
157042797	chr5:157042797:C:T	1.38613e-06	-0.69639	-1.32474
157042889	chr5:157042889:C:T	2.60812e-06	-2.20217e-10	-1.38902
157042890	chr5:157042890:G:A	7.02641e-06	-2.20217e-10	-0.397975
157043765	chr5:157043765:C:A	4.35838e-05	2.70505	-1.27802
157044058	chr5:157044058:A:G	1.20519e-06	-0.927043	-1.23397
157044094	chr5:157044094:G:A	3.49964e-06	-2.20217e-10	-1.09499
157044800	chr5:157044800:A:G	3.58448e-06	0.316667	-1.38771
157044845	chr5:157044845:A:AG	3.61135e-06	-0.409661	-0.653907
157045082	chr5:157045082:T:C	2.56082e-05	-2.20217e-10	0.895263
157045272	chr5:157045272:T:G	2.6119e-06	-2.20217e-10	-1.38757
157045616	chr5:157045616:TA:T	9.19567e-06	-0.128918	-7.17427e-10
157045814	chr5:157045814:G:A	1.18138e-05	1.22363	-1.10201
157045919	chr5:157045919:G:A	6.14037e-06	0.488199	-1.02097
157046052	chr5:157046052:G:A	1.38166e-06	-1.26207	-0.762293
157046174	chr5:157046174:A:G	4.41498e-06	-0.280283	-0.582364
157046684	chr5:157046684:C:T	4.80595e-05	-2.20217e-10	1.52479
157046892	chr5:157046892:C:T	1.28226e-05	0.20356	-7.17427e-10
157046893	chr5:157046893:G:A	2.35488e-05	1.71002	-0.898598
157047347	chr5:157047347:T:C	2.08204e-06	-1.6143	-7.17427e-10
157047657	chr5:157047657:T:C	2.58658e-06	-2.20217e-10	-1.39731
157047915	chr5:157047915:G:A	3.88948e-06	-2.20217e-10	-0.989374
157048162	chr5:157048162:A:G	1.37317e-06	-1.25138	-0.779153
157048387	chr5:157048387:T:G	2.42027e-05	1.74596	-0.907147
157048613	chr5:157048613:G:A	2.60222e-06	-2.20217e-10	-1.39128
157048818	chr5:157048818:A:G	6.32419e-06	0.629876	-1.13314
157049318	chr5:157049318:G:A	5.56168e-05	-2.20217e-10	1.67083
157049492	chr5:157049492:G:A	2.65566e-06	-2.20217e-10	-1.37096
157049520	chr5:157049520:C:T	2.66225e-06	-2.20217e-10	-1.36848
157049759	chr5:157049759:G:A	3.32918e-06	0.244803	-1.38973
157049882	chr5:157049882:G:A	2.72744e-06	-1.34429	-7.17427e-10
157050197	chr5:157050197:C:G	4.99183e-06	-0.739848	-7.17427e-10
157050313	chr5:157050313:T:A	4.78881e-05	-2.20217e-10	1.52122
157050389	chr5:157050389:T:G	8.94589e-07	-1.54758	-0.911461
157050529	chr5:157050529:G:A	3.93242e-06	-0.366428	-0.611968
157050621	chr5:157050621:T:A	9.2104e-07	-1.49474	-0.935167
157050714	chr5:157050714:G:A	9.26637e-05	-0.0149442	2.19627
157050820	chr5:157050820:G:A	2.07547e-06	-1.61746	-7.17427e-10
157051012	chr5:157051012:T:A	7.31528e-07	-1.62292	-1.03736
157051389	chr5:157051389:A:G	2.5943e-06	-2.20217e-10	-1.39433
157051541	chr5:157051541:T:TTTCTC	0.000106566	-2.20217e-10	2.32112
157051693	chr5:157051693:G:A	2.88186e-06	-0.323616	-0.9656
157052103	chr5:157052103:C:T	2.60058e-06	-2.20217e-10	-1.39192
157052193	chr5:157052193:C:T	1.0654e-06	-1.50354	-0.780758
157052415	chr5:157052415:T:C	5.67216e-06	0.7778	-1.38988
157052453	chr5:157052453:G:A	2.75661e-06	-2.20217e-10	-1.33365
157052498	chr5:157052498:A:G	8.53335e-05	-0.0528223	2.15174
157052568	chr5:157052568:C:T	2.75026e-06	-2.20217e-10	-1.33595
157053637	chr5:157053637:A:T	0.00237088	6.52561	-1.10224
157053832	chr5:157053832:T:C	5.50254e-07	-1.58965	-1.35538
157054002	chr5:157054002:G:A	7.19332e-06	1.01852	-1.39301
157054372	chr5:157054372:T:C	9.87177e-05	0.0178083	2.22681
157054705	chr5:157054705:G:A	2.46365e-06	-1.44601	-7.17427e-10
157054774	chr5:157054774:C:T	2.90516e-06	-2.20217e-10	-1.28116
157055430	chr5:157055430:G:A	2.58709e-06	-2.20217e-10	-1.39712
157055448	chr5:157055448:G:T	0.000107814	-0.337349	2.67011
157055658	chr5:157055658:G:A	3.61846e-06	-0.466121	-0.595481
157055966	chr5:157055966:A:G	3.06357e-06	-2.20217e-10	-1.22807
157056058	chr5:157056058:T:C	2.74655e-06	-2.20217e-10	-1.3373
157056287	chr5:157056287:A:AT	9.79117e-06	1.30643	-1.3726
157056492	chr5:157056492:G:A	1.91561e-06	-0.635547	-1.06207
157056501	chr5:157056501:TC:T	2.61296e-06	-2.20217e-10	-1.38717
157056622	chr5:157056622:T:C	9.16022e-06	-2.20217e-10	-0.132781
157056670	chr5:157056670:A:G	2.60936e-06	-0.670539	-0.718005
157056982	chr5:157056982:A:G	1.31382e-06	-1.47317	-0.601542
157057207	chr5:157057207:C:T	2.31502e-06	-1.37429	-0.133946
157057272	chr5:157057272:C:T	2.31032e-06	-1.3914	-0.118868
157057469	chr5:157057469:T:C	8.30686e-05	3.18182	-1.1098
157057470	chr5:157057470:G:A	3.85535e-06	-2.20217e-10	-0.998189
157057600	chr5:157057600:T:C	2.81098e-06	-2.20217e-10	-1.31412
157057615	chr5:157057615:A:T	2.11462e-06	-1.42099	-0.177786
157057789	chr5:157057789:C:T	3.31597e-06	-2.20217e-10	-1.1489
157057981	chr5:157057981:G:A	3.78618e-06	-2.20217e-10	-1.01629
157058071	chr5:157058071:C:A	3.91453e-06	-2.20217e-10	-0.982956
157058175	chr5:157058175:T:C	5.53287e-05	2.7914	-1.12576
157058330	chr5:157058330:A:G	2.69905e-06	-2.20217e-10	-1.35475
157058357	chr5:157058357:A:T	2.72653e-06	-2.20217e-10	-1.34462
157058424	chr5:157058424:G:A	8.22013e-06	-0.241065	-7.17427e-10
157058866	chr5:157058866:T:C	2.90455e-06	-2.20217e-10	-1.28137
157058978	chr5:157058978:C:G	9.65808e-06	-2.20217e-10	-0.0798556
157059109	chr5:157059109:G:C	5.96872e-07	-1.52087	-1.34283
157059397	chr5:157059397:C:T	1.68464e-05	0.630771	-0.154286
157059448	chr5:157059448:G:T	3.40271e-06	-2.20217e-10	-1.12308
157059580	chr5:157059580:T:C	2.05796e-06	-0.362955	-1.26298
157059875	chr5:157059875:G:A	2.58779e-06	-2.20217e-10	-1.39685
157059908	chr5:157059908:G:A	5.81698e-06	-2.20217e-10	-0.586869
157060224	chr5:157060224:T:C	2.80125e-06	-0.0910872	-1.2265
157060478	chr5:157060478:C:T	3.06583e-06	-2.20217e-10	-1.22733
157060505	chr5:157060505:T:C	8.30749e-07	-1.26878	-1.2643
157060772	chr5:157060772:T:A	7.64067e-06	-2.20217e-10	-0.314165
157060802	chr5:157060802:C:T	2.57324e-06	-1.40249	-7.17427e-10
157060803	chr5:157060803:A:G	4.16871e-06	-0.873155	-0.0468888
157060936	chr5:157060936:C:T	1.02195e-05	-0.238486	0.215137
157060951	chr5:157060951:G:A	6.64413e-06	0.529982	-0.983899
157061047	chr5:157061047:G:A	5.47956e-06	-2.20217e-10	-0.646627
157061579	chr5:157061579:T:C	3.22601e-06	-2.20217e-10	-1.1764
157061632	chr5:157061632:G:A	2.03669e-06	-0.419976	-1.21635
157061838	chr5:157061838:T:C	6.67302e-06	-2.20217e-10	-0.449578
157061892	chr5:157061892:T:C	2.45151e-06	-0.50509	-0.945858
157061919	chr5:157061919:A:G	5.92457e-06	-0.568543	-7.17427e-10
157062179	chr5:157062179:GTA:G	3.38157e-06	-2.20217e-10	-1.12931
157062352	chr5:157062352:A:G	3.1933e-06	-2.20217e-10	-1.1866
157062454	chr5:157062454:C:T	3.58939e-06	-2.20217e-10	-1.06967
157062544	chr5:157062544:C:T	9.34132e-07	-1.23688	-1.17891
157062985	chr5:157062985:T:G	3.01353e-06	-2.20217e-10	-1.24454
157063577	chr5:157063577:C:T	2.208e-06	-0.433861	-1.1217
157065102	chr5:157065102:C:T	2.48609e-06	-1.43694	-7.17427e-10
157065246	chr5:157065246:G:A	2.5929e-06	-2.20217e-10	-1.39487
157065427	chr5:157065427:A:G	8.38818e-07	-1.45711	-1.0663
157065547	chr5:157065547:C:T	3.50183e-06	-2.20217e-10	-1.09437
157066517	chr5:157066517:T:A	5.11152e-07	-1.62157	-1.39717
157066720	chr5:157066720:C:T	3.81839e-06	-2.20217e-10	-1.00782
157066729	chr5:157066729:G:A	1.16351e-06	-1.45966	-0.736546
157066814	chr5:157066814:C:T	1.14751e-06	-0.814111	-1.39594
157067010	chr5:157067010:C:T	7.25173e-07	-1.62252	-1.04648
157067476	chr5:157067476:G:A	5.47461e-07	-1.5528	-1.39732
157067509	chr5:157067509:A:T	9.40662e-07	-1.54132	-0.867498
157067590	chr5:157067590:G:A	1.4135e-06	-0.616103	-1.38548
157067794	chr5:157067794:T:C	2.88095e-06	-2.20217e-10	-1.28953
157068052	chr5:157068052:A:T	7.01892e-05	-2.20217e-10	1.90354
157068067	chr5:157068067:T:C	4.78543e-06	-2.20217e-10	-0.782075
157068132	chr5:157068132:G:A	2.89299e-06	-2.20217e-10	-1.28536
157068330	chr5:157068330:G:A	1.6816e-05	0.712473	-0.237793
157068698	chr5:157068698:C:T	1.28028e-06	-0.706433	-1.39414
157068815	chr5:157068815:C:T	6.18941e-06	-2.20217e-10	-0.524811
157070042	chr5:157070042:G:A	5.82095e-06	-2.20217e-10	-0.586187
157070282	chr5:157070282:T:C	2.75036e-05	0.879446	0.0872185
157070534	chr5:157070534:G:GGTGTACGT	1.16226e-06	-1.06543	-1.13185
157070897	chr5:157070897:C:T	3.48264e-06	-2.20217e-10	-1.09986
157070980	chr5:157070980:G:C	6.48615e-06	-2.20217e-10	-0.477982
157071266	chr5:157071266:G:A	6.2816e-06	-2.20217e-10	-0.510026
157071730	chr5:157071730:A:C	2.58665e-06	-2.20217e-10	-1.39729
157072043	chr5:157072043:C:T	1.50423e-06	-1.15844	-0.780933
157072055	chr5:157072055:A:G	1.81158e-05	-2.20217e-10	0.549134
157072435	chr5:157072435:G:A	1.01043e-06	-1.45505	-0.882226
157072473	chr5:157072473:T:A	1.35191e-06	-0.709553	-1.33658
157072970	chr5:157072970:A:G	1.61925e-05	0.911422	-0.474526
157073615	chr5:157073615:G:A	1.84189e-06	-1.15915	-0.57771
157073618	chr5:157073618:A:G	1.06186e-06	-1.55709	-0.730533
157073785	chr5:157073785:A:G	1.10165e-06	-1.15051	-1.10033
157073920	chr5:157073920:A:T	8.29017e-07	-1.2289	-1.30626
157074194	chr5:157074194:AT:A	1.69121e-05	0.938155	-0.457776
157074334	chr5:157074334:G:A	1.53416e-05	-2.20217e-10	0.382916
157074630	chr5:157074630:A:G	8.01051e-07	-1.25137	-1.31811
157074826	chr5:157074826:C:CA	3.61259e-06	-2.20217e-10	-1.06323
157074840	chr5:157074840:C:T	3.33881e-06	-2.20217e-10	-1.14204
157074920	chr5:157074920:T:A	2.04672e-05	1.0766	-0.405433
157075049	chr5:157075049:A:C	2.69225e-06	-2.20217e-10	-1.35727
157075458	chr5:157075458:A:G	1.8774e-05	0.963393	-0.378572
157075510	chr5:157075510:C:T	1.44739e-06	-0.652377	-1.32551
157075867	chr5:157075867:G:A	1.25845e-06	-1.18604	-0.931729
157076145	chr5:157076145:C:T	2.13816e-06	-1.5877	-7.17427e-10
157076271	chr5:157076271:G:C	2.61902e-06	-2.20217e-10	-1.38485
157076510	chr5:157076510:A:T	4.75712e-06	-0.788008	-7.17427e-10
157076587	chr5:157076587:T:C	2.81203e-06	-2.20217e-10	-1.31374
157076756	chr5:157076756:T:C	1.07858e-06	-1.35957	-0.912428
157076774	chr5:157076774:C:T	9.67582e-07	-1.23242	-1.14818
157077542	chr5:157077542:G:T	1.72894e-06	-0.568031	-1.23211
157077995	chr5:157077995:C:T	8.98853e-07	-1.08977	-1.36452
157078222	chr5:157078222:A:G	2.33645e-05	1.49757	-0.694002
157078470	chr5:157078470:C:A	2.58664e-06	-2.20217e-10	-1.39729
157079030	chr5:157079030:T:C	8.1271e-06	-2.20217e-10	-0.252447
157079195	chr5:157079195:G:A	2.25618e-06	-1.01956	-0.514418
157079431	chr5:157079431:C:T	0.000206227	0.0164377	2.96489
157079632	chr5:157079632:A:G	2.78662e-06	-2.20217e-10	-1.32282
157079694	chr5:157079694:T:C	9.92346e-06	0.23362	-0.286368
157080416	chr5:157080416:T:C	2.0771e-05	-0.762132	1.44804
157080445	chr5:157080445:G:A	2.76077e-06	-2.20217e-10	-1.33214
157080903	chr5:157080903:G:A	2.86894e-06	-2.20217e-10	-1.29371
157081722	chr5:157081722:G:A	5.26563e-07	-1.6188	-1.37023
157081755	chr5:157081755:A:G	5.40629e-07	-1.61675	-1.34593
157081909	chr5:157081909:G:A	4.62077e-06	-2.20217e-10	-0.817088
157082357	chr5:157082357:C:T	2.63872e-06	-2.20217e-10	-1.37736
157082492	chr5:157082492:T:C	2.87551e-06	-2.20217e-10	-1.29142
157082527	chr5:157082527:C:T	3.35906e-05	-0.699421	1.86602
157082672	chr5:157082672:G:A	5.37615e-07	-1.60971	-1.35855
157083748	chr5:157083748:T:C	5.23995e-07	-1.61977	-1.37416
157085342	chr5:157085342:G:A	8.79214e-06	-2.20217e-10	-0.173793
157085541	chr5:157085541:A:G	2.71776e-06	-2.20217e-10	-1.34784
157085926	chr5:157085926:C:T	2.78954e-06	-2.20217e-10	-1.32177
157086271	chr5:157086271:C:T	4.89409e-06	-1.03788	0.27826
157086292	chr5:157086292:T:C	5.32246e-07	-1.62303	-1.35527
157086333	chr5:157086333:G:A	2.07548e-06	-1.05807	-0.559387
157086556	chr5:157086556:G:A	5.33205e-07	-1.62304	-1.35346
157086597	chr5:157086597:G:A	5.32151e-07	-1.62304	-1.35544
157087007	chr5:157087007:T:C	4.04741e-06	-2.20217e-10	-0.949572
157087039	chr5:157087039:G:C	5.32242e-07	-1.62304	-1.35527
157087178	chr5:157087178:G:A	2.99021e-06	-1.25231	-7.17427e-10
157087314	chr5:157087314:C:T	2.70089e-06	-2.20217e-10	-1.35407
157087385	chr5:157087385:A:G	2.02223e-06	-1.46723	-0.176221
157087442	chr5:157087442:TA:T	2.19979e-06	-0.995846	-0.563444
157087601	chr5:157087601:C:A	0.000192522	0.0791936	2.83336
157087615	chr5:157087615:C:T	5.31906e-07	-1.62305	-1.35589
157087741	chr5:157087741:T:C	5.35171e-07	-1.62192	-1.3509
157087787	chr5:157087787:C:A	2.17378e-06	-1.49811	-0.073072
157087805	chr5:157087805:A:G	5.21355e-07	-1.61931	-1.37967
157087852	chr5:157087852:G:A	5.30754e-07	-1.62237	-1.35873
157087924	chr5:157087924:T:G	5.10944e-07	-1.62186	-1.39729
157088009	chr5:157088009:A:G	5.39106e-07	-1.62295	-1.34254
157088075	chr5:157088075:A:G	2.757e-06	-2.20217e-10	-1.33351
157088109	chr5:157088109:C:T	5.37191e-07	-1.62272	-1.34633
157088214	chr5:157088214:A:G	5.32564e-07	-1.62304	-1.35466
157088527	chr5:157088527:C:A	2.63246e-06	-2.20217e-10	-1.37973
157088610	chr5:157088610:G:T	5.29099e-07	-1.62303	-1.3612
157088646	chr5:157088646:G:A	5.32276e-07	-1.62297	-1.35527
157089149	chr5:157089149:G:A	5.744e-05	0.0405027	1.66259
157089265	chr5:157089265:C:T	5.58277e-07	-1.62038	-1.31017
157089668	chr5:157089668:C:T	3.21347e-06	-2.20217e-10	-1.1803
157089702	chr5:157089702:A:C	4.09963e-06	-0.936754	-7.17427e-10
157089740	chr5:157089740:T:C	5.59853e-07	-1.61849	-1.30924
157089925	chr5:157089925:G:A	3.79008e-06	-2.20217e-10	-1.01526
157090102	chr5:157090102:A:C	2.60519e-06	-2.20217e-10	-1.39014
157090675	chr5:157090675:G:T	3.54642e-06	-2.20217e-10	-1.08171
157090951	chr5:157090951:T:C	6.72746e-07	-1.59065	-1.15339
157091077	chr5:157091077:T:C	3.28496e-06	-0.0785822	-1.07971
157091314	chr5:157091314:A:G	3.48285e-06	-2.20217e-10	-1.0998
157091549	chr5:157091549:A:G	1.108e-06	-1.41763	-0.827464
157091657	chr5:157091657:C:T	0.000204475	0.142933	2.82986
157091701	chr5:157091701:G:C	2.20058e-06	-1.55893	-7.17427e-10
157092000	chr5:157092000:T:C	4.16193e-05	0.842922	0.537991
157092086	chr5:157092086:C:T	1.03387e-05	-0.845801	0.834043
157092154	chr5:157092154:A:G	3.41729e-06	-2.20217e-10	-1.1188
157092549	chr5:157092549:T:C	7.98728e-06	-0.588138	0.318338
157092674	chr5:157092674:A:G	1.59277e-05	-0.768702	1.18911
157092675	chr5:157092675:G:A	1.97826e-05	-0.724978	1.36213
157093225	chr5:157093225:C:T	2.81925e-06	-2.20217e-10	-1.31118
157093589	chr5:157093589:T:C	2.82776e-06	-2.20217e-10	-1.30817
157093702	chr5:157093702:A:T	8.4201e-07	-1.62044	-0.899171
157093790	chr5:157093790:T:G	3.37316e-06	-2.20217e-10	-1.1318
157093802	chr5:157093802:A:G	5.91169e-06	-1.03404	0.463321
157093937	chr5:157093937:A:C	0.000218296	0.194911	2.84329
157093946	chr5:157093946:G:A	1.185e-06	-1.30545	-0.872456
157094282	chr5:157094282:T:C	7.98727e-07	-1.40994	-1.16245
157094655	chr5:157094655:T:C	2.12725e-06	-1.59282	-7.17427e-10
157095577	chr5:157095577:T:C	1.04433e-06	-0.930778	-1.3735
157095933	chr5:157095933:C:T	8.56114e-06	0.686212	-0.886629
157095947	chr5:157095947:C:T	2.67681e-06	-2.20217e-10	-1.36302
157096393	chr5:157096393:G:A	4.75487e-05	0.303028	1.21108
157096736	chr5:157096736:C:T	3.92759e-06	-1.61054	0.630919
157096839	chr5:157096839:C:T	7.87159e-06	0.622094	-0.906485
157096965	chr5:157096965:T:C	9.40888e-06	-0.105997	-7.17427e-10
157097528	chr5:157097528:G:A	4.23589e-06	-2.20217e-10	-0.904057
157097988	chr5:157097988:C:T	5.17312e-06	-0.892337	0.188163
157098036	chr5:157098036:C:T	8.90185e-06	-0.161391	-7.17427e-10
157098180	chr5:157098180:G:A	2.6416e-06	-2.20217e-10	-1.37626
157098673	chr5:157098673:G:A	2.80455e-06	-2.20217e-10	-1.31641
157098680	chr5:157098680:A:AT	7.13737e-06	-0.382306	-7.17427e-10
157098868	chr5:157098868:A:G	4.00096e-06	-2.20217e-10	-0.961116
157099320	chr5:157099320:A:G	7.25729e-05	-1.61337	3.55031
157099655	chr5:157099655:A:G	1.22332e-05	-1.61315	1.76965
157099997	chr5:157099997:A:G	2.64312e-06	-2.20217e-10	-1.37569
157100241	chr5:157100241:G:A	5.43719e-07	-1.5623	-1.39467
157100380	chr5:157100380:C:T	2.24009e-05	-0.724009	1.48546
157100463	chr5:157100463:A:G	3.98249e-06	-2.20217e-10	-0.965743
157100977	chr5:157100977:T:C	2.81088e-06	-2.20217e-10	-1.31415
157101678	chr5:157101678:C:T	3.36411e-06	-2.20217e-10	-1.13449
157102005	chr5:157102005:G:A	2.59181e-06	-2.20217e-10	-1.39529
157102032	chr5:157102032:G:A	3.11628e-06	-2.20217e-10	-1.21101
157102180	chr5:157102180:A:G	3.11184e-06	-0.92478	-0.287656
157102636	chr5:157102636:A:G	4.43357e-06	-1.06584	0.207395
157102803	chr5:157102803:C:T	9.02805e-07	-1.32266	-1.12724
157102841	chr5:157102841:A:G	3.85018e-06	-1.00726	0.0077314
157103148	chr5:157103148:G:A	3.24574e-06	-2.20217e-10	-1.17031
157103230	chr5:157103230:G:A	6.62076e-06	-2.20217e-10	-0.457441
157103359	chr5:157103359:A:C	2.14438e-06	-1.5848	-7.17427e-10
157103574	chr5:157103574:A:G	0.000199603	0.474323	2.47436
157103835	chr5:157103835:C:A	1.03888e-06	-1.36267	-0.946845
157104103	chr5:157104103:C:A	3.81051e-06	-2.20217e-10	-1.00989
157104235	chr5:157104235:C:T	1.60754e-05	-2.20217e-10	0.429642
157104243	chr5:157104243:G:C	3.93618e-06	-0.83328	-0.144159
157104268	chr5:157104268:G:A	3.95676e-06	-0.829407	-0.142819
157104305	chr5:157104305:C:T	3.90272e-06	-0.823002	-0.162974
157104319	chr5:157104319:A:G	1.27535e-05	-0.863732	1.06189
157104725	chr5:157104725:C:A	3.70478e-06	-0.840969	-0.197058
157104854	chr5:157104854:A:G	3.89131e-06	-0.860638	-0.128267
157105025	chr5:157105025:T:C	2.91613e-06	-2.20217e-10	-1.27739
157105225	chr5:157105225:T:C	3.83896e-06	-0.857416	-0.145033
157105355	chr5:157105355:C:A	3.9892e-06	-0.838406	-0.125655
157105569	chr5:157105569:G:A	1.02208e-06	-0.930222	-1.39559
157105917	chr5:157105917:A:G	4.09452e-06	-0.907949	-0.0300537
157105941	chr5:157105941:A:G	1.59595e-05	-0.833666	1.25607
157106135	chr5:157106135:T:TC	1.84747e-06	-0.891847	-0.841989
157106163	chr5:157106163:C:T	4.57096e-06	-0.861948	0.0340204
157106208	chr5:157106208:A:G	3.79985e-06	-0.897259	-0.11543
157106242	chr5:157106242:T:G	3.04708e-06	-1.23347	-7.17427e-10
157106562	chr5:157106562:A:C	3.07172e-06	-2.20217e-10	-1.22541
157107148	chr5:157107148:G:A	7.26426e-06	-2.20217e-10	-0.364685
157107151	chr5:157107151:AAC:A	0.00023377	0.386185	2.7205
157107782	chr5:157107782:C:T	6.2159e-06	-2.20217e-10	-0.520539
157107941	chr5:157107941:ATCT:A	2.69919e-06	-2.20217e-10	-1.3547
157107974	chr5:157107974:G:A	2.86637e-06	-2.20217e-10	-1.29461
157108105	chr5:157108105:T:A	2.68558e-06	-2.20217e-10	-1.35976
157108401	chr5:157108401:T:C	2.66717e-06	-2.20217e-10	-1.36663
157108806	chr5:157108806:T:C	1.05342e-05	-2.20217e-10	0.00697578
157109637	chr5:157109637:G:A	2.6142e-06	-2.20217e-10	-1.38669
157109670	chr5:157109670:A:C	5.32296e-06	-2.20217e-10	-0.675621
157109865	chr5:157109865:A:G	1.02873e-06	-0.96956	-1.34976
157109944	chr5:157109944:C:T	2.72601e-06	-2.20217e-10	-1.34481
157110362	chr5:157110362:C:T	3.59488e-06	-1.41893	0.350794
157110679	chr5:157110679:T:A	2.86292e-06	-2.20217e-10	-1.29581
157110749	chr5:157110749:A:C	2.16918e-05	-0.8679	1.59719
157110905	chr5:157110905:C:T	1.1231e-06	-1.28106	-0.950495
157111898	chr5:157111898:C:A	4.49187e-06	-2.20217e-10	-0.845381
157112260	chr5:157112260:G:A	2.1718e-05	-1.00894	1.73943
157112263	chr5:157112263:G:A	9.50093e-06	-2.20217e-10	-0.0962605
157112294	chr5:157112294:TTTTAA:T	8.42677e-07	-1.59914	-0.919678
157112357	chr5:157112357:G:A	6.91956e-07	-1.57411	-1.14178
157112571	chr5:157112571:G:A	2.81535e-06	-2.20217e-10	-1.31256
157112720	chr5:157112720:T:C	2.59778e-06	-2.20217e-10	-1.39299
157112755	chr5:157112755:C:T	8.64761e-07	-1.59798	-0.894974
157112793	chr5:157112793:G:A	4.0834e-06	-2.20217e-10	-0.940721
157112874	chr5:157112874:A:G	3.30976e-06	-2.20217e-10	-1.15077
157112909	chr5:157112909:AC:A	2.78527e-06	-1.3233	-7.17427e-10
157112976	chr5:157112976:T:C	7.90917e-05	0.625372	1.39759
157113038	chr5:157113038:C:T	2.70473e-06	-2.20217e-10	-1.35265
157113328	chr5:157113328:G:T	3.26975e-06	-2.20217e-10	-1.16294
157113338	chr5:157113338:T:A	3.61792e-06	-1.53133	0.469577
157113393	chr5:157113393:A:G	2.58992e-06	-2.20217e-10	-1.39602
157113523	chr5:157113523:T:G	2.59471e-06	-2.20217e-10	-1.39417
157113541	chr5:157113541:G:C	7.88821e-07	-1.57459	-1.01028
157113585	chr5:157113585:C:T	2.79672e-06	-2.20217e-10	-1.3192
157113614	chr5:157113614:G:A	1.16715e-06	-1.60506	-0.588021
157113617	chr5:157113617:A:G	2.60269e-06	-2.20217e-10	-1.3911
157113712	chr5:157113712:C:T	1.06049e-06	-1.35258	-0.936338
157113715	chr5:157113715:G:A	3.37162e-06	-2.20217e-10	-1.13226
157114349	chr5:157114349:T:C	4.85826e-06	-2.20217e-10	-0.76697
157114365	chr5:157114365:C:T	1.05961e-06	-0.935099	-1.35465
157114440	chr5:157114440:C:T	1.46474e-05	-0.819635	1.15625
157114512	chr5:157114512:TA:T	1.16178e-06	-1.60795	-0.58974
157114586	chr5:157114586:C:G	4.18833e-06	-2.20217e-10	-0.915349
157114922	chr5:157114922:T:C	1.06636e-06	-1.59649	-0.686907
157115041	chr5:157115041:T:C	5.27363e-06	-2.20217e-10	-0.684932
157115171	chr5:157115171:T:C	6.67687e-06	-0.69219	0.243188
157115485	chr5:157115485:C:A	1.12821e-06	-1.60732	-0.619702
157115747	chr5:157115747:T:C	7.22314e-05	0.641149	1.29107
157115903	chr5:157115903:A:G	2.92301e-06	-2.20217e-10	-1.27504
157116103	chr5:157116103:T:G	8.43037e-07	-1.13825	-1.38014
157116385	chr5:157116385:C:A	2.44886e-05	-0.93436	1.78492
157116500	chr5:157116500:T:A	6.88254e-05	0.565899	1.31802
157116502	chr5:157116502:AGCTATGTGAG:A	7.09926e-05	0.626288	1.28864
157116595	chr5:157116595:G:A	2.98763e-06	-2.20217e-10	-1.25317
157116886	chr5:157116886:T:A	1.40547e-06	-1.59485	-0.412428
157116959	chr5:157116959:T:A	4.17383e-06	-2.20217e-10	-0.918817
157117166	chr5:157117166:C:T	4.25126e-06	-2.20217e-10	-0.900436
157117426	chr5:157117426:T:C	2.15641e-05	-0.82959	1.55297
157117595	chr5:157117595:C:T	4.17808e-06	-2.20217e-10	-0.917798
157117605	chr5:157117605:G:T	5.9354e-06	-2.20217e-10	-0.566716
157117685	chr5:157117685:T:C	7.11304e-05	0.657394	1.25947
157117802	chr5:157117802:G:A	3.76225e-06	-2.20217e-10	-1.02263
157117897	chr5:157117897:T:C	4.23159e-06	-0.678444	-0.226629
157118249	chr5:157118249:A:G	4.83684e-06	-2.20217e-10	-0.771389
157118601	chr5:157118601:A:G	2.6932e-06	-1.00586	-0.351063
157118883	chr5:157118883:C:T	4.84125e-06	-2.20217e-10	-0.770477
157119104	chr5:157119104:G:T	6.74429e-05	0.629098	1.23453
157119128	chr5:157119128:T:C	6.31455e-05	0.563257	1.23453
157119145	chr5:157119145:A:T	3.50188e-06	-2.20217e-10	-1.09435
157119184	chr5:157119184:A:T	1.45109e-05	-1.62198	1.94923
157119231	chr5:157119231:CTG:C	3.61309e-06	-2.20217e-10	-1.06309
157119431	chr5:157119431:A:G	1.40934e-05	-1.61833	1.91639
157119453	chr5:157119453:C:T	4.05741e-06	-0.801929	-0.145177
157119617	chr5:157119617:C:G	2.77479e-05	-1.01578	1.99129
157119644	chr5:157119644:G:A	3.11097e-06	-2.20217e-10	-1.21272
157119979	chr5:157119979:G:A	0.000105046	-0.375725	2.68247
157120020	chr5:157120020:A:G	0.000121715	-0.844577	3.29861
157120786	chr5:157120786:G:A	1.7645e-05	-1.09695	1.61976
157120918	chr5:157120918:T:C	1.44259e-06	-1.60804	-0.373168
157121715	chr5:157121715:A:G	4.20757e-06	-2.20217e-10	-0.910766
157122008	chr5:157122008:G:A	3.25851e-06	-2.20217e-10	-1.16638
157122310	chr5:157122310:C:T	5.55378e-07	-1.55698	-1.37877
157122692	chr5:157122692:G:A	3.78726e-06	-1.62307	0.60706
157124079	chr5:157124079:T:A	1.48317e-05	-0.981277	1.33039
157124219	chr5:157124219:A:G	1.88619e-05	-0.824762	1.41426
157124323	chr5:157124323:A:G	9.68998e-05	-2.20217e-10	2.22603
157124377	chr5:157124377:C:G	2.65121e-06	-2.20217e-10	-1.37263
157124638	chr5:157124638:T:A	8.29031e-06	0.695827	-0.92839
157124663	chr5:157124663:C:A	3.61406e-05	-0.920272	2.16004
157124769	chr5:157124769:TG:T	1.40364e-06	-1.6018	-0.406789
157124860	chr5:157124860:C:A	1.5616e-05	-0.959371	1.36002
157125387	chr5:157125387:A:C	3.44442e-06	-2.20217e-10	-1.1109
157125767	chr5:157125767:C:T	4.36253e-06	-2.20217e-10	-0.874599
157126184	chr5:157126184:G:C	2.64465e-06	-2.20217e-10	-1.37511
157126204	chr5:157126204:A:G	1.02658e-05	-1.18554	1.16671
157126348	chr5:157126348:C:T	3.44561e-06	-2.20217e-10	-1.11055
157126952	chr5:157126952:A:C	8.83484e-07	-1.12248	-1.34906
157127031	chr5:157127031:A:T	4.35394e-06	-2.20217e-10	-0.876568
157127121	chr5:157127121:A:G	7.49265e-07	-1.24347	-1.39284
157127424	chr5:157127424:G:T	2.59233e-06	-2.20217e-10	-1.39509
157127462	chr5:157127462:T:C	1.30137e-06	-1.18609	-0.89814
157127653	chr5:157127653:G:A	1.21479e-06	-1.27846	-0.874628
157127738	chr5:157127738:C:T	5.89795e-07	-1.48255	-1.39308
157128639	chr5:157128639:G:A	2.88953e-06	-2.20217e-10	-1.28656
157128675	chr5:157128675:G:A	2.50691e-06	-1.4286	-7.17427e-10
157128709	chr5:157128709:C:T	1.40458e-06	-1.07994	-0.927977
157129588	chr5:157129588:C:T	1.17412e-05	0.115454	-7.17427e-10
157129663	chr5:157129663:C:T	7.96365e-06	-0.982903	0.71014
157129835	chr5:157129835:T:G	8.00512e-06	-0.915333	0.647764
157129952	chr5:157129952:A:G	5.51249e-07	-1.55225	-1.39097
157130230	chr5:157130230:GGATT:G	1.00007e-06	-1.1335	-1.21408
157130574	chr5:157130574:A:G	3.36302e-06	-2.20217e-10	-1.13481
157130600	chr5:157130600:T:C	5.39989e-07	-1.56798	-1.39588
157130638	chr5:157130638:T:A	5.37946e-07	-1.57133	-1.39632
157130675	chr5:157130675:C:T	1.0115e-06	-1.59544	-0.74077
157130688	chr5:157130688:A:AT	1.2491e-06	-1.61899	-0.506237
157130716	chr5:157130716:T:C	4.01172e-06	-2.20217e-10	-0.958432
157131310	chr5:157131310:A:T	4.226e-06	-2.20217e-10	-0.906395
157131563	chr5:157131563:A:G	1.28719e-06	-1.62018	-0.475009
157131729	chr5:157131729:G:A	1.30459e-06	-1.61697	-0.464791
157131794	chr5:157131794:A:C	2.63454e-06	-2.20217e-10	-1.37894
157131810	chr5:157131810:T:C	6.53896e-06	-0.469872	-7.17427e-10
157132067	chr5:157132067:A:G	3.98997e-06	-2.20217e-10	-0.963868
157132110	chr5:157132110:A:AG	3.33137e-06	-2.20217e-10	-1.14427
157132570	chr5:157132570:CTAAA:C	3.09647e-06	-2.20217e-10	-1.21739
157132734	chr5:157132734:C:A	5.14959e-06	-2.20217e-10	-0.708734
157133418	chr5:157133418:C:T	2.74078e-06	-2.20217e-10	-1.33941
157133419	chr5:157133419:A:G	8.29726e-07	-1.14268	-1.39163
157133570	chr5:157133570:T:C	2.84549e-06	-1.30191	-7.17427e-10
157133742	chr5:157133742:C:T	3.19891e-06	-2.20217e-10	-1.18484
157134110	chr5:157134110:A:G	9.18702e-07	-1.61141	-0.821031
157134279	chr5:157134279:A:G	6.54992e-07	-1.53052	-1.24026
157134340	chr5:157134340:T:C	5.5225e-07	-1.55079	-1.39062
157134356	chr5:157134356:C:A	8.40348e-07	-1.1286	-1.39299
157134378	chr5:157134378:C:T	9.37513e-07	-1.61162	-0.800557
157134461	chr5:157134461:G:A	0.000104455	-2.20217e-10	2.3011
157134676	chr5:157134676:A:G	5.28405e-07	-1.61055	-1.37499
157134684	chr5:157134684:C:T	2.58788e-06	-2.20217e-10	-1.39681
157134737	chr5:157134737:G:A	5.30882e-07	-1.61923	-1.36164
157134859	chr5:157134859:TTA:T	3.97193e-06	-0.88734	-0.0810574
157134982	chr5:157134982:C:T	5.00093e-06	-2.20217e-10	-0.738028
157134983	chr5:157134983:G:A	5.15584e-07	-1.61394	-1.39616
157135661	chr5:157135661:C:T	9.07088e-07	-1.11274	-1.33243
157135780	chr5:157135780:GAT:G	2.67856e-06	-2.20217e-10	-1.36237
157136190	chr5:157136190:G:A	9.43961e-07	-1.61075	-0.794571
157136883	chr5:157136883:C:T	9.24787e-07	-1.61542	-0.810427
157136898	chr5:157136898:G:A	3.39083e-06	-0.972772	-0.153804
157136968	chr5:157136968:G:C	3.2027e-06	-2.20217e-10	-1.18366
157137048	chr5:157137048:AGTGCAATG:A	5.19239e-07	-1.60612	-1.39692
157137124	chr5:157137124:G:A	9.49854e-07	-1.61463	-0.78447
157137264	chr5:157137264:T:C	3.19968e-06	-2.20217e-10	-1.1846
157137288	chr5:157137288:C:T	2.73002e-06	-2.20217e-10	-1.34334
157137409	chr5:157137409:G:A	2.67118e-06	-1.36513	-7.17427e-10
157137434	chr5:157137434:T:C	3.19724e-06	-2.20217e-10	-1.18536
157137445	chr5:157137445:C:T	8.60718e-07	-1.10422	-1.39342
157137618	chr5:157137618:T:G	9.44045e-07	-1.60468	-0.800557
157137812	chr5:157137812:C:A	5.28167e-07	-1.59222	-1.39377
157137871	chr5:157137871:G:A	1.07384e-06	-1.58429	-0.69212
157137879	chr5:157137879:CAT:C	2.72887e-06	-2.20217e-10	-1.34376
157138050	chr5:157138050:A:G	3.27396e-06	-2.20217e-10	-1.16165
157138092	chr5:157138092:AT:A	5.29272e-07	-1.59058	-1.39332
157138361	chr5:157138361:G:T	7.54245e-07	-1.5693	-1.06039
157138828	chr5:157138828:C:T	2.92024e-06	-2.20217e-10	-1.27599
157138964	chr5:157138964:G:A	3.83481e-06	-2.20217e-10	-1.00353
157139465	chr5:157139465:A:G	3.75401e-06	-1.02482	-7.17427e-10
157139795	chr5:157139795:C:T	8.83374e-07	-1.08779	-1.38386
157139875	chr5:157139875:C:G	3.79974e-06	-2.20217e-10	-1.01272
157140047	chr5:157140047:T:C	2.90833e-06	-2.20217e-10	-1.28007
157140304	chr5:157140304:A:G	9.98734e-07	-1.6041	-0.744821
157140374	chr5:157140374:C:A	4.58154e-06	-2.20217e-10	-0.825616
157140411	chr5:157140411:C:T	4.99872e-06	-2.20217e-10	-0.738469
157140494	chr5:157140494:C:G	5.25447e-07	-1.6013	-1.38986
157140501	chr5:157140501:ACATCGGG:A	5.15444e-07	-1.61474	-1.39564
157140827	chr5:157140827:C:T	8.96305e-07	-1.13735	-1.31978
157141499	chr5:157141499:G:A	1.11216e-06	-1.02173	-1.21961
157141736	chr5:157141736:C:T	5.54732e-06	-2.20217e-10	-0.634335
157142028	chr5:157142028:G:A	3.83496e-06	-2.20217e-10	-1.00349
157142642	chr5:157142642:G:A	3.26208e-06	-2.20217e-10	-1.16528
157142946	chr5:157142946:T:A	2.94703e-06	-2.20217e-10	-1.26685
157142991	chr5:157142991:G:A	2.94703e-06	-2.20217e-10	-1.26685
157143059	chr5:157143059:T:G	2.6053e-06	-2.20217e-10	-1.3901
157143384	chr5:157143384:T:G	3.18786e-06	-2.20217e-10	-1.1883
157144162	chr5:157144162:A:G	4.8752e-06	-0.508263	-0.255226
157144382	chr5:157144382:T:C	3.03008e-06	-2.20217e-10	-1.23906
157144387	chr5:157144387:C:G	2.61761e-06	-2.20217e-10	-1.38539
157144768	chr5:157144768:C:T	5.98333e-06	-2.20217e-10	-0.558673
157144980	chr5:157144980:A:T	5.34628e-07	-1.62279	-1.35105
157145189	chr5:157145189:A:C	3.43461e-06	-2.20217e-10	-1.11375
157145270	chr5:157145270:C:T	2.74156e-06	-2.20217e-10	-1.33912
157145323	chr5:157145323:G:T	5.47102e-07	-1.55936	-1.39141
157145424	chr5:157145424:A:G	2.74636e-06	-2.20217e-10	-1.33738
157145562	chr5:157145562:G:A	5.81835e-06	-2.20217e-10	-0.586634
157145733	chr5:157145733:G:T	3.33066e-06	-2.20217e-10	-1.14448
157146011	chr5:157146011:C:T	2.6375e-06	-2.20217e-10	-1.37782
157146311	chr5:157146311:A:G	2.71702e-06	-2.20217e-10	-1.34811
157146464	chr5:157146464:T:A	7.04756e-07	-1.5912	-1.10635
157146535	chr5:157146535:T:C	2.60782e-06	-2.20217e-10	-1.38914
157146578	chr5:157146578:A:C	1.14737e-06	-1.00455	-1.20563
157146717	chr5:157146717:A:G	7.08119e-06	-0.365167	-0.0250411
157146892	chr5:157146892:A:G	5.56847e-06	-2.20217e-10	-0.63053
157147241	chr5:157147241:C:T	2.96295e-06	-2.20217e-10	-1.26146
157147248	chr5:157147248:G:A	6.23253e-07	-1.6164	-1.20406
157147477	chr5:157147477:T:C	3.7559e-06	-2.20217e-10	-1.02432
157147519	chr5:157147519:T:C	1.273e-06	-1.09144	-1.01484
157147875	chr5:157147875:G:A	3.18725e-06	-2.20217e-10	-1.18849
157147878	chr5:157147878:A:G	1.05666e-06	-1.00119	-1.29134
157148031	chr5:157148031:G:A	2.70525e-06	-2.20217e-10	-1.35246
157148047	chr5:157148047:T:C	3.69437e-06	-2.20217e-10	-1.04084
157148070	chr5:157148070:T:C	3.74411e-06	-2.20217e-10	-1.02747
157148164	chr5:157148164:T:C	1.45355e-06	-1.03953	-0.934115
157148262	chr5:157148262:C:T	2.74171e-06	-1.33907	-7.17427e-10
157148709	chr5:157148709:T:C	2.22668e-06	-1.54714	-7.17427e-10
157148842	chr5:157148842:A:C	5.57558e-07	-1.62145	-1.31039
157149112	chr5:157149112:T:TGG	2.70751e-06	-2.20217e-10	-1.35162
157149146	chr5:157149146:T:C	1.16883e-06	-1.01296	-1.17869
157149359	chr5:157149359:T:A	4.09115e-06	-2.20217e-10	-0.938825
157149421	chr5:157149421:G:A	5.91233e-06	-2.20217e-10	-0.57061
157149579	chr5:157149579:G:T	2.71838e-06	-2.20217e-10	-1.34761
157149599	chr5:157149599:G:C	3.31212e-06	-2.20217e-10	-1.15006
157150019	chr5:157150019:T:C	5.92958e-06	-2.20217e-10	-0.567697
157150115	chr5:157150115:A:T	2.58932e-06	-2.20217e-10	-1.39626
157150143	chr5:157150143:A:G	2.71408e-06	-2.20217e-10	-1.3492
157150175	chr5:157150175:C:G	7.09294e-06	-2.20217e-10	-0.388551
157150411	chr5:157150411:T:C	1.28566e-06	-0.823589	-1.27279
157150663	chr5:157150663:G:C	1.77984e-05	-2.20217e-10	0.53146
157150709	chr5:157150709:A:G	4.53694e-06	-0.533058	-0.302339
157150730	chr5:157150730:C:T	3.31981e-06	-2.20217e-10	-1.14774
157150876	chr5:157150876:ATATT:A	3.12838e-06	-2.20217e-10	-1.20714
157150937	chr5:157150937:A:AT	1.4256e-06	-1.04866	-0.944404
157151050	chr5:157151050:T:G	1.33813e-06	-0.81643	-1.23995
157151215	chr5:157151215:G:A	1.4459e-06	-1.01051	-0.968403
157151405	chr5:157151405:A:G	5.19567e-06	-0.374426	-0.325398
157152293	chr5:157152293:G:A	6.06716e-06	-2.20217e-10	-0.54476
157152299	chr5:157152299:G:A	1.26247e-06	-0.872569	-1.24202
157152356	chr5:157152356:G:A	1.2432e-06	-0.884529	-1.24544
157152440	chr5:157152440:A:G	1.04564e-06	-0.913168	-1.38986
157152489	chr5:157152489:G:A	4.95828e-06	-0.24719	-0.499402
157152502	chr5:157152502:G:A	6.08909e-06	-0.541153	-7.17427e-10
157152759	chr5:157152759:T:C	1.27707e-06	-0.871908	-1.23118
157152822	chr5:157152822:A:G	1.27209e-06	-0.872622	-1.23437
157152855	chr5:157152855:G:A	1.05915e-06	-0.899021	-1.39116
157153178	chr5:157153178:G:A	6.07895e-06	-2.20217e-10	-0.542818
157153210	chr5:157153210:G:C	9.94697e-07	-1.00959	-1.34338
157153438	chr5:157153438:G:A	2.63431e-06	-2.20217e-10	-1.37903
157153737	chr5:157153737:T:C	1.48408e-05	-2.20217e-10	0.349729
157154254	chr5:157154254:C:T	5.31713e-07	-1.59572	-1.38358
157154481	chr5:157154481:G:T	9.27284e-06	0.509559	-0.63012
157154948	chr5:157154948:G:T	2.10221e-06	-1.60466	-7.17427e-10
157155076	chr5:157155076:C:T	6.32689e-07	-1.61797	-1.18746
157155168	chr5:157155168:G:A	3.48994e-06	-2.20217e-10	-1.09777
157155203	chr5:157155203:C:T	4.89326e-06	-0.272555	-0.487236
157155234	chr5:157155234:C:T	4.88072e-06	-0.157195	-0.605163
157155320	chr5:157155320:A:G	1.06327e-06	-0.895058	-1.39125
157155342	chr5:157155342:T:C	1.0572e-06	-0.900655	-1.39137
157155604	chr5:157155604:G:A	5.31068e-07	-1.59499	-1.38553
157155837	chr5:157155837:T:G	4.00291e-06	-2.20217e-10	-0.960628
157156095	chr5:157156095:T:C	2.90755e-06	-2.20217e-10	-1.28034
157156241	chr5:157156241:TA:T	4.49328e-06	-0.845069	-7.17427e-10
157156582	chr5:157156582:T:A	3.4842e-06	-2.20217e-10	-1.09941
157156725	chr5:157156725:T:G	6.6161e-06	-2.20217e-10	-0.458145
157156764	chr5:157156764:A:G	7.66618e-06	0.127439	-0.438272
157157316	chr5:157157316:C:T	2.49324e-05	0.868517	-7.17427e-10
157157373	chr5:157157373:C:T	4.9625e-06	-0.131822	-0.613919
157157690	chr5:157157690:T:A	3.54705e-06	-2.20217e-10	-1.08154
157157777	chr5:157157777:T:C	7.11165e-07	-1.51371	-1.1748
157158014	chr5:157158014:T:C	1.61742e-05	-2.20217e-10	0.435768
157158143	chr5:157158143:A:G	6.25222e-07	-1.61854	-1.19876
157158243	chr5:157158243:T:C	1.19861e-06	-0.774498	-1.39199
157158569	chr5:157158569:G:A	3.74256e-06	-1.02788	-7.17427e-10
157158605	chr5:157158605:A:G	2.64155e-06	-2.20217e-10	-1.37628
157158614	chr5:157158614:C:A	6.62076e-06	-2.20217e-10	-0.457441
157158658	chr5:157158658:T:C	4.00758e-06	-2.20217e-10	-0.959463
157158687	chr5:157158687:G:A	4.18893e-06	-2.20217e-10	-0.915206
157158813	chr5:157158813:T:C	3.49971e-06	-2.20217e-10	-1.09497
157158853	chr5:157158853:A:G	6.33271e-06	-2.20217e-10	-0.501922
157159189	chr5:157159189:T:A	2.8927e-06	-2.20217e-10	-1.28546
157159264	chr5:157159264:C:T	1.27027e-06	-0.859316	-1.2491
157159315	chr5:157159315:A:G	2.952e-06	-2.20217e-10	-1.26517
157159720	chr5:157159720:C:T	2.71883e-06	-2.20217e-10	-1.34745
157160570	chr5:157160570:C:T	4.19189e-06	-2.20217e-10	-0.914499
157160782	chr5:157160782:T:C	3.33564e-06	-2.20217e-10	-1.14299
157161037	chr5:157161037:C:T	4.81173e-06	-0.19026	-0.586333
157161217	chr5:157161217:G:A	5.85196e-07	-1.61172	-1.27174
157161513	chr5:157161513:A:G	2.59946e-06	-2.20217e-10	-1.39235
157161704	chr5:157161704:T:TCAAGAGTCAGCACACATTTTCTTAAAGGCC	2.65358e-06	-2.20217e-10	-1.37174
157161764	chr5:157161764:A:G	3.00483e-06	-2.20217e-10	-1.24743
157161976	chr5:157161976:G:T	3.33461e-06	-2.20217e-10	-1.14329
157162177	chr5:157162177:T:C	1.22931e-06	-0.749379	-1.39182
157162256	chr5:157162256:G:A	2.19773e-06	-1.56022	-7.17427e-10
157162388	chr5:157162388:G:T	7.15608e-07	-1.56271	-1.11956
157162574	chr5:157162574:A:G	4.33485e-06	-0.371928	-0.509037
157162926	chr5:157162926:G:A	4.09669e-06	-2.20217e-10	-0.93747
157163854	chr5:157163854:A:C	3.9993e-06	-2.20217e-10	-0.961532
157164312	chr5:157164312:G:A	2.65006e-06	-2.20217e-10	-1.37307
157164426	chr5:157164426:A:G	4.18211e-06	-0.420986	-0.495849
157164581	chr5:157164581:G:A	5.97147e-07	-1.60988	-1.25336
157164603	chr5:157164603:C:T	3.28322e-06	-2.20217e-10	-1.15882
157164693	chr5:157164693:G:A	3.34538e-06	-2.20217e-10	-1.14007
157164875	chr5:157164875:T:C	1.28502e-05	-2.20217e-10	0.205708
157165000	chr5:157165000:T:C	4.17664e-06	-2.20217e-10	-0.918143
157165058	chr5:157165058:G:A	5.2571e-06	-2.20217e-10	-0.688072
157165139	chr5:157165139:T:C	2.26734e-06	-1.52904	-7.17427e-10
157165450	chr5:157165450:T:G	2.58781e-06	-2.20217e-10	-1.39684
157166068	chr5:157166068:T:C	5.27162e-06	-2.20217e-10	-0.685312
157166319	chr5:157166319:G:A	4.49948e-06	-2.20217e-10	-0.843688
157166425	chr5:157166425:G:A	5.01528e-06	-0.735162	-7.17427e-10
157166572	chr5:157166572:T:A	2.77058e-06	-2.20217e-10	-1.32859
157166692	chr5:157166692:G:C	3.01138e-06	-2.20217e-10	-1.24525
157166819	chr5:157166819:G:A	2.87381e-06	-2.20217e-10	-1.29201
157166950	chr5:157166950:T:C	2.29267e-06	-0.523967	-0.993964
157166962	chr5:157166962:C:T	9.85343e-06	0.0258659	-0.0856971
157167960	chr5:157167960:C:T	3.85764e-06	-2.20217e-10	-0.997594
157168159	chr5:157168159:C:A	7.30361e-06	-0.312286	-0.0469962
157168231	chr5:157168231:TAA:T	3.32662e-06	-0.0902108	-1.05548
157168291	chr5:157168291:C:T	4.52701e-06	-2.20217e-10	-0.837589
157168552	chr5:157168552:T:C	1.09221e-06	-1.62017	-0.639274
157168911	chr5:157168911:T:G	3.0307e-06	-2.20217e-10	-1.23886
157169539	chr5:157169539:G:A	2.5908e-06	-2.20217e-10	-1.39568
157169569	chr5:157169569:G:A	2.61678e-06	-2.20217e-10	-1.38571
157169645	chr5:157169645:AT:A	2.48803e-06	-1.43616	-7.17427e-10
157169658	chr5:157169658:C:A	2.94728e-06	-2.20217e-10	-1.26677
157169775	chr5:157169775:C:T	1.45926e-05	-2.20217e-10	0.332862
157169776	chr5:157169776:G:A	9.03537e-07	-1.33889	-1.1102
157169958	chr5:157169958:C:T	6.78613e-06	-2.20217e-10	-0.43277
157170103	chr5:157170103:G:A	3.0075e-06	-2.20217e-10	-1.24654
157170346	chr5:157170346:C:A	3.48953e-06	-2.20217e-10	-1.09788
157170796	chr5:157170796:T:C	2.46267e-06	-0.245361	-1.20104
157171053	chr5:157171053:G:A	1.51784e-05	-2.20217e-10	0.372223
157171270	chr5:157171270:C:T	4.18744e-06	-2.20217e-10	-0.91556
157171348	chr5:157171348:C:T	2.63628e-06	-2.20217e-10	-1.37828
157171414	chr5:157171414:A:G	3.86529e-06	-2.20217e-10	-0.995615
157171419	chr5:157171419:A:G	9.67536e-06	-2.20217e-10	-0.0780686
157171612	chr5:157171612:G:A	3.06236e-06	-2.20217e-10	-1.22846
157171695	chr5:157171695:G:A	5.49819e-06	-2.20217e-10	-0.643231
157171750	chr5:157171750:A:G	2.67485e-06	-2.20217e-10	-1.36376
157171827	chr5:157171827:T:C	3.48953e-06	-2.20217e-10	-1.09788
157172054	chr5:157172054:TAGAG:T	7.91484e-07	-1.45268	-1.12882
157173447	chr5:157173447:G:A	2.75406e-06	-2.20217e-10	-1.33457
157173798	chr5:157173798:A:T	5.0662e-06	0.0175222	-0.742581
157173834	chr5:157173834:T:C	1.15916e-06	-1.28996	-0.910003
157174158	chr5:157174158:A:G	6.19082e-06	-0.524583	-7.17427e-10
157174167	chr5:157174167:G:A	8.94015e-07	-1.31807	-1.14161
157174241	chr5:157174241:C:T	6.52366e-07	-1.5447	-1.2301
157174431	chr5:157174431:C:T	2.81177e-06	-2.20217e-10	-1.31384
157174558	chr5:157174558:G:A	6.25674e-07	-1.55479	-1.26178
157174800	chr5:157174800:C:T	1.10969e-05	-2.20217e-10	0.0590165
157175117	chr5:157175117:C:T	6.28745e-07	-1.55026	-1.26142
157175275	chr5:157175275:G:A	2.59769e-06	0.00384668	-1.39687
157175431	chr5:157175431:A:G	3.15426e-06	-1.1989	-7.17427e-10
157175495	chr5:157175495:A:G	2.58699e-06	-2.20217e-10	-1.39716
157175578	chr5:157175578:G:T	7.18124e-07	-1.28163	-1.39713
157175918	chr5:157175918:T:C	3.58305e-06	-2.20217e-10	-1.07144
157176254	chr5:157176254:G:A	3.79135e-06	-2.20217e-10	-1.01493
157176327	chr5:157176327:C:G	2.5868e-06	-2.20217e-10	-1.39723
157176509	chr5:157176509:A:G	2.52578e-06	-0.0539595	-1.36714
157176576	chr5:157176576:C:T	4.15041e-06	-2.20217e-10	-0.924443
157176630	chr5:157176630:A:C	2.58895e-06	-2.20217e-10	-1.3964
157176742	chr5:157176742:C:T	4.16039e-06	-2.20217e-10	-0.922041
157176917	chr5:157176917:A:G	9.99667e-06	-2.20217e-10	-0.0453985
157177158	chr5:157177158:A:G	1.01048e-05	-2.20217e-10	-0.034639
157177219	chr5:157177219:A:G	2.5286e-06	-0.030457	-1.38953
157177324	chr5:157177324:T:G	8.71685e-07	-1.46723	-1.01775
157177718	chr5:157177718:T:C	2.87739e-06	-2.20217e-10	-1.29077
157177863	chr5:157177863:C:T	5.40696e-06	-0.118636	-0.541327
157178112	chr5:157178112:A:G	2.90945e-06	-1.27969	-7.17427e-10
157178171	chr5:157178171:C:A	6.32031e-07	-1.52723	-1.27924
157178489	chr5:157178489:T:C	3.88491e-06	-2.20217e-10	-0.990551
157178872	chr5:157178872:T:C	2.58699e-06	-2.20217e-10	-1.39716
157178995	chr5:157178995:C:T	2.59158e-06	-2.20217e-10	-1.39538
157179185	chr5:157179185:A:G	2.55357e-06	-0.0250011	-1.38516
157179300	chr5:157179300:C:T	4.80953e-06	-0.27597	-0.501082
157179457	chr5:157179457:A:G	1.75601e-05	-2.20217e-10	0.517977
157179841	chr5:157179841:A:G	3.16609e-06	-2.20217e-10	-1.19515
157180237	chr5:157180237:G:A	3.97263e-06	-2.20217e-10	-0.968223
157180462	chr5:157180462:A:G	6.00847e-06	-2.20217e-10	-0.554481
157180946	chr5:157180946:C:A	5.45338e-06	-2.20217e-10	-0.651415
157181273	chr5:157181273:T:A	4.89834e-06	-0.0178946	-0.740859
157181433	chr5:157181433:T:A	2.86566e-06	-2.20217e-10	-1.29485
157181721	chr5:157181721:T:C	5.45338e-06	-2.20217e-10	-0.651415
157181902	chr5:157181902:T:C	1.00877e-06	-1.15773	-1.18119
157181909	chr5:157181909:A:G	1.65454e-06	-1.52051	-0.323616
157181989	chr5:157181989:G:A	2.89603e-06	-0.159819	-1.12449
157182124	chr5:157182124:AT:A	3.25656e-06	-2.20217e-10	-1.16698
157182147	chr5:157182147:A:C	4.31252e-06	-2.20217e-10	-0.886128
157182471	chr5:157182471:C:T	2.61847e-06	-2.20217e-10	-1.38506
157182518	chr5:157182518:A:T	3.50467e-06	-2.20217e-10	-1.09355
157183037	chr5:157183037:T:C	3.42479e-06	-2.20217e-10	-1.11661
157183239	chr5:157183239:C:T	4.85691e-05	1.53534	-7.17427e-10
157183274	chr5:157183274:T:C	4.87614e-06	-0.763297	-7.17427e-10
157183280	chr5:157183280:G:A	6.0225e-06	-2.20217e-10	-0.552149
157183835	chr5:157183835:C:T	3.93672e-06	0.190004	-1.16731
157183854	chr5:157183854:C:T	3.50202e-06	-2.20217e-10	-1.09431
157183972	chr5:157183972:G:T	6.03414e-07	-1.55141	-1.30139
157183997	chr5:157183997:T:G	4.58719e-06	-2.20217e-10	-0.824383
157184144	chr5:157184144:A:AG	8.0596e-06	-2.20217e-10	-0.260787
157184399	chr5:157184399:C:T	3.22348e-06	0.186249	-1.36344
157184413	chr5:157184413:C:T	4.1871e-06	0.415762	-1.3314
157184482	chr5:157184482:T:C	4.962e-05	2.84751	-1.29077
157184732	chr5:157184732:A:G	2.59581e-06	-2.20217e-10	-1.39375
157184847	chr5:157184847:C:T	2.69048e-06	-2.20217e-10	-1.35793
157184987	chr5:157184987:C:G	3.24015e-06	-2.20217e-10	-1.17203
157185077	chr5:157185077:T:C	4.19888e-06	0.252294	-1.16513
157185237	chr5:157185237:G:A	4.40851e-06	0.467447	-1.33156
157185379	chr5:157185379:C:T	3.11741e-06	-2.20217e-10	-1.21065
157185461	chr5:157185461:C:T	5.39661e-06	-2.20217e-10	-0.661879
157185492	chr5:157185492:G:A	6.81277e-06	-2.20217e-10	-0.428852
157185630	chr5:157185630:G:A	3.12397e-06	0.169022	-1.37757
157185833	chr5:157185833:G:T	5.32463e-06	0.572812	-1.24812
157185834	chr5:157185834:A:T	5.42118e-06	0.591648	-1.24899
157186292	chr5:157186292:C:T	2.37043e-06	-1.48458	-7.17427e-10
157186354	chr5:157186354:C:T	3.57116e-06	0.145811	-1.22057
157186569	chr5:157186569:G:A	5.3715e-06	-2.20217e-10	-0.666544
157186877	chr5:157186877:C:A	4.10148e-06	-2.20217e-10	-0.936302
157187149	chr5:157187149:C:T	3.28164e-06	-2.20217e-10	-1.15931
157187152	chr5:157187152:G:A	2.5898e-06	-2.20217e-10	-1.39607
157187279	chr5:157187279:T:A	3.27838e-06	-2.20217e-10	-1.1603
157187826	chr5:157187826:A:G	4.09171e-06	-2.20217e-10	-0.938688
157187862	chr5:157187862:G:T	3.85243e-06	-2.20217e-10	-0.998946
157188291	chr5:157188291:A:G	1.15933e-06	-1.55979	-0.640018
157188616	chr5:157188616:GGTTT:G	1.76516e-06	-0.4137	-1.36571
157188629	chr5:157188629:G:A	3.33944e-06	-2.20217e-10	-1.14185
157188660	chr5:157188660:T:C	4.13907e-06	-2.20217e-10	-0.927181
157188735	chr5:157188735:G:A	1.8399e-05	-2.20217e-10	0.564646
157188800	chr5:157188800:T:C	3.96432e-06	-2.20217e-10	-0.970315
157188994	chr5:157188994:A:G	3.87517e-06	-2.20217e-10	-0.993061
157189004	chr5:157189004:A:T	3.68293e-06	0.230342	-1.27428
157189101	chr5:157189101:A:G	3.81527e-06	-2.20217e-10	-1.00864
157189109	chr5:157189109:C:T	3.88513e-06	-2.20217e-10	-0.990495
157189399	chr5:157189399:C:G	6.04707e-05	2.89083	-1.13632
157189477	chr5:157189477:T:C	4.06162e-05	2.56073	-1.20422
157189509	chr5:157189509:A:G	1.05396e-06	-1.50568	-0.789421
157189536	chr5:157189536:T:C	7.75168e-05	3.38197	-1.37913
157189539	chr5:157189539:G:A	3.91724e-06	-2.20217e-10	-0.982263
157189660	chr5:157189660:G:A	3.58723e-06	-2.20217e-10	-1.07027
157189821	chr5:157189821:A:G	2.77087e-06	-2.20217e-10	-1.32849
157190272	chr5:157190272:T:C	1.17727e-06	-1.31157	-0.872883
157190355	chr5:157190355:G:A	2.60989e-06	-2.20217e-10	-1.38834
157190442	chr5:157190442:A:G	3.13463e-06	-2.20217e-10	-1.20514
157190523	chr5:157190523:C:A	4.72379e-06	0.295609	-1.09065
157190598	chr5:157190598:A:G	3.10133e-06	-2.20217e-10	-1.21582
157190668	chr5:157190668:G:A	5.71903e-06	0.704399	-1.30825
157190826	chr5:157190826:T:C	1.72871e-05	1.88836	-1.38605
157190840	chr5:157190840:G:C	5.24288e-06	0.625498	-1.31628
157190883	chr5:157190883:T:C	8.51271e-06	0.182411	-0.388502
157190949	chr5:157190949:A:G	3.16303e-06	-2.20217e-10	-1.19612
157190992	chr5:157190992:G:A	4.40487e-06	0.202764	-1.0677
157191264	chr5:157191264:C:T	3.90479e-06	-2.20217e-10	-0.985447
157191300	chr5:157191300:C:T	8.92526e-06	-2.20217e-10	-0.158765
157192002	chr5:157192002:C:T	1.38579e-06	-1.18131	-0.840074
157192081	chr5:157192081:T:A	6.57881e-07	-1.4287	-1.33768
157192154	chr5:157192154:T:C	3.90522e-06	-2.20217e-10	-0.985337
157192169	chr5:157192169:G:T	1.51272e-06	-0.620646	-1.3131
157192294	chr5:157192294:G:C	4.89493e-06	-2.20217e-10	-0.759452
157192459	chr5:157192459:G:A	8.24126e-07	-1.36473	-1.17635
157192840	chr5:157192840:G:A	3.15958e-06	-2.20217e-10	-1.19721
157192961	chr5:157192961:A:G	8.92526e-06	-2.20217e-10	-0.158765
157193185	chr5:157193185:C:T	2.94439e-06	-2.20217e-10	-1.26775
157193225	chr5:157193225:T:C	4.96437e-05	1.55722	-7.17427e-10
157193440	chr5:157193440:C:T	5.62375e-06	0.57771	-1.19836
157193633	chr5:157193633:A:T	2.58664e-06	-2.20217e-10	-1.39729
157193676	chr5:157193676:A:T	2.94493e-06	-2.20217e-10	-1.26756
157193843	chr5:157193843:G:A	2.61663e-06	-2.20217e-10	-1.38576
157194133	chr5:157194133:T:C	3.95836e-06	-2.20217e-10	-0.971821
157194201	chr5:157194201:G:A	3.10811e-06	-2.20217e-10	-1.21364
157194322	chr5:157194322:A:G	1.56941e-06	-0.551757	-1.34519
157194521	chr5:157194521:T:C	7.98775e-06	-2.20217e-10	-0.269741
157194614	chr5:157194614:T:C	3.23777e-06	-2.20217e-10	-1.17277
157194756	chr5:157194756:T:C	1.14322e-06	-0.940744	-1.27306
157194945	chr5:157194945:A:ATTTGCT	4.72407e-06	-0.794981	-7.17427e-10
157195234	chr5:157195234:C:T	4.22799e-06	0.481944	-1.38787
157195275	chr5:157195275:G:A	6.09051e-06	0.644469	-1.18539
157195365	chr5:157195365:G:A	2.54748e-06	-1.41255	-7.17427e-10
157195505	chr5:157195505:C:T	2.13239e-06	-1.59041	-7.17427e-10
157195509	chr5:157195509:A:G	4.27584e-06	0.498576	-1.39325
157195561	chr5:157195561:A:G	4.35586e-06	0.511168	-1.3873
157196017	chr5:157196017:T:G	3.58965e-06	-2.20217e-10	-1.0696
157196893	chr5:157196893:T:C	1.42539e-06	-0.901817	-1.09139
157197076	chr5:157197076:A:T	4.47083e-06	0.540391	-1.39047
157197308	chr5:157197308:A:T	1.21958e-05	1.4956	-1.34216
157197389	chr5:157197389:A:G	4.4894e-06	0.543478	-1.38941
157197624	chr5:157197624:ATGGG:A	1.08803e-06	-1.00672	-1.25656
157197901	chr5:157197901:A:G	5.74659e-06	-2.20217e-10	-0.599044
157197908	chr5:157197908:C:T	6.0928e-07	-1.53409	-1.30904
157198149	chr5:157198149:AG:A	1.46172e-06	-0.595538	-1.3725
157198268	chr5:157198268:T:C	1.48937e-05	1.62239	-1.2691
157199183	chr5:157199183:G:T	3.01217e-06	-2.20217e-10	-1.24499
157199226	chr5:157199226:G:A	4.18834e-06	-0.355164	-0.560181
157199230	chr5:157199230:G:C	8.69014e-07	-1.16837	-1.31967
157199326	chr5:157199326:C:T	3.20056e-06	-1.61945	0.435125
157199378	chr5:157199378:A:G	2.0886e-06	-1.61116	-7.17427e-10
157199562	chr5:157199562:G:A	7.03698e-07	-1.30284	-1.39622
157199596	chr5:157199596:T:C	5.27387e-07	-1.61177	-1.3757
157199652	chr5:157199652:G:A	5.96737e-07	-1.52163	-1.3423
157199672	chr5:157199672:C:T	2.45209e-06	-1.5958	0.145089
157199705	chr5:157199705:T:C	2.97384e-06	-0.641335	-0.616462
157200047	chr5:157200047:T:C	5.42817e-07	-1.56144	-1.3972
157200266	chr5:157200266:A:AT	8.87773e-07	-1.39015	-1.07654
157200308	chr5:157200308:G:T	1.70682e-05	-2.20217e-10	0.489566
157200346	chr5:157200346:A:T	1.56937e-06	-0.659507	-1.23747
157200376	chr5:157200376:G:A	1.43712e-06	-0.632085	-1.35292
157200506	chr5:157200506:G:A	3.03995e-06	-2.20217e-10	-1.23581
157200530	chr5:157200530:G:A	1.07746e-06	-0.915359	-1.35769
157200532	chr5:157200532:G:T	1.08911e-06	-0.899981	-1.36231
157201237	chr5:157201237:A:G	1.84624e-06	-0.347795	-1.3867
157201276	chr5:157201276:T:C	5.20165e-07	-1.6117	-1.38956
157201551	chr5:157201551:C:T	4.01011e-06	-2.20217e-10	-0.958832
157201859	chr5:157201859:A:C	2.69248e-06	-2.20217e-10	-1.35719
157202838	chr5:157202838:C:T	7.89746e-07	-1.57935	-1.00434
157202879	chr5:157202879:C:G	4.47522e-06	-2.20217e-10	-0.849094
157202953	chr5:157202953:C:T	4.28995e-06	-2.20217e-10	-0.891375
157203220	chr5:157203220:A:G	5.29668e-06	-0.680571	-7.17427e-10
157203321	chr5:157203321:C:A	4.71778e-06	-2.20217e-10	-0.796313
157203415	chr5:157203415:T:C	6.3706e-07	-1.5853	-1.21325
157203700	chr5:157203700:T:C	7.67562e-06	-2.20217e-10	-0.309602
157203760	chr5:157203760:G:A	4.2892e-06	-0.89155	-7.17427e-10
157203929	chr5:157203929:A:G	7.40609e-05	-2.20217e-10	1.95724
157203996	chr5:157203996:G:A	3.75593e-06	-2.20217e-10	-1.02432
157204138	chr5:157204138:G:A	9.15519e-06	-2.20217e-10	-0.13333
157204247	chr5:157204247:C:T	2.69252e-06	-1.35717	-7.17427e-10
157205087	chr5:157205087:T:C	6.48499e-05	-2.20217e-10	1.82442
157205111	chr5:157205111:A:G	5.87304e-07	-1.62187	-1.25799
157205583	chr5:157205583:T:G	2.19257e-06	-1.56258	-7.17427e-10
157205938	chr5:157205938:T:C	6.32127e-07	-1.6205	-1.18581
157206038	chr5:157206038:T:C	6.01263e-05	2.87053	-1.12173
157206318	chr5:157206318:C:T	8.78505e-05	-2.20217e-10	2.12799
157207234	chr5:157207234:C:T	4.44439e-06	-2.20217e-10	-0.856007
157207600	chr5:157207600:G:A	5.70486e-06	0.773258	-1.37959
157207660	chr5:157207660:G:A	4.44622e-06	-2.20217e-10	-0.855595
157207856	chr5:157207856:A:G	5.13094e-06	-0.712362	-7.17427e-10
157208010	chr5:157208010:T:G	2.60821e-06	-2.20217e-10	-1.38899
157208036	chr5:157208036:C:T	2.06438e-06	-1.62282	-7.17427e-10
157208075	chr5:157208075:C:A	2.74866e-06	-2.20217e-10	-1.33654
157208126	chr5:157208126:G:A	6.67778e-06	-2.20217e-10	-0.448865
157208301	chr5:157208301:G:A	2.10319e-06	-1.60419	-7.17427e-10
157208498	chr5:157208498:G:A	1.65941e-05	-2.20217e-10	0.461398
157209016	chr5:157209016:T:G	4.4338e-06	-2.20217e-10	-0.858394
157209160	chr5:157209160:A:G	1.76341e-06	-1.00882	-0.771585
157209309	chr5:157209309:C:T	7.04214e-06	0.979173	-1.37491
157209377	chr5:157209377:G:A	2.20569e-06	-1.55661	-7.17427e-10
157209575	chr5:157209575:A:G	1.51021e-05	-2.20217e-10	0.367181
157209612	chr5:157209612:T:C	7.71265e-06	-0.304789	-7.17427e-10
157209804	chr5:157209804:C:T	5.17078e-07	-1.61259	-1.39463
157209866	chr5:157209866:A:G	3.62354e-06	-2.20217e-10	-1.0602
157210079	chr5:157210079:A:C	6.08398e-07	-1.62289	-1.22169
157210370	chr5:157210370:G:A	6.95166e-06	-0.408671	-7.17427e-10
157210420	chr5:157210420:T:C	3.6226e-06	-2.20217e-10	-1.06046
157210490	chr5:157210490:T:C	8.51655e-06	0.467631	-0.673271
157210724	chr5:157210724:G:A	1.12705e-05	-2.20217e-10	0.0745342
157211826	chr5:157211826:C:T	6.60473e-07	-1.54009	-1.22236
157212028	chr5:157212028:G:A	5.21555e-06	-0.696006	-7.17427e-10
157212817	chr5:157212817:G:A	4.53301e-06	-2.20217e-10	-0.836263
157212871	chr5:157212871:AG:A	2.67152e-06	-2.20217e-10	-1.365
157213081	chr5:157213081:A:G	6.53999e-07	-1.55639	-1.21591
157213107	chr5:157213107:T:C	9.23562e-07	-1.62109	-0.806078
157213191	chr5:157213191:C:G	6.16732e-07	-1.62306	-1.20791
157213971	chr5:157213971:G:C	1.95954e-06	-0.960996	-0.713944
157213974	chr5:157213974:G:A	2.7572e-06	-2.20217e-10	-1.33344
157214034	chr5:157214034:G:A	6.63407e-07	-1.54825	-1.20977
157214156	chr5:157214156:G:A	1.56014e-05	-2.20217e-10	0.399709
157214448	chr5:157214448:G:A	1.42334e-05	-2.20217e-10	0.30794
157214776	chr5:157214776:A:G	2.67648e-06	-2.20217e-10	-1.36315
157214978	chr5:157214978:C:T	5.46738e-06	-2.20217e-10	-0.648851
157214990	chr5:157214990:G:A	2.63578e-06	-2.20217e-10	-1.37847
157215592	chr5:157215592:A:T	2.75002e-05	-2.20217e-10	0.966542
157215617	chr5:157215617:G:A	7.13152e-07	-1.35065	-1.33507
157215738	chr5:157215738:G:T	1.04035e-05	-2.20217e-10	-0.00550683
157215981	chr5:157215981:T:C	5.52927e-07	-1.62161	-1.31857
157216293	chr5:157216293:G:A	2.3272e-06	-1.50299	-7.17427e-10
157216361	chr5:157216361:A:G	5.22395e-07	-1.62266	-1.37432
157216389	chr5:157216389:A:G	7.80006e-07	-1.58691	-1.0092
157216782	chr5:157216782:A:G	5.18178e-06	-0.702501	-7.17427e-10
157217240	chr5:157217240:A:G	5.46689e-06	-2.20217e-10	-0.648941
157217263	chr5:157217263:G:A	4.86078e-06	-0.766452	-7.17427e-10
157217456	chr5:157217456:G:A	5.15178e-06	-0.708308	-7.17427e-10
157217524	chr5:157217524:A:T	4.58635e-06	0.539895	-1.36446
157217533	chr5:157217533:A:G	2.35749e-06	-1.49005	-7.17427e-10
157217613	chr5:157217613:C:T	7.02919e-07	-1.54285	-1.15731
157217638	chr5:157217638:G:A	5.80891e-07	-1.50084	-1.39
157218034	chr5:157218034:TTCAGCAGA:T	5.12191e-06	-0.714122	-7.17427e-10
157218045	chr5:157218045:T:C	5.18001e-06	-0.702843	-7.17427e-10
157218426	chr5:157218426:A:G	5.66102e-07	-1.62164	-1.29499
157218472	chr5:157218472:G:A	7.11702e-07	-1.53193	-1.15582
157219426	chr5:157219426:G:C	2.79827e-06	0.0767857	-1.39543
157219986	chr5:157219986:A:G	6.8536e-07	-1.54633	-1.17913
157220043	chr5:157220043:A:G	6.08164e-07	-1.62306	-1.2219
157220241	chr5:157220241:G:A	2.95318e-05	-2.20217e-10	1.03782
157220242	chr5:157220242:T:G	6.13099e-07	-1.62297	-1.21391
157220371	chr5:157220371:G:C	5.35916e-07	-1.60405	-1.36738
157220509	chr5:157220509:G:A	5.80329e-06	-0.589225	-7.17427e-10
157220595	chr5:157220595:T:C	6.01112e-07	-1.62306	-1.23357
157220778	chr5:157220778:T:C	5.48211e-07	-1.60641	-1.34234
157220873	chr5:157220873:C:T	3.65694e-06	-2.20217e-10	-1.05103
157220934	chr5:157220934:C:T	2.59796e-06	-2.20217e-10	-1.39292
157221334	chr5:157221334:C:G	2.51911e-06	-0.0625584	-1.36119
157221703	chr5:157221703:G:A	4.11616e-06	-0.932729	-7.17427e-10
157221917	chr5:157221917:G:A	5.98378e-06	-2.20217e-10	-0.558599
157222122	chr5:157222122:C:A	5.46468e-07	-1.60928	-1.34265
157222222	chr5:157222222:A:G	5.60378e-06	-0.62421	-7.17427e-10
157222306	chr5:157222306:A:G	1.15076e-05	0.951297	-0.855938
157222332	chr5:157222332:T:C	2.72295e-06	-2.20217e-10	-1.34594
157222504	chr5:157222504:T:C	2.02673e-05	-2.20217e-10	0.661359
157222600	chr5:157222600:G:A	4.19689e-06	-2.20217e-10	-0.913308
157222945	chr5:157222945:G:A	3.23669e-06	-2.20217e-10	-1.1731
157223042	chr5:157223042:C:T	5.22932e-07	-1.61552	-1.38043
157223061	chr5:157223061:G:A	3.64946e-06	-2.20217e-10	-1.05307
157223062	chr5:157223062:A:G	5.80905e-06	-0.588233	-7.17427e-10
157223250	chr5:157223250:C:T	5.34572e-06	-0.671355	-7.17427e-10
157223458	chr5:157223458:A:G	1.08492e-06	-0.877914	-1.38823
157223555	chr5:157223555:T:C	3.52064e-06	-2.20217e-10	-1.08901
157223590	chr5:157223590:A:G	5.2548e-07	-1.59917	-1.39193
157223816	chr5:157223816:G:A	7.0924e-06	-0.388627	-7.17427e-10
157223976	chr5:157223976:A:G	5.45391e-07	-1.56267	-1.39124
157224253	chr5:157224253:T:C	5.62365e-06	-0.62067	-7.17427e-10
157224303	chr5:157224303:T:A	3.12666e-05	-2.20217e-10	1.0949
157224348	chr5:157224348:G:A	5.63663e-06	-0.618365	-7.17427e-10
157224508	chr5:157224508:G:T	8.59193e-06	-2.20217e-10	-0.196828
157224550	chr5:157224550:T:C	5.65345e-06	-0.615385	-7.17427e-10
157224711	chr5:157224711:G:A	5.27608e-06	0.643169	-1.32764
157224973	chr5:157224973:G:A	5.53758e-06	-0.636092	-7.17427e-10
157225019	chr5:157225019:G:A	5.74418e-06	-0.599464	-7.17427e-10
157225229	chr5:157225229:G:A	5.20636e-06	-0.69777	-7.17427e-10
157225278	chr5:157225278:A:G	5.2709e-07	-1.59764	-1.39039
157225409	chr5:157225409:A:G	2.66533e-06	-2.20217e-10	-1.36732
157225418	chr5:157225418:C:G	5.61551e-06	-0.622118	-7.17427e-10
157225736	chr5:157225736:A:G	5.91571e-06	-0.570039	-7.17427e-10
157225819	chr5:157225819:C:T	5.50976e-06	-0.641129	-7.17427e-10
157225901	chr5:157225901:C:T	5.90724e-06	-0.571471	-7.17427e-10
157225919	chr5:157225919:G:C	5.2459e-07	-1.60026	-1.39253
157226114	chr5:157226114:A:C	5.25402e-07	-1.62299	-1.36826
157226144	chr5:157226144:A:T	4.79364e-06	-2.20217e-10	-0.780361
157226364	chr5:157226364:G:T	5.62326e-06	-0.620739	-7.17427e-10
157226392	chr5:157226392:G:C	5.5057e-06	-0.641867	-7.17427e-10
157226445	chr5:157226445:A:G	5.63218e-06	-0.619154	-7.17427e-10
157226469	chr5:157226469:A:G	2.84086e-06	-2.20217e-10	-1.30354
157226502	chr5:157226502:G:A	5.77934e-06	-0.59336	-7.17427e-10
157226677	chr5:157226677:A:C	5.62874e-06	-0.619765	-7.17427e-10
157226732	chr5:157226732:A:G	5.63671e-06	-0.618351	-7.17427e-10
157226922	chr5:157226922:T:C	5.31355e-06	-0.67739	-7.17427e-10
157227187	chr5:157227187:A:C	5.4651e-07	-1.56243	-1.38942
157227275	chr5:157227275:A:G	1.5834e-05	-2.20217e-10	0.414509
157227335	chr5:157227335:A:G	7.47639e-06	-2.20217e-10	-0.335901
157227452	chr5:157227452:C:T	2.9982e-06	-2.20217e-10	-1.24964
157227547	chr5:157227547:T:C	1.65018e-05	-2.20217e-10	0.455818
157227568	chr5:157227568:T:A	4.03703e-05	-2.20217e-10	1.35044
157227828	chr5:157227828:T:C	2.82191e-06	-2.20217e-10	-1.31024
157227838	chr5:157227838:T:C	3.6914e-06	-1.04164	-7.17427e-10
157227976	chr5:157227976:A:G	5.59276e-06	-0.626177	-7.17427e-10
157228005	chr5:157228005:G:T	6.50934e-07	-1.44378	-1.33321
157228202	chr5:157228202:C:T	3.20383e-06	-2.20217e-10	-1.1833
157228390	chr5:157228390:T:C	5.61166e-06	-0.622803	-7.17427e-10
157228638	chr5:157228638:C:T	5.73589e-06	-0.600908	-7.17427e-10
157228704	chr5:157228704:G:A	4.91594e-06	-2.20217e-10	-0.755168
157228708	chr5:157228708:C:T	5.85301e-07	-1.49174	-1.39154
157228948	chr5:157228948:G:A	6.06289e-06	-0.545464	-7.17427e-10
157229048	chr5:157229048:C:T	5.62467e-06	-0.620489	-7.17427e-10
157229082	chr5:157229082:T:C	2.9982e-06	-2.20217e-10	-1.24964
157229248	chr5:157229248:A:G	6.02825e-06	-0.551193	-7.17427e-10
157229453	chr5:157229453:C:T	6.16638e-06	-0.528539	-7.17427e-10
157229472	chr5:157229472:A:G	5.38463e-07	-1.57553	-1.39116
157229774	chr5:157229774:T:C	5.74037e-06	-0.600126	-7.17427e-10
157229775	chr5:157229775:G:A	5.75873e-06	-0.596934	-7.17427e-10
157229817	chr5:157229817:G:T	6.17245e-06	0.565055	-1.09261
157229878	chr5:157229878:A:C	5.7106e-06	-0.605327	-7.17427e-10
157229945	chr5:157229945:C:T	6.58824e-06	0.775726	-1.23809
157230095	chr5:157230095:T:A	5.76564e-06	-0.595735	-7.17427e-10
157230378	chr5:157230378:C:T	2.98386e-06	-2.20217e-10	-1.25443
157230415	chr5:157230415:A:G	2.93219e-06	-2.20217e-10	-1.2719
157230518	chr5:157230518:T:G	4.93393e-06	-0.751514	-7.17427e-10
157230672	chr5:157230672:A:G	6.04458e-06	-0.548489	-7.17427e-10
157231094	chr5:157231094:T:C	2.95582e-06	-1.26388	-7.17427e-10
157231114	chr5:157231114:A:G	5.76388e-06	-0.59604	-7.17427e-10
157231224	chr5:157231224:T:G	5.1937e-06	-0.700204	-7.17427e-10
157231297	chr5:157231297:C:A	9.08492e-06	-2.20217e-10	-0.141035
157231482	chr5:157231482:A:G	4.89657e-06	-0.759116	-7.17427e-10
157231650	chr5:157231650:T:C	5.80848e-06	-0.588332	-7.17427e-10
157231889	chr5:157231889:A:G	5.79192e-06	-0.591187	-7.17427e-10
157231937	chr5:157231937:T:C	3.09471e-06	-2.20217e-10	-1.21796
157232004	chr5:157232004:T:A	5.89493e-06	-0.573559	-7.17427e-10
157232020	chr5:157232020:GATA:G	6.00486e-06	-0.555082	-7.17427e-10
157232090	chr5:157232090:G:T	2.70956e-06	-2.20217e-10	-1.35086
157232456	chr5:157232456:T:C	5.78532e-06	-0.592326	-7.17427e-10
157232484	chr5:157232484:A:G	5.78016e-06	-0.593219	-7.17427e-10
157232672	chr5:157232672:G:A	2.5868e-06	-2.20217e-10	-1.39723
157232687	chr5:157232687:A:G	5.49785e-06	-0.643293	-7.17427e-10
157232701	chr5:157232701:T:C	5.40963e-06	-0.659471	-7.17427e-10
157232711	chr5:157232711:G:A	5.68776e-06	-0.609335	-7.17427e-10
157232751	chr5:157232751:A:G	5.76127e-06	-0.596493	-7.17427e-10
157232796	chr5:157232796:G:A	1.11866e-06	-1.44287	-0.792655
157234538	chr5:157234538:G:A	1.20767e-05	-2.20217e-10	0.143628
157234620	chr5:157234620:C:T	7.50442e-07	-1.47391	-1.16083
157234825	chr5:157234825:C:A	5.67201e-06	-0.612108	-7.17427e-10
157235083	chr5:157235083:T:C	5.83916e-06	-0.583064	-7.17427e-10
157235340	chr5:157235340:C:A	1.01192e-05	-2.20217e-10	-0.0332188
157236109	chr5:157236109:C:T	7.65845e-06	0.753125	-1.06497
157236577	chr5:157236577:T:C	2.60555e-06	-2.20217e-10	-1.39001
157237195	chr5:157237195:A:G	2.53798e-05	1.95629	-1.06998
157237812	chr5:157237812:T:C	3.89418e-06	0.331654	-1.31982
157237889	chr5:157237889:G:T	1.07257e-06	-1.11112	-1.16647
157237945	chr5:157237945:C:T	3.89273e-06	0.395451	-1.38399
157238096	chr5:157238096:C:T	6.3007e-06	-0.50699	-7.17427e-10
157238099	chr5:157238099:A:T	6.32121e-06	-0.50374	-7.17427e-10
157238256	chr5:157238256:A:T	6.09275e-06	-0.540551	-7.17427e-10
157238258	chr5:157238258:A:C	6.05818e-06	-0.546242	-7.17427e-10
157238271	chr5:157238271:T:C	9.1065e-06	-2.20217e-10	-0.138662
157239029	chr5:157239029:A:G	6.03318e-07	-1.46956	-1.3834
157239136	chr5:157239136:C:CAT	2.59385e-06	-2.20217e-10	-1.39451
157239153	chr5:157239153:C:T	6.4308e-07	-1.4703	-1.31884
157239171	chr5:157239171:AG:A	3.45405e-06	-2.20217e-10	-1.1081
157239250	chr5:157239250:T:C	2.08037e-06	-1.61511	-7.17427e-10
157239340	chr5:157239340:G:A	5.40151e-06	-0.660973	-7.17427e-10
157239517	chr5:157239517:A:AT	5.32535e-07	-1.60229	-1.37547
157239689	chr5:157239689:G:A	5.28879e-06	0.705778	-1.38784
157239789	chr5:157239789:T:G	8.3075e-07	-1.13749	-1.39559
157239952	chr5:157239952:C:T	3.0968e-06	-2.20217e-10	-1.21728
157240270	chr5:157240270:G:A	4.77202e-06	0.612336	-1.39722
157240436	chr5:157240436:C:A	5.76423e-07	-1.52977	-1.36879
157240788	chr5:157240788:C:T	5.40508e-06	-0.660312	-7.17427e-10
157241191	chr5:157241191:G:GCCT	5.5222e-06	-0.638874	-7.17427e-10
157241458	chr5:157241458:T:C	5.39278e-07	-1.5701	-1.39507
157242058	chr5:157242058:A:G	2.50783e-06	-1.42823	-7.17427e-10
157242205	chr5:157242205:C:T	5.47701e-07	-1.56845	-1.38123
157242413	chr5:157242413:A:G	1.20406e-06	-0.780047	-1.38191
157243014	chr5:157243014:A:C	5.52754e-06	-0.637907	-7.17427e-10
157243372	chr5:157243372:G:T	2.81827e-06	-2.20217e-10	-1.31153
157243906	chr5:157243906:C:T	1.61583e-06	-0.471401	-1.3964
157244092	chr5:157244092:C:T	2.44698e-06	-1.4528	-7.17427e-10
157244596	chr5:157244596:C:T	2.62807e-06	-2.20217e-10	-1.3814
157244863	chr5:157244863:C:A	1.35552e-06	-0.649088	-1.39438
157244908	chr5:157244908:G:A	6.56102e-07	-1.59437	-1.17472
157245094	chr5:157245094:G:A	2.09382e-06	-1.60866	-7.17427e-10
157245189	chr5:157245189:C:T	2.60367e-06	-2.20217e-10	-1.39073
157245513	chr5:157245513:T:C	6.18093e-06	-0.526182	-7.17427e-10
157246215	chr5:157246215:T:C	5.98558e-07	-1.5887	-1.27218
157246927	chr5:157246927:G:T	2.41448e-06	-1.46617	-7.17427e-10
157247617	chr5:157247617:A:G	5.98248e-06	-0.558816	-7.17427e-10
157249733	chr5:157249733:T:G	4.76039e-06	-0.787322	-7.17427e-10
157250723	chr5:157250723:G:T	2.63243e-06	-2.20217e-10	-1.37974
157250813	chr5:157250813:A:G	7.77695e-06	-2.20217e-10	-0.296486
157250978	chr5:157250978:C:G	2.59645e-06	-2.20217e-10	-1.3935
157251176	chr5:157251176:T:C	2.63532e-06	-2.20217e-10	-1.37865
157251766	chr5:157251766:C:G	4.80116e-06	-0.778792	-7.17427e-10
157252019	chr5:157252019:A:G	1.60184e-06	-1.39932	-0.477173
157252249	chr5:157252249:T:C	7.23202e-07	-1.28337	-1.38835
157252413	chr5:157252413:G:A	5.49018e-07	-1.58438	-1.36289
157252566	chr5:157252566:T:C	5.48394e-07	-1.5763	-1.37212
157252831	chr5:157252831:A:C	4.68403e-06	-2.20217e-10	-0.803493
157252847	chr5:157252847:G:A	2.61845e-06	-2.20217e-10	-1.38507
157253064	chr5:157253064:G:A	4.7425e-06	-0.791086	-7.17427e-10
157253675	chr5:157253675:A:G	4.81382e-06	-0.323975	-0.452184
157253866	chr5:157253866:A:G	6.57488e-07	-1.50032	-1.26666
157253886	chr5:157253886:G:T	2.58964e-06	-2.20217e-10	-1.39613
157254379	chr5:157254379:C:T	2.61659e-06	-2.20217e-10	-1.38578
157254474	chr5:157254474:T:C	2.87441e-06	-2.20217e-10	-1.2918
157255100	chr5:157255100:A:G	2.63329e-06	-2.20217e-10	-1.37942
157255124	chr5:157255124:C:G	3.33539e-06	-2.20217e-10	-1.14306
157255290	chr5:157255290:T:C	9.10969e-06	-2.20217e-10	-0.138312
157255343	chr5:157255343:C:T	3.09953e-06	-2.20217e-10	-1.2164
157255696	chr5:157255696:T:C	2.65302e-06	-2.20217e-10	-1.37195
157255730	chr5:157255730:C:T	2.60592e-06	-2.20217e-10	-1.38986
157255880	chr5:157255880:C:T	6.01392e-07	-1.45964	-1.39652
157255881	chr5:157255881:G:A	8.01997e-07	-1.40884	-1.15946
157255955	chr5:157255955:C:T	2.67917e-06	-2.20217e-10	-1.36214
157256273	chr5:157256273:T:C	8.8172e-07	-1.50204	-0.971492
157256287	chr5:157256287:C:T	2.60155e-06	-2.20217e-10	-1.39154
157256811	chr5:157256811:G:T	4.59481e-06	-2.20217e-10	-0.822723
157257481	chr5:157257481:A:G	7.88451e-06	-2.20217e-10	-0.28275
157257754	chr5:157257754:G:A	2.63795e-06	-2.20217e-10	-1.37765
157257901	chr5:157257901:T:C	5.67827e-07	-1.52218	-1.39141
157258016	chr5:157258016:G:T	2.79386e-06	-2.20217e-10	-1.32023
157258610	chr5:157258610:G:A	3.1512e-06	-1.19987	-7.17427e-10
157258681	chr5:157258681:G:A	2.29507e-06	-1.51689	-7.17427e-10
157258943	chr5:157258943:CTT:C	5.618e-07	-1.60211	-1.32215
157259030	chr5:157259030:T:C	5.80675e-07	-1.50242	-1.38879
157259126	chr5:157259126:G:A	1.72977e-05	-2.20217e-10	0.502924
157259912	chr5:157259912:TA:T	5.26529e-07	-1.61862	-1.37048
157260386	chr5:157260386:G:A	5.88101e-07	-1.48398	-1.39452
157260582	chr5:157260582:T:C	7.74013e-07	-1.48512	-1.11869
157260621	chr5:157260621:G:A	5.49681e-07	-1.59464	-1.35143
157260777	chr5:157260777:C:T	7.06557e-07	-1.46225	-1.23275
157260939	chr5:157260939:C:T	2.74213e-06	-2.20217e-10	-1.33891
157262860	chr5:157262860:G:A	2.18612e-06	-1.56552	-7.17427e-10
157263044	chr5:157263044:T:A	5.13623e-07	-1.62238	-1.39153
157263460	chr5:157263460:G:A	6.48563e-07	-1.5091	-1.27154
157263859	chr5:157263859:A:G	7.54576e-07	-1.39725	-1.232
157264371	chr5:157264371:C:T	2.99815e-06	-1.24966	-7.17427e-10
157265068	chr5:157265068:G:T	3.31934e-06	-2.20217e-10	-1.14789
157265126	chr5:157265126:A:C	2.58794e-06	-2.20217e-10	-1.39679
157265410	chr5:157265410:G:A	2.58744e-06	-2.20217e-10	-1.39698
157265786	chr5:157265786:G:C	4.18672e-06	-2.20217e-10	-0.915733
157266547	chr5:157266547:G:A	6.72686e-07	-1.42255	-1.32157
157266552	chr5:157266552:C:G	6.78762e-07	-1.60535	-1.12979
157266578	chr5:157266578:A:G	2.73237e-06	-2.20217e-10	-1.34248
157266948	chr5:157266948:T:A	6.72604e-07	-1.35202	-1.39223
157266981	chr5:157266981:C:T	8.24008e-07	-1.44656	-1.09466
157267039	chr5:157267039:T:C	5.22523e-07	-1.60267	-1.39406
157268710	chr5:157268710:T:C	3.4809e-06	-2.20217e-10	-1.10036
157270139	chr5:157270139:T:G	5.98773e-07	-1.5113	-1.34922
157270384	chr5:157270384:G:A	4.45343e-06	-2.20217e-10	-0.853977
157270508	chr5:157270508:T:C	9.32402e-06	-2.20217e-10	-0.115057
157270644	chr5:157270644:A:G	5.64786e-07	-1.56279	-1.35617
157271198	chr5:157271198:A:C	7.96363e-07	-1.34925	-1.2261
157272053	chr5:157272053:C:T	2.1305e-06	-1.5913	-7.17427e-10
157272295	chr5:157272295:G:A	7.05222e-07	-1.61095	-1.08594
157272306	chr5:157272306:G:A	3.75325e-06	-2.20217e-10	-1.02503
157272552	chr5:157272552:T:G	4.36427e-06	-2.20217e-10	-0.8742
157272561	chr5:157272561:A:T	4.17852e-06	-0.917693	-7.17427e-10
157273451	chr5:157273451:G:A	1.47544e-06	-1.5799	-0.378795
157273630	chr5:157273630:G:A	9.93073e-07	-0.968615	-1.38599
157273705	chr5:157273705:T:C	6.56064e-07	-1.3893	-1.37984
157273820	chr5:157273820:T:C	5.3034e-06	-2.20217e-10	-0.679303
157273824	chr5:157273824:C:G	2.86377e-06	-2.20217e-10	-1.29551
157273876	chr5:157273876:T:C	3.04178e-06	-1.23521	-7.17427e-10
157274044	chr5:157274044:A:T	4.26802e-06	-2.20217e-10	-0.896501
157274246	chr5:157274246:C:T	3.43631e-06	-0.166174	-0.947078
157274334	chr5:157274334:A:G	3.21435e-06	-2.20217e-10	-1.18003
157274651	chr5:157274651:G:A	3.59439e-06	-2.20217e-10	-1.06828
157274827	chr5:157274827:T:C	2.71285e-06	-2.20217e-10	-1.34965
157275103	chr5:157275103:C:G	0.000361255	-2.20217e-10	3.54193
157275873	chr5:157275873:A:T	9.16006e-06	-2.20217e-10	-0.132798
157275987	chr5:157275987:A:T	3.6478e-06	-2.20217e-10	-1.05353
157276005	chr5:157276005:A:C	4.30382e-06	-2.20217e-10	-0.888148
157276151	chr5:157276151:A:G	3.11838e-06	-2.20217e-10	-1.21034
157276562	chr5:157276562:C:T	1.72394e-06	-1.576	-0.227039
157276914	chr5:157276914:T:G	4.46846e-06	-2.20217e-10	-0.850606
157277375	chr5:157277375:G:A	2.73478e-06	-2.20217e-10	-1.3416
157278193	chr5:157278193:C:T	2.10723e-06	-1.60227	-7.17427e-10
157278338	chr5:157278338:C:T	7.87609e-06	-2.20217e-10	-0.283819
157279166	chr5:157279166:A:G	3.62814e-06	-2.20217e-10	-1.05893
157279589	chr5:157279589:C:G	2.62386e-06	-2.20217e-10	-1.383
157279634	chr5:157279634:C:T	2.33533e-06	-1.4995	-7.17427e-10
157279635	chr5:157279635:G:A	1.92732e-05	-2.20217e-10	0.611065
157279637	chr5:157279637:C:G	3.56199e-06	-2.20217e-10	-1.07733
157279695	chr5:157279695:T:G	5.39507e-07	-1.62242	-1.34233
157279731	chr5:157279731:A:C	2.58708e-06	-2.20217e-10	-1.39712
157280074	chr5:157280074:A:G	6.22128e-07	-1.61214	-1.21012
157280240	chr5:157280240:A:T	3.22618e-06	-2.20217e-10	-1.17635
157280671	chr5:157280671:A:C	2.76526e-06	-2.20217e-10	-1.33052
157280877	chr5:157280877:A:G	1.71752e-05	-2.20217e-10	0.495814
157280938	chr5:157280938:T:C	7.72555e-07	-1.33734	-1.26837
157281143	chr5:157281143:C:T	3.50605e-06	-2.20217e-10	-1.09316
157281306	chr5:157281306:C:T	3.15461e-06	-2.20217e-10	-1.19879
157281373	chr5:157281373:A:C	2.06982e-06	-1.62019	-7.17427e-10
157281383	chr5:157281383:T:C	2.72311e-06	-2.20217e-10	-1.34588
157281515	chr5:157281515:G:A	8.15839e-07	-1.28384	-1.26735
157281947	chr5:157281947:C:T	2.39947e-06	-1.4724	-7.17427e-10
157282097	chr5:157282097:C:T	1.29446e-05	-2.20217e-10	0.213029
157282332	chr5:157282332:A:G	8.4523e-07	-1.37908	-1.13672
157282689	chr5:157282689:G:A	3.11758e-06	-2.20217e-10	-1.21059
157282959	chr5:157282959:G:A	2.62518e-06	-2.20217e-10	-1.3825
157283016	chr5:157283016:A:G	6.94376e-07	-1.48461	-1.22778
157283100	chr5:157283100:A:G	3.1531e-06	-2.20217e-10	-1.19926
157283104	chr5:157283104:T:C	1.18014e-06	-0.9016	-1.28041
157283278	chr5:157283278:C:T	3.15932e-06	-2.20217e-10	-1.19729
157283735	chr5:157283735:G:A	5.78345e-07	-1.62233	-1.2729
157284067	chr5:157284067:TTCTGAAAC:T	2.68715e-06	-2.20217e-10	-1.35917
157284222	chr5:157284222:A:G	2.68797e-06	-2.20217e-10	-1.35887
157284240	chr5:157284240:C:T	7.29614e-06	-2.20217e-10	-0.360305
157284754	chr5:157284754:G:A	8.68291e-05	-2.20217e-10	2.11629
157284883	chr5:157284883:C:T	2.6336e-06	-2.20217e-10	-1.3793
157285187	chr5:157285187:C:T	5.15145e-07	-1.62282	-1.38814
157285540	chr5:157285540:T:C	2.5996e-06	-1.39229	-7.17427e-10
157285840	chr5:157285840:A:G	3.6218e-06	-2.20217e-10	-1.06068
157286105	chr5:157286105:A:T	2.54699e-06	-1.41274	-7.17427e-10
157286167	chr5:157286167:G:T	3.08861e-06	-2.20217e-10	-1.21993
157286242	chr5:157286242:T:C	3.35097e-06	-2.20217e-10	-1.1384
157286384	chr5:157286384:T:A	2.84072e-06	-2.20217e-10	-1.30359
157286520	chr5:157286520:T:C	5.80171e-07	-1.53411	-1.35797
157286531	chr5:157286531:T:C	2.78758e-06	-2.20217e-10	-1.32248
157286607	chr5:157286607:A:G	5.80239e-07	-1.62274	-1.26923
157287128	chr5:157287128:G:A	5.86256e-07	-1.48603	-1.39562
157287198	chr5:157287198:A:G	2.30655e-06	-1.5119	-7.17427e-10
157287870	chr5:157287870:A:G	6.40553e-07	-1.4645	-1.32857
157288059	chr5:157288059:T:C	6.15927e-07	-1.61833	-1.21394
157288415	chr5:157288415:G:A	2.06152e-06	-0.641943	-0.982267
157288522	chr5:157288522:G:A	3.21185e-06	-1.1808	-7.17427e-10
157288696	chr5:157288696:A:G	3.05502e-06	-2.20217e-10	-1.23087
157288706	chr5:157288706:C:T	3.98724e-06	-2.20217e-10	-0.964552
157288824	chr5:157288824:T:C	7.69127e-07	-1.41265	-1.1975
157289113	chr5:157289113:A:G	4.51237e-06	-0.840829	-7.17427e-10
157289272	chr5:157289272:G:T	8.45978e-07	-1.54521	-0.969701
157289315	chr5:157289315:A:G	3.62322e-06	-2.20217e-10	-1.06029
157289448	chr5:157289448:A:G	2.84908e-06	-2.20217e-10	-1.30065
157289581	chr5:157289581:C:A	3.20113e-06	-2.20217e-10	-1.18415
157289738	chr5:157289738:T:C	3.48325e-06	-2.20217e-10	-1.09969
157289778	chr5:157289778:A:G	3.52288e-06	-2.20217e-10	-1.08837
157289826	chr5:157289826:A:G	8.19246e-07	-1.21375	-1.33327
157290161	chr5:157290161:A:G	6.04741e-07	-1.46962	-1.38098
157290323	chr5:157290323:C:G	2.98196e-06	-2.20217e-10	-1.25507
157290425	chr5:157290425:C:A	5.92453e-07	-1.49452	-1.37662
157290514	chr5:157290514:C:T	3.13258e-06	-2.20217e-10	-1.20579
157290559	chr5:157290559:TG:T	5.98059e-07	-1.48715	-1.37456
157290620	chr5:157290620:G:T	7.61289e-07	-1.29571	-1.32468
157290747	chr5:157290747:C:T	1.3742e-06	-1.38551	-0.644267
157290891	chr5:157290891:G:T	3.92166e-06	-2.20217e-10	-0.981136
157291593	chr5:157291593:T:C	2.59581e-06	-2.20217e-10	-1.39375
157291772	chr5:157291772:A:G	5.21202e-06	-0.469927	-0.226757
157292096	chr5:157292096:T:G	1.33951e-06	-1.20806	-0.847294
157292276	chr5:157292276:A:G	2.58986e-06	-2.20217e-10	-1.39605
157292295	chr5:157292295:C:T	6.09384e-07	-1.467	-1.37595
157292322	chr5:157292322:T:C	2.71364e-06	-2.20217e-10	-1.34936
157292350	chr5:157292350:G:A	6.11489e-07	-1.4628	-1.37671
157292495	chr5:157292495:A:G	3.17778e-06	-2.20217e-10	-1.19147
157292509	chr5:157292509:G:A	3.20286e-06	-2.20217e-10	-1.18361
157292746	chr5:157292746:C:T	2.87592e-06	-2.20217e-10	-1.29128
157292885	chr5:157292885:ATAAAATTCTAT:A	2.59594e-06	-2.20217e-10	-1.3937
157292967	chr5:157292967:G:C	2.54061e-06	-1.41524	-7.17427e-10
157293184	chr5:157293184:T:C	1.92886e-05	-2.20217e-10	0.611861
157293193	chr5:157293193:T:C	5.49658e-07	-1.55052	-1.39559
157293203	chr5:157293203:C:T	7.63996e-06	-2.20217e-10	-0.314259
157294256	chr5:157294256:C:T	3.60693e-06	-2.20217e-10	-1.06479
157294365	chr5:157294365:A:G	6.15953e-06	-2.20217e-10	-0.52965
157294489	chr5:157294489:C:G	1.16944e-06	-1.03444	-1.15668
157294521	chr5:157294521:T:C	2.61978e-06	-2.20217e-10	-1.38456
157294640	chr5:157294640:T:G	2.99713e-06	-2.20217e-10	-1.24999
157294978	chr5:157294978:C:A	6.42561e-07	-1.60501	-1.18493
157295418	chr5:157295418:C:T	1.17032e-06	-1.43687	-0.753504
157295469	chr5:157295469:A:G	2.58845e-06	-2.20217e-10	-1.39659
157295561	chr5:157295561:T:C	6.82771e-06	-0.426661	-7.17427e-10
157295805	chr5:157295805:C:T	7.94443e-07	-1.32803	-1.24973
157296389	chr5:157296389:T:A	3.09865e-06	-2.20217e-10	-1.21668
157296618	chr5:157296618:G:T	7.67725e-06	-0.309389	-7.17427e-10
157296667	chr5:157296667:C:T	2.62098e-06	-2.20217e-10	-1.3841
157297126	chr5:157297126:C:T	2.96621e-06	-2.20217e-10	-1.26037
157297230	chr5:157297230:C:T	3.03224e-06	-2.20217e-10	-1.23835
157297241	chr5:157297241:T:C	2.65191e-06	-2.20217e-10	-1.37237
157297253	chr5:157297253:G:T	3.09995e-06	-2.20217e-10	-1.21627
157297538	chr5:157297538:T:C	2.65661e-06	-2.20217e-10	-1.3706
157297729	chr5:157297729:G:T	2.81166e-06	-2.20217e-10	-1.31387
157297960	chr5:157297960:C:A	7.10755e-07	-1.6051	-1.08398
157298925	chr5:157298925:C:T	2.60403e-06	-2.20217e-10	-1.39059
157299251	chr5:157299251:G:A	2.97238e-06	-2.20217e-10	-1.25829
157299331	chr5:157299331:C:T	9.74726e-07	-1.43671	-0.936536
157299366	chr5:157299366:C:T	4.02156e-05	-2.20217e-10	1.3466
157299566	chr5:157299566:T:G	3.25946e-06	-2.20217e-10	-1.16609
157299812	chr5:157299812:G:C	2.94344e-06	-2.20217e-10	-1.26807
157299925	chr5:157299925:A:C	5.96814e-06	-2.20217e-10	-0.561215
157299997	chr5:157299997:C:T	3.09995e-06	-2.20217e-10	-1.21627
157300164	chr5:157300164:A:G	2.9834e-06	-2.20217e-10	-1.25459
157300466	chr5:157300466:T:C	5.72262e-07	-1.5696	-1.33621
157300684	chr5:157300684:T:C	5.93863e-07	-1.52074	-1.34802
157300726	chr5:157300726:C:T	8.03275e-06	-2.20217e-10	-0.264124
157301059	chr5:157301059:T:C	5.80587e-07	-1.50212	-1.38925
157301310	chr5:157301310:C:T	3.03395e-06	-2.20217e-10	-1.23778
157302271	chr5:157302271:C:T	6.1285e-06	-2.20217e-10	-0.5347
157303027	chr5:157303027:A:G	6.21317e-07	-1.47423	-1.34934
157303803	chr5:157303803:A:G	5.9931e-07	-1.47503	-1.3846
157303929	chr5:157303929:G:A	3.8867e-06	-2.20217e-10	-0.99009
157304000	chr5:157304000:T:C	1.76627e-05	-2.20217e-10	0.523803
157304207	chr5:157304207:T:C	2.61106e-06	-2.20217e-10	-1.38789
157304649	chr5:157304649:ATTTG:A	6.36536e-07	-1.40572	-1.39364
157304787	chr5:157304787:T:C	2.95234e-06	-2.20217e-10	-1.26505
157305021	chr5:157305021:CCTG:C	2.9855e-06	-2.20217e-10	-1.25388
157305157	chr5:157305157:A:G	3.62076e-06	-2.20217e-10	-1.06097
157305207	chr5:157305207:A:G	1.05223e-06	-1.16249	-1.13425
157305610	chr5:157305610:A:G	5.89785e-07	-1.47843	-1.39722
157305613	chr5:157305613:C:T	1.01624e-06	-1.18101	-1.15053
157305792	chr5:157305792:T:C	2.77269e-06	-2.20217e-10	-1.32783
157305837	chr5:157305837:G:A	2.6297e-06	-2.20217e-10	-1.38078
157305841	chr5:157305841:T:C	2.65084e-06	-2.20217e-10	-1.37277
157305981	chr5:157305981:A:G	9.54598e-07	-1.10706	-1.28706
157306059	chr5:157306059:C:T	1.07142e-06	-1.46325	-0.815416
157306120	chr5:157306120:G:A	5.94803e-06	-2.20217e-10	-0.564591
157306245	chr5:157306245:C:T	2.09234e-06	-1.60937	-7.17427e-10
157306267	chr5:157306267:CT:C	8.59852e-06	-0.19606	-7.17427e-10
157306326	chr5:157306326:A:G	5.9561e-07	-1.46854	-1.39728
157306432	chr5:157306432:T:C	5.90757e-07	-1.47691	-1.39709
157306603	chr5:157306603:C:A	3.14411e-06	-2.20217e-10	-1.20212
157306786	chr5:157306786:G:A	8.05746e-06	-2.20217e-10	-0.261053
157306815	chr5:157306815:G:C	2.71053e-06	-2.20217e-10	-1.35051
157306886	chr5:157306886:G:A	5.62655e-07	-1.52651	-1.39623
157306945	chr5:157306945:G:GTA	1.22631e-06	-1.47151	-0.672131
157306993	chr5:157306993:G:A	1.00537e-06	-1.21107	-1.13122
157307122	chr5:157307122:A:G	1.06183e-06	-1.45782	-0.829845
157307302	chr5:157307302:T:C	6.12494e-07	-1.49541	-1.34245
157307611	chr5:157307611:C:T	5.65935e-07	-1.51991	-1.39702
157307624	chr5:157307624:G:A	5.64377e-07	-1.5225	-1.39719
157307932	chr5:157307932:A:G	2.94516e-06	-2.20217e-10	-1.26749
157308153	chr5:157308153:C:T	5.64114e-07	-1.52318	-1.39696
157308372	chr5:157308372:C:T	8.57003e-07	-1.4285	-1.07346
157308391	chr5:157308391:A:G	5.83547e-07	-1.52474	-1.36154
157308723	chr5:157308723:G:C	1.03338e-06	-1.25468	-1.06014
157308730	chr5:157308730:A:G	1.0615e-06	-1.24911	-1.03886
157308910	chr5:157308910:G:T	5.73983e-07	-1.50564	-1.39717
157308931	chr5:157308931:C:G	1.43352e-06	-1.22769	-0.759824
157309568	chr5:157309568:G:A	1.01496e-06	-1.48617	-0.846633
157309603	chr5:157309603:G:A	1.05499e-06	-1.47409	-0.820027
157309975	chr5:157309975:G:A	2.39662e-06	-1.30223	-0.171363
157310787	chr5:157310787:A:G	6.55751e-07	-1.55343	-1.21619
157311532	chr5:157311532:G:A	7.15957e-07	-1.47208	-1.2097
157311534	chr5:157311534:C:T	1.00383e-05	-2.20217e-10	-0.0412443
157311636	chr5:157311636:C:G	3.62322e-06	-2.20217e-10	-1.06029
157312085	chr5:157312085:T:C	3.19344e-06	-2.20217e-10	-1.18655
157312424	chr5:157312424:C:T	0.000313314	-2.20217e-10	3.39955
157312656	chr5:157312656:T:C	0.000312726	-2.20217e-10	3.39768
157312808	chr5:157312808:C:T	2.58731e-06	-2.20217e-10	-1.39703
157312920	chr5:157312920:C:T	6.48995e-07	-1.40458	-1.37541
157313613	chr5:157313613:C:G	7.34705e-07	-1.54947	-1.10647
157314269	chr5:157314269:T:C	2.58685e-06	-2.20217e-10	-1.39721
157314496	chr5:157314496:A:T	3.1955e-06	-2.20217e-10	-1.18591
157314575	chr5:157314575:A:G	1.07467e-06	-1.43161	-0.844026
157314666	chr5:157314666:T:A	1.0919e-06	-1.41571	-0.844026
157315025	chr5:157315025:C:T	2.77312e-06	-2.20217e-10	-1.32768
157315178	chr5:157315178:G:A	1.09214e-06	-1.41627	-0.843244
157315601	chr5:157315601:G:A	4.71249e-05	-2.20217e-10	1.50515
157316186	chr5:157316186:C:T	2.50426e-06	-1.42966	-7.17427e-10
157316207	chr5:157316207:G:T	9.88873e-07	-1.62283	-0.736006
157316441	chr5:157316441:ATATT:A	2.5866e-06	-2.20217e-10	-1.39731
157316513	chr5:157316513:T:C	2.58663e-06	-2.20217e-10	-1.39729
157316571	chr5:157316571:A:G	3.25146e-06	-2.20217e-10	-1.16855
157316940	chr5:157316940:C:G	2.587e-06	-2.20217e-10	-1.39715
157317033	chr5:157317033:C:G	1.38425e-06	-1.39808	-0.624412
157317045	chr5:157317045:A:G	8.09639e-07	-1.48349	-1.07532
157317172	chr5:157317172:G:A	1.41228e-06	-1.39064	-0.611803
157317758	chr5:157317758:A:G	7.03913e-07	-1.56882	-1.12993
157317829	chr5:157317829:A:G	2.58667e-06	-2.20217e-10	-1.39728
157318303	chr5:157318303:T:C	1.12699e-06	-1.22895	-0.999145
157318430	chr5:157318430:C:T	7.53806e-07	-1.46315	-1.16712
157318512	chr5:157318512:G:T	7.48204e-07	-1.45839	-1.17935
157318603	chr5:157318603:T:C	2.11204e-06	-1.6	-7.17427e-10
157318711	chr5:157318711:G:A	1.42966e-06	-1.37831	-0.611905
157318875	chr5:157318875:A:G	7.49144e-07	-1.47608	-1.1604
157318935	chr5:157318935:C:T	2.58663e-06	-2.20217e-10	-1.39729
157319005	chr5:157319005:G:A	7.7691e-07	-1.43948	-1.1606
157319020	chr5:157319020:G:A	1.40613e-06	-1.3938	-0.613008
157319065	chr5:157319065:A:G	1.1695e-06	-1.2365	-0.954571
157319210	chr5:157319210:G:A	2.58663e-06	-2.20217e-10	-1.39729
157319214	chr5:157319214:T:C	1.37566e-06	-1.38326	-0.645454
157319348	chr5:157319348:G:C	4.07431e-05	-2.20217e-10	1.35963
157319357	chr5:157319357:G:A	3.19457e-06	-2.20217e-10	-1.1862
157319370	chr5:157319370:A:G	1.40347e-06	-1.38477	-0.623936
157319767	chr5:157319767:C:T	3.2252e-06	-2.20217e-10	-1.17665
157320138	chr5:157320138:G:A	7.10011e-07	-1.52593	-1.1642
157320576	chr5:157320576:C:T	1.33451e-06	-1.38029	-0.678803
157320581	chr5:157320581:C:A	3.99709e-06	-2.20217e-10	-0.962083
157320661	chr5:157320661:A:G	1.3552e-06	-1.38383	-0.659869
157321277	chr5:157321277:T:C	1.06799e-06	-1.62272	-0.659152
157321292	chr5:157321292:A:G	7.51398e-07	-1.57183	-1.06164
157321373	chr5:157321373:C:T	2.58886e-06	-2.20217e-10	-1.39643
157321464	chr5:157321464:C:T	5.39249e-07	-1.59813	-1.3671
157321881	chr5:157321881:A:G	1.36906e-06	-1.37414	-0.659386
157321899	chr5:157321899:C:T	1.50308e-06	-1.28159	-0.65855
157321937	chr5:157321937:A:G	5.58949e-07	-1.53266	-1.39669
157322047	chr5:157322047:G:T	1.48835e-06	-1.37115	-0.578832
157322478	chr5:157322478:C:T	1.35423e-06	-1.39295	-0.651469
157322540	chr5:157322540:T:C	1.36738e-06	-1.39734	-0.63742
157322578	chr5:157322578:A:G	1.3325e-06	-1.40848	-0.652111
157322584	chr5:157322584:T:C	1.08338e-06	-1.29293	-0.974634
157322764	chr5:157322764:G:A	2.58873e-06	-2.20217e-10	-1.39648
157322789	chr5:157322789:T:C	1.38391e-06	-1.40055	-0.622183
157323901	chr5:157323901:A:G	2.83037e-06	-2.20217e-10	-1.30724
157324125	chr5:157324125:C:T	3.01151e-06	-1.24521	-7.17427e-10
157324168	chr5:157324168:G:A	2.58886e-06	-2.20217e-10	-1.39643
157324314	chr5:157324314:T:C	3.1955e-06	-2.20217e-10	-1.18591
157324567	chr5:157324567:C:A	5.48261e-07	-1.55136	-1.3973
157324617	chr5:157324617:G:A	2.58667e-06	-2.20217e-10	-1.39728
157324790	chr5:157324790:C:G	4.60652e-06	-1.30556	0.485381
157324836	chr5:157324836:G:A	7.34034e-07	-1.48137	-1.17548
157324949	chr5:157324949:A:G	1.17263e-06	-1.24937	-0.939027
157325719	chr5:157325719:G:A	3.25868e-06	-2.20217e-10	-1.16633
157325949	chr5:157325949:A:G	5.30213e-07	-1.61662	-1.36551
157326025	chr5:157326025:C:T	3.14799e-06	-2.20217e-10	-1.20089
157326249	chr5:157326249:C:T	6.16969e-07	-1.44167	-1.38891
157326276	chr5:157326276:T:C	7.10014e-07	-1.5927	-1.09742
157326809	chr5:157326809:T:G	1.50662e-06	-1.30925	-0.628533
157326867	chr5:157326867:T:G	6.90119e-07	-1.59028	-1.12826
157327358	chr5:157327358:A:G	7.30588e-06	-2.20217e-10	-0.358971
157327394	chr5:157327394:G:A	2.90941e-06	-1.2797	-7.17427e-10
157327651	chr5:157327651:C:T	5.79985e-07	-1.62219	-1.27021
157327712	chr5:157327712:G:A	2.5891e-06	-2.20217e-10	-1.39634
157328265	chr5:157328265:C:T	1.18484e-06	-1.24982	-0.928227
157328718	chr5:157328718:C:T	2.61434e-06	-2.20217e-10	-1.38664
157328823	chr5:157328823:G:GA	3.21476e-06	-2.20217e-10	-1.1799
157329246	chr5:157329246:A:G	2.59166e-06	-2.20217e-10	-1.39535
157329400	chr5:157329400:G:A	2.8379e-06	-2.20217e-10	-1.30459
157329809	chr5:157329809:C:G	3.1522e-06	-2.20217e-10	-1.19955
157329983	chr5:157329983:A:G	3.92552e-06	-2.20217e-10	-0.980152
157330143	chr5:157330143:C:T	2.58692e-06	-2.20217e-10	-1.39718
157330316	chr5:157330316:C:A	3.37474e-06	-2.20217e-10	-1.13133
157330373	chr5:157330373:A:G	5.24887e-07	-1.61544	-1.37678
157330826	chr5:157330826:A:G	3.99271e-06	-2.20217e-10	-0.96318
157330952	chr5:157330952:G:C	4.08345e-06	-2.20217e-10	-0.940707
157331472	chr5:157331472:C:T	5.57861e-07	-1.54643	-1.38487
157331495	chr5:157331495:C:T	2.58832e-06	-2.20217e-10	-1.39664
157331525	chr5:157331525:C:T	5.89987e-06	-2.20217e-10	-0.57272
157331724	chr5:157331724:G:A	2.59861e-06	-2.20217e-10	-1.39268
157331727	chr5:157331727:A:T	1.09782e-06	-1.45447	-0.799846
157331914	chr5:157331914:T:C	5.42559e-07	-1.60546	-1.35365
157332137	chr5:157332137:AG:A	2.14434e-06	-1.58482	-7.17427e-10
157332750	chr5:157332750:C:G	2.75846e-06	-2.20217e-10	-1.33298
157332795	chr5:157332795:C:T	6.71622e-07	-1.38509	-1.36062
157333158	chr5:157333158:G:A	6.60835e-05	-2.20217e-10	1.84327
157333569	chr5:157333569:C:G	3.24318e-06	-2.20217e-10	-1.1711
157333791	chr5:157333791:G:A	5.93496e-07	-1.55192	-1.31746
157333834	chr5:157333834:T:C	5.16634e-07	-1.61262	-1.39545
157334062	chr5:157334062:C:T	5.74335e-07	-1.59685	-1.30534
157334245	chr5:157334245:G:A	5.94e-07	-1.54073	-1.32779
157334405	chr5:157334405:G:A	5.92906e-07	-1.54763	-1.32274
157334516	chr5:157334516:G:A	5.92379e-07	-1.55377	-1.31749
157334582	chr5:157334582:T:C	5.93252e-07	-1.54807	-1.32172
157334597	chr5:157334597:T:C	1.08404e-06	-1.43521	-0.831741
157334609	chr5:157334609:A:T	5.93941e-07	-1.54474	-1.32388
157334657	chr5:157334657:T:C	5.9796e-07	-1.5401	-1.32178
157334676	chr5:157334676:G:A	5.98669e-07	-1.53679	-1.32391
157334712	chr5:157334712:T:C	1.3381e-05	-2.20217e-10	0.246188
157335063	chr5:157335063:A:G	5.86503e-07	-1.5476	-1.33362
157335115	chr5:157335115:A:C	2.62585e-06	-2.20217e-10	-1.38224
157335237	chr5:157335237:A:G	5.93041e-07	-1.54792	-1.32222
157335509	chr5:157335509:C:T	5.88259e-07	-1.55465	-1.32359
157335549	chr5:157335549:A:G	5.94961e-07	-1.54559	-1.32132
157335981	chr5:157335981:C:T	5.95546e-07	-1.54629	-1.31964
157336051	chr5:157336051:A:T	3.44651e-06	-2.20217e-10	-1.11029
157336062	chr5:157336062:G:A	7.15798e-07	-1.44546	-1.23655
157336063	chr5:157336063:A:G	5.93624e-07	-1.53949	-1.32967
157336283	chr5:157336283:G:A	3.8816e-06	-2.20217e-10	-0.991402
157336330	chr5:157336330:G:A	5.95772e-07	-1.5435	-1.32205
157336676	chr5:157336676:C:T	5.91949e-07	-1.54721	-1.32478
157336910	chr5:157336910:A:G	3.18144e-06	-2.20217e-10	-1.19032
157336913	chr5:157336913:C:A	5.9207e-07	-1.54647	-1.32531
157337073	chr5:157337073:A:G	6.09344e-07	-1.53703	-1.30599
157337287	chr5:157337287:T:C	3.00247e-06	-2.20217e-10	-1.24821
157337546	chr5:157337546:C:A	4.80441e-06	-2.20217e-10	-0.778117
157337664	chr5:157337664:A:G	3.57714e-06	-2.20217e-10	-1.07309
157337684	chr5:157337684:C:T	2.61824e-06	-2.20217e-10	-1.38515
157338033	chr5:157338033:G:C	5.9354e-07	-1.57053	-1.29877
157338229	chr5:157338229:T:A	5.98323e-07	-1.56819	-1.29309
157338862	chr5:157338862:G:A	6.03129e-07	-1.54952	-1.30376
157338973	chr5:157338973:G:A	6.10266e-07	-1.54444	-1.29707
157339029	chr5:157339029:A:G	6.16365e-07	-1.51962	-1.31195
157339265	chr5:157339265:G:A	6.06742e-07	-1.54214	-1.30516
157339628	chr5:157339628:T:G	3.81297e-06	-2.20217e-10	-1.00924
157339700	chr5:157339700:A:G	5.95439e-07	-1.55683	-1.30928
157339958	chr5:157339958:C:T	6.14382e-07	-1.53441	-1.30038
157340020	chr5:157340020:G:A	6.42993e-07	-1.41928	-1.36999
157340103	chr5:157340103:T:G	5.15874e-07	-1.61284	-1.3967
157340572	chr5:157340572:T:A	6.22317e-07	-1.54977	-1.27218
157340840	chr5:157340840:G:T	2.67811e-06	-2.20217e-10	-1.36254
157341124	chr5:157341124:C:T	3.64275e-06	-2.20217e-10	-1.05491
157341879	chr5:157341879:C:T	7.35632e-05	-2.20217e-10	1.95049
157341958	chr5:157341958:G:A	2.2763e-06	-1.5251	-7.17427e-10
157342000	chr5:157342000:C:T	5.13609e-07	-1.6226	-1.39135
157342071	chr5:157342071:C:G	2.64234e-06	-1.37598	-7.17427e-10
157342226	chr5:157342226:C:G	2.635e-06	-2.20217e-10	-1.37877
157342544	chr5:157342544:T:TAA	5.9749e-06	-0.560083	-7.17427e-10
157342641	chr5:157342641:C:T	5.72262e-07	-1.50856	-1.39725
157342660	chr5:157342660:C:T	5.82364e-07	-1.55364	-1.33467
157342833	chr5:157342833:A:G	2.72825e-06	-2.20217e-10	-1.34399
157343060	chr5:157343060:C:T	2.66959e-06	-2.20217e-10	-1.36573
157343201	chr5:157343201:G:A	5.12614e-07	-1.62136	-1.39452
157343336	chr5:157343336:G:C	3.67402e-06	-1.04636	-7.17427e-10
157343367	chr5:157343367:G:A	4.98802e-06	-2.20217e-10	-0.740611
157343645	chr5:157343645:G:A	5.99875e-07	-1.49144	-1.36725
157343680	chr5:157343680:G:A	7.93405e-07	-1.48614	-1.09293
157343975	chr5:157343975:C:T	5.17278e-07	-1.62119	-1.38564
157344500	chr5:157344500:C:A	5.43293e-07	-1.56174	-1.39602
157345036	chr5:157345036:A:G	5.58389e-07	-1.54415	-1.3862
157345194	chr5:157345194:G:T	3.37103e-06	-2.20217e-10	-1.13243
157345729	chr5:157345729:G:A	3.09224e-06	-1.21875	-7.17427e-10
157345836	chr5:157345836:C:A	1.10503e-06	-1.38342	-0.86435
157345881	chr5:157345881:C:G	2.91593e-06	-2.20217e-10	-1.27746
157345966	chr5:157345966:C:A	6.72385e-07	-1.45478	-1.2898
157346218	chr5:157346218:G:T	2.26508e-06	-1.53004	-7.17427e-10
157346267	chr5:157346267:A:G	3.23145e-06	-2.20217e-10	-1.17472
157346558	chr5:157346558:G:A	3.32413e-06	-1.14644	-7.17427e-10
157346777	chr5:157346777:G:A	5.41565e-07	-1.56624	-1.3947
157346902	chr5:157346902:C:A	3.14459e-06	-2.20217e-10	-1.20197
157346922	chr5:157346922:G:A	2.69266e-05	-2.20217e-10	0.945465
157347044	chr5:157347044:T:G	5.87728e-07	-1.62176	-1.25738
157347393	chr5:157347393:G:A	4.01994e-06	-2.20217e-10	-0.956383
157347597	chr5:157347597:A:G	8.70589e-07	-1.48096	-1.00527
157347714	chr5:157347714:T:G	2.85366e-06	-2.20217e-10	-1.29905
157347837	chr5:157347837:A:G	7.1833e-07	-1.42967	-1.24881
157347883	chr5:157347883:G:A	7.82183e-07	-1.38696	-1.20636
157348242	chr5:157348242:G:A	4.03475e-06	-2.20217e-10	-0.952705
157348677	chr5:157348677:A:G	9.05469e-07	-1.46785	-0.979107
157348703	chr5:157348703:C:T	3.32354e-05	-2.20217e-10	1.15597
157348748	chr5:157348748:G:A	2.99238e-05	-2.20217e-10	1.051
157348929	chr5:157348929:G:A	3.20544e-06	-2.20217e-10	-1.1828
157349368	chr5:157349368:A:G	2.97428e-06	-2.20217e-10	-1.25765
157349641	chr5:157349641:T:C	2.70416e-06	-2.20217e-10	-1.35286
157349872	chr5:157349872:C:T	9.3193e-07	-1.47502	-0.943123
157349934	chr5:157349934:A:G	2.62641e-06	-2.20217e-10	-1.38203
157350360	chr5:157350360:C:A	5.92274e-07	-1.62178	-1.24966
157350550	chr5:157350550:G:A	2.4014e-06	-1.4716	-7.17427e-10
157350578	chr5:157350578:C:T	9.41109e-07	-1.46514	-0.943203
157351500	chr5:157351500:CAT:C	3.92664e-06	-2.20217e-10	-0.979867
157351590	chr5:157351590:C:T	2.82081e-06	-2.20217e-10	-1.31063
157352156	chr5:157352156:T:C	5.52025e-07	-1.62036	-1.32146
157352222	chr5:157352222:G:A	2.62652e-06	-2.20217e-10	-1.38199
157353492	chr5:157353492:C:T	2.3259e-06	-1.50354	-7.17427e-10
157353751	chr5:157353751:G:A	3.76534e-06	-2.20217e-10	-1.02181
157354239	chr5:157354239:G:C	6.84988e-07	-1.43464	-1.29137
157354860	chr5:157354860:A:ATGTAAAT	5.00251e-06	-2.20217e-10	-0.737711
157354906	chr5:157354906:G:A	5.28332e-06	-0.683096	-7.17427e-10
157355089	chr5:157355089:A:G	1.16001e-06	-1.44369	-0.75553
157355160	chr5:157355160:AT:A	5.71117e-07	-1.62272	-1.28509
157355436	chr5:157355436:T:C	2.58735e-06	-2.20217e-10	-1.39701
157356262	chr5:157356262:A:G	2.92391e-05	-2.20217e-10	1.02786
157356535	chr5:157356535:G:A	7.48831e-07	-1.48717	-1.14973
157356580	chr5:157356580:C:T	1.01537e-05	-2.20217e-10	-0.0298141
157356589	chr5:157356589:A:G	2.62609e-06	-2.20217e-10	-1.38215
157356899	chr5:157356899:C:T	2.62652e-06	-2.20217e-10	-1.38199
157357106	chr5:157357106:G:C	7.63415e-07	-1.5069	-1.11071
157357367	chr5:157357367:G:A	2.62652e-06	-2.20217e-10	-1.38199
157357375	chr5:157357375:C:T	2.76646e-06	-2.20217e-10	-1.33008
157357616	chr5:157357616:G:A	5.5162e-07	-1.56305	-1.3795
157357993	chr5:157357993:A:G	8.23498e-06	-0.239259	-7.17427e-10
157358059	chr5:157358059:G:A	5.41146e-07	-1.5644	-1.39732
157358094	chr5:157358094:A:G	2.96832e-06	-2.20217e-10	-1.25965
157358662	chr5:157358662:C:T	5.655e-07	-1.62268	-1.29501
157358877	chr5:157358877:A:T	3.14137e-06	-2.20217e-10	-1.20299
157358880	chr5:157358880:G:A	2.39899e-06	-1.10944	-0.363162
157359160	chr5:157359160:C:A	5.5514e-07	-1.62164	-1.31455
157359424	chr5:157359424:A:T	7.25512e-07	-1.43178	-1.23675
157359559	chr5:157359559:G:T	8.71715e-07	-1.46191	-1.02303
157360037	chr5:157360037:C:A	6.52126e-06	-2.20217e-10	-0.472583
157360176	chr5:157360176:G:A	4.12476e-06	-2.20217e-10	-0.930643
157360852	chr5:157360852:G:T	1.04286e-06	-1.50997	-0.795717
157361016	chr5:157361016:C:T	6.24104e-07	-1.44722	-1.37187
157361017	chr5:157361017:A:G	5.92513e-07	-1.5131	-1.35793
157361325	chr5:157361325:C:T	1.04097e-05	-2.20217e-10	-0.00491719
157361350	chr5:157361350:G:A	3.74231e-06	-2.20217e-10	-1.02795
157361717	chr5:157361717:T:C	2.58902e-06	-2.20217e-10	-1.39637
157361962	chr5:157361962:A:G	6.31979e-07	-1.41711	-1.38944
157361963	chr5:157361963:T:C	5.43492e-07	-1.62307	-1.33432
157362043	chr5:157362043:A:G	1.10373e-06	-1.40588	-0.843075
157362201	chr5:157362201:T:G	8.14878e-07	-1.43438	-1.11799
157362459	chr5:157362459:A:G	2.58832e-06	-2.20217e-10	-1.39664
157362648	chr5:157362648:C:T	3.74292e-06	-2.20217e-10	-1.02779
157362763	chr5:157362763:T:C	7.39215e-07	-1.44982	-1.2
157363029	chr5:157363029:A:G	2.26224e-06	-1.53129	-7.17427e-10
157363276	chr5:157363276:G:A	2.67893e-06	-2.20217e-10	-1.36223
157364005	chr5:157364005:T:C	2.94657e-06	-2.20217e-10	-1.26701
157364436	chr5:157364436:G:A	4.29262e-06	-0.890753	-7.17427e-10
157364609	chr5:157364609:G:A	1.1254e-06	-1.27493	-0.954579
157364642	chr5:157364642:G:T	2.71961e-06	-2.20217e-10	-1.34716
157364708	chr5:157364708:A:G	6.13155e-07	-1.58828	-1.24851
157364718	chr5:157364718:C:A	3.21662e-06	-2.20217e-10	-1.17932
157365099	chr5:157365099:A:G	2.25853e-06	-1.53294	-7.17427e-10
157365106	chr5:157365106:T:A	4.02457e-06	-2.20217e-10	-0.955232
157365475	chr5:157365475:A:T	7.29157e-06	-2.20217e-10	-0.360931
157365589	chr5:157365589:T:C	3.03787e-06	-2.20217e-10	-1.2365
157366406	chr5:157366406:T:C	1.23289e-06	-1.6223	-0.515986
157366541	chr5:157366541:T:C	7.49639e-07	-1.42369	-1.21213
157366628	chr5:157366628:T:C	6.55917e-06	-2.20217e-10	-0.466787
157367377	chr5:157367377:T:G	2.71151e-06	-2.20217e-10	-1.35015
157367419	chr5:157367419:T:C	7.18784e-06	-2.20217e-10	-0.37526
157368196	chr5:157368196:G:A	1.66004e-06	-1.61632	-0.224486
157368626	chr5:157368626:G:A	3.71966e-06	-1.03402	-7.17427e-10
157368711	chr5:157368711:G:A	1.01813e-06	-1.6206	-0.70908
157368912	chr5:157368912:T:G	2.67369e-06	-2.20217e-10	-1.36419
157369257	chr5:157369257:C:CTGA	2.6257e-06	-2.20217e-10	-1.3823
157369311	chr5:157369311:G:A	8.35135e-07	-1.51289	-1.01492
157369395	chr5:157369395:A:G	8.16625e-07	-1.24028	-1.30995
157369441	chr5:157369441:A:G	1.69415e-05	0.482117	-7.17427e-10
157369538	chr5:157369538:C:T	2.5903e-06	-2.20217e-10	-1.39588
157369757	chr5:157369757:A:G	1.15302e-06	-1.62035	-0.584915
157369851	chr5:157369851:G:A	2.06485e-06	-1.62259	-7.17427e-10
157369905	chr5:157369905:A:G	7.54065e-07	-1.61612	-1.01381
157369944	chr5:157369944:T:C	7.40991e-07	-1.62252	-1.02489
157369951	chr5:157369951:G:A	5.66602e-07	-1.5673	-1.34845
157369997	chr5:157369997:C:T	5.53212e-07	-1.55868	-1.38098
157370204	chr5:157370204:C:T	6.16096e-07	-1.46184	-1.37016
157370241	chr5:157370241:T:C	3.12033e-06	-2.20217e-10	-1.20971
157370461	chr5:157370461:C:T	2.56842e-06	-1.40436	-7.17427e-10
157370597	chr5:157370597:G:T	4.46001e-06	-2.20217e-10	-0.852499
157371106	chr5:157371106:T:C	2.59013e-06	-2.20217e-10	-1.39594
157371274	chr5:157371274:C:T	5.63419e-07	-1.59615	-1.32523
157371385	chr5:157371385:G:A	2.59955e-06	-2.20217e-10	-1.39231
157371568	chr5:157371568:G:A	6.24903e-07	-1.61639	-1.20142
157371570	chr5:157371570:G:A	2.27569e-06	-1.52537	-7.17427e-10
157371798	chr5:157371798:T:C	2.58658e-06	-2.20217e-10	-1.39732
157371950	chr5:157371950:G:A	1.98741e-05	-2.20217e-10	0.641768
157371972	chr5:157371972:C:T	9.20202e-07	-1.59597	-0.83484
157372282	chr5:157372282:G:A	2.2178e-06	-1.55114	-7.17427e-10
157372291	chr5:157372291:G:A	2.92459e-06	-2.20217e-10	-1.2745
157372630	chr5:157372630:G:A	3.09851e-06	-2.20217e-10	-1.21673
157372767	chr5:157372767:G:A	3.56004e-05	-2.20217e-10	1.22471
157372782	chr5:157372782:C:T	5.31411e-06	-2.20217e-10	-0.677285
157372839	chr5:157372839:C:T	2.7263e-06	-2.20217e-10	-1.34471
157373366	chr5:157373366:G:T	5.14952e-07	-1.61402	-1.39731
157373487	chr5:157373487:C:G	2.7214e-06	-2.20217e-10	-1.3465
157374013	chr5:157374013:A:G	1.33737e-06	-1.54835	-0.508591
157374172	chr5:157374172:T:C	6.8188e-07	-1.38933	-1.34122
157374284	chr5:157374284:T:A	9.56316e-07	-1.59429	-0.798027
157374295	chr5:157374295:C:T	2.71764e-06	-1.34789	-7.17427e-10
157374586	chr5:157374586:G:A	8.74164e-07	-1.62025	-0.861889
157374645	chr5:157374645:C:G	1.95263e-05	-2.20217e-10	0.624114
157374899	chr5:157374899:C:T	2.11263e-06	-1.59972	-7.17427e-10
157375011	chr5:157375011:A:G	5.1489e-07	-1.61448	-1.39698
157375136	chr5:157375136:G:C	1.05838e-06	-1.58466	-0.706249
157375445	chr5:157375445:A:G	1.13024e-06	-1.59448	-0.630743
157375454	chr5:157375454:A:G	7.07805e-07	-1.58507	-1.10816
157375666	chr5:157375666:T:C	1.1738e-06	-1.58863	-0.598774
157375871	chr5:157375871:G:A	2.9856e-06	-2.20217e-10	-1.25385
157375901	chr5:157375901:C:G	1.24241e-06	-1.35628	-0.774317
157376218	chr5:157376218:C:T	2.72139e-06	-1.34651	-7.17427e-10
157376491	chr5:157376491:A:G	5.15012e-07	-1.62031	-1.3909
157376738	chr5:157376738:AGCACCCACTTATGCAAACCTT:A	1.08447e-06	-1.572	-0.694553
157376835	chr5:157376835:ACT:A	2.58662e-06	-2.20217e-10	-1.3973
157376839	chr5:157376839:T:G	2.87763e-06	-2.20217e-10	-1.29068
157377219	chr5:157377219:G:A	1.00694e-06	-0.950557	-1.39018
157377733	chr5:157377733:G:T	5.81308e-07	-1.58819	-1.30194
157378028	chr5:157378028:G:A	2.10677e-06	-1.60249	-7.17427e-10
157378151	chr5:157378151:C:T	4.81517e-06	-2.20217e-10	-0.775878
157378278	chr5:157378278:A:G	5.67391e-07	-1.51743	-1.39692
157378687	chr5:157378687:C:T	4.485e-06	-2.20217e-10	-0.846913
157378896	chr5:157378896:T:C	1.95851e-06	-1.54535	-0.130115
157379071	chr5:157379071:A:C	2.94406e-06	-2.20217e-10	-1.26786
157379531	chr5:157379531:C:G	9.08188e-07	-1.58978	-0.854173
157379705	chr5:157379705:C:T	1.17508e-06	-1.56284	-0.623474
157379798	chr5:157379798:G:A	2.70048e-06	-2.20217e-10	-1.35422
157379816	chr5:157379816:A:G	8.25062e-07	-1.6102	-0.92975
157379985	chr5:157379985:G:A	7.5776e-07	-1.40352	-1.22152
157380403	chr5:157380403:C:A	3.41004e-06	-2.20217e-10	-1.12093
157380496	chr5:157380496:CCT:C	5.30518e-06	-2.20217e-10	-0.678967
157380742	chr5:157380742:T:G	6.02969e-07	-1.55662	-1.29692
157380940	chr5:157380940:C:T	3.80777e-06	-2.20217e-10	-1.01061
157381348	chr5:157381348:C:T	2.50004e-06	-1.4081	-0.0232407
157381404	chr5:157381404:G:A	7.29284e-06	-1.02688	0.666118
157381516	chr5:157381516:G:A	4.0372e-06	-1.58543	0.633326
157381926	chr5:157381926:A:G	2.79053e-06	-2.20217e-10	-1.32142
157382042	chr5:157382042:G:A	6.9738e-06	-1.33562	0.93013
157382348	chr5:157382348:G:A	3.41004e-06	-2.20217e-10	-1.12093
157382498	chr5:157382498:A:G	4.51622e-06	-2.20217e-10	-0.839975
157383064	chr5:157383064:C:T	9.25625e-07	-1.60658	-0.818356
157383305	chr5:157383305:C:T	4.48539e-06	-2.20217e-10	-0.846824
157383514	chr5:157383514:C:G	4.93004e-06	-2.20217e-10	-0.752304
157383627	chr5:157383627:C:T	3.17081e-06	-2.20217e-10	-1.19366
157384037	chr5:157384037:A:G	5.69387e-07	-1.60848	-1.30237
157384570	chr5:157384570:C:T	3.41004e-06	-2.20217e-10	-1.12093
157384604	chr5:157384604:C:T	8.98537e-07	-1.58429	-0.870347
157384666	chr5:157384666:G:A	5.75321e-07	-1.61603	-1.28444
157384692	chr5:157384692:C:A	5.2965e-06	-2.20217e-10	-0.680604
157385560	chr5:157385560:C:T	1.4206e-06	-0.707852	-1.28872
157385951	chr5:157385951:T:TCC	2.79042e-06	-2.20217e-10	-1.32146
157386343	chr5:157386343:G:A	6.95487e-06	-2.20217e-10	-0.408209
157386503	chr5:157386503:T:C	8.43164e-07	-1.5473	-0.970943
157386844	chr5:157386844:C:T	2.73864e-06	-2.20217e-10	-1.34019
157386992	chr5:157386992:A:G	2.91984e-06	-2.20217e-10	-1.27612
157387143	chr5:157387143:A:G	2.87948e-06	-2.20217e-10	-1.29004
157387387	chr5:157387387:A:T	3.20327e-06	-2.20217e-10	-1.18348
157388018	chr5:157388018:G:A	8.01909e-06	-2.20217e-10	-0.265826
157388755	chr5:157388755:G:C	2.98628e-06	-1.60123	0.34761
157389513	chr5:157389513:C:T	2.09787e-06	-1.60673	-7.17427e-10
157389793	chr5:157389793:G:A	5.71741e-07	-1.50968	-1.39704
157389851	chr5:157389851:C:T	3.90735e-06	-0.984792	-7.17427e-10
157389887	chr5:157389887:G:C	6.52572e-07	-1.40855	-1.36594
157389995	chr5:157389995:G:A	8.54293e-07	-1.47313	-1.032
157390130	chr5:157390130:C:T	6.03744e-07	-1.50522	-1.34704
157390194	chr5:157390194:G:A	5.56962e-07	-1.53609	-1.39682
157390434	chr5:157390434:G:A	3.53024e-06	-1.08629	-7.17427e-10
157391209	chr5:157391209:T:C	3.252e-06	-2.20217e-10	-1.16838
157391407	chr5:157391407:A:G	2.93475e-06	-2.20217e-10	-1.27103
157391977	chr5:157391977:CTTG:C	3.02409e-06	-2.20217e-10	-1.24104
157392190	chr5:157392190:G:A	2.7744e-06	-2.20217e-10	-1.32721
157392281	chr5:157392281:T:C	3.353e-06	-2.20217e-10	-1.13779
157392335	chr5:157392335:CTCTTT:C	2.82235e-06	-2.20217e-10	-1.31008
157392376	chr5:157392376:A:G	1.84501e-06	-1.27028	-0.464889
157392486	chr5:157392486:C:G	2.60817e-06	-2.20217e-10	-1.389
157392519	chr5:157392519:C:G	2.6087e-06	-2.20217e-10	-1.3888
157392661	chr5:157392661:C:T	1.66457e-06	-1.53609	-0.301991
157393149	chr5:157393149:C:T	2.66412e-06	-2.20217e-10	-1.36778
157393419	chr5:157393419:G:A	2.63261e-06	-2.20217e-10	-1.37967
157393949	chr5:157393949:A:G	2.29761e-06	-0.222818	-1.29296
157394209	chr5:157394209:T:C	1.05606e-06	-0.956993	-1.33611
157394305	chr5:157394305:T:C	2.74023e-06	-1.17783	-0.161782
157394614	chr5:157394614:G:T	2.27629e-06	-0.217734	-1.30737
157394642	chr5:157394642:C:G	2.13726e-06	-1.58813	-7.17427e-10
157395188	chr5:157395188:T:C	2.19338e-06	-0.279714	-1.28249
157395222	chr5:157395222:G:A	2.16711e-06	-0.266514	-1.30774
157395646	chr5:157395646:A:G	3.39105e-06	-1.12651	-7.17427e-10
157395761	chr5:157395761:T:C	2.96952e-06	-2.20217e-10	-1.25925
157395866	chr5:157395866:T:A	1.9411e-06	-1.18918	-0.495221
157396078	chr5:157396078:G:A	1.43304e-05	-2.20217e-10	0.314732
157396084	chr5:157396084:A:C	3.25157e-06	-2.20217e-10	-1.16851
157396299	chr5:157396299:C:T	5.35961e-06	-2.20217e-10	-0.668759
157396310	chr5:157396310:T:C	3.06216e-06	-2.20217e-10	-1.22853
157396531	chr5:157396531:C:T	2.11893e-06	-1.59674	-7.17427e-10
157396634	chr5:157396634:T:C	2.9497e-06	-2.20217e-10	-1.26595
157396654	chr5:157396654:AACAAG:A	2.26933e-06	-1.52817	-7.17427e-10
157396678	chr5:157396678:C:T	6.1936e-06	-2.20217e-10	-0.524134
157396682	chr5:157396682:T:C	9.87758e-07	-1.45535	-0.90462
157397050	chr5:157397050:A:G	2.59003e-06	-2.20217e-10	-1.39598
157397330	chr5:157397330:G:A	3.78553e-06	-2.20217e-10	-1.01646
157397347	chr5:157397347:C:G	2.59392e-06	-2.20217e-10	-1.39448
157397483	chr5:157397483:C:T	1.63202e-05	-2.20217e-10	0.444752
157397538	chr5:157397538:C:T	5.95522e-07	-1.6054	-1.26057
157397996	chr5:157397996:A:G	2.74586e-06	-2.20217e-10	-1.33756
157398716	chr5:157398716:C:A	2.10731e-06	-1.60224	-7.17427e-10
157399150	chr5:157399150:G:C	3.2047e-06	-1.18303	-7.17427e-10
157399371	chr5:157399371:T:C	9.60834e-07	-1.31351	-1.07409
157399723	chr5:157399723:A:C	2.61783e-06	-2.20217e-10	-1.38531
157400366	chr5:157400366:A:G	8.16859e-07	-1.40815	-1.14178
157400774	chr5:157400774:A:C	7.95109e-06	-2.20217e-10	-0.274342
157401002	chr5:157401002:G:A	1.20411e-06	-0.784409	-1.3775
157401137	chr5:157401137:AAACCAGCAG:A	2.89628e-06	-2.20217e-10	-1.28422
157401332	chr5:157401332:C:T	6.63465e-07	-1.56903	-1.1889
157401535	chr5:157401535:T:G	4.17302e-06	-0.91901	-7.17427e-10
157401647	chr5:157401647:A:G	3.23427e-06	-1.17385	-7.17427e-10
157401880	chr5:157401880:T:C	2.85914e-06	-2.20217e-10	-1.29713
157403034	chr5:157403034:T:C	3.95822e-06	-2.20217e-10	-0.971855
157403217	chr5:157403217:A:T	5.30411e-06	-0.679169	-7.17427e-10
157403805	chr5:157403805:G:GT	3.59503e-06	-2.20217e-10	-1.0681
157403857	chr5:157403857:A:G	1.03758e-06	-1.38984	-0.920923
157404189	chr5:157404189:ATTAT:A	3.57324e-06	-2.20217e-10	-1.07418
157404275	chr5:157404275:A:G	6.90881e-07	-1.48245	-1.23499
157404304	chr5:157404304:T:A	5.41789e-07	-1.59759	-1.36294
157404421	chr5:157404421:A:C	1.79247e-05	-2.20217e-10	0.538531
157404736	chr5:157404736:CTA:C	2.58685e-06	-2.20217e-10	-1.39721
157404763	chr5:157404763:G:A	2.58662e-06	-2.20217e-10	-1.3973
157404865	chr5:157404865:C:A	1.06259e-06	-1.47697	-0.809972
157404898	chr5:157404898:G:T	4.6373e-06	-2.20217e-10	-0.813518
157405114	chr5:157405114:A:G	6.64292e-07	-1.42462	-1.33206
157405218	chr5:157405218:A:C	3.17305e-06	-2.20217e-10	-1.19296
157405243	chr5:157405243:A:G	9.75635e-07	-1.35408	-1.01823
157405506	chr5:157405506:G:A	6.70282e-07	-1.413	-1.33471
157405508	chr5:157405508:C:T	2.58986e-06	-2.20217e-10	-1.39605
157405553	chr5:157405553:G:T	6.46446e-07	-1.43973	-1.34418
157405783	chr5:157405783:T:C	1.05486e-06	-1.34369	-0.950555
157405808	chr5:157405808:T:A	5.4588e-07	-1.62307	-1.32994
157405890	chr5:157405890:G:A	5.33141e-07	-1.59809	-1.37853
157406727	chr5:157406727:G:A	3.37805e-06	-2.20217e-10	-1.13035
157406772	chr5:157406772:T:C	5.93644e-07	-1.4977	-1.37143
157407741	chr5:157407741:A:G	3.57213e-06	-2.20217e-10	-1.07449
157408077	chr5:157408077:A:C	4.24052e-06	-0.902965	-7.17427e-10
157408226	chr5:157408226:G:A	7.33305e-07	-1.42775	-1.23009
157408258	chr5:157408258:G:A	2.75869e-06	-2.20217e-10	-1.3329
157408603	chr5:157408603:T:C	5.25395e-07	-1.60246	-1.3888
157408651	chr5:157408651:G:A	3.16929e-06	-1.19414	-7.17427e-10
157408687	chr5:157408687:T:G	2.58837e-06	-2.20217e-10	-1.39662
157408703	chr5:157408703:G:T	5.35981e-07	-1.58512	-1.38618
157408872	chr5:157408872:G:T	6.44489e-07	-1.4508	-1.33614
157408969	chr5:157408969:TAAAG:T	6.32599e-06	-2.20217e-10	-0.502983
157409136	chr5:157409136:A:G	7.57198e-07	-1.49176	-1.13402
157409331	chr5:157409331:A:G	6.34066e-07	-1.46508	-1.33817
157409430	chr5:157409430:T:C	9.54676e-07	-1.3818	-1.01223
157409505	chr5:157409505:G:A	6.29627e-07	-1.46445	-1.34583
157409603	chr5:157409603:C:CAG	9.54477e-06	-2.20217e-10	-0.0916569
157410179	chr5:157410179:C:A	6.44085e-07	-1.44613	-1.34145
157410482	chr5:157410482:G:A	5.59366e-07	-1.57801	-1.35059
157410499	chr5:157410499:G:T	2.08429e-06	-1.61322	-7.17427e-10
157410566	chr5:157410566:C:T	2.67104e-06	-2.20217e-10	-1.36518
157410607	chr5:157410607:T:C	6.70687e-06	-2.20217e-10	-0.444518
157410668	chr5:157410668:G:A	6.24507e-07	-1.58047	-1.23798
157410790	chr5:157410790:A:C	6.28722e-07	-1.57625	-1.23547
157410809	chr5:157410809:C:A	1.03013e-06	-1.61614	-0.701829
157410888	chr5:157410888:A:T	7.21566e-07	-1.49478	-1.17921
157410906	chr5:157410906:C:A	4.34161e-06	-2.20217e-10	-0.879405
157411151	chr5:157411151:G:A	6.42226e-07	-1.4523	-1.33817
157411179	chr5:157411179:A:T	2.58801e-06	-2.20217e-10	-1.39676
157411304	chr5:157411304:A:G	5.45883e-07	-1.59631	-1.35669
157411436	chr5:157411436:C:T	2.64003e-06	-2.20217e-10	-1.37686
157411454	chr5:157411454:G:C	1.49175e-06	-1.46951	-0.478192
157411468	chr5:157411468:T:C	4.66326e-06	-2.20217e-10	-0.807935
157411878	chr5:157411878:C:A	9.47135e-07	-1.37617	-1.0258
157411910	chr5:157411910:C:T	6.4363e-07	-1.45725	-1.33103
157412306	chr5:157412306:A:C	3.64459e-06	-2.20217e-10	-1.05441
157412517	chr5:157412517:A:G	7.0369e-07	-1.4933	-1.20577
157412599	chr5:157412599:G:A	1.01194e-06	-1.38001	-0.955771
157412630	chr5:157412630:T:C	2.73207e-06	-2.20217e-10	-1.34259
157412708	chr5:157412708:G:A	8.02367e-07	-1.44166	-1.12618
157412768	chr5:157412768:T:G	6.18281e-07	-1.5923	-1.23617
157412849	chr5:157412849:A:G	3.25335e-06	-2.20217e-10	-1.16797
157412909	chr5:157412909:A:T	8.13701e-07	-1.42788	-1.12593
157412968	chr5:157412968:A:G	8.12865e-07	-1.44395	-1.11089
157413023	chr5:157413023:G:C	9.17999e-07	-1.43229	-1.00092
157413322	chr5:157413322:T:A	6.16702e-07	-1.59526	-1.23576
157413407	chr5:157413407:T:C	8.05645e-07	-1.42634	-1.13742
157413413	chr5:157413413:G:A	2.06517e-06	-1.62244	-7.17427e-10
157414175	chr5:157414175:A:G	6.87925e-07	-1.52648	-1.19524
157414319	chr5:157414319:A:G	8.12647e-07	-1.43947	-1.11564
157414531	chr5:157414531:G:A	3.24488e-06	-2.20217e-10	-1.17057
157414977	chr5:157414977:G:A	7.24e-07	-1.49248	-1.17814
157415244	chr5:157415244:A:T	6.24472e-07	-1.48141	-1.33709
157415280	chr5:157415280:C:A	2.60354e-06	-2.20217e-10	-1.39078
157415557	chr5:157415557:CAA:C	6.08894e-07	-1.59271	-1.25105
157415807	chr5:157415807:T:C	2.53345e-06	-1.41807	-7.17427e-10
157415903	chr5:157415903:C:T	6.27824e-06	-2.20217e-10	-0.510561
157415996	chr5:157415996:A:C	2.73094e-06	-2.20217e-10	-1.34301
157416023	chr5:157416023:T:A	1.03694e-06	-1.42371	-0.88766
157416149	chr5:157416149:C:T	5.28223e-07	-1.59243	-1.39346
157416171	chr5:157416171:C:A	2.73315e-06	-2.20217e-10	-1.34219
157416254	chr5:157416254:G:A	8.87599e-07	-1.46197	-1.00492
157416307	chr5:157416307:T:C	7.19953e-07	-1.49434	-1.18188
157416516	chr5:157416516:A:C	6.63065e-07	-1.45887	-1.29966
157416519	chr5:157416519:C:T	4.47383e-06	-2.20217e-10	-0.849405
157416739	chr5:157416739:T:C	5.77917e-07	-1.50476	-1.39122
157416921	chr5:157416921:T:A	2.90973e-06	-2.20217e-10	-1.27959
157417121	chr5:157417121:T:C	2.73603e-06	-0.341952	-0.999189
157417198	chr5:157417198:TATAG:T	3.82929e-06	-2.20217e-10	-1.00497
157417594	chr5:157417594:A:G	6.80436e-07	-1.46661	-1.26606
157417637	chr5:157417637:G:A	6.68071e-07	-1.4639	-1.28711
157417984	chr5:157417984:G:A	9.41279e-07	-1.41217	-0.995996
157418011	chr5:157418011:C:A	3.22214e-06	-2.20217e-10	-1.17761
157418166	chr5:157418166:A:G	6.26552e-07	-1.59383	-1.22134
157418475	chr5:157418475:T:C	2.41924e-05	-2.20217e-10	0.838388
157418664	chr5:157418664:G:A	6.30854e-07	-1.59964	-1.20869
157418677	chr5:157418677:C:T	9.30483e-06	-2.20217e-10	-0.117117
157418679	chr5:157418679:C:T	2.12846e-06	-1.59225	-7.17427e-10
157418786	chr5:157418786:C:T	8.945e-07	-1.45246	-1.00668
157419191	chr5:157419191:T:C	6.72721e-07	-1.46691	-1.27716
157419219	chr5:157419219:A:G	1.04502e-06	-1.36298	-0.940638
157419289	chr5:157419289:C:T	4.46895e-06	-2.20217e-10	-0.850496
157419406	chr5:157419406:G:A	7.59348e-07	-1.46629	-1.15666
157419558	chr5:157419558:G:A	2.74126e-06	-2.20217e-10	-1.33923
157419594	chr5:157419594:C:T	6.5523e-07	-1.47627	-1.29414
157419600	chr5:157419600:C:T	4.23877e-06	-2.20217e-10	-0.903378
157419608	chr5:157419608:C:A	5.36787e-07	-1.58352	-1.38629
157419816	chr5:157419816:G:A	5.11205e-07	-1.62134	-1.39729
157420059	chr5:157420059:G:A	2.58718e-06	-2.20217e-10	-1.39708
157420099	chr5:157420099:T:C	8.02043e-07	-1.46463	-1.10361
157420106	chr5:157420106:G:A	5.7951e-07	-1.61814	-1.27509
157420263	chr5:157420263:A:C	6.69598e-07	-1.46432	-1.2844
157420358	chr5:157420358:T:C	1.05478e-06	-1.35914	-0.935178
157420895	chr5:157420895:A:G	7.96031e-07	-1.3543	-1.22146
157421102	chr5:157421102:T:C	4.91019e-06	-2.20217e-10	-0.756338
157421365	chr5:157421365:C:T	6.90581e-07	-1.43563	-1.28224
157421841	chr5:157421841:G:A	6.81351e-07	-1.4545	-1.27683
157422150	chr5:157422150:T:A	5.86465e-06	-2.20217e-10	-0.578708
157422317	chr5:157422317:G:A	5.40775e-06	-0.659818	-7.17427e-10
157422527	chr5:157422527:C:T	6.9249e-07	-1.426	-1.28911
157422714	chr5:157422714:C:A	1.01677e-06	-1.45472	-0.876298
157422931	chr5:157422931:A:G	4.45366e-06	-2.20217e-10	-0.853925
157423198	chr5:157423198:T:C	6.25332e-06	-2.20217e-10	-0.514539
157423310	chr5:157423310:T:G	2.90852e-06	-1.28001	-7.17427e-10
157423575	chr5:157423575:T:C	5.15925e-07	-1.61831	-1.39113
157423657	chr5:157423657:T:G	3.61178e-06	-1.06345	-7.17427e-10
157423672	chr5:157423672:T:C	8.80238e-07	-1.44849	-1.02672
157423683	chr5:157423683:CTCT:C	2.91362e-06	-2.20217e-10	-1.27826
157424016	chr5:157424016:C:T	5.58735e-06	-2.20217e-10	-0.627146
157424504	chr5:157424504:G:A	4.39066e-06	-0.868172	-7.17427e-10
157424591	chr5:157424591:T:C	6.28096e-07	-1.43305	-1.37966
157425044	chr5:157425044:TC:T	5.32552e-06	-0.675141	-7.17427e-10
157425344	chr5:157425344:G:T	5.22238e-07	-1.61173	-1.38555
157425408	chr5:157425408:G:A	9.31876e-07	-1.41361	-1.0046
157425665	chr5:157425665:C:T	9.34938e-07	-1.42679	-0.988136
157425677	chr5:157425677:A:G	7.18034e-07	-1.39667	-1.28222
157425748	chr5:157425748:G:A	5.11306e-07	-1.62112	-1.39732
157425967	chr5:157425967:G:C	7.1638e-07	-1.40418	-1.27702
157426102	chr5:157426102:T:C	2.59252e-06	-2.20217e-10	-1.39502
157426160	chr5:157426160:T:G	3.92799e-06	-0.979523	-7.17427e-10
157426430	chr5:157426430:A:C	2.78564e-06	-2.20217e-10	-1.32317
157426481	chr5:157426481:T:A	2.60411e-06	-2.20217e-10	-1.39056
157426766	chr5:157426766:C:G	9.33997e-07	-1.42022	-0.995713
157426914	chr5:157426914:G:A	6.97696e-07	-1.46198	-1.24564
157427040	chr5:157427040:C:T	4.06207e-06	-0.945959	-7.17427e-10
157427042	chr5:157427042:A:C	2.58699e-06	-2.20217e-10	-1.39716
157427292	chr5:157427292:G:C	1.0486e-06	-1.33794	-0.962253
157427508	chr5:157427508:A:T	7.06794e-07	-1.4209	-1.27377
157427523	chr5:157427523:TG:T	3.35099e-06	-0.919563	-0.218833
157427559	chr5:157427559:C:A	5.74958e-07	-1.60827	-1.29284
157427623	chr5:157427623:T:G	6.85991e-07	-1.44226	-1.28228
157427663	chr5:157427663:G:A	9.75425e-07	-1.42455	-0.94798
157427856	chr5:157427856:T:C	3.39082e-06	-2.20217e-10	-1.12658
157427860	chr5:157427860:G:T	3.39184e-06	-2.20217e-10	-1.12628
157427901	chr5:157427901:G:C	3.36949e-06	-2.20217e-10	-1.13289
157428029	chr5:157428029:C:T	6.70684e-07	-1.45985	-1.28725
157428086	chr5:157428086:T:C	9.74773e-06	-2.20217e-10	-0.0706162
157428429	chr5:157428429:C:T	2.74758e-06	-2.20217e-10	-1.33693
157428519	chr5:157428519:G:A	3.19854e-06	-2.20217e-10	-1.18495
157428679	chr5:157428679:C:A	2.58702e-06	-2.20217e-10	-1.39715
157429053	chr5:157429053:A:G	6.19151e-07	-1.59229	-1.23477
157429062	chr5:157429062:C:T	5.72189e-07	-1.58174	-1.32419
157429123	chr5:157429123:T:A	3.19861e-06	-2.20217e-10	-1.18493
157429288	chr5:157429288:T:C	6.10988e-07	-1.5888	-1.25153
157429458	chr5:157429458:G:A	1.00394e-06	-1.33405	-1.00967
157429478	chr5:157429478:G:T	5.3554e-07	-1.58946	-1.38267
157429880	chr5:157429880:A:C	2.5869e-06	-2.20217e-10	-1.39719
157430211	chr5:157430211:G:A	7.12676e-07	-1.39301	-1.29337
157430266	chr5:157430266:A:C	5.83465e-07	-1.62108	-1.26534
157430561	chr5:157430561:G:A	8.85095e-06	-1.25022	1.08309
157430622	chr5:157430622:T:C	9.4872e-07	-1.35998	-1.04031
157430655	chr5:157430655:A:G	2.06984e-06	-1.62018	-7.17427e-10
157431148	chr5:157431148:G:A	4.41511e-06	-2.20217e-10	-0.862618
157431169	chr5:157431169:T:C	2.71656e-06	-2.20217e-10	-1.34828
157431291	chr5:157431291:G:A	1.07475e-06	-1.31661	-0.95895
157431465	chr5:157431465:T:A	6.93604e-07	-1.45669	-1.25681
157431618	chr5:157431618:C:A	5.36233e-06	-2.20217e-10	-0.668252
157431670	chr5:157431670:C:A	3.71456e-06	-1.03539	-7.17427e-10
157431740	chr5:157431740:TCTA:T	6.82911e-07	-1.43528	-1.29376
157432179	chr5:157432179:C:T	2.53177e-06	-1.41873	-7.17427e-10
157432602	chr5:157432602:G:C	9.74655e-07	-1.38098	-0.992345
157432995	chr5:157432995:A:G	4.61708e-06	-2.20217e-10	-0.817888
157433114	chr5:157433114:C:T	4.63018e-06	-2.20217e-10	-0.815055
157433221	chr5:157433221:A:G	8.27384e-07	-1.40836	-1.12878
157433369	chr5:157433369:G:A	6.91547e-07	-1.42666	-1.28981
157433443	chr5:157433443:A:G	4.62281e-06	-2.20217e-10	-0.816649
157434519	chr5:157434519:G:C	7.38674e-07	-1.43101	-1.21954
157434836	chr5:157434836:A:C	3.74063e-06	-1.0284	-7.17427e-10
157434859	chr5:157434859:A:G	4.03694e-06	-2.20217e-10	-0.952163
157434896	chr5:157434896:G:A	5.37069e-07	-1.60616	-1.36312
157435221	chr5:157435221:A:G	7.08084e-07	-1.38929	-1.30355
157435639	chr5:157435639:C:T	7.26713e-07	-1.38146	-1.28542
157435755	chr5:157435755:T:C	3.78491e-06	-2.20217e-10	-1.01663
157436366	chr5:157436366:T:TC	8.24063e-07	-1.36771	-1.17345
157436578	chr5:157436578:G:A	1.07865e-05	-2.20217e-10	0.0306482
157436817	chr5:157436817:G:A	2.5869e-06	-2.20217e-10	-1.39719
157436873	chr5:157436873:T:C	6.55298e-07	-1.49118	-1.27914
157437938	chr5:157437938:T:C	3.0637e-06	-2.20217e-10	-1.22803
157438782	chr5:157438782:A:C	1.00667e-06	-1.3319	-1.0091
157438829	chr5:157438829:A:G	9.24935e-07	-1.4361	-0.989584
157438831	chr5:157438831:A:G	9.30215e-07	-1.43853	-0.981457
157438835	chr5:157438835:C:T	9.32019e-07	-1.4335	-0.984554
157439252	chr5:157439252:T:C	7.22811e-07	-1.36757	-1.30468
157439350	chr5:157439350:A:G	2.11384e-06	-1.59915	-7.17427e-10
157439361	chr5:157439361:T:C	7.14363e-07	-1.38672	-1.2973
157439433	chr5:157439433:T:C	5.2855e-07	-1.58873	-1.39654
157439807	chr5:157439807:T:C	6.76584e-07	-1.45732	-1.28103
157439884	chr5:157439884:G:C	4.93572e-06	-2.20217e-10	-0.751152
157440055	chr5:157440055:T:C	6.16218e-07	-1.6157	-1.21611
157440102	chr5:157440102:T:C	1.19059e-06	-1.3554	-0.817802
157440153	chr5:157440153:C:T	5.83419e-07	-1.59341	-1.29309
157440838	chr5:157440838:A:G	6.5251e-07	-1.58815	-1.18643
157440867	chr5:157440867:G:A	2.58657e-06	-2.20217e-10	-1.39732
157441028	chr5:157441028:C:T	2.58657e-06	-2.20217e-10	-1.39732
157441216	chr5:157441216:A:C	7.23529e-07	-1.57772	-1.09354
157441421	chr5:157441421:T:C	2.85594e-05	-2.20217e-10	1.00434
157441454	chr5:157441454:T:C	2.73379e-06	-2.20217e-10	-1.34196
157441466	chr5:157441466:G:A	7.06914e-07	-1.59422	-1.10027
157441497	chr5:157441497:A:G	2.61029e-06	-2.20217e-10	-1.38819
157441537	chr5:157441537:TA:T	6.99003e-07	-1.58699	-1.11876
157441815	chr5:157441815:AATT:A	4.69236e-06	-2.20217e-10	-0.801715
157442397	chr5:157442397:T:C	6.06368e-07	-1.60042	-1.2475
157442409	chr5:157442409:A:G	3.84874e-06	-2.20217e-10	-0.999905
157442923	chr5:157442923:A:T	2.80304e-06	-2.20217e-10	-1.31695
157443259	chr5:157443259:G:A	2.1758e-06	-1.57025	-7.17427e-10
157443482	chr5:157443482:C:T	3.34946e-06	-2.20217e-10	-1.13885
157443526	chr5:157443526:T:C	9.98229e-07	-1.42443	-0.924989
157444033	chr5:157444033:G:A	1.06438e-06	-1.24755	-1.0377
157444770	chr5:157444770:G:C	2.10336e-06	-1.2493	-0.354817
157444946	chr5:157444946:C:T	6.32599e-06	-2.20217e-10	-0.502983
157445207	chr5:157445207:T:C	2.13553e-06	-1.25476	-0.334179
157445274	chr5:157445274:G:A	3.7527e-06	-2.20217e-10	-1.02518
157445408	chr5:157445408:C:T	1.61837e-06	-1.23342	-0.632818
157445527	chr5:157445527:A:G	4.46956e-06	-2.20217e-10	-0.850362
157445797	chr5:157445797:C:G	6.4521e-07	-1.62239	-1.16344
157446414	chr5:157446414:G:T	5.18942e-07	-1.60658	-1.39703
157447310	chr5:157447310:AGGTGGGCGGCTGTGTCCCCGCCCT:A	4.78496e-06	-2.20217e-10	-0.782173
157447429	chr5:157447429:A:G	2.20048e-06	-0.248314	-1.31066
157447535	chr5:157447535:T:A	2.59065e-06	-2.20217e-10	-1.39574
157447742	chr5:157447742:A:G	2.90024e-06	-2.20217e-10	-1.28286
157447810	chr5:157447810:A:T	1.20444e-06	-1.28111	-0.880524
157448126	chr5:157448126:C:T	2.75372e-06	-1.3347	-7.17427e-10
157448708	chr5:157448708:G:A	5.44705e-07	-1.59671	-1.35845
157448919	chr5:157448919:T:C	5.36162e-07	-1.57365	-1.39731
157449143	chr5:157449143:A:C	5.78468e-07	-1.56025	-1.33477
157449413	chr5:157449413:G:T	8.55312e-07	-1.34152	-1.16242
157449776	chr5:157449776:C:T	6.53481e-07	-1.5529	-1.22019
157450228	chr5:157450228:G:A	8.65987e-07	-1.33301	-1.15852
157450845	chr5:157450845:A:G	7.03761e-07	-1.38112	-1.31785
157450895	chr5:157450895:T:C	5.94432e-07	-1.54584	-1.32196
157450990	chr5:157450990:T:C	4.18042e-06	-2.20217e-10	-0.917238
157450994	chr5:157450994:G:A	7.05901e-07	-1.3779	-1.31803
157451298	chr5:157451298:C:T	2.64185e-06	-2.20217e-10	-1.37617
157451624	chr5:157451624:A:C	5.26913e-07	-1.59124	-1.39713
157451917	chr5:157451917:A:G	3.91895e-06	-2.20217e-10	-0.981826
157452719	chr5:157452719:C:T	8.18173e-07	-1.39338	-1.15496
157453513	chr5:157453513:G:A	6.77203e-07	-1.53417	-1.20326
157453717	chr5:157453717:G:A	4.88879e-06	-2.20217e-10	-0.760707
157454247	chr5:157454247:G:A	7.10931e-07	-1.4853	-1.20353
157454281	chr5:157454281:G:A	7.18192e-06	-2.20217e-10	-0.376084
157454464	chr5:157454464:C:T	4.91041e-06	-2.20217e-10	-0.756293
157454539	chr5:157454539:C:A	8.26232e-07	-1.4913	-1.04723
157454845	chr5:157454845:G:A	8.37737e-07	-1.45988	-1.06482
157454878	chr5:157454878:G:A	5.11925e-06	-2.20217e-10	-0.714642
157454945	chr5:157454945:G:A	3.06909e-06	-2.20217e-10	-1.22627
157454954	chr5:157454954:T:C	5.16969e-07	-1.62175	-1.38568
157455415	chr5:157455415:G:A	2.42816e-06	-1.46052	-7.17427e-10
157455437	chr5:157455437:T:C	6.70067e-07	-1.5668	-1.18123
157455626	chr5:157455626:C:T	5.56959e-07	-1.61645	-1.31646
157456131	chr5:157456131:T:C	8.29315e-06	-0.0824447	-0.149777
157456328	chr5:157456328:G:A	5.34164e-07	-1.5956	-1.3791
157456716	chr5:157456716:C:T	1.2305e-06	-0.743002	-1.39723
157457306	chr5:157457306:C:A	4.43955e-06	-0.857099	-7.17427e-10
157457427	chr5:157457427:C:T	3.01171e-06	-2.20217e-10	-1.24514
157458062	chr5:157458062:G:A	1.90608e-05	-2.20217e-10	0.599983
157458466	chr5:157458466:C:T	2.62257e-06	-2.20217e-10	-1.3835
157458669	chr5:157458669:C:G	7.17423e-07	-1.59847	-1.08127
157459690	chr5:157459690:C:T	5.45221e-07	-1.60513	-1.34908
157459705	chr5:157459705:A:G	6.30223e-07	-1.61881	-1.19052
157459811	chr5:157459811:G:C	6.91822e-07	-1.6162	-1.09988
157459842	chr5:157459842:A:G	5.21781e-07	-1.61631	-1.38185
157459885	chr5:157459885:C:T	8.00665e-07	-1.61677	-0.953198
157460125	chr5:157460125:A:G	5.85583e-07	-1.53123	-1.35157
157460209	chr5:157460209:C:T	3.97204e-06	-2.20217e-10	-0.96837
157460381	chr5:157460381:C:G	2.29306e-06	-1.51776	-7.17427e-10
157460453	chr5:157460453:G:C	2.69862e-06	-2.20217e-10	-1.35491
157460465	chr5:157460465:G:A	5.97183e-07	-1.62299	-1.24019
157461093	chr5:157461093:TG:T	7.30996e-07	-1.48989	-1.17111
157461250	chr5:157461250:T:C	5.22953e-07	-1.59875	-1.39717
157461379	chr5:157461379:C:G	6.18087e-07	-1.50931	-1.31947
157461882	chr5:157461882:T:C	2.59021e-06	-2.20217e-10	-1.39591
157462211	chr5:157462211:C:T	5.30274e-07	-1.60659	-1.37543
157462242	chr5:157462242:G:T	3.7166e-06	-2.20217e-10	-1.03484
157462247	chr5:157462247:T:C	2.04633e-05	-2.20217e-10	0.670983
157462258	chr5:157462258:G:C	1.32313e-05	-2.20217e-10	0.234933
157462477	chr5:157462477:C:A	5.18317e-07	-1.6226	-1.38222
157462690	chr5:157462690:C:T	5.61077e-07	-1.60404	-1.32151
157462797	chr5:157462797:T:C	9.55544e-06	-0.0905405	-7.17427e-10
```
