## Supplementary material for "Characterization of shared and ancestry-specific signals driving complex traits using multi-ancestry fine-mapping": susiex_nc3.cs80.snp

```
BP	SNP	PIP(CS1)	LogBF(CS1,Pop1)	LogBF(CS1,Pop2)
156068097	chr5:156068097:T:C	1.06032e-05	-0.030476	-7.17427e-10
156068122	chr5:156068122:TTTATG:T	5.81282e-06	-0.294514	-0.337055
156068201	chr5:156068201:C:T	3.68031e-06	-2.20217e-10	-1.08864
156068220	chr5:156068220:C:T	2.3226e-06	-0.165021	-1.38393
156068481	chr5:156068481:C:T	2.72967e-06	-2.20217e-10	-1.38746
156068575	chr5:156068575:G:A	4.58425e-06	-0.459469	-0.409542
156068595	chr5:156068595:G:A	9.97787e-07	-1.61455	-0.779303
156068678	chr5:156068678:G:A	2.70476e-06	-2.20217e-10	-1.39662
156068692	chr5:156068692:C:T	2.34645e-06	-0.290262	-1.24847
156068799	chr5:156068799:C:T	2.30352e-06	-0.160416	-1.39678
156069151	chr5:156069151:G:T	2.81029e-06	-1.35835	-7.17427e-10
156069489	chr5:156069489:A:G	6.83293e-06	-0.536218	0.0663346
156069505	chr5:156069505:C:T	2.87747e-06	-2.20217e-10	-1.33472
156069506	chr5:156069506:G:A	8.24927e-07	-1.5048	-1.0793
156069761	chr5:156069761:GAATGAA:G	2.89308e-06	-0.666211	-0.663103
156069782	chr5:156069782:T:C	3.87238e-06	-0.857933	-0.179833
156069845	chr5:156069845:C:T	3.582e-06	-0.104942	-1.01077
156069853	chr5:156069853:G:C	2.31839e-06	-0.15395	-1.39681
156070016	chr5:156070016:T:G	2.98845e-06	-0.175711	-1.12117
156070316	chr5:156070316:A:G	4.3765e-06	-2.20217e-10	-0.915387
156070409	chr5:156070409:T:C	3.0623e-06	-2.20217e-10	-1.27247
156070420	chr5:156070420:T:C	7.45266e-06	-2.20217e-10	-0.383065
156070561	chr5:156070561:G:A	4.03412e-06	-0.459249	-0.5376
156070605	chr5:156070605:G:A	3.8645e-06	-1.0398	-7.17427e-10
156070669	chr5:156070669:C:T	3.43594e-06	-2.20217e-10	-1.15734
156070687	chr5:156070687:A:C	3.38289e-06	-2.20217e-10	-1.17291
156070873	chr5:156070873:A:T	2.3601e-06	-0.163014	-1.36992
156070892	chr5:156070892:C:G	2.72862e-06	-2.20217e-10	-1.38784
156070948	chr5:156070948:A:G	2.72279e-06	-2.20217e-10	-1.38998
156071137	chr5:156071137:C:G	2.72957e-06	-2.20217e-10	-1.38749
156071266	chr5:156071266:T:G	2.51567e-06	-1.4691	-7.17427e-10
156071319	chr5:156071319:T:G	2.75628e-06	-2.20217e-10	-1.37776
156071696	chr5:156071696:C:A	1.38835e-06	-0.808726	-1.25479
156071977	chr5:156071977:T:G	3.31153e-05	-2.20217e-10	1.10836
156072050	chr5:156072050:A:G	2.15435e-06	-0.563716	-1.06043
156072257	chr5:156072257:A:T	6.12715e-07	-1.56245	-1.31905
156072298	chr5:156072298:C:T	1.02497e-06	-1.60552	-0.761456
156073532	chr5:156073532:T:C	2.10349e-06	-0.264205	-1.38384
156073586	chr5:156073586:C:G	2.78162e-06	-2.20217e-10	-1.3686
156073615	chr5:156073615:T:C	2.84404e-06	-2.20217e-10	-1.34641
156073621	chr5:156073621:A:G	5.82123e-07	-1.60411	-1.3286
156073637	chr5:156073637:A:G	4.00544e-06	-0.547418	-0.456566
156073675	chr5:156073675:G:A	3.64123e-06	-1.07753	-0.0217866
156073700	chr5:156073700:T:G	2.84404e-06	-2.20217e-10	-1.34641
156073834	chr5:156073834:T:C	3.47538e-06	-1.10313	-0.0428061
156073982	chr5:156073982:G:A	2.39153e-06	-0.140948	-1.37875
156073984	chr5:156073984:G:A	2.71758e-06	-2.20217e-10	-1.39189
156074015	chr5:156074015:A:G	2.85135e-06	-2.20217e-10	-1.34384
156074037	chr5:156074037:G:A	2.96788e-06	-1.11581	-0.187981
156074116	chr5:156074116:G:T	8.17773e-06	-2.20217e-10	-0.290222
156074295	chr5:156074295:G:T	2.80235e-06	-2.20217e-10	-1.36118
156074409	chr5:156074409:T:A	3.63727e-06	-1.10271	0.0023037
156074428	chr5:156074428:A:G	2.41899e-06	-0.127637	-1.38065
156074480	chr5:156074480:GA:G	3.73075e-06	-1.06119	-0.0138361
156074482	chr5:156074482:A:C	3.73547e-06	-1.05993	-0.0138361
156074564	chr5:156074564:G:A	3.69868e-06	-0.0665804	-1.01708
156074638	chr5:156074638:C:T	6.45989e-07	-1.4988	-1.32981
156074819	chr5:156074819:G:A	2.84404e-06	-2.20217e-10	-1.34641
156075080	chr5:156075080:G:A	1.57349e-06	-1.46418	-0.474159
156075091	chr5:156075091:C:A	2.84266e-06	-2.20217e-10	-1.3469
156075317	chr5:156075317:T:A	5.94715e-07	-1.59593	-1.31538
156075647	chr5:156075647:A:G	8.91707e-06	-2.20217e-10	-0.203669
156075693	chr5:156075693:A:C	9.19314e-06	-2.20217e-10	-0.173179
156076097	chr5:156076097:A:G	4.08292e-06	-2.20217e-10	-0.984823
156076111	chr5:156076111:G:A	3.6729e-05	-2.20217e-10	1.21193
156076672	chr5:156076672:T:G	2.7118e-06	-2.20217e-10	-1.39402
156076791	chr5:156076791:G:C	2.7118e-06	-2.20217e-10	-1.39402
156076803	chr5:156076803:T:C	2.70739e-06	-2.20217e-10	-1.39565
156076972	chr5:156076972:G:A	1.56968e-06	-1.45421	-0.486558
156076977	chr5:156076977:A:G	2.76606e-06	-2.20217e-10	-1.37421
156077230	chr5:156077230:C:T	2.76615e-06	-2.20217e-10	-1.37418
156077240	chr5:156077240:T:C	1.45008e-06	-1.50178	-0.518237
156077316	chr5:156077316:A:G	1.46017e-06	-1.47692	-0.536161
156077395	chr5:156077395:G:A	1.11725e-06	-1.62247	-0.658294
156077507	chr5:156077507:T:C	2.37275e-06	-0.172086	-1.3555
156077569	chr5:156077569:T:C	3.6215e-06	-1.09	-0.014752
156077579	chr5:156077579:A:G	3.83172e-06	-2.20217e-10	-1.04832
156078066	chr5:156078066:T:C	3.12817e-06	-1.07213	-0.179062
156078342	chr5:156078342:C:T	3.08365e-06	-1.17528	-0.0902439
156078522	chr5:156078522:T:A	2.94539e-06	-1.3114	-7.17427e-10
156078526	chr5:156078526:T:A	4.0344e-06	-2.20217e-10	-0.996778
156078541	chr5:156078541:A:C	2.46122e-06	-1.49098	-7.17427e-10
156078884	chr5:156078884:C:T	3.4834e-06	-1.07584	-0.0677846
156079143	chr5:156079143:G:A	6.266e-07	-1.59008	-1.269
156079376	chr5:156079376:T:C	2.38143e-05	1.43189	-0.653246
156079422	chr5:156079422:A:G	3.06939e-06	-1.15081	-0.119347
156079426	chr5:156079426:A:G	2.84165e-06	-2.20217e-10	-1.34725
156079557	chr5:156079557:C:T	3.83172e-06	-2.20217e-10	-1.04832
156079678	chr5:156079678:C:T	2.73e-06	-2.20217e-10	-1.38733
156079776	chr5:156079776:TC:T	2.7795e-06	-1.36937	-7.17427e-10
156080011	chr5:156080011:G:C	3.62302e-06	-1.09109	-0.0132402
156080511	chr5:156080511:G:A	4.55644e-06	-2.20217e-10	-0.875094
156080570	chr5:156080570:G:A	3.46895e-06	-1.14183	-0.00595883
156080949	chr5:156080949:C:T	8.17773e-06	-2.20217e-10	-0.290222
156081175	chr5:156081175:TAA:T	2.80542e-06	-2.20217e-10	-1.36008
156081256	chr5:156081256:C:T	5.37495e-06	-2.20217e-10	-0.709887
156081691	chr5:156081691:A:G	2.70531e-06	-2.20217e-10	-1.39642
156082002	chr5:156082002:A:G	2.70324e-06	-2.20217e-10	-1.39719
156082350	chr5:156082350:C:A	4.80468e-06	-0.822046	-7.17427e-10
156082827	chr5:156082827:A:G	2.30432e-06	-1.55685	-7.17427e-10
156082880	chr5:156082880:T:C	3.68272e-06	0.279047	-1.36703
156083514	chr5:156083514:C:T	3.17998e-06	-1.55389	0.319127
156083563	chr5:156083563:G:A	3.35203e-06	-1.45471	0.272638
156084118	chr5:156084118:C:T	4.31603e-06	-2.20217e-10	-0.929301
156084252	chr5:156084252:C:T	1.48984e-06	-1.0762	-0.91677
156084443	chr5:156084443:A:T	5.87242e-06	-2.20217e-10	-0.62137
156084476	chr5:156084476:T:C	1.25014e-06	-1.20051	-0.967869
156084489	chr5:156084489:C:T	2.70296e-06	-2.20217e-10	-1.39729
156084805	chr5:156084805:A:C	3.54677e-06	-2.20217e-10	-1.1256
156084847	chr5:156084847:C:A	3.82553e-06	-2.20217e-10	-1.04994
156085233	chr5:156085233:G:A	2.32788e-06	-1.54668	-7.17427e-10
156085955	chr5:156085955:G:A	3.79347e-06	-2.20217e-10	-1.05836
156086045	chr5:156086045:T:C	2.33626e-06	-1.54308	-7.17427e-10
156086050	chr5:156086050:A:T	1.08505e-05	-2.20217e-10	-0.00742254
156086056	chr5:156086056:G:A	2.28633e-06	-1.56469	-7.17427e-10
156086837	chr5:156086837:G:T	1.60198e-06	-1.38366	-0.536735
156086963	chr5:156086963:T:A	3.79561e-06	-1.05779	-7.17427e-10
156088160	chr5:156088160:C:A	1.08505e-05	-2.20217e-10	-0.00742254
156088358	chr5:156088358:T:C	2.30309e-06	-1.55738	-7.17427e-10
156088359	chr5:156088359:T:C	2.79504e-06	-2.20217e-10	-1.36379
156088601	chr5:156088601:G:A	3.061e-06	-1.2729	-7.17427e-10
156088656	chr5:156088656:T:C	2.39584e-06	-0.822585	-0.695318
156088793	chr5:156088793:G:A	2.25734e-06	-0.954642	-0.622807
156090157	chr5:156090157:A:C	1.82755e-06	-1.30431	-0.484349
156090351	chr5:156090351:G:A	2.83937e-06	-2.20217e-10	-1.34806
156090425	chr5:156090425:C:T	2.28496e-06	-1.56529	-7.17427e-10
156090866	chr5:156090866:G:A	6.55733e-07	-1.52445	-1.28919
156090930	chr5:156090930:T:C	1.07639e-05	-0.015436	-7.17427e-10
156090940	chr5:156090940:T:C	2.09454e-05	-2.20217e-10	0.650282
156091295	chr5:156091295:G:A	6.44791e-07	-1.61494	-1.21552
156091464	chr5:156091464:G:A	1.79983e-06	-1.38607	-0.417876
156092789	chr5:156092789:G:A	1.66584e-06	-1.42595	-0.455353
156092807	chr5:156092807:G:T	1.08375e-05	-2.20217e-10	-0.00862062
156092899	chr5:156092899:G:A	1.66235e-06	-1.41878	-0.464623
156092923	chr5:156092923:T:G	1.69072e-06	-1.01644	-0.850046
156093031	chr5:156093031:C:T	1.08505e-05	-2.20217e-10	-0.00742254
156093998	chr5:156093998:G:A	2.53174e-06	-1.1046	-0.358127
156094312	chr5:156094312:C:T	2.70299e-06	-2.20217e-10	-1.39728
156094412	chr5:156094412:C:T	2.02132e-06	-1.40016	-0.287729
156094501	chr5:156094501:C:A	1.16768e-06	-1.2122	-1.02442
156094585	chr5:156094585:G:A	4.44199e-06	-1.37968	0.479142
156094821	chr5:156094821:C:T	3.07571e-06	-1.09536	-0.172743
156094879	chr5:156094879:T:C	2.33085e-06	-1.5454	-7.17427e-10
156095167	chr5:156095167:ACTTTGCACAAC:A	2.86695e-06	-2.20217e-10	-1.33839
156095559	chr5:156095559:A:G	4.42613e-06	-1.39665	0.49254
156095981	chr5:156095981:A:C	2.3275e-06	-1.54684	-7.17427e-10
156096383	chr5:156096383:G:T	4.88781e-06	-2.20217e-10	-0.804891
156096895	chr5:156096895:A:C	2.16692e-06	-1.61833	-7.17427e-10
156097212	chr5:156097212:G:A	2.13295e-06	-0.888916	-0.745215
156097328	chr5:156097328:A:G	2.19192e-05	-2.20217e-10	0.695729
156097411	chr5:156097411:C:T	2.86918e-06	-2.20217e-10	-1.33761
156097618	chr5:156097618:G:A	8.04257e-06	-0.306887	-7.17427e-10
156098437	chr5:156098437:A:G	2.71018e-06	-2.20217e-10	-1.39462
156098614	chr5:156098614:TA:T	8.93953e-06	-2.20217e-10	-0.201154
156098616	chr5:156098616:TA:T	9.63673e-06	-2.20217e-10	-0.126055
156099047	chr5:156099047:A:G	3.15687e-06	-2.20217e-10	-1.24205
156099121	chr5:156099121:T:C	1.46218e-05	0.290874	-7.17427e-10
156099144	chr5:156099144:C:T	2.89019e-06	-2.20217e-10	-1.33031
156099293	chr5:156099293:G:A	2.79627e-06	-2.20217e-10	-1.36335
156099496	chr5:156099496:C:T	2.38894e-06	-1.52079	-7.17427e-10
156099709	chr5:156099709:T:C	1.95624e-06	-1.00624	-0.714371
156099897	chr5:156099897:A:G	3.18522e-06	-0.936057	-0.297059
156099923	chr5:156099923:AT:A	1.80835e-06	-1.2173	-0.581923
156100266	chr5:156100266:C:T	1.06487e-05	-2.20217e-10	-0.0261955
156101024	chr5:156101024:C:T	4.1972e-06	-1.56155	0.604331
156101075	chr5:156101075:T:C	5.25643e-06	-1.38993	0.65775
156101215	chr5:156101215:C:T	3.04302e-06	-1.18345	-0.095341
156101728	chr5:156101728:A:G	9.14059e-07	-1.36896	-1.11254
156102898	chr5:156102898:G:T	1.50608e-06	-1.19403	-0.788096
156103189	chr5:156103189:T:C	5.45132e-06	-0.695778	-7.17427e-10
156103213	chr5:156103213:G:A	1.71615e-06	-1.07884	-0.772714
156103347	chr5:156103347:TGACATTACAA:T	1.136e-06	-1.03388	-1.23024
156103446	chr5:156103446:A:T	1.7793e-05	-2.20217e-10	0.487168
156103450	chr5:156103450:CTTCTCAG:C	1.93787e-05	-2.20217e-10	0.572539
156103969	chr5:156103969:A:G	2.25549e-06	-1.57827	-7.17427e-10
156104350	chr5:156104350:A:G	8.07051e-06	-0.30342	-7.17427e-10
156104544	chr5:156104544:AC:A	3.39594e-06	-2.20217e-10	-1.16906
156105133	chr5:156105133:C:T	5.39253e-06	-2.20217e-10	-0.706622
156105450	chr5:156105450:C:T	5.25023e-06	-1.27828	0.544919
156105725	chr5:156105725:G:A	9.38025e-07	-1.39424	-1.06138
156105783	chr5:156105783:T:A	1.72939e-06	-1.15088	-0.692987
156105984	chr5:156105984:G:A	2.83259e-06	-1.35044	-7.17427e-10
156107699	chr5:156107699:C:T	3.45124e-06	-2.20217e-10	-1.1529
156108328	chr5:156108328:T:G	2.70978e-06	-2.20217e-10	-1.39477
156108399	chr5:156108399:T:C	4.37753e-06	-2.20217e-10	-0.915153
156108880	chr5:156108880:A:C	2.34165e-06	-1.54078	-7.17427e-10
156109368	chr5:156109368:G:A	2.78549e-06	-2.20217e-10	-1.36721
156110025	chr5:156110025:A:G	2.36413e-06	-1.53123	-7.17427e-10
156110203	chr5:156110203:C:T	1.84943e-06	-0.748585	-1.02817
156110346	chr5:156110346:G:A	1.72854e-06	-1.21979	-0.624563
156110600	chr5:156110600:G:A	2.91004e-06	-2.20217e-10	-1.32347
156110888	chr5:156110888:T:A	2.80024e-06	-2.20217e-10	-1.36193
156111165	chr5:156111165:C:T	1.65095e-06	-0.890535	-0.99975
156111350	chr5:156111350:C:G	1.661e-06	-1.28689	-0.597324
156111438	chr5:156111438:G:A	2.16067e-06	-1.62122	-7.17427e-10
156111665	chr5:156111665:GAGAA:G	2.4502e-06	-0.969588	-0.52588
156111676	chr5:156111676:G:A	5.90615e-06	-2.20217e-10	-0.615642
156111697	chr5:156111697:C:T	2.80361e-06	-2.20217e-10	-1.36073
156111768	chr5:156111768:G:C	2.32657e-06	-1.54724	-7.17427e-10
156112423	chr5:156112423:T:TCC	4.18866e-06	-2.20217e-10	-0.959254
156112424	chr5:156112424:T:C	4.18866e-06	-2.20217e-10	-0.959254
156113096	chr5:156113096:TC:T	9.18271e-07	-1.40672	-1.07018
156113301	chr5:156113301:G:A	1.58496e-06	-1.23334	-0.69774
156113319	chr5:156113319:T:C	2.73015e-06	-2.20217e-10	-1.38728
156113354	chr5:156113354:G:A	1.72733e-06	-0.84635	-0.998708
156113864	chr5:156113864:T:C	2.9202e-06	-1.31998	-7.17427e-10
156113967	chr5:156113967:T:C	2.79507e-06	-2.20217e-10	-1.36378
156115400	chr5:156115400:A:G	2.80744e-06	-2.20217e-10	-1.35936
156115417	chr5:156115417:G:T	2.81106e-06	-2.20217e-10	-1.35807
156115614	chr5:156115614:G:A	3.2965e-06	-2.20217e-10	-1.19878
156115881	chr5:156115881:T:C	3.38926e-06	-2.20217e-10	-1.17102
156116352	chr5:156116352:A:G	1.18623e-05	0.930374	-0.848649
156116941	chr5:156116941:T:C	2.34174e-06	-1.54074	-7.17427e-10
156118268	chr5:156118268:T:C	2.28922e-06	-1.12837	-0.435051
156118302	chr5:156118302:A:T	2.7944e-06	-2.20217e-10	-1.36402
156118554	chr5:156118554:A:T	1.68706e-06	-1.19611	-0.67254
156118560	chr5:156118560:A:G	3.34688e-06	-1.18361	-7.17427e-10
156118966	chr5:156118966:T:C	6.36873e-06	-2.20217e-10	-0.540236
156119787	chr5:156119787:T:A	2.91004e-06	-2.20217e-10	-1.32347
156119840	chr5:156119840:G:A	9.36003e-07	-1.06757	-1.3902
156119914	chr5:156119914:C:T	2.79809e-06	-2.20217e-10	-1.3627
156120110	chr5:156120110:A:G	2.83356e-06	-0.941016	-0.409088
156120404	chr5:156120404:G:A	2.77524e-06	-2.20217e-10	-1.3709
156120668	chr5:156120668:T:G	2.70393e-06	-2.20217e-10	-1.39693
156120995	chr5:156120995:C:A	2.64609e-06	-1.06428	-0.354269
156121028	chr5:156121028:C:T	3.40935e-06	-2.20217e-10	-1.16511
156122624	chr5:156122624:G:A	2.28361e-06	-1.56588	-7.17427e-10
156123524	chr5:156123524:C:T	1.79065e-06	-1.48862	-0.320437
156123831	chr5:156123831:T:C	2.88069e-06	-2.20217e-10	-1.3336
156124575	chr5:156124575:C:T	2.15832e-06	-0.984399	-0.637907
156124649	chr5:156124649:C:A	2.33087e-06	-1.5454	-7.17427e-10
156124731	chr5:156124731:G:A	2.08323e-06	-1.00733	-0.650386
156125075	chr5:156125075:A:G	2.76146e-06	-2.20217e-10	-1.37588
156125081	chr5:156125081:T:C	3.70697e-06	-2.20217e-10	-1.08142
156125096	chr5:156125096:T:C	2.13952e-05	-2.20217e-10	0.67153
156125215	chr5:156125215:G:A	1.69907e-06	-1.33866	-0.522895
156125576	chr5:156125576:T:C	2.84125e-06	-1.07888	-0.268509
156126512	chr5:156126512:A:G	2.76174e-06	-2.20217e-10	-1.37577
156127065	chr5:156127065:A:G	3.94318e-06	-1.01965	-7.17427e-10
156127310	chr5:156127310:C:T	3.37636e-06	-0.516906	-0.657932
156127676	chr5:156127676:A:G	2.79543e-06	-2.20217e-10	-1.36365
156127734	chr5:156127734:G:C	2.80203e-06	-2.20217e-10	-1.36129
156128446	chr5:156128446:A:G	3.95004e-06	-2.20217e-10	-1.01791
156128542	chr5:156128542:C:T	5.04642e-06	-0.772958	-7.17427e-10
156128557	chr5:156128557:G:A	6.01264e-06	-2.20217e-10	-0.597773
156128680	chr5:156128680:G:A	1.51381e-06	-0.599236	-1.37777
156129386	chr5:156129386:C:T	2.94123e-06	-2.20217e-10	-1.31281
156129499	chr5:156129499:A:G	3.80367e-06	-2.20217e-10	-1.05567
156129602	chr5:156129602:A:G	3.78123e-06	-2.20217e-10	-1.06159
156129662	chr5:156129662:A:C	3.57404e-06	-2.20217e-10	-1.11794
156129855	chr5:156129855:G:A	2.70739e-06	-2.20217e-10	-1.39565
156130362	chr5:156130362:C:T	3.62149e-06	-2.20217e-10	-1.10475
156130477	chr5:156130477:A:G	6.36873e-06	-2.20217e-10	-0.540236
156130608	chr5:156130608:C:T	3.79944e-05	1.2458	-7.17427e-10
156130836	chr5:156130836:C:T	1.43932e-06	-1.56353	-0.463934
156131016	chr5:156131016:A:T	1.20566e-06	-1.17364	-1.03096
156131028	chr5:156131028:C:A	2.74971e-06	-2.20217e-10	-1.38014
156131294	chr5:156131294:T:C	2.70642e-06	-2.20217e-10	-1.39601
156131453	chr5:156131453:G:A	2.32803e-06	-1.54661	-7.17427e-10
156131479	chr5:156131479:G:A	4.20967e-06	-2.20217e-10	-0.954253
156131675	chr5:156131675:T:C	7.16547e-07	-1.34623	-1.37872
156131942	chr5:156131942:C:T	9.19023e-07	-1.58678	-0.889301
156132086	chr5:156132086:C:T	2.70586e-06	-2.20217e-10	-1.39622
156132366	chr5:156132366:T:C	3.29551e-06	-2.20217e-10	-1.19908
156132578	chr5:156132578:T:C	2.98041e-06	-2.20217e-10	-1.29957
156132624	chr5:156132624:A:G	9.84681e-07	-1.18715	-1.21993
156132990	chr5:156132990:T:C	2.70317e-06	-2.20217e-10	-1.39721
156133125	chr5:156133125:G:A	2.71463e-06	-2.20217e-10	-1.39298
156134206	chr5:156134206:C:T	4.05832e-06	-2.20217e-10	-0.990867
156134326	chr5:156134326:C:T	3.62321e-06	-1.10428	-7.17427e-10
156134359	chr5:156134359:G:A	3.86619e-06	-2.20217e-10	-1.03937
156134424	chr5:156134424:C:T	7.77464e-07	-1.24637	-1.39698
156134579	chr5:156134579:A:G	3.57655e-06	-2.20217e-10	-1.11724
156134730	chr5:156134730:G:A	2.75924e-06	-2.20217e-10	-1.37668
156134798	chr5:156134798:G:A	2.56616e-06	-1.03219	-0.41704
156134826	chr5:156134826:C:T	2.71759e-06	-2.20217e-10	-1.39189
156135401	chr5:156135401:T:C	3.13464e-05	1.05346	-7.17427e-10
156135503	chr5:156135503:C:T	2.73917e-06	-2.20217e-10	-1.38398
156135589	chr5:156135589:C:G	2.76956e-06	-2.20217e-10	-1.37295
156135598	chr5:156135598:CT:C	3.63931e-06	-2.20217e-10	-1.09984
156135601	chr5:156135601:T:A	3.75208e-06	-2.20217e-10	-1.06932
156135824	chr5:156135824:C:A	5.1137e-06	-2.20217e-10	-0.759714
156136013	chr5:156136013:G:A	7.33915e-07	-1.62059	-1.08041
156136020	chr5:156136020:C:T	2.31624e-06	-1.55169	-7.17427e-10
156137010	chr5:156137010:AG:A	1.08106e-06	-1.33996	-0.973736
156137107	chr5:156137107:A:C	2.31237e-06	-1.55336	-7.17427e-10
156137193	chr5:156137193:T:G	2.34022e-06	-1.54139	-7.17427e-10
156137379	chr5:156137379:C:A	3.20541e-06	-2.20217e-10	-1.2268
156137780	chr5:156137780:T:C	3.97013e-06	-2.20217e-10	-1.01284
156137942	chr5:156137942:T:C	4.08928e-06	-2.20217e-10	-0.983269
156138053	chr5:156138053:G:T	2.5773e-06	-1.4449	-7.17427e-10
156138726	chr5:156138726:T:C	2.34651e-06	-1.53871	-7.17427e-10
156138816	chr5:156138816:A:G	1.1644e-06	-1.17471	-1.06472
156138861	chr5:156138861:T:C	2.72388e-06	-2.20217e-10	-1.38958
156139029	chr5:156139029:A:G	2.32113e-06	-1.54958	-7.17427e-10
156139198	chr5:156139198:T:A	2.71389e-06	-2.20217e-10	-1.39325
156139202	chr5:156139202:T:A	2.35335e-06	-1.5358	-7.17427e-10
156139212	chr5:156139212:A:G	2.38522e-06	-1.52234	-7.17427e-10
156139469	chr5:156139469:T:TA	1.05292e-05	-2.20217e-10	-0.0374825
156139534	chr5:156139534:T:G	9.18055e-07	-1.15495	-1.32219
156139699	chr5:156139699:T:C	2.33584e-06	-1.54326	-7.17427e-10
156139705	chr5:156139705:G:A	2.39313e-06	-1.51903	-7.17427e-10
156139787	chr5:156139787:G:A	3.35001e-06	-2.20217e-10	-1.18267
156139914	chr5:156139914:G:A	4.10152e-06	-0.148964	-0.831314
156139954	chr5:156139954:T:C	4.16759e-06	-0.240518	-0.72378
156140017	chr5:156140017:G:A	3.96881e-06	-2.20217e-10	-1.01317
156140057	chr5:156140057:A:G	2.71365e-06	-2.20217e-10	-1.39334
156140409	chr5:156140409:G:A	2.33478e-06	-1.54372	-7.17427e-10
156140759	chr5:156140759:A:G	2.24669e-06	-1.58218	-7.17427e-10
156140996	chr5:156140996:G:A	2.74872e-06	-2.20217e-10	-1.3805
156141229	chr5:156141229:G:A	3.77985e-06	-2.20217e-10	-1.06195
156141257	chr5:156141257:G:A	2.85651e-06	-2.20217e-10	-1.34204
156141288	chr5:156141288:CAG:C	3.30732e-06	-2.20217e-10	-1.1955
156141328	chr5:156141328:G:A	2.23585e-05	-2.20217e-10	0.715569
156141583	chr5:156141583:A:G	1.04088e-05	-2.20217e-10	-0.0489843
156141917	chr5:156141917:GT:G	2.29365e-06	-1.56149	-7.17427e-10
156142023	chr5:156142023:G:A	2.95358e-06	-1.30862	-7.17427e-10
156142201	chr5:156142201:T:C	2.77488e-06	-2.20217e-10	-1.37103
156142777	chr5:156142777:A:T	2.28201e-06	-1.56658	-7.17427e-10
156143491	chr5:156143491:G:A	2.28738e-06	-1.56423	-7.17427e-10
156143582	chr5:156143582:C:T	1.11566e-06	-1.20325	-1.07895
156143583	chr5:156143583:A:C	3.90303e-06	-2.20217e-10	-1.02988
156143714	chr5:156143714:C:A	2.73059e-06	-2.20217e-10	-1.38712
156143748	chr5:156143748:A:T	3.30668e-06	-2.20217e-10	-1.19569
156144110	chr5:156144110:G:A	8.63182e-07	-1.53445	-1.00431
156144208	chr5:156144208:G:A	8.91791e-07	-1.60202	-0.904141
156144394	chr5:156144394:A:C	3.05798e-06	-2.20217e-10	-1.27388
156144655	chr5:156144655:A:G	2.27974e-06	-1.56757	-7.17427e-10
156144704	chr5:156144704:G:T	2.3076e-06	-1.55543	-7.17427e-10
156144783	chr5:156144783:G:A	2.7842e-06	-2.20217e-10	-1.36767
156144846	chr5:156144846:G:A	2.29702e-06	-1.56002	-7.17427e-10
156144876	chr5:156144876:A:T	9.52861e-07	-1.31669	-1.12323
156144920	chr5:156144920:G:T	2.05757e-06	-1.20151	-0.468599
156145255	chr5:156145255:T:A	5.84853e-06	-0.625445	-7.17427e-10
156145717	chr5:156145717:A:G	1.83122e-06	-0.779078	-1.00757
156145962	chr5:156145962:C:G	2.70291e-06	-2.20217e-10	-1.39731
156146031	chr5:156146031:G:A	2.71199e-06	-2.20217e-10	-1.39395
156146085	chr5:156146085:C:T	3.44672e-06	-2.20217e-10	-1.15421
156146086	chr5:156146086:G:A	4.47696e-06	-2.20217e-10	-0.892691
156146170	chr5:156146170:G:A	4.21648e-06	-2.20217e-10	-0.952635
156146549	chr5:156146549:C:T	3.95747e-06	-1.36482	0.348786
156146614	chr5:156146614:A:G	2.51576e-06	-1.46906	-7.17427e-10
156146857	chr5:156146857:A:G	2.71242e-06	-2.20217e-10	-1.39379
156147344	chr5:156147344:T:A	1.50881e-06	-0.910911	-1.0694
156147443	chr5:156147443:T:C	7.54801e-06	-2.20217e-10	-0.370353
156147466	chr5:156147466:G:T	7.57821e-06	0.781324	-1.14768
156147494	chr5:156147494:A:T	2.75471e-06	-2.20217e-10	-1.37832
156147619	chr5:156147619:A:G	3.48796e-05	1.16027	-7.17427e-10
156147647	chr5:156147647:A:G	1.63399e-06	-1.34552	-0.55509
156147721	chr5:156147721:T:A	2.53549e-06	-1.46125	-7.17427e-10
156147822	chr5:156147822:G:A	2.936e-06	-0.264127	-1.05046
156148039	chr5:156148039:A:T	1.93929e-05	-2.20217e-10	0.573273
156148177	chr5:156148177:A:G	1.2351e-06	-0.783209	-1.39728
156148371	chr5:156148371:A:C	3.4944e-06	-2.20217e-10	-1.14047
156148671	chr5:156148671:C:T	3.98543e-06	-2.20217e-10	-1.00899
156148717	chr5:156148717:T:G	8.01652e-06	-1.12968	0.819545
156148860	chr5:156148860:C:T	2.75371e-06	-2.20217e-10	-1.37869
156148902	chr5:156148902:A:G	2.72463e-06	-2.20217e-10	-1.3893
156148939	chr5:156148939:C:T	2.02832e-06	-0.869075	-0.815352
156148968	chr5:156148968:G:A	2.78984e-06	-2.20217e-10	-1.36565
156149170	chr5:156149170:A:G	2.76092e-06	-2.20217e-10	-1.37607
156149273	chr5:156149273:A:G	1.74589e-06	-0.450434	-1.38394
156149325	chr5:156149325:A:G	2.20158e-06	-0.79161	-0.81085
156149417	chr5:156149417:T:C	3.64274e-06	-0.0412737	-1.05763
156149520	chr5:156149520:G:C	2.73333e-06	-2.20217e-10	-1.38611
156149622	chr5:156149622:G:C	2.5412e-06	-1.459	-7.17427e-10
156149695	chr5:156149695:C:T	2.99125e-06	-2.20217e-10	-1.29595
156149921	chr5:156149921:A:G	5.14001e-06	-1.39709	0.642506
156150085	chr5:156150085:G:A	2.20386e-06	-0.754964	-0.846464
156150364	chr5:156150364:A:G	9.65038e-06	-0.124639	-7.17427e-10
156150427	chr5:156150427:C:T	2.69205e-06	-1.40133	-7.17427e-10
156150639	chr5:156150639:A:G	1.58279e-06	-0.76968	-1.16277
156150739	chr5:156150739:G:C	6.83137e-06	-2.20217e-10	-0.470111
156150749	chr5:156150749:G:A	2.51058e-06	-1.47112	-7.17427e-10
156150944	chr5:156150944:G:T	2.8062e-06	-2.20217e-10	-1.35981
156151424	chr5:156151424:A:AAT	1.76484e-06	-0.69973	-1.12385
156151450	chr5:156151450:T:C	1.78895e-06	-0.665372	-1.14463
156151498	chr5:156151498:T:C	5.64093e-06	-2.20217e-10	-0.661588
156151595	chr5:156151595:C:A	2.73516e-06	-1.38545	-7.17427e-10
156151784	chr5:156151784:C:T	2.82155e-06	-2.20217e-10	-1.35435
156152491	chr5:156152491:C:T	2.59248e-06	-1.43902	-7.17427e-10
156152894	chr5:156152894:TC:T	2.88834e-06	-2.20217e-10	-1.33095
156152896	chr5:156152896:T:G	2.86512e-06	-2.20217e-10	-1.33903
156152900	chr5:156152900:A:G	5.84153e-06	-2.20217e-10	-0.626643
156153033	chr5:156153033:C:T	1.3487e-06	-0.723805	-1.36869
156153433	chr5:156153433:A:G	8.60782e-06	-1.24604	1.00707
156153572	chr5:156153572:C:G	2.70801e-06	-1.39542	-7.17427e-10
156153752	chr5:156153752:G:A	3.10839e-06	-0.885472	-0.37206
156153821	chr5:156153821:G:T	7.37338e-06	-1.27644	0.882681
156153872	chr5:156153872:A:G	7.58397e-07	-1.2965	-1.37169
156154017	chr5:156154017:G:A	3.75787e-06	-1.46529	0.397503
156154119	chr5:156154119:T:C	7.6037e-06	-1.31413	0.951124
156154140	chr5:156154140:T:C	3.67108e-06	-2.20217e-10	-1.09115
156154298	chr5:156154298:G:A	3.12474e-06	-2.20217e-10	-1.25228
156155758	chr5:156155758:G:A	5.36339e-07	-1.62277	-1.39185
156156103	chr5:156156103:C:G	1.53986e-06	-0.563656	-1.39629
156156137	chr5:156156137:C:T	4.43805e-06	0.187643	-1.08907
156156546	chr5:156156546:C:G	1.56576e-06	-0.561314	-1.38195
156156673	chr5:156156673:C:A	1.6288e-06	-0.507947	-1.39585
156157058	chr5:156157058:T:C	1.33711e-06	-1.61362	-0.487505
156157165	chr5:156157165:A:G	1.33302e-06	-0.707826	-1.39636
156157195	chr5:156157195:T:G	6.2926e-06	-2.20217e-10	-0.552261
156157284	chr5:156157284:G:A	7.53271e-07	-1.33312	-1.34185
156157397	chr5:156157397:G:T	1.67892e-06	-0.507783	-1.3657
156158047	chr5:156158047:A:T	1.55233e-06	-0.554577	-1.3973
156158261	chr5:156158261:T:G	2.86029e-06	-2.20217e-10	-1.34071
156158634	chr5:156158634:T:C	5.81036e-06	-2.20217e-10	-0.631994
156159178	chr5:156159178:A:G	2.17792e-06	-1.61327	-7.17427e-10
156159180	chr5:156159180:C:A	3.3521e-06	-1.18205	-7.17427e-10
156159291	chr5:156159291:G:A	2.52629e-06	-1.46488	-7.17427e-10
156159928	chr5:156159928:A:T	2.83396e-06	-2.20217e-10	-1.34996
156159964	chr5:156159964:G:A	2.77054e-06	-2.20217e-10	-1.37259
156160098	chr5:156160098:T:C	2.52963e-06	-1.46356	-7.17427e-10
156160337	chr5:156160337:G:A	5.62853e-07	-1.61065	-1.35572
156160375	chr5:156160375:A:G	2.48731e-06	-1.48043	-7.17427e-10
156160398	chr5:156160398:T:C	9.87595e-06	-1.17291	1.07138
156160471	chr5:156160471:G:A	1.01402e-06	-1.29171	-1.086
156160670	chr5:156160670:C:T	2.51265e-06	-1.4703	-7.17427e-10
156161235	chr5:156161235:T:C	8.3584e-06	-2.20217e-10	-0.268369
156161464	chr5:156161464:G:A	1.5447e-06	-0.566362	-1.39044
156161946	chr5:156161946:A:G	3.57042e-06	-1.11895	-7.17427e-10
156162222	chr5:156162222:C:T	3.03606e-06	-2.20217e-10	-1.28107
156162355	chr5:156162355:C:T	2.82526e-06	-2.20217e-10	-1.35303
156162485	chr5:156162485:C:T	6.57615e-06	-2.20217e-10	-0.508187
156162676	chr5:156162676:A:G	3.2664e-06	-2.20217e-10	-1.20795
156162916	chr5:156162916:G:A	3.80969e-06	-2.20217e-10	-1.05409
156163118	chr5:156163118:T:C	2.82326e-06	-2.20217e-10	-1.35374
156163130	chr5:156163130:C:G	4.67034e-06	-0.850405	-7.17427e-10
156163142	chr5:156163142:T:C	5.88022e-06	-2.20217e-10	-0.620042
156163743	chr5:156163743:G:A	2.33311e-06	-1.54443	-7.17427e-10
156163916	chr5:156163916:G:A	1.55788e-06	-0.551977	-1.39633
156164066	chr5:156164066:T:A	1.69959e-06	-0.464064	-1.39718
156164305	chr5:156164305:C:T	2.20429e-05	-2.20217e-10	0.701356
156164631	chr5:156164631:G:A	2.90017e-06	-2.20217e-10	-1.32687
156164652	chr5:156164652:G:C	7.07419e-06	-2.20217e-10	-0.435184
156164803	chr5:156164803:G:A	7.07025e-06	-2.20217e-10	-0.43574
156165167	chr5:156165167:A:G	4.68494e-06	-0.847283	-7.17427e-10
156165172	chr5:156165172:A:G	2.70314e-06	-2.20217e-10	-1.39722
156165936	chr5:156165936:A:G	5.98166e-06	-1.12593	0.522996
156166011	chr5:156166011:A:G	2.33968e-06	-1.54162	-7.17427e-10
156166088	chr5:156166088:G:GT	6.98906e-07	-1.35262	-1.39726
156166116	chr5:156166116:A:T	7.03541e-06	-2.20217e-10	-0.44068
156166631	chr5:156166631:T:G	1.01237e-05	-0.0767586	-7.17427e-10
156166898	chr5:156166898:C:T	7.87468e-07	-1.61671	-1.01386
156167027	chr5:156167027:A:G	4.35984e-06	-2.20217e-10	-0.9192
156167124	chr5:156167124:T:G	2.48897e-06	-1.47977	-7.17427e-10
156167216	chr5:156167216:T:C	2.41151e-06	-1.51138	-7.17427e-10
156167557	chr5:156167557:T:C	7.28783e-07	-1.46342	-1.2446
156167622	chr5:156167622:A:T	1.07949e-06	-1.61282	-0.702328
156168339	chr5:156168339:A:G	5.53101e-07	-1.60878	-1.37507
156168444	chr5:156168444:G:T	2.38936e-06	-1.52061	-7.17427e-10
156168755	chr5:156168755:T:G	2.45821e-06	-1.4922	-7.17427e-10
156169009	chr5:156169009:G:A	2.78722e-06	-2.20217e-10	-1.36659
156169211	chr5:156169211:A:G	3.75028e-06	-2.20217e-10	-1.06981
156169217	chr5:156169217:C:T	3.52619e-06	-2.20217e-10	-1.13142
156169249	chr5:156169249:A:G	1.22348e-06	-0.816472	-1.37347
156169351	chr5:156169351:A:G	4.41107e-06	-1.18063	0.273112
156169565	chr5:156169565:T:C	2.39779e-06	-1.51709	-7.17427e-10
156169664	chr5:156169664:A:G	2.71633e-06	-2.20217e-10	-1.39236
156169737	chr5:156169737:G:A	2.80087e-06	-2.20217e-10	-1.36171
156169749	chr5:156169749:A:G	2.81259e-06	-2.20217e-10	-1.35753
156170761	chr5:156170761:C:T	1.49718e-06	-0.592813	-1.39524
156170823	chr5:156170823:C:T	3.99706e-06	-2.20217e-10	-1.00608
156170957	chr5:156170957:C:T	2.83157e-06	-2.20217e-10	-1.35081
156171092	chr5:156171092:G:A	7.30809e-07	-1.45282	-1.25242
156171232	chr5:156171232:T:A	2.92763e-06	-2.20217e-10	-1.31744
156171283	chr5:156171283:C:T	3.89169e-06	-2.20217e-10	-1.03279
156171337	chr5:156171337:A:G	6.07847e-07	-1.62151	-1.26796
156171443	chr5:156171443:A:G	2.52403e-06	-1.46578	-7.17427e-10
156171628	chr5:156171628:G:A	1.05102e-06	-1.33678	-1.00509
156171953	chr5:156171953:T:C	4.60437e-06	-2.20217e-10	-0.864631
156172238	chr5:156172238:G:A	3.10434e-06	-2.20217e-10	-1.25884
156172261	chr5:156172261:C:T	3.98243e-06	-2.20217e-10	-1.00974
156172395	chr5:156172395:G:C	1.61009e-06	-1.25602	-0.659327
156172757	chr5:156172757:TC:T	6.26354e-07	-1.60931	-1.25016
156173074	chr5:156173074:G:T	2.20871e-06	-0.696867	-0.902359
156173278	chr5:156173278:T:G	2.45529e-06	-0.692015	-0.801376
156173360	chr5:156173360:A:T	2.52057e-06	-1.46715	-7.17427e-10
156173386	chr5:156173386:T:C	4.87884e-06	-2.20217e-10	-0.806728
156173444	chr5:156173444:A:G	4.37e-06	-2.20217e-10	-0.916873
156173634	chr5:156173634:A:T	7.09351e-07	-1.4535	-1.28154
156173774	chr5:156173774:C:G	2.8733e-06	-2.20217e-10	-1.33617
156173781	chr5:156173781:T:C	2.15722e-06	-1.62282	-7.17427e-10
156173805	chr5:156173805:A:G	3.0489e-06	-1.27686	-7.17427e-10
156173891	chr5:156173891:A:G	1.0174e-06	-1.28789	-1.08649
156173971	chr5:156173971:T:C	2.46051e-06	-1.49127	-7.17427e-10
156174167	chr5:156174167:C:CT	1.36331e-06	-0.686165	-1.39556
156174267	chr5:156174267:T:G	2.40818e-06	-1.51277	-7.17427e-10
156174815	chr5:156174815:G:GA	4.49914e-06	-2.20217e-10	-0.88775
156174967	chr5:156174967:A:T	7.30611e-06	-2.20217e-10	-0.402925
156175190	chr5:156175190:A:G	2.81999e-06	-2.20217e-10	-1.3549
156175253	chr5:156175253:A:G	1.30524e-06	-0.728608	-1.39664
156175688	chr5:156175688:A:C	3.48769e-06	-2.20217e-10	-1.1424
156175865	chr5:156175865:A:ATTACT	5.7482e-07	-1.61718	-1.32816
156176094	chr5:156176094:C:G	5.85087e-07	-1.61821	-1.30942
156176267	chr5:156176267:T:C	4.225e-06	-2.20217e-10	-0.950617
156176301	chr5:156176301:G:A	5.64269e-07	-1.60462	-1.35924
156176348	chr5:156176348:C:T	6.52662e-06	-1.2565	0.740756
156176384	chr5:156176384:A:G	3.74083e-06	-2.20217e-10	-1.07233
156176406	chr5:156176406:T:A	3.48276e-06	-2.20217e-10	-1.14381
156176681	chr5:156176681:T:A	6.8698e-07	-1.57398	-1.19311
156176691	chr5:156176691:C:T	4.23576e-06	-2.20217e-10	-0.948073
156176729	chr5:156176729:T:C	2.43161e-06	-1.50308	-7.17427e-10
156176744	chr5:156176744:A:G	4.29729e-06	-2.20217e-10	-0.933653
156176977	chr5:156176977:A:G	2.36159e-06	-1.5323	-7.17427e-10
156177011	chr5:156177011:T:A	3.0442e-06	-2.20217e-10	-1.2784
156177261	chr5:156177261:A:G	2.70471e-06	-2.20217e-10	-1.39664
156177286	chr5:156177286:C:T	4.3567e-06	-2.20217e-10	-0.919922
156177373	chr5:156177373:T:C	4.57158e-06	-2.20217e-10	-0.871776
156177641	chr5:156177641:A:C	1.04567e-06	-1.44523	-0.901747
156177767	chr5:156177767:G:A	4.06122e-06	-2.20217e-10	-0.990152
156177854	chr5:156177854:T:C	2.16723e-06	-1.61819	-7.17427e-10
156177885	chr5:156177885:A:T	6.43014e-07	-1.59096	-1.24227
156177897	chr5:156177897:A:G	6.4787e-07	-1.59615	-1.22955
156177941	chr5:156177941:A:G	3.12666e-06	-2.20217e-10	-1.25167
156177969	chr5:156177969:A:G	6.41993e-07	-1.59534	-1.23948
156178116	chr5:156178116:T:G	6.3957e-07	-1.59216	-1.24644
156178275	chr5:156178275:G:A	6.42838e-07	-1.60291	-1.23059
156178326	chr5:156178326:G:A	6.26027e-06	-2.20217e-10	-0.557413
156178372	chr5:156178372:T:C	2.83722e-06	-2.20217e-10	-1.34881
156178387	chr5:156178387:C:A	6.48844e-07	-1.59567	-1.22853
156178422	chr5:156178422:G:A	5.70648e-07	-1.61869	-1.33393
156178619	chr5:156178619:G:A	6.67318e-07	-1.57697	-1.21915
156178715	chr5:156178715:G:A	1.0399e-06	-1.35112	-1.0014
156178727	chr5:156178727:T:C	6.79634e-07	-1.38446	-1.39338
156178858	chr5:156178858:G:A	2.72171e-06	-2.20217e-10	-1.39038
156178953	chr5:156178953:C:T	6.72357e-06	-2.20217e-10	-0.486018
156179006	chr5:156179006:T:C	6.84356e-07	-1.37491	-1.39601
156179042	chr5:156179042:G:A	7.4986e-06	-2.20217e-10	-0.376921
156179084	chr5:156179084:G:C	2.4117e-06	-1.51131	-7.17427e-10
156179091	chr5:156179091:T:C	7.11078e-06	-2.20217e-10	-0.430024
156179593	chr5:156179593:C:T	4.04557e-06	-0.994013	-7.17427e-10
156179678	chr5:156179678:C:A	2.53508e-06	-1.46141	-7.17427e-10
156179825	chr5:156179825:T:C	4.96315e-06	-1.15317	0.363576
156179904	chr5:156179904:G:A	6.00761e-07	-1.58736	-1.31383
156179945	chr5:156179945:G:T	6.54914e-07	-1.59117	-1.22371
156180117	chr5:156180117:T:C	6.53586e-07	-1.59094	-1.22597
156180311	chr5:156180311:T:C	6.58176e-07	-1.59596	-1.21396
156180376	chr5:156180376:A:C	2.8798e-06	-2.20217e-10	-1.33392
156180454	chr5:156180454:C:A	6.32145e-07	-1.59815	-1.25212
156180484	chr5:156180484:G:A	6.12397e-07	-1.61698	-1.26503
156180577	chr5:156180577:A:G	2.47969e-06	-1.4835	-7.17427e-10
156180931	chr5:156180931:T:C	2.45646e-06	-1.49292	-7.17427e-10
156181404	chr5:156181404:G:T	3.76856e-06	-2.20217e-10	-1.06494
156181497	chr5:156181497:A:C	2.53008e-06	-1.46338	-7.17427e-10
156181737	chr5:156181737:G:T	3.95714e-06	-2.20217e-10	-1.01611
156181799	chr5:156181799:T:G	2.45888e-06	-1.49193	-7.17427e-10
156181871	chr5:156181871:C:A	9.66023e-07	-1.35687	-1.06934
156181946	chr5:156181946:G:A	6.50369e-07	-1.59551	-1.22634
156181968	chr5:156181968:C:T	6.36142e-06	-2.20217e-10	-0.541385
156182303	chr5:156182303:TA:T	9.57803e-07	-1.3636	-1.07115
156182892	chr5:156182892:C:T	2.80993e-06	-2.20217e-10	-1.35848
156183036	chr5:156183036:T:C	9.28045e-07	-1.3624	-1.10391
156183400	chr5:156183400:C:T	4.88943e-06	-1.20047	0.39591
156183581	chr5:156183581:T:C	3.5233e-06	-2.20217e-10	-1.13224
156183941	chr5:156183941:C:T	2.73461e-06	-2.20217e-10	-1.38565
156184130	chr5:156184130:A:G	4.58103e-06	-2.20217e-10	-0.869712
156184231	chr5:156184231:C:T	4.69146e-06	-1.55746	0.711563
156184303	chr5:156184303:C:T	5.69214e-06	-2.20217e-10	-0.652551
156184655	chr5:156184655:A:G	2.42077e-06	-1.50755	-7.17427e-10
156184907	chr5:156184907:C:T	6.09929e-06	-1.37394	0.790481
156185168	chr5:156185168:A:C	1.39795e-06	-1.11535	-0.941282
156185217	chr5:156185217:T:C	3.10589e-06	-1.25833	-7.17427e-10
156185371	chr5:156185371:T:C	1.1539e-06	-1.23631	-1.01218
156185379	chr5:156185379:A:T	7.45011e-07	-1.41658	-1.26942
156185503	chr5:156185503:C:T	2.85254e-06	-2.20217e-10	-1.34343
156185960	chr5:156185960:A:T	1.4869e-06	-0.794375	-1.20056
156186132	chr5:156186132:A:T	3.2915e-06	-0.0958197	-1.10447
156186481	chr5:156186481:A:G	1.48788e-06	-1.0181	-0.976188
156186527	chr5:156186527:G:A	2.75081e-06	-1.37974	-7.17427e-10
156186744	chr5:156186744:T:C	2.4553e-06	-1.2791	-0.214286
156186748	chr5:156186748:G:C	6.23599e-07	-1.49478	-1.3691
156186881	chr5:156186881:C:T	2.70532e-06	-2.20217e-10	-1.39642
156186906	chr5:156186906:G:A	3.56312e-06	-2.20217e-10	-1.121
156186962	chr5:156186962:A:G	1.78283e-06	-1.56724	-0.246191
156187512	chr5:156187512:ACCTTACTAGCTGTGTGACCTTGGGTGAATTCCTTAACCTTTCT:A	1.17052e-06	-0.841048	-1.39314
156187781	chr5:156187781:G:C	7.65882e-07	-1.43706	-1.2213
156187869	chr5:156187869:G:A	2.98751e-06	-2.20217e-10	-1.2972
156187950	chr5:156187950:T:G	5.55681e-06	-2.20217e-10	-0.676612
156188061	chr5:156188061:G:A	7.8168e-07	-1.44005	-1.19789
156188530	chr5:156188530:G:A	7.92344e-07	-1.41892	-1.20547
156188645	chr5:156188645:G:A	3.36376e-06	-2.20217e-10	-1.17858
156188801	chr5:156188801:T:TAACC	2.25552e-06	-1.57826	-7.17427e-10
156188972	chr5:156188972:C:T	9.32206e-07	-1.3255	-1.13634
156189114	chr5:156189114:C:T	3.45129e-06	-2.20217e-10	-1.15289
156189350	chr5:156189350:A:T	8.94425e-07	-1.59965	-0.903563
156189428	chr5:156189428:T:C	2.86193e-06	-2.20217e-10	-1.34014
156189565	chr5:156189565:T:TA	2.72656e-06	-2.20217e-10	-1.3886
156190284	chr5:156190284:G:A	3.30469e-06	-0.0722352	-1.12406
156190671	chr5:156190671:G:A	2.23612e-06	-1.58689	-7.17427e-10
156190747	chr5:156190747:A:G	2.62349e-06	-1.0151	-0.412033
156190935	chr5:156190935:A:G	3.19883e-06	-2.20217e-10	-1.22885
156191240	chr5:156191240:T:C	5.10985e-06	-0.760466	-7.17427e-10
156191533	chr5:156191533:A:G	4.03002e-06	-2.20217e-10	-0.997865
156191728	chr5:156191728:T:C	6.722e-07	-1.58806	-1.20078
156192129	chr5:156192129:C:T	2.70768e-06	-1.03147	-0.364077
156192130	chr5:156192130:G:A	2.89105e-06	-2.20217e-10	-1.33002
156192377	chr5:156192377:G:C	4.67556e-06	-0.849287	-7.17427e-10
156192387	chr5:156192387:A:C	2.83603e-06	-1.01239	-0.336838
156192404	chr5:156192404:T:C	2.9122e-06	-2.20217e-10	-1.32273
156192632	chr5:156192632:A:G	2.22807e-06	-1.5905	-7.17427e-10
156192657	chr5:156192657:G:A	2.77391e-06	-2.20217e-10	-1.37138
156192731	chr5:156192731:T:C	6.65593e-07	-1.57594	-1.22278
156192987	chr5:156192987:A:G	1.00514e-05	-0.0839194	-7.17427e-10
156192998	chr5:156192998:A:G	6.3491e-06	0.339294	-0.882618
156193007	chr5:156193007:T:G	4.95395e-06	-0.791451	-7.17427e-10
156193072	chr5:156193072:G:A	2.70488e-06	-2.20217e-10	-1.39658
156193454	chr5:156193454:C:T	9.30817e-07	-1.58593	-0.8774
156193526	chr5:156193526:T:A	3.38872e-06	-2.20217e-10	-1.17118
156193990	chr5:156193990:A:G	3.68934e-06	-0.0234649	-1.06273
156194398	chr5:156194398:A:C	3.20216e-06	-2.20217e-10	-1.22781
156194533	chr5:156194533:G:A	2.20571e-06	-1.60059	-7.17427e-10
156194620	chr5:156194620:T:G	2.20542e-06	-1.60072	-7.17427e-10
156194756	chr5:156194756:T:C	2.60956e-06	-1.04328	-0.38917
156194942	chr5:156194942:A:G	2.78338e-06	-2.20217e-10	-1.36797
156195078	chr5:156195078:G:T	2.67629e-06	-1.0545	-0.352705
156195247	chr5:156195247:T:C	2.70776e-06	-1.0516	-0.343916
156195334	chr5:156195334:A:G	3.02225e-06	-2.20217e-10	-1.28563
156195384	chr5:156195384:A:G	2.21301e-06	-1.59728	-7.17427e-10
156195437	chr5:156195437:C:T	1.03545e-06	-0.992451	-1.36435
156196004	chr5:156196004:GA:G	2.70566e-06	-2.20217e-10	-1.39629
156196007	chr5:156196007:G:T	2.70455e-06	-2.20217e-10	-1.3967
156196020	chr5:156196020:T:G	2.64742e-06	-1.02751	-0.390546
156196029	chr5:156196029:G:A	2.4601e-06	-1.49144	-7.17427e-10
156196306	chr5:156196306:A:G	2.70814e-06	-2.20217e-10	-1.39537
156196365	chr5:156196365:A:G	3.66658e-06	-0.0344889	-1.05789
156196511	chr5:156196511:C:G	2.89488e-06	-2.20217e-10	-1.32869
156196676	chr5:156196676:C:G	2.71883e-06	-1.03794	-0.35349
156197237	chr5:156197237:C:T	2.703e-06	-2.20217e-10	-1.39727
156197672	chr5:156197672:G:A	2.71169e-06	-2.20217e-10	-1.39406
156198072	chr5:156198072:C:T	4.25156e-06	-0.262813	-0.681538
156198269	chr5:156198269:T:C	2.39728e-06	-1.5173	-7.17427e-10
156198274	chr5:156198274:G:T	2.9907e-06	-2.20217e-10	-1.29613
156198347	chr5:156198347:T:C	2.68017e-06	-1.05579	-0.349969
156198375	chr5:156198375:C:T	1.09973e-06	-1.53987	-0.756707
156198535	chr5:156198535:G:A	2.71593e-06	-2.20217e-10	-1.3925
156198812	chr5:156198812:T:C	3.30638e-06	-1.19578	-7.17427e-10
156198961	chr5:156198961:G:A	2.72111e-06	-1.05286	-0.337733
156199152	chr5:156199152:T:A	3.02747e-06	-2.20217e-10	-1.28391
156199180	chr5:156199180:A:G	2.21292e-06	-1.59733	-7.17427e-10
156199269	chr5:156199269:G:A	2.60876e-06	-1.07198	-0.360783
156199331	chr5:156199331:G:A	2.67338e-06	-1.05388	-0.354413
156199547	chr5:156199547:G:A	3.43189e-05	1.14406	-7.17427e-10
156199731	chr5:156199731:G:A	2.6052e-06	-1.05774	-0.37639
156200388	chr5:156200388:A:G	2.19728e-06	-1.60441	-7.17427e-10
156200875	chr5:156200875:C:T	1.4693e-05	-2.20217e-10	0.295737
156201112	chr5:156201112:T:A	8.61263e-07	-1.25729	-1.28371
156201157	chr5:156201157:A:G	2.62969e-06	-1.0726	-0.352166
156201355	chr5:156201355:A:G	2.74223e-06	-1.04616	-0.336707
156201384	chr5:156201384:A:G	2.72003e-06	-2.20217e-10	-1.39099
156201561	chr5:156201561:T:G	2.68779e-06	-1.0483	-0.354614
156202345	chr5:156202345:T:G	1.35875e-06	-1.14551	-0.939559
156202700	chr5:156202700:C:T	1.79414e-06	-1.143	-0.664113
156202731	chr5:156202731:C:T	1.63997e-06	-1.03911	-0.857851
156202794	chr5:156202794:A:G	3.59209e-06	-0.0378412	-1.07506
156203030	chr5:156203030:A:T	2.59078e-06	-1.08288	-0.356803
156203989	chr5:156203989:T:C	2.72576e-06	-2.20217e-10	-1.38889
156204410	chr5:156204410:A:T	5.37176e-07	-1.61645	-1.39661
156204961	chr5:156204961:G:A	1.4275e-06	-0.696226	-1.33949
156205036	chr5:156205036:C:A	9.21215e-06	-2.20217e-10	-0.171113
156205093	chr5:156205093:C:T	2.70372e-06	-2.20217e-10	-1.39701
156205143	chr5:156205143:C:T	3.41416e-06	-0.269346	-0.89436
156205412	chr5:156205412:A:T	2.79062e-06	-2.20217e-10	-1.36537
156205660	chr5:156205660:A:G	5.88553e-06	-0.0375433	-0.581597
156205979	chr5:156205979:A:G	2.90388e-06	-2.20217e-10	-1.32559
156206006	chr5:156206006:T:A	4.13592e-06	-2.20217e-10	-0.971926
156206046	chr5:156206046:G:A	3.50427e-06	-0.284312	-0.85334
156206662	chr5:156206662:C:G	2.71907e-06	-2.20217e-10	-1.39135
156206696	chr5:156206696:T:C	1.50448e-06	-0.613609	-1.36958
156206900	chr5:156206900:T:C	2.71527e-06	-2.20217e-10	-1.39275
156207085	chr5:156207085:A:C	2.21127e-06	-1.59807	-7.17427e-10
156207446	chr5:156207446:A:C	3.04981e-06	-2.20217e-10	-1.27656
156207705	chr5:156207705:T:C	1.72503e-06	-1.07823	-0.76816
156208674	chr5:156208674:C:A	3.80868e-06	-0.239499	-0.814854
156209033	chr5:156209033:A:T	7.05394e-07	-1.5353	-1.20533
156209774	chr5:156209774:C:T	3.08253e-06	-2.20217e-10	-1.26589
156209780	chr5:156209780:T:G	7.42713e-07	-1.29609	-1.39299
156210839	chr5:156210839:G:A	7.32306e-07	-1.30865	-1.39454
156210857	chr5:156210857:A:G	3.05301e-06	-2.20217e-10	-1.27551
156211373	chr5:156211373:C:T	1.90694e-05	0.55645	-7.17427e-10
156211763	chr5:156211763:G:C	3.20268e-06	-2.20217e-10	-1.22765
156211929	chr5:156211929:A:G	7.25188e-07	-1.54405	-1.16891
156211988	chr5:156211988:G:A	2.76456e-06	-2.20217e-10	-1.37475
156212520	chr5:156212520:G:A	2.93766e-06	-2.20217e-10	-1.31402
156212546	chr5:156212546:C:T	8.15649e-07	-1.19884	-1.39657
156212640	chr5:156212640:C:A	2.20814e-06	-1.59949	-7.17427e-10
156212983	chr5:156212983:T:C	2.93192e-06	-2.20217e-10	-1.31598
156213045	chr5:156213045:A:G	2.90234e-06	-2.20217e-10	-1.32612
156213110	chr5:156213110:A:G	2.72882e-06	-2.20217e-10	-1.38777
156213221	chr5:156213221:T:C	4.14411e-06	-0.0871978	-0.88275
156213501	chr5:156213501:T:A	6.31039e-06	-2.20217e-10	-0.549439
156213508	chr5:156213508:G:C	4.48309e-06	-0.891325	-7.17427e-10
156213531	chr5:156213531:T:C	2.80553e-06	-2.20217e-10	-1.36005
156214289	chr5:156214289:G:T	2.3455e-06	-1.53914	-7.17427e-10
156214518	chr5:156214518:T:C	2.20938e-06	-1.59893	-7.17427e-10
156214779	chr5:156214779:C:T	2.18159e-06	-1.61158	-7.17427e-10
156215699	chr5:156215699:G:A	6.28806e-07	-1.53967	-1.3159
156215912	chr5:156215912:C:T	2.94124e-06	-2.20217e-10	-1.3128
156216296	chr5:156216296:A:G	2.51485e-06	-1.46942	-7.17427e-10
156216522	chr5:156216522:T:G	2.93681e-06	-2.20217e-10	-1.31431
156216770	chr5:156216770:T:A	1.87938e-06	-0.550877	-1.20982
156216882	chr5:156216882:C:A	6.59425e-07	-1.54526	-1.26277
156217257	chr5:156217257:G:C	2.7162e-06	-2.20217e-10	-1.3924
156217367	chr5:156217367:T:G	2.71113e-06	-2.20217e-10	-1.39427
156217423	chr5:156217423:G:A	1.18098e-05	-2.20217e-10	0.0772973
156217476	chr5:156217476:T:G	2.93351e-06	-1.31544	-7.17427e-10
156217781	chr5:156217781:A:T	5.69876e-07	-1.58309	-1.37088
156218423	chr5:156218423:CTA:C	2.81142e-06	-2.20217e-10	-1.35795
156218786	chr5:156218786:G:A	3.96488e-06	-1.01416	-7.17427e-10
156219066	chr5:156219066:G:C	3.99656e-06	0.00293948	-1.00914
156219181	chr5:156219181:T:C	6.31039e-06	-2.20217e-10	-0.549439
156219183	chr5:156219183:G:C	3.53415e-06	-2.20217e-10	-1.12916
156219501	chr5:156219501:CTGA:C	3.01593e-06	-2.20217e-10	-1.28773
156219639	chr5:156219639:AT:A	2.72749e-06	-2.20217e-10	-1.38826
156220241	chr5:156220241:A:G	6.23981e-06	-2.20217e-10	-0.560686
156221384	chr5:156221384:G:A	3.5387e-06	-2.20217e-10	-1.12788
156221570	chr5:156221570:A:C	2.70465e-06	-2.20217e-10	-1.39666
156221670	chr5:156221670:T:G	2.1831e-06	-1.61089	-7.17427e-10
156222242	chr5:156222242:C:T	3.21653e-06	-2.20217e-10	-1.22333
156222374	chr5:156222374:G:A	1.31795e-05	-2.20217e-10	0.187026
156222444	chr5:156222444:A:C	1.3478e-06	-1.5099	-0.583262
156222730	chr5:156222730:C:A	2.71627e-06	-2.20217e-10	-1.39238
156222784	chr5:156222784:G:A	8.0408e-07	-1.21244	-1.39725
156222804	chr5:156222804:A:G	1.12322e-05	0.0271462	-7.17427e-10
156222884	chr5:156222884:T:C	2.91292e-06	-1.32248	-7.17427e-10
156223080	chr5:156223080:T:A	3.92026e-06	-1.02548	-7.17427e-10
156223738	chr5:156223738:C:T	2.93587e-06	-2.20217e-10	-1.31463
156223867	chr5:156223867:C:T	2.16453e-06	-1.61943	-7.17427e-10
156224728	chr5:156224728:T:G	6.16918e-07	-1.50832	-1.36634
156224872	chr5:156224872:T:A	1.79747e-06	-0.445909	-1.35935
156225451	chr5:156225451:C:T	2.74486e-06	-2.20217e-10	-1.38191
156225462	chr5:156225462:A:G	2.19494e-06	-1.60548	-7.17427e-10
156225787	chr5:156225787:A:T	7.96492e-06	-0.316589	-7.17427e-10
156225804	chr5:156225804:A:G	5.22632e-06	-0.73793	-7.17427e-10
156226400	chr5:156226400:C:A	2.72977e-06	-2.20217e-10	-1.38742
156226977	chr5:156226977:C:T	2.22418e-06	-1.59225	-7.17427e-10
156226982	chr5:156226982:T:C	2.18864e-06	-1.60836	-7.17427e-10
156226991	chr5:156226991:G:A	2.94613e-06	-1.31114	-7.17427e-10
156227043	chr5:156227043:TG:T	2.19215e-06	-1.60675	-7.17427e-10
156227438	chr5:156227438:C:T	2.21047e-05	-2.20217e-10	0.704155
156227488	chr5:156227488:G:A	1.78551e-06	-0.777568	-1.03436
156227748	chr5:156227748:C:T	3.02047e-06	-2.20217e-10	-1.28622
156227877	chr5:156227877:C:T	2.70321e-06	-2.20217e-10	-1.3972
156228373	chr5:156228373:G:A	6.38502e-06	-2.20217e-10	-0.537681
156228397	chr5:156228397:C:T	2.52657e-06	-1.46477	-7.17427e-10
156228464	chr5:156228464:G:T	2.71387e-06	-2.20217e-10	-1.39326
156228692	chr5:156228692:T:C	5.7105e-06	-2.20217e-10	-0.64933
156228994	chr5:156228994:T:C	1.6296e-06	-0.62875	-1.27455
156229152	chr5:156229152:C:T	2.79538e-06	-2.20217e-10	-1.36367
156229613	chr5:156229613:T:C	2.74116e-06	-2.20217e-10	-1.38326
156229664	chr5:156229664:T:A	3.39368e-06	-2.20217e-10	-1.16972
156229717	chr5:156229717:G:T	6.07419e-06	-2.20217e-10	-0.587587
156229851	chr5:156229851:A:G	1.96317e-06	-0.525841	-1.19124
156229883	chr5:156229883:T:C	1.71542e-06	-1.43897	-0.413009
156230570	chr5:156230570:A:T	8.39111e-07	-1.24881	-1.31824
156230604	chr5:156230604:C:T	6.78203e-07	-1.38843	-1.39151
156231100	chr5:156231100:C:T	2.90767e-06	-2.20217e-10	-1.32428
156231796	chr5:156231796:T:C	8.76706e-07	-1.21332	-1.3099
156232506	chr5:156232506:C:T	4.34267e-06	-2.20217e-10	-0.923146
156233005	chr5:156233005:T:C	2.26423e-06	-1.5744	-7.17427e-10
156233313	chr5:156233313:G:A	6.5737e-07	-1.61365	-1.1975
156234357	chr5:156234357:AC:A	3.06779e-06	-2.20217e-10	-1.27068
156234855	chr5:156234855:A:G	2.73424e-06	-2.20217e-10	-1.38578
156235079	chr5:156235079:C:G	3.59686e-06	-2.20217e-10	-1.11158
156235304	chr5:156235304:T:G	2.71308e-06	-2.20217e-10	-1.39355
156236016	chr5:156236016:G:C	8.21053e-07	-1.35393	-1.23488
156236606	chr5:156236606:C:T	6.46583e-07	-1.61523	-1.21246
156236701	chr5:156236701:G:A	2.1819e-06	-1.61144	-7.17427e-10
156236902	chr5:156236902:C:T	7.49086e-07	-1.62288	-1.05766
156237999	chr5:156237999:T:G	7.30521e-07	-1.34243	-1.3632
156239010	chr5:156239010:G:A	8.29678e-07	-1.21053	-1.36782
156239209	chr5:156239209:G:A	1.22146e-06	-0.853807	-1.33778
156239343	chr5:156239343:T:C	7.44763e-07	-1.59432	-1.09201
156239714	chr5:156239714:G:T	4.87436e-06	-2.20217e-10	-0.807647
156239784	chr5:156239784:C:T	6.59847e-07	-1.5902	-1.21719
156240046	chr5:156240046:C:A	3.66866e-06	-1.09181	-7.17427e-10
156241132	chr5:156241132:C:T	3.00517e-06	-2.20217e-10	-1.2913
156241147	chr5:156241147:G:A	6.00467e-06	-2.20217e-10	-0.599098
156241831	chr5:156241831:G:A	7.48189e-06	-2.20217e-10	-0.379151
156241935	chr5:156241935:G:A	2.83618e-06	-2.20217e-10	-1.34918
156242117	chr5:156242117:T:G	2.85512e-06	-2.20217e-10	-1.34252
156242522	chr5:156242522:T:C	8.70592e-07	-1.26059	-1.26963
156242545	chr5:156242545:G:T	2.73667e-06	-2.20217e-10	-1.3849
156242676	chr5:156242676:AT:A	6.3635e-07	-1.60714	-1.2365
156243066	chr5:156243066:G:A	1.77544e-06	-0.539683	-1.27791
156243204	chr5:156243204:C:T	1.77859e-06	-0.510392	-1.30542
156244216	chr5:156244216:A:T	2.16673e-06	-1.61842	-7.17427e-10
156244255	chr5:156244255:T:C	9.82302e-07	-1.31687	-1.09263
156245398	chr5:156245398:T:C	4.24665e-06	-0.945505	-7.17427e-10
156245667	chr5:156245667:G:A	6.73536e-07	-1.40147	-1.38538
156246624	chr5:156246624:G:A	2.19528e-06	-1.60533	-7.17427e-10
156246645	chr5:156246645:G:A	2.83067e-06	-2.20217e-10	-1.35112
156246872	chr5:156246872:A:G	2.90686e-06	-2.20217e-10	-1.32456
156246932	chr5:156246932:A:G	2.34022e-06	-0.377592	-1.1638
156247257	chr5:156247257:T:C	1.76408e-06	-0.570585	-1.25342
156247496	chr5:156247496:C:T	1.84226e-06	-0.588788	-1.19185
156247503	chr5:156247503:G:A	2.16584e-06	-1.61883	-7.17427e-10
156247606	chr5:156247606:G:A	1.75606e-06	-0.623103	-1.20546
156247628	chr5:156247628:AT:A	3.8505e-06	-1.04343	-7.17427e-10
156247631	chr5:156247631:A:C	3.8396e-06	-1.04627	-7.17427e-10
156248615	chr5:156248615:G:A	2.76007e-06	-2.20217e-10	-1.37638
156248832	chr5:156248832:C:T	1.00961e-06	-1.28653	-1.09554
156248943	chr5:156248943:T:A	2.71256e-06	-2.20217e-10	-1.39374
156249034	chr5:156249034:C:T	9.02936e-07	-1.13505	-1.35869
156249989	chr5:156249989:T:C	2.71197e-06	-2.20217e-10	-1.39396
156250089	chr5:156250089:G:A	2.3051e-06	-1.55651	-7.17427e-10
156250387	chr5:156250387:A:G	2.28768e-06	-1.5641	-7.17427e-10
156250844	chr5:156250844:A:C	2.73725e-06	-2.20217e-10	-1.38468
156251175	chr5:156251175:C:T	7.28194e-07	-1.47902	-1.2298
156251600	chr5:156251600:T:C	2.82879e-06	-2.20217e-10	-1.35179
156251996	chr5:156251996:C:T	6.9843e-07	-1.61901	-1.13155
156252044	chr5:156252044:T:C	1.35922e-06	-1.00307	-1.08165
156252366	chr5:156252366:T:C	5.38411e-07	-1.61352	-1.39725
156252672	chr5:156252672:C:T	3.07519e-06	-1.26827	-7.17427e-10
156253129	chr5:156253129:C:T	6.56654e-07	-1.45576	-1.35647
156253458	chr5:156253458:G:T	5.41723e-07	-1.60881	-1.39583
156253636	chr5:156253636:C:T	6.31584e-07	-1.50576	-1.34541
156254134	chr5:156254134:C:G	5.50733e-07	-1.59591	-1.39223
156254620	chr5:156254620:G:A	2.83487e-06	-2.20217e-10	-1.34964
156254709	chr5:156254709:T:A	3.11638e-06	-1.25496	-7.17427e-10
156255077	chr5:156255077:C:T	7.1466e-07	-1.34215	-1.38544
156255409	chr5:156255409:G:A	3.50971e-06	-2.20217e-10	-1.1361
156255567	chr5:156255567:A:G	5.96575e-07	-1.51229	-1.3959
156255726	chr5:156255726:G:A	6.42683e-07	-1.48967	-1.34407
156255935	chr5:156255935:AT:A	6.68961e-07	-1.48704	-1.30662
156256010	chr5:156256010:C:T	7.80511e-07	-1.54875	-1.09069
156256033	chr5:156256033:A:G	5.89554e-07	-1.52981	-1.39022
156256086	chr5:156256086:T:C	6.52163e-07	-1.47987	-1.33922
156256198	chr5:156256198:CTG:C	5.72437e-07	-1.5527	-1.39679
156256405	chr5:156256405:T:C	3.08322e-06	-2.20217e-10	-1.26566
156256462	chr5:156256462:A:T	1.37185e-06	-0.713891	-1.36159
156256690	chr5:156256690:A:G	2.72012e-06	-2.20217e-10	-1.39096
156257728	chr5:156257728:A:G	1.06023e-06	-1.01729	-1.31586
156257862	chr5:156257862:TCAAA:T	3.32931e-06	-2.20217e-10	-1.18887
156258806	chr5:156258806:A:G	5.89543e-07	-1.5496	-1.37044
156258902	chr5:156258902:A:G	7.75202e-07	-1.56043	-1.08584
156258930	chr5:156258930:C:G	7.11929e-07	-1.4433	-1.28812
156259033	chr5:156259033:G:A	2.71301e-06	-2.20217e-10	-1.39358
156259101	chr5:156259101:T:C	3.02183e-06	-2.20217e-10	-1.28577
156259206	chr5:156259206:C:T	1.07483e-06	-0.949532	-1.36994
156259539	chr5:156259539:C:T	3.42252e-06	-2.20217e-10	-1.16126
156259606	chr5:156259606:G:A	2.95861e-06	-2.20217e-10	-1.30692
156259762	chr5:156259762:T:G	3.25517e-06	-2.20217e-10	-1.21139
156259861	chr5:156259861:G:A	1.0098e-06	-0.996867	-1.38502
156260096	chr5:156260096:C:T	1.31215e-06	-0.752859	-1.36711
156260753	chr5:156260753:T:C	3.25347e-06	-2.20217e-10	-1.21191
156260765	chr5:156260765:G:A	2.15711e-06	-1.62287	-7.17427e-10
156261170	chr5:156261170:A:G	1.05696e-06	-0.956611	-1.37963
156261269	chr5:156261269:G:A	2.96866e-06	-2.20217e-10	-1.30352
156261467	chr5:156261467:C:T	1.02754e-06	-0.987211	-1.37726
156261541	chr5:156261541:C:T	2.15705e-06	-1.6229	-7.17427e-10
156261653	chr5:156261653:G:A	1.20276e-06	-1.00771	-1.1993
156261952	chr5:156261952:C:T	2.15699e-06	-1.62292	-7.17427e-10
156262265	chr5:156262265:G:A	5.8967e-07	-1.55532	-1.36451
156262279	chr5:156262279:C:T	5.88081e-07	-1.55326	-1.36927
156262399	chr5:156262399:C:A	3.49634e-06	-2.20217e-10	-1.13992
156262702	chr5:156262702:C:T	5.90827e-07	-1.55363	-1.36424
156263278	chr5:156263278:C:T	7.30096e-07	-1.43545	-1.27077
156263557	chr5:156263557:T:G	6.0221e-07	-1.54806	-1.35073
156263834	chr5:156263834:T:C	2.95247e-06	-2.20217e-10	-1.30899
156263836	chr5:156263836:T:G	2.98924e-06	-2.20217e-10	-1.29662
156263862	chr5:156263862:T:C	5.95494e-07	-1.55606	-1.35394
156264025	chr5:156264025:T:C	7.07038e-07	-1.45524	-1.28306
156264267	chr5:156264267:C:T	2.1573e-06	-1.62278	-7.17427e-10
156264525	chr5:156264525:A:G	5.95347e-07	-1.56406	-1.34619
156264659	chr5:156264659:A:G	2.15699e-06	-1.62292	-7.17427e-10
156264816	chr5:156264816:T:C	2.78724e-06	-2.20217e-10	-1.36658
156264914	chr5:156264914:C:T	6.65994e-07	-1.46235	-1.33576
156264937	chr5:156264937:A:G	6.18035e-06	-2.20217e-10	-0.570261
156265026	chr5:156265026:C:A	6.11484e-07	-1.52302	-1.36049
156265042	chr5:156265042:CAT:C	2.9725e-06	-1.30223	-7.17427e-10
156265582	chr5:156265582:A:G	8.96444e-07	-1.23348	-1.26747
156265790	chr5:156265790:T:C	2.47758e-06	-1.48435	-7.17427e-10
156265872	chr5:156265872:G:A	2.36838e-06	-1.52943	-7.17427e-10
156265883	chr5:156265883:G:A	4.05667e-06	-2.20217e-10	-0.991274
156266038	chr5:156266038:G:C	2.98996e-06	-2.20217e-10	-1.29637
156266039	chr5:156266039:T:A	5.91773e-07	-1.54403	-1.37224
156266065	chr5:156266065:C:A	2.95451e-06	-2.20217e-10	-1.3083
156266534	chr5:156266534:G:C	9.48834e-07	-1.07638	-1.36778
156266826	chr5:156266826:A:G	2.92402e-06	-2.20217e-10	-1.31868
156266926	chr5:156266926:A:T	1.18315e-06	-0.831419	-1.39203
156267247	chr5:156267247:G:T	9.49134e-07	-1.06921	-1.37463
156267699	chr5:156267699:A:G	6.71469e-07	-1.53533	-1.25459
156268647	chr5:156268647:C:T	5.87812e-07	-1.59643	-1.32655
156269198	chr5:156269198:G:A	2.1615e-06	-1.62084	-7.17427e-10
156269881	chr5:156269881:G:T	6.18234e-07	-1.50993	-1.3626
156270012	chr5:156270012:A:C	3.08096e-06	-1.2664	-7.17427e-10
156270345	chr5:156270345:T:C	6.81589e-07	-1.59512	-1.17984
156270360	chr5:156270360:G:A	6.58746e-07	-1.59285	-1.2162
156271028	chr5:156271028:C:A	4.1264e-05	1.32835	-7.17427e-10
156271084	chr5:156271084:C:T	3.06015e-06	-2.20217e-10	-1.27317
156271113	chr5:156271113:T:C	5.86891e-07	-1.58659	-1.33797
156271441	chr5:156271441:A:G	6.32743e-06	-2.20217e-10	-0.546742
156271695	chr5:156271695:G:A	1.85334e-06	-1.58588	-0.188769
156271696	chr5:156271696:A:G	1.86441e-06	-1.57992	-0.188769
156271871	chr5:156271871:G:A	6.68855e-07	-1.46393	-1.32989
156272020	chr5:156272020:T:G	2.83841e-06	-2.20217e-10	-1.34839
156272051	chr5:156272051:T:C	5.92271e-07	-1.5665	-1.34893
156272145	chr5:156272145:G:T	6.32743e-06	-2.20217e-10	-0.546742
156272192	chr5:156272192:T:A	1.03253e-05	-2.20217e-10	-0.0570356
156272663	chr5:156272663:C:A	3.3751e-05	1.12737	-7.17427e-10
156273136	chr5:156273136:G:T	5.33614e-07	-1.62287	-1.39684
156274226	chr5:156274226:A:T	7.49914e-06	-2.20217e-10	-0.376847
156274277	chr5:156274277:T:C	2.87353e-06	-2.20217e-10	-1.33609
156274471	chr5:156274471:A:T	6.57969e-07	-1.56741	-1.24282
156274599	chr5:156274599:T:C	7.20617e-07	-1.39695	-1.32234
156274656	chr5:156274656:A:G	6.52836e-07	-1.51437	-1.30369
156274907	chr5:156274907:A:G	7.1877e-07	-1.38135	-1.3405
156275190	chr5:156275190:A:C	4.41558e-06	-2.20217e-10	-0.906498
156275194	chr5:156275194:C:T	1.03573e-05	-2.20217e-10	-0.0539424
156275360	chr5:156275360:G:T	2.16146e-06	-1.62085	-7.17427e-10
156275441	chr5:156275441:T:A	2.16499e-06	-1.61922	-7.17427e-10
156275457	chr5:156275457:A:C	6.51382e-07	-1.52274	-1.29756
156275693	chr5:156275693:T:C	2.16492e-06	-1.61925	-7.17427e-10
156275852	chr5:156275852:C:T	2.84403e-06	-2.20217e-10	-1.34642
156275987	chr5:156275987:G:A	2.45394e-06	-1.49394	-7.17427e-10
156276132	chr5:156276132:A:G	7.66347e-07	-1.6077	-1.05005
156276265	chr5:156276265:G:T	6.44013e-07	-1.48439	-1.34729
156276273	chr5:156276273:T:A	4.34559e-06	-2.20217e-10	-0.922476
156276386	chr5:156276386:C:T	6.12222e-07	-1.53294	-1.34936
156276508	chr5:156276508:A:C	5.76962e-07	-1.58444	-1.35718
156277634	chr5:156277634:C:T	6.88759e-07	-1.61909	-1.14541
156277871	chr5:156277871:C:G	6.77388e-07	-1.60836	-1.17278
156278077	chr5:156278077:A:G	2.16745e-06	-1.61809	-7.17427e-10
156278225	chr5:156278225:C:G	7.67866e-07	-1.28557	-1.37021
156278577	chr5:156278577:T:C	3.37381e-06	-1.59975	0.42416
156278890	chr5:156278890:A:G	2.16798e-06	-1.61784	-7.17427e-10
156279278	chr5:156279278:A:G	8.79635e-07	-1.61885	-0.901032
156279546	chr5:156279546:A:T	2.74184e-06	-2.20217e-10	-1.38301
156279877	chr5:156279877:G:C	2.16758e-06	-1.61802	-7.17427e-10
156279879	chr5:156279879:C:A	1.57067e-06	-1.60461	-0.335526
156279966	chr5:156279966:T:G	2.90753e-06	-2.20217e-10	-1.32433
156280092	chr5:156280092:C:T	2.16358e-06	-1.61987	-7.17427e-10
156280557	chr5:156280557:A:G	4.44608e-06	-2.20217e-10	-0.899614
156280846	chr5:156280846:A:AT	2.21195e-06	-1.59776	-7.17427e-10
156280889	chr5:156280889:G:A	7.35798e-07	-1.34472	-1.35371
156281159	chr5:156281159:G:T	4.39596e-06	-2.20217e-10	-0.91095
156281264	chr5:156281264:C:T	5.32445e-06	-2.20217e-10	-0.719326
156281447	chr5:156281447:G:A	8.31152e-05	-2.20217e-10	2.02859
156281460	chr5:156281460:A:G	2.71693e-06	-2.20217e-10	-1.39213
156281872	chr5:156281872:A:G	1.26589e-05	0.146722	-7.17427e-10
156282090	chr5:156282090:G:A	6.82088e-07	-1.58379	-1.19044
156282535	chr5:156282535:T:C	1.68568e-05	-2.20217e-10	0.433116
156282579	chr5:156282579:T:C	1.1017e-05	-2.20217e-10	0.00780305
156282661	chr5:156282661:T:G	3.64076e-06	-2.20217e-10	-1.09944
156282755	chr5:156282755:G:A	8.23758e-07	-1.62199	-0.963528
156282898	chr5:156282898:T:G	5.63292e-07	-1.61172	-1.35387
156282933	chr5:156282933:T:C	3.60277e-06	-2.20217e-10	-1.10993
156283325	chr5:156283325:T:A	1.72399e-05	-2.20217e-10	0.455588
156283827	chr5:156283827:G:A	1.03072e-06	-1.11673	-1.24465
156283840	chr5:156283840:A:C	1.2209e-05	-2.20217e-10	0.110539
156284135	chr5:156284135:T:C	6.51794e-07	-1.52864	-1.29102
156285054	chr5:156285054:G:A	5.76164e-07	-1.60208	-1.34092
156285147	chr5:156285147:C:A	7.87677e-07	-1.28403	-1.34627
156285422	chr5:156285422:A:T	5.68462e-07	-1.60211	-1.35435
156285809	chr5:156285809:C:A	8.0173e-07	-1.21637	-1.39625
156286208	chr5:156286208:A:G	2.73451e-06	-2.20217e-10	-1.38568
156286349	chr5:156286349:A:G	1.1017e-05	-2.20217e-10	0.00780305
156286408	chr5:156286408:G:A	3.00247e-06	-2.20217e-10	-1.2922
156286651	chr5:156286651:A:T	8.31168e-07	-1.18658	-1.38998
156286683	chr5:156286683:G:A	7.06238e-07	-1.38548	-1.35396
156286694	chr5:156286694:G:A	4.59986e-06	-2.20217e-10	-0.86561
156287111	chr5:156287111:G:A	5.78178e-07	-1.60103	-1.33848
156287149	chr5:156287149:A:G	5.36886e-07	-1.61857	-1.39504
156288793	chr5:156288793:G:T	8.6587e-07	-1.13854	-1.39712
156288917	chr5:156288917:G:A	1.19276e-06	-0.819406	-1.39596
156289263	chr5:156289263:A:C	5.59502e-07	-1.61368	-1.35867
156289482	chr5:156289482:G:A	2.15912e-06	-1.62193	-7.17427e-10
156289801	chr5:156289801:G:A	3.03056e-06	-2.20217e-10	-1.28289
156289837	chr5:156289837:T:C	5.52671e-07	-1.61263	-1.372
156290139	chr5:156290139:G:A	5.50559e-07	-1.61649	-1.37197
156290880	chr5:156290880:C:A	2.81744e-06	-2.20217e-10	-1.35581
156291267	chr5:156291267:C:T	2.6796e-06	-1.40597	-7.17427e-10
156291277	chr5:156291277:T:C	4.45958e-06	-2.20217e-10	-0.896582
156291295	chr5:156291295:C:T	1.0809e-06	-1.43052	-0.883314
156291333	chr5:156291333:T:A	4.51375e-06	-2.20217e-10	-0.884509
156291890	chr5:156291890:A:C	5.85605e-07	-1.59778	-1.32897
156292022	chr5:156292022:C:T	3.59814e-05	1.19137	-7.17427e-10
156292210	chr5:156292210:T:C	7.21569e-07	-1.5105	-1.20746
156292543	chr5:156292543:A:G	6.06609e-07	-1.60709	-1.28442
156293131	chr5:156293131:G:A	5.65694e-07	-1.59208	-1.36926
156293149	chr5:156293149:G:A	5.83029e-07	-1.58254	-1.34861
156293204	chr5:156293204:A:G	9.50319e-07	-1.23907	-1.20353
156293345	chr5:156293345:A:T	5.94373e-07	-1.6084	-1.30348
156293733	chr5:156293733:A:T	6.37557e-07	-1.44657	-1.39518
156293740	chr5:156293740:G:A	3.07669e-06	-2.20217e-10	-1.26778
156293874	chr5:156293874:T:G	3.67169e-06	-2.20217e-10	-1.09099
156294161	chr5:156294161:A:G	6.26567e-07	-1.53141	-1.32773
156294225	chr5:156294225:A:AT	5.93927e-07	-1.60898	-1.30365
156294292	chr5:156294292:T:C	6.46534e-07	-1.50008	-1.32768
156294375	chr5:156294375:T:C	5.19136e-06	-0.74464	-7.17427e-10
156294572	chr5:156294572:C:A	1.55096e-06	-0.989657	-0.963105
156294697	chr5:156294697:T:G	2.7192e-06	-2.20217e-10	-1.3913
156294778	chr5:156294778:T:C	2.23492e-06	-1.58743	-7.17427e-10
156294918	chr5:156294918:A:G	2.71676e-06	-2.20217e-10	-1.3922
156294987	chr5:156294987:C:T	2.82654e-06	-2.20217e-10	-1.35258
156295389	chr5:156295389:A:C	6.88112e-07	-1.3686	-1.39684
156295404	chr5:156295404:T:C	7.94084e-07	-1.61644	-1.00576
156295459	chr5:156295459:C:A	2.82046e-06	-2.20217e-10	-1.35474
156295777	chr5:156295777:A:G	2.46775e-06	-1.48833	-7.17427e-10
156295875	chr5:156295875:A:G	3.14147e-06	-2.20217e-10	-1.24695
156296701	chr5:156296701:G:A	2.76661e-06	-2.20217e-10	-1.37401
156296849	chr5:156296849:A:C	1.14397e-05	-2.20217e-10	0.0454536
156297166	chr5:156297166:C:T	2.706e-06	-2.20217e-10	-1.39616
156297228	chr5:156297228:G:A	1.26687e-05	0.147496	-7.17427e-10
156297295	chr5:156297295:C:T	4.50368e-06	-2.20217e-10	-0.886741
156298098	chr5:156298098:C:A	1.17016e-06	-1.61906	-0.615437
156298517	chr5:156298517:A:G	2.1578e-06	-1.62255	-7.17427e-10
156298728	chr5:156298728:G:A	9.9234e-06	-2.20217e-10	-0.0967407
156298877	chr5:156298877:T:G	2.15803e-06	-1.62244	-7.17427e-10
156299474	chr5:156299474:C:T	9.50571e-06	-2.20217e-10	-0.139743
156299506	chr5:156299506:G:C	6.37282e-07	-1.60531	-1.23687
156299627	chr5:156299627:A:G	7.21123e-07	-1.60548	-1.1131
156300016	chr5:156300016:C:T	6.43453e-07	-1.60308	-1.22946
156300074	chr5:156300074:G:A	1.17015e-05	-2.20217e-10	0.0680773
156300180	chr5:156300180:T:G	2.15703e-06	-1.6229	-7.17427e-10
156300200	chr5:156300200:CATTAG:C	4.04226e-06	-2.20217e-10	-0.994833
156300393	chr5:156300393:C:T	3.75229e-06	-2.20217e-10	-1.06927
156300466	chr5:156300466:T:C	5.6308e-07	-1.58568	-1.38029
156300784	chr5:156300784:C:T	5.25567e-05	-2.20217e-10	1.57026
156300931	chr5:156300931:G:T	2.15715e-06	-1.62285	-7.17427e-10
156300971	chr5:156300971:T:A	6.26698e-07	-1.46519	-1.39374
156301222	chr5:156301222:T:G	3.17391e-06	-1.15131	-0.0853607
156301772	chr5:156301772:A:G	5.86547e-07	-1.6094	-1.31574
156301828	chr5:156301828:C:G	2.71858e-06	-2.20217e-10	-1.39153
156301850	chr5:156301850:T:G	2.62457e-06	-1.42672	-7.17427e-10
156302400	chr5:156302400:G:A	3.0443e-06	-2.20217e-10	-1.27836
156302880	chr5:156302880:C:T	1.14527e-06	-0.947102	-1.30889
156302930	chr5:156302930:A:C	4.08001e-06	-2.20217e-10	-0.985536
156302973	chr5:156302973:T:C	6.46753e-06	-2.20217e-10	-0.524843
156303267	chr5:156303267:C:A	3.06702e-06	-2.20217e-10	-1.27093
156303332	chr5:156303332:T:C	3.28613e-06	-2.20217e-10	-1.20192
156304006	chr5:156304006:A:G	7.20247e-07	-1.37926	-1.34054
156305135	chr5:156305135:G:A	2.9567e-06	-2.20217e-10	-1.30756
156305628	chr5:156305628:G:T	9.32244e-07	-1.30572	-1.15608
156305640	chr5:156305640:G:A	7.34926e-07	-1.56548	-1.13414
156305645	chr5:156305645:C:T	2.7098e-06	-2.20217e-10	-1.39476
156305852	chr5:156305852:G:A	8.27327e-07	-1.40432	-1.17687
156305867	chr5:156305867:TC:T	2.70968e-06	-2.20217e-10	-1.39481
156305970	chr5:156305970:CT:C	1.43939e-06	-0.678116	-1.3493
156306116	chr5:156306116:A:G	3.43525e-06	-2.20217e-10	-1.15755
156306142	chr5:156306142:T:TTATA	4.5288e-06	-2.20217e-10	-0.881179
156306289	chr5:156306289:A:G	5.43369e-07	-1.61016	-1.39145
156306483	chr5:156306483:T:G	5.50046e-07	-1.60708	-1.38231
156306512	chr5:156306512:G:A	2.9567e-06	-2.20217e-10	-1.30756
156306530	chr5:156306530:C:T	2.72538e-06	-2.20217e-10	-1.38903
156306677	chr5:156306677:C:T	1.08685e-06	-0.936213	-1.37214
156306880	chr5:156306880:A:C	2.73501e-06	-2.20217e-10	-1.3855
156307393	chr5:156307393:T:A	0.000124616	-2.20217e-10	2.4336
156307445	chr5:156307445:T:A	3.50649e-06	-2.20217e-10	-1.13702
156307565	chr5:156307565:T:G	2.80949e-06	-2.20217e-10	-1.35863
156307882	chr5:156307882:T:C	0.000143307	-2.20217e-10	2.57335
156308349	chr5:156308349:A:G	2.84737e-06	-2.20217e-10	-1.34524
156308368	chr5:156308368:G:A	6.62418e-05	-1.44028	3.24195
156308391	chr5:156308391:C:T	4.09303e-05	-1.43561	2.75584
156308392	chr5:156308392:G:A	8.38207e-07	-1.20965	-1.35848
156308421	chr5:156308421:C:T	3.07343e-06	-2.20217e-10	-1.26884
156308452	chr5:156308452:C:G	1.27321e-06	-0.831634	-1.31846
156308519	chr5:156308519:C:T	6.34179e-05	-1.39589	3.154
156308966	chr5:156308966:A:C	0.000178222	-1.45185	4.24325
156308980	chr5:156308980:C:T	2.95996e-06	-2.20217e-10	-1.30646
156309017	chr5:156309017:T:A	0.000103477	-2.20217e-10	2.24772
156309049	chr5:156309049:C:T	7.49433e-07	-1.49237	-1.1877
156309147	chr5:156309147:C:T	3.60594e-06	-2.20217e-10	-1.10906
156309197	chr5:156309197:G:A	2.73095e-06	-2.20217e-10	-1.38699
156309426	chr5:156309426:C:G	4.20998e-06	-0.954179	-7.17427e-10
156309436	chr5:156309436:C:T	1.81558e-06	-1.06931	-0.725927
156309492	chr5:156309492:A:G	2.16258e-06	-1.62034	-7.17427e-10
156309639	chr5:156309639:C:T	2.80598e-06	-2.20217e-10	-1.35988
156309963	chr5:156309963:G:A	3.61623e-06	-2.20217e-10	-1.1062
156310106	chr5:156310106:T:C	2.99534e-06	-2.20217e-10	-1.29458
156310187	chr5:156310187:A:G	0.00011208	-2.20217e-10	2.32757
156310250	chr5:156310250:C:T	2.72648e-06	-2.20217e-10	-1.38863
156310322	chr5:156310322:T:A	7.47255e-07	-1.56878	-1.1142
156310438	chr5:156310438:A:G	5.9168e-07	-1.6102	-1.30623
156310477	chr5:156310477:A:C	2.72668e-06	-2.20217e-10	-1.38855
156310520	chr5:156310520:A:T	2.99634e-06	-2.20217e-10	-1.29424
156310629	chr5:156310629:G:A	2.71361e-06	-2.20217e-10	-1.39336
156310739	chr5:156310739:A:G	7.3871e-07	-1.56027	-1.13421
156310781	chr5:156310781:A:G	1.50513e-06	-1.05788	-0.92487
156311952	chr5:156311952:A:T	6.69356e-07	-1.40458	-1.3885
156312056	chr5:156312056:G:C	2.99534e-06	-2.20217e-10	-1.29458
156312494	chr5:156312494:CTCATATAAAATA:C	6.42256e-05	-1.39252	3.16329
156312650	chr5:156312650:T:C	4.84739e-06	-2.20217e-10	-0.813196
156312733	chr5:156312733:G:A	3.61782e-06	-2.20217e-10	-1.10576
156312769	chr5:156312769:G:A	6.70389e-06	-2.20217e-10	-0.488949
156312810	chr5:156312810:A:G	1.0529e-06	-1.00248	-1.3376
156312954	chr5:156312954:T:C	2.19212e-06	-1.60677	-7.17427e-10
156313159	chr5:156313159:G:A	2.1832e-06	-1.61084	-7.17427e-10
156313255	chr5:156313255:TA:T	2.85074e-06	-2.20217e-10	-1.34406
156313404	chr5:156313404:A:G	0.000111889	-2.20217e-10	2.32587
156313407	chr5:156313407:A:C	6.65109e-07	-1.41344	-1.386
156313891	chr5:156313891:AATATGC:A	2.70302e-06	-2.20217e-10	-1.39727
156314118	chr5:156314118:GT:G	2.78094e-06	-2.20217e-10	-1.36885
156314184	chr5:156314184:A:G	2.78576e-06	-2.20217e-10	-1.36712
156314414	chr5:156314414:T:C	2.77733e-06	-2.20217e-10	-1.37015
156314747	chr5:156314747:A:G	3.65829e-06	-2.20217e-10	-1.09464
156315063	chr5:156315063:T:G	2.80941e-06	-2.20217e-10	-1.35866
156315410	chr5:156315410:A:G	2.72911e-06	-2.20217e-10	-1.38766
156315667	chr5:156315667:T:C	5.67723e-06	-2.20217e-10	-0.655172
156315810	chr5:156315810:T:C	8.41733e-07	-1.40027	-1.16365
156316186	chr5:156316186:C:T	3.36948e-06	-1.54334	0.366462
156316361	chr5:156316361:A:G	6.75216e-07	-1.42774	-1.35662
156316619	chr5:156316619:G:A	3.50905e-06	-1.13629	-7.17427e-10
156317003	chr5:156317003:CAAT:C	1.0432e-06	-0.952804	-1.39654
156317027	chr5:156317027:C:T	8.71712e-07	-1.19226	-1.33667
156317170	chr5:156317170:G:A	6.43019e-06	-2.20217e-10	-0.530633
156317373	chr5:156317373:G:T	3.26552e-06	-2.20217e-10	-1.20822
156317379	chr5:156317379:T:C	4.43272e-06	-2.20217e-10	-0.902624
156317853	chr5:156317853:T:C	2.72269e-06	-2.20217e-10	-1.39001
156318081	chr5:156318081:A:G	3.97649e-06	-2.20217e-10	-1.01124
156318650	chr5:156318650:A:C	7.06747e-07	-1.50709	-1.23163
156318666	chr5:156318666:G:T	1.7139e-06	-1.24657	-0.6063
156318802	chr5:156318802:G:A	1.81524e-06	-1.35735	-0.438062
156318810	chr5:156318810:G:T	3.86406e-06	-2.20217e-10	-1.03992
156318929	chr5:156318929:G:A	1.13442e-06	-1.57241	-0.693102
156318996	chr5:156318996:T:C	4.82282e-06	-2.20217e-10	-0.818277
156319058	chr5:156319058:C:A	3.92438e-06	-2.20217e-10	-1.02443
156319328	chr5:156319328:C:G	4.58523e-06	-2.20217e-10	-0.868797
156319528	chr5:156319528:A:G	8.35036e-07	-1.4221	-1.14982
156319613	chr5:156319613:A:C	7.66821e-07	-1.46049	-1.19665
156319796	chr5:156319796:T:C	2.98264e-06	-2.20217e-10	-1.29883
156319836	chr5:156319836:C:T	9.44794e-07	-1.18534	-1.26309
156319903	chr5:156319903:A:C	3.05268e-06	-2.20217e-10	-1.27562
156320104	chr5:156320104:T:TGTGTGTG	6.61576e-06	-2.20217e-10	-0.502181
156320436	chr5:156320436:G:T	6.11879e-07	-1.48691	-1.39595
156320741	chr5:156320741:G:A	1.12407e-06	-1.59665	-0.678023
156320904	chr5:156320904:T:C	3.6678e-06	-2.20217e-10	-1.09204
156320941	chr5:156320941:G:C	6.09694e-07	-1.51337	-1.37306
156321292	chr5:156321292:C:T	0.000210357	-2.20217e-10	2.95717
156321345	chr5:156321345:G:A	1.11468e-06	-1.15628	-1.12679
156321523	chr5:156321523:C:T	2.38835e-05	-2.20217e-10	0.781553
156321894	chr5:156321894:A:C	9.56753e-07	-1.24773	-1.18812
156321956	chr5:156321956:A:G	1.20919e-06	-1.34231	-0.859375
156322574	chr5:156322574:C:G	1.08869e-06	-1.1886	-1.11807
156322694	chr5:156322694:A:G	3.77711e-06	-2.20217e-10	-1.06268
156322995	chr5:156322995:T:C	3.9068e-06	-2.20217e-10	-1.02892
156323358	chr5:156323358:T:C	1.08457e-06	-1.61338	-0.697077
156323564	chr5:156323564:G:GA	1.00899e-06	-1.23675	-1.14594
156323834	chr5:156323834:A:C	2.85255e-06	-2.20217e-10	-1.34342
156323917	chr5:156323917:T:C	2.89056e-06	-1.33019	-7.17427e-10
156324168	chr5:156324168:A:G	2.79664e-06	-2.20217e-10	-1.36322
156324373	chr5:156324373:C:G	7.95756e-07	-1.61143	-1.00867
156324547	chr5:156324547:A:T	3.32571e-06	-2.20217e-10	-1.18995
156324642	chr5:156324642:G:C	4.71663e-06	-2.20217e-10	-0.840541
156324656	chr5:156324656:T:G	2.99291e-06	-2.20217e-10	-1.29539
156324985	chr5:156324985:T:C	3.16395e-06	-2.20217e-10	-1.23982
156324997	chr5:156324997:T:C	2.33655e-06	-0.908533	-0.634427
156325089	chr5:156325089:G:T	3.44381e-06	-2.20217e-10	-1.15506
156325125	chr5:156325125:T:C	2.81844e-06	-2.20217e-10	-1.35545
156325234	chr5:156325234:C:G	3.58184e-06	-2.20217e-10	-1.11576
156325715	chr5:156325715:G:C	2.81467e-06	-2.20217e-10	-1.35679
156326048	chr5:156326048:A:C	3.67928e-06	-1.38887	0.299953
156326101	chr5:156326101:A:C	1.90493e-05	0.555394	-7.17427e-10
156326289	chr5:156326289:G:C	6.2204e-06	-2.20217e-10	-0.563803
156326448	chr5:156326448:A:G	2.93438e-06	-2.20217e-10	-1.31514
156326739	chr5:156326739:C:A	1.12031e-06	-1.3246	-0.953422
156326973	chr5:156326973:A:T	1.00593e-06	-1.23841	-1.14732
156327097	chr5:156327097:A:G	2.81135e-06	-2.20217e-10	-1.35797
156327761	chr5:156327761:G:A	9.8235e-06	-0.106859	-7.17427e-10
156328327	chr5:156328327:G:A	7.43191e-07	-1.30066	-1.38778
156328614	chr5:156328614:TAGA:T	1.04955e-06	-1.38986	-0.953422
156328653	chr5:156328653:T:C	3.27203e-06	-2.20217e-10	-1.20623
156328742	chr5:156328742:G:A	6.76729e-07	-1.56367	-1.21845
156328758	chr5:156328758:G:A	1.00182e-06	-1.23766	-1.15215
156328759	chr5:156328759:G:T	2.83721e-06	-2.20217e-10	-1.34881
156328871	chr5:156328871:G:A	1.17852e-05	-2.20217e-10	0.0752112
156329149	chr5:156329149:C:T	2.85254e-06	-2.20217e-10	-1.34343
156329184	chr5:156329184:A:G	8.45277e-07	-1.59632	-0.96341
156329289	chr5:156329289:A:G	3.50841e-06	-1.26347	0.126999
156329378	chr5:156329378:A:ACC	2.70707e-06	-2.20217e-10	-1.39577
156329731	chr5:156329731:C:T	3.28477e-06	-2.20217e-10	-1.20234
156329827	chr5:156329827:C:T	7.54281e-07	-1.39631	-1.27732
156329864	chr5:156329864:A:G	6.58434e-07	-1.42501	-1.38452
156329942	chr5:156329942:G:A	1.3326e-05	-2.20217e-10	0.198077
156330249	chr5:156330249:A:G	5.493e-06	-2.20217e-10	-0.688162
156330645	chr5:156330645:A:C	3.26653e-06	-2.20217e-10	-1.20791
156330662	chr5:156330662:G:A	8.3138e-07	-1.59213	-0.984179
156330862	chr5:156330862:C:T	8.45216e-07	-1.3995	-1.1603
156331272	chr5:156331272:A:G	5.91278e-06	-2.20217e-10	-0.61452
156331306	chr5:156331306:C:T	7.39208e-06	-2.20217e-10	-0.391228
156331374	chr5:156331374:G:A	9.36442e-07	-1.38229	-1.07501
156331715	chr5:156331715:C:CTATT	7.89235e-07	-1.32136	-1.30697
156331769	chr5:156331769:G:A	2.81068e-06	-1.35821	-7.17427e-10
156332024	chr5:156332024:G:A	9.17398e-07	-1.40072	-1.07713
156332260	chr5:156332260:A:G	2.09563e-06	-1.27859	-0.373192
156332453	chr5:156332453:G:A	1.86748e-06	-1.61992	-0.147122
156332636	chr5:156332636:G:A	3.0327e-06	-1.30428	0.0220948
156332836	chr5:156332836:C:T	7.2751e-07	-1.32113	-1.38864
156332864	chr5:156332864:T:A	2.32615e-05	0.755163	-7.17427e-10
156333071	chr5:156333071:A:T	2.03385e-06	-1.28802	-0.393681
156333231	chr5:156333231:C:T	1.00783e-06	-1.40289	-0.980952
156333278	chr5:156333278:C:T	3.27027e-06	-2.20217e-10	-1.20676
156333382	chr5:156333382:C:T	6.65384e-07	-1.40852	-1.39051
156333570	chr5:156333570:A:T	2.235e-06	-1.5874	-7.17427e-10
156333639	chr5:156333639:T:C	3.25273e-06	-2.20217e-10	-1.21214
156334203	chr5:156334203:G:A	2.70986e-06	-2.20217e-10	-1.39474
156334232	chr5:156334232:C:T	5.8647e-06	-2.20217e-10	-0.622685
156334383	chr5:156334383:T:C	2.84734e-06	-2.20217e-10	-1.34525
156334404	chr5:156334404:A:G	1.21507e-05	-2.20217e-10	0.105752
156334459	chr5:156334459:A:G	4.24109e-06	-0.946816	-7.17427e-10
156334887	chr5:156334887:C:T	2.57141e-06	-1.44718	-7.17427e-10
156334940	chr5:156334940:C:T	1.95837e-06	-1.44336	-0.276162
156335618	chr5:156335618:G:A	2.3174e-06	-1.61752	0.0663358
156335746	chr5:156335746:T:C	2.03785e-06	-1.42797	-0.251766
156335838	chr5:156335838:A:G	3.25776e-06	-2.20217e-10	-1.2106
156335941	chr5:156335941:C:T	6.04044e-07	-1.60431	-1.29144
156336030	chr5:156336030:G:A	2.01034e-06	-1.46822	-0.225113
156336156	chr5:156336156:A:G	7.09396e-07	-1.35267	-1.38231
156336334	chr5:156336334:A:G	1.92443e-06	-1.50262	-0.234385
156336605	chr5:156336605:A:G	2.81252e-06	-2.20217e-10	-1.35755
156336643	chr5:156336643:G:A	8.72891e-07	-1.59653	-0.931052
156337240	chr5:156337240:G:A	3.19254e-06	-2.20217e-10	-1.23082
156337372	chr5:156337372:T:G	1.0769e-05	-2.20217e-10	-0.0149617
156337388	chr5:156337388:T:C	3.26216e-06	-2.20217e-10	-1.20925
156337571	chr5:156337571:G:A	5.57892e-06	-2.20217e-10	-0.672641
156337656	chr5:156337656:G:A	6.50844e-07	-1.48289	-1.33823
156337885	chr5:156337885:C:A	6.68871e-07	-1.45812	-1.33568
156337986	chr5:156337986:T:G	9.46885e-07	-1.36083	-1.08538
156338588	chr5:156338588:T:C	2.88056e-06	-2.20217e-10	-1.33365
156338694	chr5:156338694:A:G	2.49857e-06	-1.13939	-0.336522
156338715	chr5:156338715:G:T	2.70648e-06	-2.20217e-10	-1.39599
156338973	chr5:156338973:A:C	2.73674e-06	-2.20217e-10	-1.38487
156339146	chr5:156339146:GTTATA:G	6.87619e-07	-1.37677	-1.38939
156339312	chr5:156339312:G:A	6.96016e-07	-1.44253	-1.31149
156339330	chr5:156339330:T:C	2.14138e-06	-1.62206	-0.00812349
156339411	chr5:156339411:A:G	3.26687e-06	-2.20217e-10	-1.20781
156339522	chr5:156339522:C:T	2.72937e-06	-2.20217e-10	-1.38757
156339643	chr5:156339643:TTA:T	5.56767e-07	-1.59336	-1.38389
156339780	chr5:156339780:A:G	4.13014e-06	-2.20217e-10	-0.973325
156339969	chr5:156339969:G:A	8.91318e-07	-1.62145	-0.885244
156340291	chr5:156340291:C:G	7.97588e-07	-1.24343	-1.37437
156340356	chr5:156340356:C:T	8.75198e-07	-1.61935	-0.905592
156340860	chr5:156340860:G:T	2.79298e-06	-2.20217e-10	-1.36453
156340981	chr5:156340981:A:G	9.60917e-07	-1.59255	-0.838955
156341106	chr5:156341106:A:G	3.27685e-06	-2.20217e-10	-1.20475
156341565	chr5:156341565:T:C	2.80219e-06	-1.36123	-7.17427e-10
156341595	chr5:156341595:G:A	5.62452e-06	-2.20217e-10	-0.6645
156342155	chr5:156342155:C:A	2.76419e-06	-2.20217e-10	-1.37489
156342353	chr5:156342353:A:G	7.33332e-07	-1.41584	-1.28595
156342445	chr5:156342445:T:G	7.23922e-07	-1.43367	-1.28104
156342463	chr5:156342463:G:A	3.20125e-06	-2.20217e-10	-1.2281
156342606	chr5:156342606:CTT:C	2.28761e-06	-1.56413	-7.17427e-10
156343407	chr5:156343407:G:A	2.76061e-06	-2.20217e-10	-1.37619
156343743	chr5:156343743:T:G	6.44852e-07	-1.44792	-1.38245
156343908	chr5:156343908:C:T	5.61202e-07	-1.5902	-1.37911
156344012	chr5:156344012:C:T	9.13566e-07	-1.08816	-1.39388
156344042	chr5:156344042:T:G	1.31924e-06	-1.26612	-0.848462
156344106	chr5:156344106:G:A	3.22886e-06	-2.20217e-10	-1.21951
156344320	chr5:156344320:A:C	2.37626e-06	-1.52611	-7.17427e-10
156344763	chr5:156344763:A:G	6.8407e-07	-1.56321	-1.20812
156345107	chr5:156345107:TA:T	2.72832e-06	-2.20217e-10	-1.38795
156345673	chr5:156345673:A:G	1.27325e-06	-1.24032	-0.909747
156346340	chr5:156346340:A:G	2.0224e-06	-1.2193	-0.46805
156346764	chr5:156346764:C:T	2.39385e-06	-1.51873	-7.17427e-10
156346878	chr5:156346878:A:C	2.47056e-06	-1.48719	-7.17427e-10
156347438	chr5:156347438:A:G	5.38008e-07	-1.61645	-1.39506
156347543	chr5:156347543:T:G	1.85103e-06	-1.27129	-0.504603
156347792	chr5:156347792:A:G	6.9864e-07	-1.55341	-1.19685
156347863	chr5:156347863:A:T	1.17349e-05	-2.20217e-10	0.0709313
156347997	chr5:156347997:C:A	8.81994e-07	-1.24458	-1.27262
156348065	chr5:156348065:T:C	1.124e-06	-1.50923	-0.765509
156348301	chr5:156348301:A:G	2.88509e-06	-2.20217e-10	-1.33208
156348346	chr5:156348346:C:T	9.70776e-07	-1.25627	-1.16503
156348633	chr5:156348633:C:T	1.09423e-06	-1.22359	-1.07799
156348694	chr5:156348694:G:A	5.52554e-06	-2.20217e-10	-0.682255
156348838	chr5:156348838:C:T	4.1763e-06	-2.20217e-10	-0.962212
156348998	chr5:156348998:G:A	2.12899e-06	-1.1984	-0.437589
156349260	chr5:156349260:C:T	2.12263e-06	-1.19015	-0.448824
156349290	chr5:156349290:A:G	1.63899e-06	-1.31504	-0.582515
156349701	chr5:156349701:CA:C	3.0739e-06	-2.20217e-10	-1.26869
156349706	chr5:156349706:T:G	3.0739e-06	-2.20217e-10	-1.26869
156349790	chr5:156349790:A:G	2.73493e-06	-2.20217e-10	-1.38553
156350169	chr5:156350169:T:A	1.12339e-05	-0.657401	0.684698
156350388	chr5:156350388:G:A	5.1382e-06	-0.955221	0.200287
156350509	chr5:156350509:A:G	1.55386e-06	-1.07484	-0.876056
156350822	chr5:156350822:T:G	3.55618e-06	-2.20217e-10	-1.12295
156350881	chr5:156350881:A:G	2.12814e-05	-2.20217e-10	0.666197
156351319	chr5:156351319:G:A	3.22307e-06	-2.20217e-10	-1.2213
156351734	chr5:156351734:C:T	7.71915e-07	-1.61829	-1.03223
156351912	chr5:156351912:T:G	3.18144e-06	-2.20217e-10	-1.2343
156352066	chr5:156352066:T:G	5.33955e-07	-1.62244	-1.39664
156352158	chr5:156352158:A:G	1.24635e-06	-1.54232	-0.629088
156352280	chr5:156352280:AC:A	2.20976e-06	-1.59875	-7.17427e-10
156352291	chr5:156352291:C:T	2.45658e-06	-1.12793	-0.364939
156352835	chr5:156352835:T:C	3.05974e-06	-2.20217e-10	-1.27331
156352917	chr5:156352917:C:A	7.84184e-07	-1.23776	-1.39698
156353113	chr5:156353113:A:G	2.29972e-06	-1.55885	-7.17427e-10
156353496	chr5:156353496:T:C	9.50545e-07	-1.2243	-1.21806
156353845	chr5:156353845:C:T	8.75834e-07	-1.25422	-1.26999
156353875	chr5:156353875:C:T	8.58686e-07	-1.26498	-1.279
156354053	chr5:156354053:AC:A	8.57389e-07	-1.27257	-1.27293
156354109	chr5:156354109:A:G	8.55436e-07	-1.2748	-1.27298
156354199	chr5:156354199:A:G	5.33967e-07	-1.62218	-1.39687
156355048	chr5:156355048:T:C	1.52701e-06	-1.21976	-0.748563
156355421	chr5:156355421:C:CTCATTTCTTCTTTTCAAT	1.22804e-05	-2.20217e-10	0.116365
156355426	chr5:156355426:T:TTTTCAATTTCTTCTTTTCAATA	1.22804e-05	-2.20217e-10	0.116365
156355430	chr5:156355430:T:C	1.13536e-06	-1.35929	-0.905397
156355890	chr5:156355890:G:A	5.11202e-06	-2.20217e-10	-0.760043
156355914	chr5:156355914:T:G	2.70533e-06	-2.20217e-10	-1.39641
156356129	chr5:156356129:C:T	2.28183e-06	-1.56666	-7.17427e-10
156356146	chr5:156356146:A:G	1.82235e-06	-1.11281	-0.678705
156356224	chr5:156356224:G:A	1.62819e-06	-1.17507	-0.729099
156356284	chr5:156356284:C:T	1.69045e-06	-1.60599	-0.260652
156356312	chr5:156356312:A:G	1.87378e-06	-1.08727	-0.676402
156356314	chr5:156356314:T:C	1.67979e-06	-1.61231	-0.260652
156356365	chr5:156356365:G:C	1.00568e-06	-1.29094	-1.09503
156356460	chr5:156356460:A:G	3.06477e-06	-2.20217e-10	-1.27166
156356510	chr5:156356510:T:G	6.95701e-06	-0.451887	-7.17427e-10
156356664	chr5:156356664:G:A	5.5034e-07	-1.60206	-1.38679
156356814	chr5:156356814:G:C	2.72996e-06	-2.20217e-10	-1.38735
156356836	chr5:156356836:G:A	1.16825e-06	-1.61414	-0.621991
156356961	chr5:156356961:G:A	2.73223e-06	-2.20217e-10	-1.38652
156357461	chr5:156357461:G:A	5.42624e-07	-1.60763	-1.39534
156357792	chr5:156357792:A:G	1.88462e-06	-1.0949	-0.663015
156357802	chr5:156357802:G:A	3.0097e-06	-2.20217e-10	-1.2898
156357900	chr5:156357900:A:G	1.69614e-06	-1.24869	-0.614593
156357914	chr5:156357914:A:G	1.29932e-06	-1.22389	-0.905901
156357973	chr5:156357973:T:C	3.9612e-06	-1.22999	0.214906
156358411	chr5:156358411:G:A	7.53892e-07	-1.52717	-1.14697
156358519	chr5:156358519:C:T	3.24874e-06	-2.20217e-10	-1.21337
156358682	chr5:156358682:A:G	4.70981e-06	-2.20217e-10	-0.841988
156359079	chr5:156359079:G:C	7.88349e-07	-1.49666	-1.13279
156359191	chr5:156359191:A:G	2.68105e-06	-1.40543	-7.17427e-10
156359356	chr5:156359356:A:G	4.50568e-06	-2.20217e-10	-0.886297
156360752	chr5:156360752:C:T	2.39426e-06	-1.51856	-7.17427e-10
156361067	chr5:156361067:C:T	6.13764e-06	-2.20217e-10	-0.577196
156361173	chr5:156361173:C:T	1.04254e-06	-1.07575	-1.27423
156361282	chr5:156361282:C:T	5.43348e-07	-1.60654	-1.3951
156361806	chr5:156361806:C:G	5.49871e-07	-1.60329	-1.38642
156362159	chr5:156362159:A:G	1.57864e-06	-1.02393	-0.911141
156362372	chr5:156362372:A:G	6.77905e-07	-1.48249	-1.29789
156362373	chr5:156362373:C:T	3.037e-06	-2.20217e-10	-1.28076
156362442	chr5:156362442:C:T	7.53198e-07	-1.53441	-1.14065
156362670	chr5:156362670:G:A	5.44268e-07	-1.6208	-1.37914
156362682	chr5:156362682:G:A	5.50592e-07	-1.59738	-1.39102
156363020	chr5:156363020:A:C	1.14267e-06	-1.02833	-1.22994
156363192	chr5:156363192:A:G	2.9233e-06	-2.20217e-10	-1.31892
156363199	chr5:156363199:C:T	2.52318e-05	-2.20217e-10	0.836471
156363269	chr5:156363269:T:C	7.33759e-07	-1.52991	-1.1713
156363461	chr5:156363461:G:A	7.56017e-07	-1.30122	-1.37011
156363865	chr5:156363865:T:G	2.33702e-06	-1.29807	-0.244689
156363993	chr5:156363993:T:C	2.21192e-06	-1.27275	-0.325028
156364164	chr5:156364164:TG:T	5.40343e-07	-1.60993	-1.39726
156364577	chr5:156364577:G:T	2.74069e-06	-2.20217e-10	-1.38343
156365019	chr5:156365019:T:C	5.23234e-06	-2.20217e-10	-0.736777
156365104	chr5:156365104:G:T	8.03057e-07	-1.22609	-1.38487
156365164	chr5:156365164:A:G	7.68913e-07	-1.52148	-1.13294
156365315	chr5:156365315:T:C	5.93081e-06	-2.20217e-10	-0.611475
156365404	chr5:156365404:T:C	5.33491e-07	-1.62279	-1.39716
156365569	chr5:156365569:C:T	1.33437e-06	-1.25089	-0.852285
156365710	chr5:156365710:A:G	3.02246e-06	-2.20217e-10	-1.28556
156365778	chr5:156365778:T:C	1.73687e-06	-1.26947	-0.570076
156365933	chr5:156365933:T:C	1.13495e-06	-1.09546	-1.16959
156365990	chr5:156365990:T:C	1.31674e-05	-2.20217e-10	0.18611
156366152	chr5:156366152:G:A	5.40829e-07	-1.60904	-1.39725
156366427	chr5:156366427:C:T	2.86093e-06	-2.20217e-10	-1.34049
156366938	chr5:156366938:G:C	2.72209e-06	-2.20217e-10	-1.39024
156366975	chr5:156366975:A:G	5.97981e-07	-1.53798	-1.36785
156367087	chr5:156367087:G:A	4.19596e-06	-2.20217e-10	-0.957513
156367415	chr5:156367415:A:G	2.9842e-06	-2.20217e-10	-1.2983
156367810	chr5:156367810:G:A	5.12817e-06	-2.20217e-10	-0.756888
156368113	chr5:156368113:C:T	4.47233e-06	-0.893728	-7.17427e-10
156368213	chr5:156368213:C:T	2.32129e-06	-1.54951	-7.17427e-10
156368216	chr5:156368216:G:A	2.99088e-06	-2.20217e-10	-1.29607
156368249	chr5:156368249:C:T	1.72592e-06	-1.07357	-0.772305
156368322	chr5:156368322:A:C	1.08546e-06	-1.08208	-1.22756
156368371	chr5:156368371:G:A	1.13626e-05	-2.20217e-10	0.0386893
156368467	chr5:156368467:A:G	3.00766e-06	-1.29047	-7.17427e-10
156368492	chr5:156368492:C:T	2.74359e-06	-2.20217e-10	-1.38237
156369043	chr5:156369043:T:C	2.71173e-06	-2.20217e-10	-1.39405
156369101	chr5:156369101:G:A	5.41703e-07	-1.61589	-1.38879
156369377	chr5:156369377:A:T	6.9012e-06	-0.45994	-7.17427e-10
156369743	chr5:156369743:G:A	2.5664e-06	-1.60062	0.151488
156370247	chr5:156370247:T:C	1.13517e-06	-0.966526	-1.29833
156370479	chr5:156370479:A:G	2.71534e-06	-2.20217e-10	-1.39272
156370824	chr5:156370824:G:A	1.38001e-06	-0.91918	-1.15037
156370852	chr5:156370852:G:A	1.17677e-06	-1.61341	-0.615455
156371008	chr5:156371008:C:T	3.19129e-06	-2.20217e-10	-1.23121
156371401	chr5:156371401:A:G	2.74608e-06	-2.20217e-10	-1.38146
156371654	chr5:156371654:C:T	2.72823e-06	-2.20217e-10	-1.38798
156371768	chr5:156371768:G:A	1.7424e-05	-2.20217e-10	0.466211
156371953	chr5:156371953:A:G	8.16055e-06	-0.292325	-7.17427e-10
156371956	chr5:156371956:G:A	5.41723e-07	-1.60832	-1.39631
156372260	chr5:156372260:G:A	4.31811e-06	-2.20217e-10	-0.928818
156372515	chr5:156372515:T:C	3.15401e-06	-1.24296	-7.17427e-10
156372710	chr5:156372710:C:G	2.75485e-06	-2.20217e-10	-1.37827
156372865	chr5:156372865:ATATGGGTTTTGTAT:A	1.76839e-06	-1.41703	-0.404535
156372924	chr5:156372924:T:TC	2.74716e-06	-2.20217e-10	-1.38107
156373148	chr5:156373148:C:T	5.47131e-07	-1.59836	-1.39635
156373536	chr5:156373536:T:C	2.33427e-06	-1.54394	-7.17427e-10
156373594	chr5:156373594:C:T	2.32707e-06	-1.54702	-7.17427e-10
156373619	chr5:156373619:C:T	2.33823e-06	-1.54224	-7.17427e-10
156373883	chr5:156373883:G:A	6.79668e-07	-1.38116	-1.39663
156373930	chr5:156373930:A:T	2.54295e-06	-1.45831	-7.17427e-10
156374068	chr5:156374068:G:A	1.12502e-06	-0.977646	-1.29619
156374358	chr5:156374358:C:A	3.50686e-06	-2.20217e-10	-1.13692
156374643	chr5:156374643:C:A	5.38663e-07	-1.61473	-1.39558
156374762	chr5:156374762:C:T	2.45774e-06	-1.4924	-7.17427e-10
156374810	chr5:156374810:A:G	6.90318e-06	0.919041	-1.3787
156374819	chr5:156374819:A:G	3.01534e-06	-2.20217e-10	-1.28792
156374959	chr5:156374959:C:CT	5.45567e-07	-1.60438	-1.39318
156375048	chr5:156375048:A:C	5.36234e-07	-1.62197	-1.39285
156375070	chr5:156375070:T:G	1.14117e-06	-1.55035	-0.709237
156375150	chr5:156375150:C:T	4.96597e-06	-2.20217e-10	-0.789027
156375250	chr5:156375250:G:A	1.03953e-06	-1.54987	-0.802998
156375271	chr5:156375271:G:T	3.58517e-06	-1.11483	-7.17427e-10
156375353	chr5:156375353:A:G	3.05775e-06	-2.20217e-10	-1.27396
156375608	chr5:156375608:T:A	2.93679e-06	-2.20217e-10	-1.31432
156375720	chr5:156375720:C:T	3.43955e-06	-2.20217e-10	-1.1563
156375842	chr5:156375842:T:A	4.02598e-06	-2.20217e-10	-0.998867
156376073	chr5:156376073:T:C	3.03806e-06	-2.20217e-10	-1.28042
156376133	chr5:156376133:A:G	2.33404e-06	-1.54404	-7.17427e-10
156376355	chr5:156376355:G:A	5.80327e-06	-2.20217e-10	-0.633214
156376654	chr5:156376654:T:A	6.10357e-06	-2.20217e-10	-0.582762
156376780	chr5:156376780:A:G	5.33488e-07	-1.62279	-1.39716
156377131	chr5:156377131:A:G	7.32825e-07	-1.51778	-1.1847
156377261	chr5:156377261:G:A	1.02683e-06	-1.34062	-1.02454
156377349	chr5:156377349:A:C	1.67561e-06	-1.31606	-0.559403
156377578	chr5:156377578:G:C	6.84288e-07	-1.39415	-1.37686
156378107	chr5:156378107:T:C	2.30649e-06	-1.55591	-7.17427e-10
156378195	chr5:156378195:A:C	4.30152e-06	-2.20217e-10	-0.932667
156378493	chr5:156378493:G:C	2.7881e-06	-2.20217e-10	-1.36628
156378579	chr5:156378579:T:C	1.11432e-06	-1.33964	-0.943747
156378694	chr5:156378694:T:C	3.13283e-06	-2.20217e-10	-1.2497
156379519	chr5:156379519:T:A	3.03501e-06	-2.20217e-10	-1.28142
156380057	chr5:156380057:G:A	5.69507e-07	-1.57275	-1.38187
156380134	chr5:156380134:T:G	3.02575e-06	-2.20217e-10	-1.28448
156380184	chr5:156380184:G:T	2.34506e-06	-0.189572	-1.34975
156380287	chr5:156380287:G:A	3.26898e-06	-2.20217e-10	-1.20716
156380343	chr5:156380343:T:G	2.58266e-06	-1.44282	-7.17427e-10
156380548	chr5:156380548:A:G	4.22843e-06	-2.20217e-10	-0.949805
156380858	chr5:156380858:T:C	1.16511e-06	-1.52502	-0.7138
156381032	chr5:156381032:C:T	5.71452e-07	-1.56993	-1.38128
156381112	chr5:156381112:T:C	2.98433e-06	-2.20217e-10	-1.29826
156381497	chr5:156381497:TATC:T	6.69777e-07	-1.47731	-1.31514
156381591	chr5:156381591:TA:T	2.04424e-06	-1.53868	-0.137929
156381627	chr5:156381627:A:G	1.73954e-06	-1.5388	-0.29922
156381833	chr5:156381833:A:C	8.47456e-07	-1.51011	-1.04705
156381915	chr5:156381915:G:C	2.41459e-06	-1.51011	-7.17427e-10
156382042	chr5:156382042:G:A	5.63258e-07	-1.57338	-1.39227
156382085	chr5:156382085:G:C	2.44223e-06	-1.49872	-7.17427e-10
156382299	chr5:156382299:T:A	2.78641e-06	-2.20217e-10	-1.36688
156382449	chr5:156382449:C:T	1.26381e-05	-2.20217e-10	0.145081
156382517	chr5:156382517:A:G	3.05177e-06	-1.27591	-7.17427e-10
156382725	chr5:156382725:C:G	2.34812e-06	-0.161331	-1.37669
156382904	chr5:156382904:G:A	6.03596e-07	-1.60412	-1.29236
156383157	chr5:156383157:A:G	5.36943e-07	-1.62156	-1.39194
156383296	chr5:156383296:G:A	2.47353e-06	-1.48599	-7.17427e-10
156383518	chr5:156383518:G:T	8.56413e-06	-2.20217e-10	-0.244053
156383923	chr5:156383923:A:G	5.37005e-07	-1.61627	-1.39711
156384383	chr5:156384383:T:C	6.66282e-07	-1.56559	-1.23208
156384927	chr5:156384927:G:A	2.80747e-06	-2.20217e-10	-1.35935
156385137	chr5:156385137:T:G	2.79814e-06	-2.20217e-10	-1.36268
156385267	chr5:156385267:C:T	2.25336e-06	-1.57921	-7.17427e-10
156385634	chr5:156385634:C:G	2.8297e-06	-2.20217e-10	-1.35147
156385659	chr5:156385659:G:C	2.53927e-06	-1.45976	-7.17427e-10
156385687	chr5:156385687:C:A	3.30715e-06	-2.20217e-10	-1.19555
156386022	chr5:156386022:C:T	5.80889e-07	-1.62249	-1.31234
156386037	chr5:156386037:T:C	6.14166e-06	-2.20217e-10	-0.576541
156386122	chr5:156386122:T:G	2.81789e-06	-2.20217e-10	-1.35565
156386167	chr5:156386167:C:T	5.79514e-07	-1.62088	-1.31632
156386243	chr5:156386243:G:T	5.84423e-07	-1.6223	-1.30647
156386314	chr5:156386314:T:C	2.30496e-06	-1.53129	-0.0252802
156386707	chr5:156386707:C:T	6.97978e-06	-2.20217e-10	-0.448619
156386993	chr5:156386993:A:G	2.27781e-06	-1.58613	0.0177097
156387744	chr5:156387744:T:C	2.28828e-06	-1.58315	0.0193098
156387857	chr5:156387857:C:G	2.70491e-06	-2.20217e-10	-1.39657
156387865	chr5:156387865:G:A	2.15743e-06	-1.58399	-0.0387264
156388441	chr5:156388441:C:T	1.98161e-06	-1.54025	-0.16748
156388491	chr5:156388491:A:G	3.42124e-06	-1.16163	-7.17427e-10
156388624	chr5:156388624:A:T	2.38826e-06	-1.50071	-0.0203602
156388702	chr5:156388702:C:A	7.17124e-06	-2.20217e-10	-0.421558
156388703	chr5:156388703:A:T	7.16369e-06	-2.20217e-10	-0.42261
156388909	chr5:156388909:G:T	1.51845e-06	-1.56555	-0.408395
156388962	chr5:156388962:T:G	5.57327e-07	-1.62173	-1.35451
156388980	chr5:156388980:G:GT	2.449e-06	-1.49595	-7.17427e-10
156389035	chr5:156389035:G:A	2.96564e-06	-2.20217e-10	-1.30454
156389162	chr5:156389162:C:A	5.78063e-07	-1.62004	-1.31967
156389321	chr5:156389321:C:G	2.41407e-06	-1.51032	-7.17427e-10
156389600	chr5:156389600:A:G	2.43935e-06	-1.49991	-7.17427e-10
156389715	chr5:156389715:G:T	6.4504e-07	-1.60613	-1.22395
156389735	chr5:156389735:A:G	1.57307e-06	-1.55771	-0.380902
156389780	chr5:156389780:T:G	2.16044e-06	-1.62132	-7.17427e-10
156389953	chr5:156389953:C:T	6.52374e-07	-1.6035	-1.21527
156390016	chr5:156390016:A:G	2.45057e-06	-1.49532	-7.17427e-10
156390501	chr5:156390501:C:T	3.19043e-06	-2.20217e-10	-1.23148
156390638	chr5:156390638:G:A	2.47161e-06	-1.48677	-7.17427e-10
156390978	chr5:156390978:G:A	2.85739e-06	-1.34173	-7.17427e-10
156391009	chr5:156391009:A:G	3.3052e-06	-2.20217e-10	-1.19614
156391068	chr5:156391068:C:T	6.38751e-07	-1.58788	-1.252
156391078	chr5:156391078:C:T	1.85167e-06	-1.54039	-0.235156
156391438	chr5:156391438:T:C	3.05182e-06	-2.20217e-10	-1.2759
156391517	chr5:156391517:A:G	8.16226e-07	-1.5479	-1.0468
156392268	chr5:156392268:G:A	5.78213e-07	-1.62282	-1.31663
156392721	chr5:156392721:G:A	3.93881e-06	-1.55087	0.530111
156392897	chr5:156392897:A:G	8.272e-07	-1.48418	-1.09716
156392953	chr5:156392953:A:C	3.22389e-06	0.170452	-1.3915
156393097	chr5:156393097:G:A	1.24115e-06	-1.5978	-0.577796
156393537	chr5:156393537:G:A	5.71749e-07	-1.60993	-1.34076
156393564	chr5:156393564:G:A	6.26511e-06	-2.20217e-10	-0.556639
156393686	chr5:156393686:A:G	6.91997e-07	-1.59747	-1.16234
156393909	chr5:156393909:G:A	3.03421e-06	-2.20217e-10	-1.28168
156394124	chr5:156394124:C:G	2.9056e-06	-2.20217e-10	-1.325
156394462	chr5:156394462:C:CTG	2.1775e-06	-1.61346	-7.17427e-10
156394668	chr5:156394668:C:A	2.44945e-06	-1.49577	-7.17427e-10
156394742	chr5:156394742:T:C	6.05531e-07	-1.56939	-1.32389
156395163	chr5:156395163:T:C	2.46926e-06	-1.48772	-7.17427e-10
156395542	chr5:156395542:TTGC:T	2.46769e-06	-1.48835	-7.17427e-10
156395579	chr5:156395579:C:T	5.48944e-07	-1.61447	-1.37692
156395978	chr5:156395978:A:G	2.86655e-06	-2.20217e-10	-1.33853
156396239	chr5:156396239:C:T	2.49274e-06	-1.47826	-7.17427e-10
156396515	chr5:156396515:G:A	2.4681e-06	-1.48819	-7.17427e-10
156396798	chr5:156396798:C:A	3.2241e-06	-2.20217e-10	-1.22098
156396901	chr5:156396901:G:A	2.47121e-06	-1.48693	-7.17427e-10
156397080	chr5:156397080:G:T	7.5756e-06	-2.20217e-10	-0.366704
156397431	chr5:156397431:C:A	2.32444e-06	-1.54816	-7.17427e-10
156397589	chr5:156397589:C:T	6.46934e-07	-1.61796	-1.20919
156397680	chr5:156397680:T:C	7.0761e-06	-0.434913	-7.17427e-10
156397763	chr5:156397763:C:A	2.70311e-06	-2.20217e-10	-1.39723
156397764	chr5:156397764:T:C	2.47412e-06	-1.55253	0.0667797
156398685	chr5:156398685:C:T	6.18392e-06	-0.569684	-7.17427e-10
156398934	chr5:156398934:G:C	7.56919e-07	-1.5249	-1.14523
156399105	chr5:156399105:A:C	2.1566e-06	-1.52952	-0.093588
156399179	chr5:156399179:A:C	7.00377e-07	-1.60746	-1.14031
156399212	chr5:156399212:G:A	5.23728e-06	-0.735833	-7.17427e-10
156399389	chr5:156399389:G:A	1.18558e-06	-1.42074	-0.80066
156399530	chr5:156399530:C:G	1.9181e-06	-1.58971	-0.150596
156400248	chr5:156400248:G:A	2.45732e-06	-1.49256	-7.17427e-10
156400392	chr5:156400392:A:C	2.20584e-06	-1.60053	-7.17427e-10
156400460	chr5:156400460:A:G	1.29248e-06	-1.35908	-0.775992
156400544	chr5:156400544:G:C	6.38793e-07	-1.45093	-1.38888
156401029	chr5:156401029:G:T	1.41019e-06	-1.37248	-0.675424
156401237	chr5:156401237:A:G	2.71425e-06	-2.20217e-10	-1.39312
156401279	chr5:156401279:G:A	6.43641e-07	-1.48133	-1.35092
156401441	chr5:156401441:A:T	8.09877e-07	-1.53217	-1.07034
156401510	chr5:156401510:G:A	1.35962e-05	-2.20217e-10	0.218154
156401511	chr5:156401511:C:A	1.36653e-05	-2.20217e-10	0.223224
156401646	chr5:156401646:T:G	4.54798e-06	-2.20217e-10	-0.876952
156401791	chr5:156401791:T:C	2.73488e-06	-2.20217e-10	-1.38555
156401976	chr5:156401976:G:T	2.49667e-06	-1.47668	-7.17427e-10
156402087	chr5:156402087:T:C	2.99162e-06	-2.20217e-10	-1.29582
156402219	chr5:156402219:A:G	4.37786e-06	-2.20217e-10	-0.915076
156402470	chr5:156402470:TC:T	2.90558e-06	-2.20217e-10	-1.325
156402715	chr5:156402715:G:A	2.09919e-06	-0.265165	-1.38492
156402720	chr5:156402720:A:G	6.96801e-07	-1.58271	-1.17019
156402955	chr5:156402955:G:A	9.3514e-07	-1.57314	-0.885559
156402991	chr5:156402991:C:T	2.42378e-06	-1.50631	-7.17427e-10
156402992	chr5:156402992:G:A	2.79647e-06	-2.20217e-10	-1.36328
156403869	chr5:156403869:A:G	2.5201e-06	-1.46734	-7.17427e-10
156403958	chr5:156403958:C:T	6.86905e-07	-1.38882	-1.37838
156404843	chr5:156404843:C:T	6.28382e-06	-2.20217e-10	-0.553658
156405441	chr5:156405441:T:C	5.46727e-07	-1.61139	-1.38405
156405726	chr5:156405726:A:G	2.86421e-06	-1.33934	-7.17427e-10
156406486	chr5:156406486:T:G	7.68146e-07	-1.43254	-1.22287
156406674	chr5:156406674:C:T	3.1938e-06	-2.20217e-10	-1.23042
156406712	chr5:156406712:G:A	2.37774e-06	-1.52549	-7.17427e-10
156406894	chr5:156406894:A:G	2.77718e-06	-2.20217e-10	-1.3702
156407226	chr5:156407226:G:A	2.50523e-06	-1.47325	-7.17427e-10
156407786	chr5:156407786:A:G	2.47342e-06	-1.48603	-7.17427e-10
156407809	chr5:156407809:AC:A	8.59483e-07	-1.51431	-1.02876
156408466	chr5:156408466:C:A	7.53665e-07	-1.29556	-1.37889
156408637	chr5:156408637:G:C	4.998e-06	-2.20217e-10	-0.782598
156408763	chr5:156408763:C:T	2.79366e-06	-2.20217e-10	-1.36428
156409345	chr5:156409345:CA:C	3.3963e-06	-2.20217e-10	-1.16895
156409411	chr5:156409411:G:A	4.68492e-06	-0.847286	-7.17427e-10
156409688	chr5:156409688:A:T	6.11181e-07	-1.48678	-1.39722
156409692	chr5:156409692:A:C	4.58019e-06	-2.20217e-10	-0.869897
156409832	chr5:156409832:C:T	7.00788e-07	-1.35065	-1.39653
156410530	chr5:156410530:G:A	6.4506e-07	-1.48964	-1.34041
156411144	chr5:156411144:G:A	2.53991e-06	-1.45951	-7.17427e-10
156411803	chr5:156411803:T:C	5.79101e-07	-1.5619	-1.37602
156412159	chr5:156412159:C:T	4.11354e-06	-2.20217e-10	-0.977352
156413797	chr5:156413797:A:T	8.00676e-07	-1.30792	-1.30601
156413990	chr5:156413990:A:G	3.69887e-06	-1.08361	-7.17427e-10
156416048	chr5:156416048:A:G	4.11361e-06	-2.20217e-10	-0.977334
156416123	chr5:156416123:T:A	4.10475e-06	-2.20217e-10	-0.979491
156416326	chr5:156416326:A:G	5.1236e-06	-2.20217e-10	-0.757778
156416402	chr5:156416402:G:A	8.14673e-07	-1.48569	-1.11092
156416546	chr5:156416546:G:A	7.87499e-07	-1.48801	-1.14252
156416619	chr5:156416619:A:G	1.02683e-06	-1.43991	-0.925251
156417100	chr5:156417100:G:A	5.76449e-07	-1.613	-1.32951
156417232	chr5:156417232:C:T	9.38196e-07	-1.43747	-1.01796
156417251	chr5:156417251:G:A	2.56612e-06	-1.44924	-7.17427e-10
156417337	chr5:156417337:C:T	9.47945e-07	-1.48246	-0.962638
156417744	chr5:156417744:A:G	6.01361e-07	-1.59382	-1.30637
156417769	chr5:156417769:A:T	3.62806e-06	-2.20217e-10	-1.10294
156418143	chr5:156418143:G:A	2.47793e-06	-1.48421	-7.17427e-10
156419049	chr5:156419049:C:T	8.45068e-07	-1.45002	-1.10995
156419545	chr5:156419545:G:A	2.18057e-06	-1.61205	-7.17427e-10
156419964	chr5:156419964:T:G	6.34089e-07	-1.48141	-1.3658
156420529	chr5:156420529:T:A	2.28077e-06	-1.46644	-0.100684
156420551	chr5:156420551:T:TA	2.14816e-05	-2.20217e-10	0.675562
156420721	chr5:156420721:A:G	3.97579e-06	-2.20217e-10	-1.01141
156421008	chr5:156421008:GTCTT:G	5.24518e-06	-2.20217e-10	-0.734326
156421333	chr5:156421333:G:A	2.215e-06	-1.59639	-7.17427e-10
156421606	chr5:156421606:AG:A	3.98858e-06	-1.0082	-7.17427e-10
156421775	chr5:156421775:C:T	9.42348e-07	-1.44032	-1.0107
156422109	chr5:156422109:T:C	7.99303e-07	-1.48331	-1.13234
156422609	chr5:156422609:T:C	4.61644e-06	-2.20217e-10	-0.862012
156423099	chr5:156423099:AG:A	2.76437e-06	-2.20217e-10	-1.37483
156423572	chr5:156423572:T:G	2.76223e-06	-2.20217e-10	-1.3756
156423602	chr5:156423602:T:C	2.59844e-06	-1.43673	-7.17427e-10
156423854	chr5:156423854:G:A	1.00655e-06	-1.41186	-0.973256
156424120	chr5:156424120:A:C	2.52436e-06	-1.46565	-7.17427e-10
156424229	chr5:156424229:A:G	6.07489e-07	-1.58299	-1.30707
156424241	chr5:156424241:G:A	2.76813e-06	-2.20217e-10	-1.37346
156424435	chr5:156424435:T:C	2.83379e-06	-2.20217e-10	-1.35002
156424691	chr5:156424691:G:T	4.6552e-06	-2.20217e-10	-0.853651
156424956	chr5:156424956:G:A	2.29491e-06	-1.56094	-7.17427e-10
156424995	chr5:156424995:A:G	3.55931e-06	-2.20217e-10	-1.12207
156425055	chr5:156425055:G:T	9.58737e-07	-1.41833	-1.01545
156425062	chr5:156425062:A:G	2.5256e-06	-1.46516	-7.17427e-10
156425305	chr5:156425305:G:A	8.9967e-07	-1.46208	-1.03528
156425740	chr5:156425740:G:A	2.85104e-06	-2.20217e-10	-1.34395
156425797	chr5:156425797:G:A	5.8001e-06	-2.20217e-10	-0.633762
156426000	chr5:156426000:G:A	8.66701e-06	-0.232112	-7.17427e-10
156426295	chr5:156426295:T:C	2.77923e-06	-2.20217e-10	-1.36946
156426467	chr5:156426467:A:G	5.74112e-07	-1.54974	-1.39683
156426498	chr5:156426498:T:G	3.58964e-06	-2.20217e-10	-1.11358
156426663	chr5:156426663:G:A	2.79497e-06	-2.20217e-10	-1.36381
156426778	chr5:156426778:T:C	4.80854e-06	-2.20217e-10	-0.821243
156426975	chr5:156426975:G:A	5.77809e-06	-2.20217e-10	-0.637564
156427154	chr5:156427154:A:G	2.5303e-06	-1.4633	-7.17427e-10
156427346	chr5:156427346:C:T	2.45725e-06	-1.49259	-7.17427e-10
156427385	chr5:156427385:A:C	5.15273e-06	-2.20217e-10	-0.752109
156427476	chr5:156427476:T:C	8.63064e-07	-1.50951	-1.02939
156427856	chr5:156427856:C:T	8.44435e-07	-1.47653	-1.08419
156427865	chr5:156427865:C:A	2.52971e-06	-1.46353	-7.17427e-10
156428317	chr5:156428317:T:C	7.37269e-06	-2.20217e-10	-0.393854
156428964	chr5:156428964:A:G	3.82955e-06	-2.20217e-10	-1.04889
156429067	chr5:156429067:G:C	7.11706e-07	-1.44117	-1.29056
156429362	chr5:156429362:A:G	4.07984e-06	-2.20217e-10	-0.985578
156429528	chr5:156429528:G:A	1.0378e-06	-1.42657	-0.927956
156429937	chr5:156429937:C:G	3.19411e-06	-2.20217e-10	-1.23033
156430264	chr5:156430264:G:A	4.0516e-06	-2.20217e-10	-0.992525
156430360	chr5:156430360:T:C	6.54197e-07	-1.51075	-1.30523
156430623	chr5:156430623:C:T	3.18316e-06	-2.20217e-10	-1.23376
156431218	chr5:156431218:T:C	6.45769e-07	-1.47097	-1.35798
156431256	chr5:156431256:G:A	8.67848e-07	-1.48884	-1.04453
156431278	chr5:156431278:A:AG	4.25937e-06	-2.20217e-10	-0.942515
156431319	chr5:156431319:A:G	2.52401e-06	-1.46579	-7.17427e-10
156431777	chr5:156431777:G:A	3.9611e-06	-2.20217e-10	-1.01512
156431941	chr5:156431941:T:C	6.00309e-07	-1.58562	-1.31632
156432358	chr5:156432358:T:C	7.081e-07	-1.43518	-1.30163
156433213	chr5:156433213:A:G	2.76545e-06	-2.20217e-10	-1.37443
156433300	chr5:156433300:G:T	2.19037e-06	-1.60757	-7.17427e-10
156433495	chr5:156433495:G:A	2.70362e-06	-2.20217e-10	-1.39704
156433560	chr5:156433560:T:C	2.71536e-06	-2.20217e-10	-1.39271
156433862	chr5:156433862:C:T	4.4958e-06	-0.888494	-7.17427e-10
156434307	chr5:156434307:T:A	2.98403e-06	-2.20217e-10	-1.29836
156434308	chr5:156434308:T:A	2.98403e-06	-2.20217e-10	-1.29836
156434438	chr5:156434438:T:G	2.24516e-06	-1.58286	-7.17427e-10
156435215	chr5:156435215:G:A	3.26964e-06	-1.42204	0.215088
156435226	chr5:156435226:C:T	6.09809e-06	-2.20217e-10	-0.583661
156435227	chr5:156435227:G:A	7.77516e-06	-2.20217e-10	-0.340702
156435491	chr5:156435491:TTGAC:T	7.60719e-06	-2.20217e-10	-0.362542
156436241	chr5:156436241:G:A	5.70061e-07	-1.6207	-1.33295
156436836	chr5:156436836:C:A	7.65648e-07	-1.59613	-1.06254
156437059	chr5:156437059:C:T	5.46776e-06	-2.20217e-10	-0.692768
156437101	chr5:156437101:A:G	5.83584e-07	-1.5446	-1.3856
156437237	chr5:156437237:A:G	2.18182e-06	-1.61148	-7.17427e-10
156437457	chr5:156437457:C:T	2.68422e-06	-1.18773	-0.21651
156437583	chr5:156437583:T:C	5.57336e-06	-2.20217e-10	-0.673638
156437686	chr5:156437686:C:A	3.20394e-06	-2.20217e-10	-1.22726
156437858	chr5:156437858:T:C	2.15581e-06	-1.46494	-0.158528
156438046	chr5:156438046:G:A	5.03461e-06	0.602465	-1.37776
156438073	chr5:156438073:T:C	5.53193e-06	-2.20217e-10	-0.6811
156438424	chr5:156438424:T:C	2.27582e-06	-1.56929	-7.17427e-10
156438711	chr5:156438711:A:G	2.72467e-06	-2.20217e-10	-1.38929
156439186	chr5:156439186:C:A	2.77757e-06	-2.20217e-10	-1.37006
156439243	chr5:156439243:G:A	9.28024e-07	-1.60071	-0.865622
156439339	chr5:156439339:C:A	1.19239e-06	-1.4661	-0.749571
156439465	chr5:156439465:T:C	2.17351e-06	-1.61529	-7.17427e-10
156439646	chr5:156439646:T:TTTTAACCA	5.94002e-07	-1.55648	-1.35603
156439659	chr5:156439659:A:G	6.42812e-07	-1.53201	-1.30153
156439724	chr5:156439724:T:C	1.44685e-06	-1.61464	-0.407609
156439774	chr5:156439774:C:T	2.81828e-06	-2.20217e-10	-1.35551
156440099	chr5:156440099:G:A	1.48846e-06	-0.598699	-1.3952
156440142	chr5:156440142:T:C	6.78001e-07	-1.45491	-1.32533
156440417	chr5:156440417:G:A	2.51834e-06	-1.33554	-0.132493
156440418	chr5:156440418:C:T	2.0203e-06	-1.61362	-0.0747674
156441432	chr5:156441432:G:A	1.91045e-06	-1.37403	-0.370266
156442326	chr5:156442326:G:C	2.38698e-06	-1.52161	-7.17427e-10
156442634	chr5:156442634:A:G	5.54456e-07	-1.61084	-1.37057
156442983	chr5:156442983:A:T	2.83813e-06	-2.20217e-10	-1.34849
156443012	chr5:156443012:G:A	2.751e-06	-2.20217e-10	-1.37967
156443236	chr5:156443236:T:C	7.15137e-07	-1.62289	-1.10403
156443412	chr5:156443412:A:G	6.34885e-07	-1.61101	-1.23493
156444787	chr5:156444787:A:G	6.38036e-07	-1.59623	-1.24477
156445141	chr5:156445141:A:G	2.93788e-06	-2.20217e-10	-1.31395
156445198	chr5:156445198:A:C	4.08375e-06	-0.98462	-7.17427e-10
156445326	chr5:156445326:C:T	8.1966e-06	-2.20217e-10	-0.287917
156445725	chr5:156445725:T:C	3.0062e-05	1.01163	-7.17427e-10
156446273	chr5:156446273:T:C	6.26473e-07	-1.61656	-1.24273
156446524	chr5:156446524:T:C	1.17779e-06	-1.49415	-0.733848
156446620	chr5:156446620:G:A	3.02239e-05	-2.20217e-10	1.017
156446648	chr5:156446648:A:G	1.34421e-06	-1.48827	-0.607556
156446791	chr5:156446791:G:A	1.31169e-06	-1.47806	-0.642264
156446813	chr5:156446813:T:A	5.523e-06	-2.20217e-10	-0.682716
156447063	chr5:156447063:C:T	2.37641e-06	-1.52605	-7.17427e-10
156447321	chr5:156447321:G:A	6.81537e-07	-1.39852	-1.37652
156447547	chr5:156447547:A:G	2.61435e-05	-2.20217e-10	0.871963
156448057	chr5:156448057:G:A	9.10988e-06	-2.20217e-10	-0.182277
156448114	chr5:156448114:C:T	2.70293e-06	-2.20217e-10	-1.3973
156448219	chr5:156448219:C:A	1.78531e-06	-1.13767	-0.674374
156448220	chr5:156448220:C:T	6.16516e-07	-1.60533	-1.26998
156448375	chr5:156448375:A:T	6.86411e-07	-1.42003	-1.34789
156448452	chr5:156448452:T:A	2.22034e-05	-2.20217e-10	0.708607
156448519	chr5:156448519:G:A	7.10129e-07	-1.4146	-1.31935
156448642	chr5:156448642:G:A	2.87647e-06	-2.20217e-10	-1.33507
156448710	chr5:156448710:G:A	1.37806e-06	-1.47104	-0.599923
156449194	chr5:156449194:A:G	6.18954e-07	-1.60783	-1.26353
156449487	chr5:156449487:G:A	1.82178e-06	-1.62155	-0.170269
156449493	chr5:156449493:A:G	1.18326e-06	-1.48335	-0.740013
156449600	chr5:156449600:A:G	2.45662e-06	-1.49285	-7.17427e-10
156449806	chr5:156449806:T:G	1.82785e-06	-1.62157	-0.166926
156449823	chr5:156449823:G:A	5.61617e-07	-1.59607	-1.3725
156449883	chr5:156449883:C:T	3.21438e-06	-2.20217e-10	-1.224
156450323	chr5:156450323:A:G	1.39641e-05	-2.20217e-10	0.244853
156450638	chr5:156450638:A:G	4.95142e-06	-2.20217e-10	-0.791962
156451307	chr5:156451307:G:A	8.97595e-07	-1.62176	-0.87791
156451483	chr5:156451483:A:G	2.78634e-06	-2.20217e-10	-1.36691
156451608	chr5:156451608:G:C	6.75967e-07	-1.61549	-1.16776
156451675	chr5:156451675:T:A	2.78792e-06	-2.20217e-10	-1.36634
156452290	chr5:156452290:G:A	6.76329e-07	-1.61432	-1.16839
156452318	chr5:156452318:AG:A	2.99591e-06	-2.20217e-10	-1.29439
156452977	chr5:156452977:G:T	7.12789e-07	-1.59544	-1.13477
156453217	chr5:156453217:T:C	6.87558e-06	-2.20217e-10	-0.463661
156453239	chr5:156453239:G:A	2.72703e-06	-2.20217e-10	-1.38842
156453291	chr5:156453291:T:C	2.87696e-06	-2.20217e-10	-1.3349
156453322	chr5:156453322:T:C	3.70132e-06	-2.20217e-10	-1.08295
156453816	chr5:156453816:A:G	5.80704e-07	-1.62177	-1.31338
156453954	chr5:156453954:G:A	2.7445e-06	-2.20217e-10	-1.38204
156454097	chr5:156454097:G:T	8.48614e-06	-2.20217e-10	-0.253202
156454638	chr5:156454638:G:C	4.64467e-06	-2.20217e-10	-0.855916
156454780	chr5:156454780:G:C	2.73104e-06	-2.20217e-10	-1.38695
156455069	chr5:156455069:T:C	2.18361e-06	-1.61066	-7.17427e-10
156455519	chr5:156455519:C:T	3.09043e-06	-2.20217e-10	-1.26333
156455672	chr5:156455672:C:T	7.88278e-06	-0.385271	0.0583157
156455917	chr5:156455917:C:T	5.59053e-07	-1.57786	-1.39529
156456001	chr5:156456001:G:A	5.74086e-06	-2.20217e-10	-0.644027
156456068	chr5:156456068:C:T	4.24485e-05	-2.20217e-10	1.35665
156456751	chr5:156456751:A:G	4.66293e-06	-2.20217e-10	-0.851993
156456759	chr5:156456759:A:T	1.47112e-06	-1.56897	-0.436641
156457108	chr5:156457108:C:T	2.83992e-06	-2.20217e-10	-1.34786
156457193	chr5:156457193:C:T	5.95335e-06	-2.20217e-10	-0.607682
156457648	chr5:156457648:G:A	2.77637e-06	-2.20217e-10	-1.37049
156457712	chr5:156457712:A:G	7.57208e-07	-1.2744	-1.39535
156457758	chr5:156457758:A:C	2.78772e-06	-2.20217e-10	-1.36641
156458407	chr5:156458407:G:A	5.64555e-06	-0.660768	-7.17427e-10
156458417	chr5:156458417:G:A	1.11093e-05	-2.20217e-10	0.0161441
156458554	chr5:156458554:C:T	0.000152303	-2.20217e-10	2.63424
156458555	chr5:156458555:G:A	5.66099e-06	-0.658037	-7.17427e-10
156458874	chr5:156458874:T:C	2.1723e-06	-1.61585	-7.17427e-10
156459209	chr5:156459209:C:A	8.77733e-06	-2.20217e-10	-0.219464
156459258	chr5:156459258:A:G	1.02603e-06	-1.6229	-0.743039
156459486	chr5:156459486:A:T	5.68631e-06	-0.653574	-7.17427e-10
156459730	chr5:156459730:C:A	1.65412e-06	-0.567446	-1.32092
156459809	chr5:156459809:G:A	6.27297e-06	-2.20217e-10	-0.555386
156459902	chr5:156459902:C:T	2.76237e-06	-2.20217e-10	-1.37555
156460228	chr5:156460228:G:A	1.92623e-05	-0.609414	1.17593
156460600	chr5:156460600:G:T	5.7248e-06	-2.20217e-10	-0.646829
156461238	chr5:156461238:CTTA:C	3.21761e-06	-2.20217e-10	-1.223
156461323	chr5:156461323:T:C	7.23257e-06	-2.20217e-10	-0.413042
156461427	chr5:156461427:A:G	2.73614e-06	-2.20217e-10	-1.38509
156461559	chr5:156461559:C:T	3.50805e-06	-2.20217e-10	-1.13658
156461678	chr5:156461678:G:T	5.1458e-06	-0.165145	-0.58831
156462207	chr5:156462207:TA:T	7.20065e-07	-1.52515	-1.1949
156462223	chr5:156462223:CTG:C	5.48845e-06	-0.68899	-7.17427e-10
156462417	chr5:156462417:A:C	5.25686e-06	-0.732103	-7.17427e-10
156462881	chr5:156462881:C:A	4.00437e-06	-2.20217e-10	-1.00425
156463027	chr5:156463027:T:C	1.11261e-05	-2.20217e-10	0.0176599
156463055	chr5:156463055:A:G	1.02076e-05	-2.20217e-10	-0.0684996
156463191	chr5:156463191:C:T	2.74813e-06	-2.20217e-10	-1.38072
156463198	chr5:156463198:T:C	1.48404e-06	-0.62359	-1.37328
156463437	chr5:156463437:G:A	2.72337e-06	-2.20217e-10	-1.38977
156463469	chr5:156463469:G:A	1.10582e-05	-2.20217e-10	0.0115366
156463799	chr5:156463799:A:G	2.71999e-06	-2.20217e-10	-1.39101
156463850	chr5:156463850:C:A	4.87583e-06	-2.20217e-10	-0.807347
156463896	chr5:156463896:T:C	1.55257e-06	-0.569882	-1.38185
156463917	chr5:156463917:C:T	3.4753e-06	-2.20217e-10	-1.14595
156464341	chr5:156464341:C:G	5.5456e-06	-2.20217e-10	-0.678632
156464456	chr5:156464456:G:A	2.95706e-06	-2.20217e-10	-1.30744
156464883	chr5:156464883:T:G	5.79607e-06	-0.634456	-7.17427e-10
156466557	chr5:156466557:A:G	5.05723e-06	-0.770817	-7.17427e-10
156466560	chr5:156466560:C:T	3.0871e-06	-1.26441	-7.17427e-10
156466759	chr5:156466759:C:G	5.6228e-06	-0.664806	-7.17427e-10
156466939	chr5:156466939:G:A	3.80885e-06	-2.20217e-10	-1.05431
156466955	chr5:156466955:C:T	3.24891e-06	-2.20217e-10	-1.21332
156467274	chr5:156467274:A:G	3.24062e-06	-2.20217e-10	-1.21587
156467487	chr5:156467487:A:G	2.09667e-06	-0.634519	-1.01677
156468101	chr5:156468101:C:G	7.3409e-07	-1.61988	-1.08088
156468181	chr5:156468181:T:C	2.81854e-06	-2.20217e-10	-1.35542
156468236	chr5:156468236:G:A	2.70486e-06	-2.20217e-10	-1.39659
156468441	chr5:156468441:A:C	3.14051e-06	-2.20217e-10	-1.24725
156468516	chr5:156468516:A:G	3.50322e-06	-2.20217e-10	-1.13795
156468744	chr5:156468744:C:A	5.49505e-06	-0.687788	-7.17427e-10
156468869	chr5:156468869:G:A	2.7104e-06	-2.20217e-10	-1.39454
156468969	chr5:156468969:A:G	5.68335e-07	-1.62065	-1.33603
156469117	chr5:156469117:C:T	3.33411e-06	-2.20217e-10	-1.18743
156469353	chr5:156469353:C:A	2.77243e-06	-1.37191	-7.17427e-10
156469570	chr5:156469570:C:T	2.7033e-06	-2.20217e-10	-1.39716
156469603	chr5:156469603:A:G	8.20268e-06	-2.20217e-10	-0.287175
156469807	chr5:156469807:A:G	5.91355e-07	-1.61363	-1.30334
156469896	chr5:156469896:A:C	2.53659e-05	-2.20217e-10	0.841768
156470275	chr5:156470275:A:G	2.94565e-06	-2.20217e-10	-1.31131
156470332	chr5:156470332:G:A	8.66299e-06	-0.849333	0.616756
156470397	chr5:156470397:T:G	5.47333e-06	-0.69175	-7.17427e-10
156471001	chr5:156471001:G:A	1.16318e-06	-0.851859	-1.38862
156471129	chr5:156471129:G:A	9.80078e-07	-1.59515	-0.816609
156471250	chr5:156471250:G:T	1.91458e-05	-2.20217e-10	0.560446
156471426	chr5:156471426:G:A	4.93037e-05	-2.20217e-10	1.50636
156471465	chr5:156471465:T:C	3.19485e-06	-2.20217e-10	-1.2301
156471859	chr5:156471859:G:GA	2.76933e-06	-2.20217e-10	-1.37303
156471984	chr5:156471984:A:T	5.10985e-06	-2.20217e-10	-0.760467
156472074	chr5:156472074:A:G	3.66033e-06	-2.20217e-10	-1.09408
156472632	chr5:156472632:G:C	3.24414e-06	-2.20217e-10	-1.21479
156472712	chr5:156472712:C:T	2.91363e-06	-1.32224	-7.17427e-10
156472809	chr5:156472809:G:A	3.36296e-06	-2.20217e-10	-1.17882
156473293	chr5:156473293:T:C	2.75688e-06	-2.20217e-10	-1.37754
156473315	chr5:156473315:A:G	1.05843e-05	-2.20217e-10	-0.0322641
156473325	chr5:156473325:T:C	6.03386e-06	-0.594249	-7.17427e-10
156473391	chr5:156473391:C:T	1.37112e-06	-1.49677	-0.579239
156473483	chr5:156473483:A:G	2.70343e-06	-2.20217e-10	-1.39711
156473747	chr5:156473747:A:C	2.23328e-06	-1.58816	-7.17427e-10
156474166	chr5:156474166:T:C	6.0877e-06	-0.585366	-7.17427e-10
156474266	chr5:156474266:T:C	7.50628e-06	-2.20217e-10	-0.375896
156474457	chr5:156474457:C:T	2.71416e-06	-2.20217e-10	-1.39315
156474567	chr5:156474567:A:G	5.79958e-07	-1.54376	-1.39268
156474865	chr5:156474865:T:C	5.91854e-07	-1.55492	-1.36121
156474993	chr5:156474993:G:T	9.27347e-07	-1.28771	-1.17935
156475270	chr5:156475270:G:T	7.58467e-07	-1.36828	-1.29981
156475335	chr5:156475335:C:G	5.60643e-07	-1.5733	-1.397
156475678	chr5:156475678:C:A	2.15967e-06	-1.62168	-7.17427e-10
156475809	chr5:156475809:A:G	8.39947e-06	-2.20217e-10	-0.263468
156475871	chr5:156475871:A:G	3.8387e-06	-2.20217e-10	-1.0465
156476286	chr5:156476286:G:GA	2.70551e-06	-2.20217e-10	-1.39635
156476368	chr5:156476368:G:A	5.07573e-06	-2.20217e-10	-0.767166
156476666	chr5:156476666:A:G	6.00829e-06	-0.598496	-7.17427e-10
156476745	chr5:156476745:G:A	5.28396e-06	-2.20217e-10	-0.726961
156476903	chr5:156476903:C:T	4.90967e-05	-2.20217e-10	1.50216
156477290	chr5:156477290:A:G	6.1478e-06	-0.575542	-7.17427e-10
156477340	chr5:156477340:G:C	5.6997e-05	-2.20217e-10	1.65136
156477628	chr5:156477628:G:A	6.07998e-06	-0.586635	-7.17427e-10
156477657	chr5:156477657:T:C	5.99677e-06	-0.600415	-7.17427e-10
156477794	chr5:156477794:A:G	5.71961e-07	-1.60908	-1.34124
156477840	chr5:156477840:A:G	2.25145e-06	-1.58006	-7.17427e-10
156477872	chr5:156477872:T:C	6.2162e-06	-0.564478	-7.17427e-10
156478123	chr5:156478123:A:G	6.50346e-07	-1.53966	-1.28222
156478128	chr5:156478128:T:C	3.92836e-06	-2.20217e-10	-1.02341
156478232	chr5:156478232:T:G	5.54971e-06	-0.67789	-7.17427e-10
156478236	chr5:156478236:A:G	6.03161e-06	-0.594622	-7.17427e-10
156478533	chr5:156478533:A:G	6.22735e-06	-0.562685	-7.17427e-10
156478667	chr5:156478667:G:A	2.72048e-06	-2.20217e-10	-1.39083
156478724	chr5:156478724:G:A	1.66054e-06	-1.02035	-0.864138
156478732	chr5:156478732:C:T	2.30626e-06	-1.55601	-7.17427e-10
156478760	chr5:156478760:T:C	2.70587e-06	-2.20217e-10	-1.39621
156478778	chr5:156478778:G:A	3.22051e-06	-2.20217e-10	-1.2221
156478836	chr5:156478836:C:G	3.36009e-06	-2.20217e-10	-1.17967
156479006	chr5:156479006:T:A	3.30083e-06	-2.20217e-10	-1.19746
156479054	chr5:156479054:G:A	2.78889e-06	-2.20217e-10	-1.36599
156479348	chr5:156479348:G:A	2.75019e-06	-2.20217e-10	-1.37997
156479666	chr5:156479666:A:G	3.16132e-06	-2.20217e-10	-1.24065
156479672	chr5:156479672:A:G	3.84328e-06	-1.04531	-7.17427e-10
156480043	chr5:156480043:GA:G	5.75937e-06	-0.640808	-7.17427e-10
156480477	chr5:156480477:A:G	6.5716e-07	-1.53903	-1.27244
156480534	chr5:156480534:G:T	5.42305e-06	-2.20217e-10	-0.700978
156480792	chr5:156480792:C:G	3.0259e-06	-2.20217e-10	-1.28443
156481045	chr5:156481045:A:G	6.66298e-07	-1.40073	-1.39693
156481144	chr5:156481144:A:G	4.95943e-05	-2.20217e-10	1.51224
156481775	chr5:156481775:A:G	5.47725e-07	-1.60349	-1.39013
156481858	chr5:156481858:G:A	6.79724e-05	-2.20217e-10	1.82747
156481910	chr5:156481910:C:T	7.753e-07	-1.47059	-1.17555
156483086	chr5:156483086:G:A	2.39225e-06	-1.5194	-7.17427e-10
156483338	chr5:156483338:G:T	3.32342e-06	-2.20217e-10	-1.19064
156483356	chr5:156483356:A:T	2.75729e-06	-2.20217e-10	-1.37739
156483413	chr5:156483413:G:A	4.97311e-05	-2.20217e-10	1.51499
156483914	chr5:156483914:C:A	5.33778e-06	-0.716826	-7.17427e-10
156483933	chr5:156483933:AG:A	1.11033e-06	-1.51047	-0.77651
156484078	chr5:156484078:G:A	1.2504e-05	-2.20217e-10	0.134415
156485142	chr5:156485142:A:G	1.69827e-06	-0.598377	-1.26365
156485339	chr5:156485339:G:A	2.95351e-06	-2.20217e-10	-1.30864
156485464	chr5:156485464:C:A	1.25928e-06	-1.22061	-0.940491
156485507	chr5:156485507:C:T	2.40256e-06	-0.915492	-0.599609
156485535	chr5:156485535:C:T	7.1318e-05	-2.20217e-10	1.87551
156485566	chr5:156485566:A:G	6.62498e-07	-1.57052	-1.23285
156485993	chr5:156485993:A:C	0.000111034	-2.20217e-10	2.3182
156486010	chr5:156486010:G:A	1.69265e-06	-1.0561	-0.809238
156486033	chr5:156486033:A:G	3.24649e-06	-2.20217e-10	-1.21406
156486060	chr5:156486060:C:T	4.15916e-06	-2.20217e-10	-0.966322
156486436	chr5:156486436:C:T	2.70468e-06	-2.20217e-10	-1.39665
156486556	chr5:156486556:A:T	2.20317e-06	-1.60174	-7.17427e-10
156487110	chr5:156487110:C:T	4.15873e-06	-2.20217e-10	-0.966427
156487177	chr5:156487177:C:A	5.25107e-06	-2.20217e-10	-0.733204
156487441	chr5:156487441:G:A	8.15399e-07	-1.32849	-1.26722
156487668	chr5:156487668:A:T	4.05284e-06	-2.20217e-10	-0.992219
156488840	chr5:156488840:C:T	3.77399e-06	-2.20217e-10	-1.0635
156488926	chr5:156488926:A:G	2.72465e-06	-2.20217e-10	-1.3893
156489094	chr5:156489094:C:T	4.16565e-06	-2.20217e-10	-0.964765
156489499	chr5:156489499:T:G	2.82132e-06	-2.20217e-10	-1.35443
156490002	chr5:156490002:CAA:C	2.80306e-06	-2.20217e-10	-1.36093
156490224	chr5:156490224:T:A	2.9294e-05	-2.20217e-10	0.985747
156490277	chr5:156490277:C:T	1.82161e-06	-0.978327	-0.813589
156490497	chr5:156490497:A:G	2.35917e-06	-1.53333	-7.17427e-10
156491550	chr5:156491550:C:G	1.81274e-06	-1.49907	-0.297727
156491571	chr5:156491571:G:A	4.15621e-06	-2.20217e-10	-0.967033
156491758	chr5:156491758:C:T	7.63479e-07	-1.58427	-1.07723
156491963	chr5:156491963:C:T	9.7241e-06	-2.20217e-10	-0.117029
156491968	chr5:156491968:A:G	9.6676e-06	-2.20217e-10	-0.122856
156492106	chr5:156492106:G:A	2.90733e-06	-1.3244	-7.17427e-10
156492150	chr5:156492150:G:A	1.63738e-05	-2.20217e-10	0.404047
156492373	chr5:156492373:C:T	3.31975e-06	-2.20217e-10	-1.19175
156493237	chr5:156493237:C:T	5.24275e-06	-1.51659	0.781798
156493740	chr5:156493740:T:C	4.12171e-05	-2.20217e-10	1.32722
156494001	chr5:156494001:T:C	9.88064e-06	-2.20217e-10	-0.101059
156494087	chr5:156494087:T:A	4.58687e-06	-1.40924	0.540802
156494110	chr5:156494110:G:A	4.46317e-05	-2.20217e-10	1.40681
156494365	chr5:156494365:C:T	4.75122e-05	-2.20217e-10	1.46935
156494691	chr5:156494691:G:A	2.10413e-05	-2.20217e-10	0.65485
156495089	chr5:156495089:C:T	5.73037e-07	-1.55125	-1.39719
156495162	chr5:156495162:G:T	6.97194e-07	-1.44525	-1.30708
156495343	chr5:156495343:G:C	5.63762e-06	-0.662174	-7.17427e-10
156495358	chr5:156495358:A:G	1.50008e-06	-1.59599	-0.390124
156495423	chr5:156495423:A:G	2.73821e-06	-1.15552	-0.228815
156495536	chr5:156495536:G:A	2.75189e-06	-2.20217e-10	-1.37935
156495678	chr5:156495678:A:C	2.8253e-06	-2.20217e-10	-1.35302
156496040	chr5:156496040:A:T	4.2626e-05	-2.20217e-10	1.36083
156496515	chr5:156496515:A:G	2.70296e-06	-2.20217e-10	-1.39729
156496834	chr5:156496834:T:C	7.10035e-07	-1.34652	-1.38756
156497038	chr5:156497038:A:G	5.40119e-06	-0.705017	-7.17427e-10
156497057	chr5:156497057:G:A	2.7029e-06	-2.20217e-10	-1.39731
156497342	chr5:156497342:C:T	4.85881e-05	-2.20217e-10	1.49174
156497860	chr5:156497860:G:C	7.13094e-07	-1.35183	-1.37794
156498938	chr5:156498938:G:C	8.70322e-05	-2.20217e-10	2.07464
156499039	chr5:156499039:CT:C	1.39263e-06	-1.62109	-0.439348
156499177	chr5:156499177:A:G	2.80364e-06	-2.20217e-10	-1.36072
156499260	chr5:156499260:G:C	5.52988e-05	-2.20217e-10	1.62112
156499397	chr5:156499397:G:A	2.92957e-06	-2.20217e-10	-1.31678
156499534	chr5:156499534:G:A	8.91156e-07	-1.59698	-0.909892
156499652	chr5:156499652:G:A	8.90679e-07	-1.59617	-0.911234
156500139	chr5:156500139:C:G	2.91641e-06	-2.20217e-10	-1.32128
156500190	chr5:156500190:G:A	6.09994e-06	-0.583357	-7.17427e-10
156500332	chr5:156500332:C:T	7.94737e-07	-1.24746	-1.37392
156500533	chr5:156500533:G:A	1.87691e-06	-1.28376	-0.478245
156500684	chr5:156500684:G:A	3.05465e-06	-2.20217e-10	-1.27497
156500774	chr5:156500774:G:A	2.74527e-06	-2.20217e-10	-1.38176
156501295	chr5:156501295:G:A	1.92521e-05	0.565982	-7.17427e-10
156501730	chr5:156501730:T:C	3.64114e-06	-1.09934	-7.17427e-10
156501780	chr5:156501780:C:T	6.10217e-07	-1.52564	-1.35993
156501884	chr5:156501884:C:T	3.99263e-06	-2.20217e-10	-1.00719
156501885	chr5:156501885:G:A	2.75771e-06	-2.20217e-10	-1.37724
156501988	chr5:156501988:G:A	2.70534e-06	-2.20217e-10	-1.39641
156502041	chr5:156502041:T:C	2.7334e-06	-2.20217e-10	-1.38609
156502147	chr5:156502147:C:T	4.18402e-06	-2.20217e-10	-0.960363
156502250	chr5:156502250:G:A	5.79867e-06	-0.634007	-7.17427e-10
156502269	chr5:156502269:A:G	2.18612e-06	-1.60951	-7.17427e-10
156502309	chr5:156502309:G:A	5.56435e-06	-0.675257	-7.17427e-10
156502318	chr5:156502318:T:A	2.36057e-06	-1.53273	-7.17427e-10
156502571	chr5:156502571:G:C	1.50013e-06	-0.601145	-1.38494
156502867	chr5:156502867:G:T	5.66501e-07	-1.56327	-1.39664
156503578	chr5:156503578:G:C	3.64852e-06	-2.20217e-10	-1.09732
156503597	chr5:156503597:C:T	6.12414e-07	-1.52332	-1.35866
156503602	chr5:156503602:G:A	3.71119e-06	-1.5447	0.464415
156503866	chr5:156503866:T:G	7.03093e-07	-1.35743	-1.38648
156503887	chr5:156503887:T:C	8.53507e-06	-2.20217e-10	-0.247452
156504576	chr5:156504576:G:A	2.73125e-06	-2.20217e-10	-1.38688
156504855	chr5:156504855:G:T	6.93152e-07	-1.37098	-1.38716
156505270	chr5:156505270:T:C	6.04759e-07	-1.55091	-1.34365
156505798	chr5:156505798:CA:C	2.72894e-06	-2.20217e-10	-1.38772
156505988	chr5:156505988:C:A	8.81992e-07	-1.57499	-0.942218
156506140	chr5:156506140:G:A	5.61783e-06	-0.665691	-7.17427e-10
156506179	chr5:156506179:G:A	2.74429e-06	-2.20217e-10	-1.38211
156506491	chr5:156506491:C:T	5.76692e-06	-0.639498	-7.17427e-10
156506510	chr5:156506510:A:G	8.14271e-05	-2.20217e-10	2.00807
156506578	chr5:156506578:G:A	2.72858e-06	-2.20217e-10	-1.38785
156506659	chr5:156506659:A:G	3.25618e-06	-1.21108	-7.17427e-10
156506850	chr5:156506850:C:T	1.84089e-06	-1.56119	-0.220198
156506893	chr5:156506893:T:C	4.88847e-05	-2.20217e-10	1.49783
156507198	chr5:156507198:T:C	5.47268e-05	-2.20217e-10	1.61072
156507636	chr5:156507636:C:T	4.35639e-06	-2.20217e-10	-0.919992
156507702	chr5:156507702:C:T	2.95551e-05	-2.20217e-10	0.994619
156507923	chr5:156507923:G:A	2.17344e-06	-1.61532	-7.17427e-10
156507960	chr5:156507960:G:A	5.54542e-07	-1.58474	-1.39651
156507981	chr5:156507981:CAAAG:C	2.7717e-06	-2.20217e-10	-1.37217
156508242	chr5:156508242:G:A	5.35051e-06	-0.714445	-7.17427e-10
156508463	chr5:156508463:T:G	3.43672e-05	-2.20217e-10	1.14547
156508476	chr5:156508476:C:T	7.18367e-06	-2.20217e-10	-0.419826
156508698	chr5:156508698:G:A	2.00451e-06	-0.795947	-0.900288
156508791	chr5:156508791:A:G	2.75843e-06	-2.20217e-10	-1.37697
156508826	chr5:156508826:A:G	6.52854e-07	-1.60002	-1.21802
156508836	chr5:156508836:T:A	3.85657e-05	-2.20217e-10	1.26073
156508981	chr5:156508981:C:A	1.48187e-06	-1.52651	-0.471818
156509930	chr5:156509930:C:T	2.73717e-06	-2.20217e-10	-1.38471
156510233	chr5:156510233:T:G	6.41115e-06	-2.20217e-10	-0.533597
156510248	chr5:156510248:C:T	2.18546e-06	-1.60981	-7.17427e-10
156510272	chr5:156510272:C:T	2.72405e-06	-2.20217e-10	-1.38952
156510640	chr5:156510640:G:A	6.14969e-07	-1.51416	-1.36366
156510781	chr5:156510781:GA:G	5.17419e-06	-0.747954	-7.17427e-10
156511222	chr5:156511222:C:A	2.78777e-06	-2.20217e-10	-1.36639
156511312	chr5:156511312:A:G	1.47357e-06	-1.0077	-0.996253
156511720	chr5:156511720:T:C	1.212e-05	0.103223	-7.17427e-10
156512041	chr5:156512041:A:C	2.70373e-06	-2.20217e-10	-1.39701
156512063	chr5:156512063:G:A	2.79605e-06	-2.20217e-10	-1.36343
156512087	chr5:156512087:C:T	3.13954e-06	-2.20217e-10	-1.24756
156512246	chr5:156512246:A:G	2.76592e-06	-2.20217e-10	-1.37426
156512502	chr5:156512502:C:T	6.13681e-07	-1.4836	-1.39632
156512503	chr5:156512503:A:C	2.70438e-06	-2.20217e-10	-1.39677
156512646	chr5:156512646:A:G	2.75347e-06	-2.20217e-10	-1.37877
156512670	chr5:156512670:A:G	2.70455e-06	-2.20217e-10	-1.3967
156512783	chr5:156512783:A:C	7.21713e-06	-2.20217e-10	-0.415178
156512842	chr5:156512842:T:C	3.35686e-06	-2.20217e-10	-1.18063
156512847	chr5:156512847:G:A	1.27427e-06	-1.13574	-1.01352
156512925	chr5:156512925:G:A	3.8526e-05	-2.20217e-10	1.2597
156513116	chr5:156513116:T:C	1.89315e-06	-0.437403	-1.31599
156513195	chr5:156513195:T:C	1.65728e-05	-2.20217e-10	0.416128
156514228	chr5:156514228:G:A	6.0708e-07	-1.57716	-1.31357
156514386	chr5:156514386:T:G	3.53401e-06	-0.644415	-0.484788
156514599	chr5:156514599:A:G	3.08741e-06	-2.20217e-10	-1.2643
156514752	chr5:156514752:A:G	9.55154e-07	-1.31374	-1.12378
156514854	chr5:156514854:C:T	2.80428e-06	-2.20217e-10	-1.36049
156515202	chr5:156515202:A:G	4.95685e-06	-2.20217e-10	-0.790866
156515721	chr5:156515721:G:C	4.8723e-06	-2.20217e-10	-0.808071
156515722	chr5:156515722:C:T	1.06197e-05	-2.20217e-10	-0.0289289
156515735	chr5:156515735:C:T	6.3982e-07	-1.58824	-1.24997
156515741	chr5:156515741:CA:C	5.25819e-06	-2.20217e-10	-0.73185
156515769	chr5:156515769:G:A	8.87691e-06	-2.20217e-10	-0.208183
156516124	chr5:156516124:G:A	2.70588e-06	-2.20217e-10	-1.39621
156516228	chr5:156516228:A:C	2.39716e-06	-0.232745	-1.28461
156516230	chr5:156516230:A:C	2.75283e-06	-2.20217e-10	-1.37901
156516295	chr5:156516295:C:CT	1.06946e-06	-0.956443	-1.36804
156516495	chr5:156516495:C:A	5.07264e-06	-2.20217e-10	-0.767775
156516497	chr5:156516497:A:T	5.20476e-06	-2.20217e-10	-0.742062
156516643	chr5:156516643:CAT:C	2.7029e-06	-2.20217e-10	-1.39731
156516677	chr5:156516677:G:A	5.07264e-06	-2.20217e-10	-0.767775
156516706	chr5:156516706:G:A	8.92228e-06	-2.20217e-10	-0.203085
156516807	chr5:156516807:G:A	8.87691e-06	-2.20217e-10	-0.208183
156516813	chr5:156516813:G:A	2.94233e-06	-1.31244	-7.17427e-10
156516816	chr5:156516816:A:G	6.05828e-05	1.71237	-7.17427e-10
156517320	chr5:156517320:T:C	3.62356e-06	-0.226825	-0.877353
156517726	chr5:156517726:A:G	7.96136e-07	-1.25822	-1.3614
156517748	chr5:156517748:C:T	2.70851e-06	-2.20217e-10	-1.39524
156518042	chr5:156518042:A:G	4.20987e-06	-2.20217e-10	-0.954205
156518305	chr5:156518305:G:A	9.92597e-07	-1.00334	-1.39573
156518354	chr5:156518354:C:A	5.07264e-06	-2.20217e-10	-0.767775
156518413	chr5:156518413:A:G	3.06379e-06	-1.27198	-7.17427e-10
156518421	chr5:156518421:C:T	7.37442e-07	-1.37643	-1.31977
156519122	chr5:156519122:T:C	5.0701e-06	-2.20217e-10	-0.768276
156519283	chr5:156519283:G:A	9.63555e-07	-1.26792	-1.16084
156519473	chr5:156519473:A:T	2.68095e-05	-2.20217e-10	0.897119
156519551	chr5:156519551:GA:G	1.00651e-06	-1.00448	-1.38067
156519943	chr5:156519943:T:C	5.08221e-06	-2.20217e-10	-0.76589
156519993	chr5:156519993:A:G	1.02059e-06	-1.46988	-0.901378
156520103	chr5:156520103:A:G	2.6849e-06	-0.713347	-0.690645
156520273	chr5:156520273:CA:C	1.06222e-06	-0.940604	-1.39067
156520466	chr5:156520466:A:G	1.08204e-06	-1.60293	-0.709861
156520615	chr5:156520615:C:T	9.299e-06	-2.20217e-10	-0.16173
156521518	chr5:156521518:A:G	3.41103e-06	-2.20217e-10	-1.16462
156521547	chr5:156521547:A:G	3.47118e-06	-1.14714	-7.17427e-10
156521641	chr5:156521641:A:G	6.20669e-07	-1.53527	-1.33332
156521646	chr5:156521646:A:G	1.7286e-06	-1.53528	-0.309045
156521883	chr5:156521883:G:A	7.30392e-07	-1.53032	-1.17549
156521960	chr5:156521960:G:T	1.03314e-06	-0.983966	-1.37506
156521993	chr5:156521993:C:T	8.69209e-07	-1.47459	-1.05721
156522047	chr5:156522047:G:A	1.71544e-06	-0.82936	-1.02261
156522171	chr5:156522171:C:T	2.2031e-06	-1.60177	-7.17427e-10
156522379	chr5:156522379:A:G	9.92119e-07	-1.01019	-1.38936
156522539	chr5:156522539:A:G	7.37728e-06	-2.20217e-10	-0.393231
156522889	chr5:156522889:G:C	8.46733e-06	-2.20217e-10	-0.255421
156523120	chr5:156523120:G:C	4.93824e-06	-2.20217e-10	-0.794628
156523121	chr5:156523121:A:G	7.57766e-07	-1.35297	-1.31604
156523285	chr5:156523285:A:G	9.09469e-07	-1.27711	-1.20942
156523388	chr5:156523388:G:A	9.04172e-07	-1.10987	-1.3825
156523686	chr5:156523686:T:G	1.91426e-06	-1.60615	-0.136156
156523913	chr5:156523913:G:A	7.77905e-07	-1.54718	-1.09561
156524553	chr5:156524553:G:A	8.21786e-07	-1.34809	-1.23982
156524680	chr5:156524680:G:A	8.58354e-06	-2.20217e-10	-0.241789
156524890	chr5:156524890:G:A	2.71186e-06	-2.20217e-10	-1.394
156525136	chr5:156525136:A:G	6.14239e-06	-2.20217e-10	-0.576422
156525216	chr5:156525216:A:G	7.92626e-06	-0.321455	-7.17427e-10
156525329	chr5:156525329:C:T	8.65141e-07	-1.33959	-1.19691
156525359	chr5:156525359:G:C	8.60545e-06	-2.20217e-10	-0.239241
156525450	chr5:156525450:G:T	3.85509e-06	-2.20217e-10	-1.04224
156525980	chr5:156525980:G:C	7.30381e-06	-2.20217e-10	-0.40324
156526043	chr5:156526043:C:T	2.61865e-06	-1.42898	-7.17427e-10
156526116	chr5:156526116:G:A	5.07264e-06	-2.20217e-10	-0.767775
156526262	chr5:156526262:A:G	4.61778e-06	-2.20217e-10	-0.861721
156526498	chr5:156526498:A:T	6.45544e-07	-1.52321	-1.30609
156526530	chr5:156526530:G:A	2.79423e-06	-2.20217e-10	-1.36408
156526755	chr5:156526755:A:G	5.5996e-06	-0.290103	-0.378837
156526909	chr5:156526909:A:G	8.16304e-07	-1.52307	-1.07153
156527309	chr5:156527309:G:A	1.03726e-06	-0.958157	-1.39689
156527505	chr5:156527505:T:C	9.0801e-07	-1.12861	-1.35953
156527904	chr5:156527904:C:T	1.00343e-06	-1.02034	-1.36787
156527943	chr5:156527943:C:T	2.4638e-06	-1.48993	-7.17427e-10
156528054	chr5:156528054:GT:G	5.09744e-06	-2.20217e-10	-0.762899
156528380	chr5:156528380:A:C	2.74929e-06	-2.20217e-10	-1.38029
156528645	chr5:156528645:T:C	6.24032e-06	-0.560605	-7.17427e-10
156529078	chr5:156529078:A:C	1.1875e-06	-1.5876	-0.632189
156529115	chr5:156529115:A:G	6.85458e-07	-1.5306	-1.2387
156529119	chr5:156529119:G:A	5.06501e-06	-2.20217e-10	-0.769279
156529269	chr5:156529269:A:G	1.68115e-06	-1.58019	-0.291966
156529381	chr5:156529381:G:A	4.1842e-06	-2.20217e-10	-0.960322
156529802	chr5:156529802:T:A	1.67591e-06	-1.56242	-0.312859
156529809	chr5:156529809:C:T	1.27725e-05	-0.22066	0.376318
156530031	chr5:156530031:C:A	8.20736e-07	-1.20433	-1.38486
156530091	chr5:156530091:G:A	9.93323e-06	-2.20217e-10	-0.0957503
156530384	chr5:156530384:A:G	6.76201e-06	-0.306564	-0.173752
156530429	chr5:156530429:G:T	6.86549e-07	-1.58307	-1.18464
156530636	chr5:156530636:G:A	2.80741e-06	-2.20217e-10	-1.35937
156530877	chr5:156530877:C:T	1.10851e-06	-1.09286	-1.19576
156531150	chr5:156531150:C:T	1.11055e-06	-1.61321	-0.67357
156531453	chr5:156531453:G:A	2.16707e-06	-1.61826	-7.17427e-10
156532463	chr5:156532463:A:T	1.05535e-06	-1.00647	-1.3313
156532664	chr5:156532664:C:T	7.37398e-07	-1.56489	-1.13137
156533079	chr5:156533079:G:A	9.62492e-07	-1.3176	-1.11226
156533159	chr5:156533159:G:T	7.5515e-07	-1.58862	-1.08386
156533241	chr5:156533241:G:C	2.70594e-06	-2.20217e-10	-1.39619
156533425	chr5:156533425:A:G	1.43234e-05	-2.20217e-10	0.270256
156533444	chr5:156533444:T:C	6.25677e-06	-0.557972	-7.17427e-10
156533666	chr5:156533666:A:G	4.84346e-06	-2.20217e-10	-0.814008
156533795	chr5:156533795:A:T	6.03425e-07	-1.6003	-1.29647
156533927	chr5:156533927:G:A	5.89696e-07	-1.55909	-1.36069
156534078	chr5:156534078:G:A	7.74688e-07	-1.59148	-1.05545
156534179	chr5:156534179:T:TA	6.3167e-06	-0.32283	-0.225609
156534192	chr5:156534192:A:T	5.26982e-06	-2.20217e-10	-0.72964
156534342	chr5:156534342:C:A	2.70719e-06	-2.20217e-10	-1.39572
156534763	chr5:156534763:G:A	1.12005e-06	-1.6006	-0.677669
156534853	chr5:156534853:A:G	4.98259e-06	-2.20217e-10	-0.785687
156535165	chr5:156535165:T:G	7.83742e-07	-1.54369	-1.09162
156535275	chr5:156535275:G:A	6.72446e-06	-0.485885	-7.17427e-10
156535639	chr5:156535639:C:T	5.80377e-06	-2.20217e-10	-0.633129
156536481	chr5:156536481:T:C	1.42866e-05	0.267686	-7.17427e-10
156536567	chr5:156536567:C:T	2.86397e-06	-2.20217e-10	-1.33943
156536630	chr5:156536630:T:G	6.16353e-07	-1.58739	-1.28819
156536854	chr5:156536854:G:A	7.88547e-06	-2.20217e-10	-0.326614
156537244	chr5:156537244:T:C	6.48281e-07	-1.58888	-1.23619
156537386	chr5:156537386:G:A	5.67753e-06	-2.20217e-10	-0.655121
156537502	chr5:156537502:CACACAG:C	3.82517e-06	-2.20217e-10	-1.05003
156537580	chr5:156537580:G:T	5.41426e-06	-2.20217e-10	-0.7026
156537862	chr5:156537862:T:C	6.1738e-07	-1.53548	-1.33843
156538004	chr5:156538004:C:T	2.92248e-06	-2.20217e-10	-1.3192
156538055	chr5:156538055:A:G	2.5295e-06	-1.46361	-7.17427e-10
156538331	chr5:156538331:G:A	5.47453e-07	-1.61162	-1.3825
156538777	chr5:156538777:G:A	8.26548e-06	-2.20217e-10	-0.279548
156538937	chr5:156538937:T:G	5.97152e-07	-1.55601	-1.35121
156539077	chr5:156539077:G:T	7.77976e-07	-1.42258	-1.22011
156539339	chr5:156539339:G:C	6.37241e-06	-2.20217e-10	-0.539659
156539473	chr5:156539473:T:C	8.04147e-07	-1.54907	-1.06054
156539651	chr5:156539651:C:T	5.95514e-06	-2.20217e-10	-0.607381
156540249	chr5:156540249:A:G	6.24571e-06	-0.559742	-7.17427e-10
156540300	chr5:156540300:G:A	9.3546e-07	-1.183	-1.27536
156540499	chr5:156540499:C:T	6.63589e-07	-1.56289	-1.23884
156540552	chr5:156540552:C:T	9.44685e-07	-1.19458	-1.25396
156540634	chr5:156540634:A:G	8.93895e-07	-1.12702	-1.37678
156540718	chr5:156540718:C:T	6.44916e-07	-1.57082	-1.25945
156540809	chr5:156540809:A:G	2.92495e-06	-2.20217e-10	-1.31836
156540909	chr5:156540909:C:T	1.08756e-05	-2.20217e-10	-0.00511506
156540964	chr5:156540964:T:A	1.2145e-06	-0.99771	-1.1996
156541163	chr5:156541163:A:G	1.09122e-05	-2.20217e-10	-0.0017562
156541261	chr5:156541261:G:A	6.44961e-07	-1.57001	-1.2602
156541773	chr5:156541773:T:G	9.52593e-06	-2.20217e-10	-0.137619
156541822	chr5:156541822:T:A	9.37192e-06	-2.20217e-10	-0.153918
156541853	chr5:156541853:G:A	1.13824e-05	-2.20217e-10	0.0404329
156541989	chr5:156541989:G:A	7.10234e-06	-0.431211	-7.17427e-10
156541996	chr5:156541996:G:A	6.74855e-06	-0.482309	-7.17427e-10
156542136	chr5:156542136:T:C	2.85231e-06	-2.20217e-10	-1.34351
156542152	chr5:156542152:A:G	6.03195e-07	-1.52854	-1.36861
156542326	chr5:156542326:C:G	5.4511e-06	-2.20217e-10	-0.695819
156542541	chr5:156542541:C:T	2.70626e-06	-2.20217e-10	-1.39607
156542949	chr5:156542949:T:A	6.0184e-07	-1.57545	-1.32395
156543329	chr5:156543329:T:C	4.08965e-06	-2.20217e-10	-0.983176
156543456	chr5:156543456:A:C	9.09121e-07	-1.47835	-1.00856
156543476	chr5:156543476:G:A	6.13294e-07	-1.61534	-1.2652
156543597	chr5:156543597:C:T	2.86691e-06	-1.02078	-0.317625
156543606	chr5:156543606:T:C	5.14623e-06	-2.20217e-10	-0.753371
156543869	chr5:156543869:C:T	1.06316e-05	-2.20217e-10	-0.0278047
156543901	chr5:156543901:C:G	3.46964e-06	-0.879741	-0.267844
156544209	chr5:156544209:T:A	1.11625e-05	-2.20217e-10	0.0209268
156544312	chr5:156544312:C:T	1.2685e-06	-0.91393	-1.23987
156544501	chr5:156544501:A:G	1.52971e-06	-0.78783	-1.17873
156544637	chr5:156544637:C:G	1.78772e-06	-0.721011	-1.08969
156544783	chr5:156544783:T:G	6.46274e-07	-1.54956	-1.27861
156544828	chr5:156544828:A:G	2.89988e-06	-2.20217e-10	-1.32697
156545624	chr5:156545624:C:T	6.33408e-07	-1.56628	-1.282
156545631	chr5:156545631:C:T	2.8367e-06	-2.20217e-10	-1.34899
156545770	chr5:156545770:C:T	8.6701e-07	-1.2221	-1.31224
156545820	chr5:156545820:C:T	6.38647e-06	-2.20217e-10	-0.537454
156545833	chr5:156545833:A:G	7.52316e-06	-0.00379372	-0.369857
156546348	chr5:156546348:A:G	7.35994e-07	-1.61739	-1.08078
156546763	chr5:156546763:A:G	3.48378e-06	-2.20217e-10	-1.14352
156547371	chr5:156547371:A:G	6.01814e-06	-2.20217e-10	-0.596857
156547477	chr5:156547477:C:T	1.32565e-06	-1.04684	-1.0629
156547563	chr5:156547563:C:T	2.86267e-06	-2.20217e-10	-1.33988
156547801	chr5:156547801:A:G	7.01048e-06	-0.444231	-7.17427e-10
156547884	chr5:156547884:A:G	3.73643e-06	-2.20217e-10	-1.07351
156548254	chr5:156548254:G:T	6.61311e-07	-1.539	-1.26617
156548509	chr5:156548509:A:G	6.10462e-06	-2.20217e-10	-0.58259
156548982	chr5:156548982:C:T	5.90251e-06	-2.20217e-10	-0.616259
156549399	chr5:156549399:G:T	3.64025e-06	-2.20217e-10	-1.09958
156549615	chr5:156549615:C:A	6.05663e-06	-2.20217e-10	-0.590482
156549787	chr5:156549787:T:C	5.979e-07	-1.53685	-1.36912
156549987	chr5:156549987:C:T	6.08139e-06	-2.20217e-10	-0.586403
156550398	chr5:156550398:C:T	6.17099e-06	-2.20217e-10	-0.571776
156550757	chr5:156550757:T:C	6.40098e-06	-2.20217e-10	-0.535186
156550967	chr5:156550967:G:A	2.8567e-06	-2.20217e-10	-1.34197
156551581	chr5:156551581:C:T	5.74538e-07	-1.55106	-1.39477
156552055	chr5:156552055:A:G	2.94489e-06	-2.20217e-10	-1.31156
156552174	chr5:156552174:C:T	1.4777e-06	-1.59683	-0.404323
156552817	chr5:156552817:T:C	4.39336e-06	-2.20217e-10	-0.911542
156553141	chr5:156553141:C:T	1.47646e-06	-1.36399	-0.637998
156553178	chr5:156553178:C:T	1.05838e-05	-2.20217e-10	-0.0323078
156553354	chr5:156553354:C:A	5.75843e-07	-1.59586	-1.3477
156553408	chr5:156553408:C:T	4.6614e-06	-0.85232	-7.17427e-10
156553511	chr5:156553511:G:A	7.91891e-06	-0.322383	-7.17427e-10
156553720	chr5:156553720:C:A	5.54941e-07	-1.60234	-1.37819
156553724	chr5:156553724:A:C	3.97213e-06	-2.20217e-10	-1.01233
156553938	chr5:156553938:T:C	6.05663e-06	-2.20217e-10	-0.590482
156553969	chr5:156553969:T:C	2.71856e-06	-2.20217e-10	-1.39154
156553976	chr5:156553976:G:A	8.75115e-06	-2.20217e-10	-0.222451
156554602	chr5:156554602:C:G	2.8258e-06	-2.20217e-10	-1.35285
156554665	chr5:156554665:C:A	2.70417e-06	-2.20217e-10	-1.39684
156554718	chr5:156554718:T:C	6.31027e-06	-2.20217e-10	-0.549458
156554864	chr5:156554864:G:A	1.52411e-06	-1.59494	-0.375292
156554877	chr5:156554877:T:C	6.36681e-06	-2.20217e-10	-0.540538
156555273	chr5:156555273:C:T	3.85016e-06	-2.20217e-10	-1.04352
156555331	chr5:156555331:T:C	1.73138e-06	-0.456735	-1.38598
156555541	chr5:156555541:C:T	6.94024e-07	-1.47009	-1.2868
156555776	chr5:156555776:A:G	6.97102e-07	-1.468	-1.28446
156555911	chr5:156555911:AT:A	2.70838e-06	-2.20217e-10	-1.39528
156556131	chr5:156556131:A:C	6.07547e-06	-2.20217e-10	-0.587377
156556708	chr5:156556708:T:C	3.36268e-06	-1.1789	-7.17427e-10
156557321	chr5:156557321:T:G	6.05663e-06	-2.20217e-10	-0.590482
156557538	chr5:156557538:A:T	6.36161e-06	-2.20217e-10	-0.541355
156557551	chr5:156557551:C:A	1.3953e-06	-1.36774	-0.690783
156557584	chr5:156557584:A:G	1.09687e-06	-1.58927	-0.709907
156558023	chr5:156558023:G:A	8.83958e-07	-1.32334	-1.19165
156558832	chr5:156558832:A:C	6.27145e-06	-2.20217e-10	-0.555628
156558903	chr5:156558903:G:C	6.8787e-07	-1.43495	-1.33084
156558962	chr5:156558962:C:T	2.70549e-06	-2.20217e-10	-1.39635
156559054	chr5:156559054:C:T	2.26981e-06	-1.57194	-7.17427e-10
156559065	chr5:156559065:C:G	7.96364e-07	-1.48082	-1.13852
156559208	chr5:156559208:C:T	1.60126e-05	0.381737	-7.17427e-10
156559313	chr5:156559313:G:T	1.62694e-06	-1.38835	-0.516586
156559356	chr5:156559356:G:A	9.36978e-07	-1.55465	-0.902081
156559676	chr5:156559676:G:C	5.69823e-07	-1.59123	-1.36284
156559992	chr5:156559992:C:G	9.2197e-07	-1.53726	-0.935622
156559993	chr5:156559993:T:A	7.39175e-07	-1.32964	-1.36422
156560313	chr5:156560313:C:A	8.77174e-06	-2.20217e-10	-0.220101
156560480	chr5:156560480:T:C	2.94636e-06	-2.20217e-10	-1.31106
156560513	chr5:156560513:G:A	7.79013e-07	-1.48012	-1.16125
156560611	chr5:156560611:C:T	9.46482e-06	-2.20217e-10	-0.144055
156560612	chr5:156560612:G:A	3.90338e-06	-2.20217e-10	-1.02979
156560834	chr5:156560834:G:A	1.00731e-05	-2.20217e-10	-0.0817668
156560842	chr5:156560842:A:G	6.5829e-06	-2.20217e-10	-0.507161
156560888	chr5:156560888:G:A	7.75099e-07	-1.46326	-1.18314
156561061	chr5:156561061:CACAGAT:C	1.98791e-06	-1.38774	-0.31681
156561117	chr5:156561117:C:T	7.01522e-07	-1.35042	-1.39572
156561218	chr5:156561218:C:T	1.07537e-06	-0.995075	-1.32389
156561294	chr5:156561294:C:A	6.11046e-06	-2.20217e-10	-0.581635
156561584	chr5:156561584:C:T	2.71049e-06	-2.20217e-10	-1.39451
156561837	chr5:156561837:C:G	1.86479e-06	-1.42002	-0.348471
156562054	chr5:156562054:T:C	1.12775e-06	-0.944998	-1.32641
156562371	chr5:156562371:A:G	2.74131e-06	-2.20217e-10	-1.3832
156562488	chr5:156562488:G:A	6.04146e-06	-2.20217e-10	-0.592991
156562580	chr5:156562580:G:A	1.14853e-06	-1.06666	-1.1865
156562656	chr5:156562656:T:G	1.17837e-06	-0.843494	-1.38401
156562714	chr5:156562714:A:G	6.23222e-07	-1.49961	-1.36488
156562840	chr5:156562840:T:C	7.51047e-07	-1.56773	-1.1102
156562907	chr5:156562907:A:G	3.89458e-06	-2.20217e-10	-1.03205
156563111	chr5:156563111:C:T	6.05663e-06	-2.20217e-10	-0.590482
156563137	chr5:156563137:T:A	6.39075e-07	-1.44415	-1.39522
156563213	chr5:156563213:C:T	2.7536e-06	-1.37873	-7.17427e-10
156563363	chr5:156563363:T:A	5.94457e-06	-2.20217e-10	-0.609159
156563732	chr5:156563732:G:A	7.38277e-07	-1.56516	-1.12991
156563752	chr5:156563752:GT:G	8.85042e-07	-1.13515	-1.37861
156563925	chr5:156563925:G:A	2.73177e-06	-2.20217e-10	-1.38669
156563995	chr5:156563995:G:A	7.31416e-07	-1.35239	-1.35202
156564176	chr5:156564176:G:A	9.05983e-07	-1.13137	-1.359
156564307	chr5:156564307:G:A	2.77953e-06	-2.20217e-10	-1.36935
156564311	chr5:156564311:T:A	2.8037e-06	-2.20217e-10	-1.3607
156564374	chr5:156564374:C:T	6.08064e-06	-2.20217e-10	-0.586527
156564625	chr5:156564625:G:A	8.6614e-07	-1.61128	-0.924069
156564697	chr5:156564697:T:C	8.27253e-07	-1.2523	-1.32898
156564860	chr5:156564860:T:C	5.43969e-06	-2.20217e-10	-0.697914
156565290	chr5:156565290:G:C	3.18309e-06	-2.20217e-10	-1.23378
156565653	chr5:156565653:C:T	9.83608e-06	-2.20217e-10	-0.105579
156565700	chr5:156565700:C:T	5.99575e-06	-2.20217e-10	-0.600585
156565753	chr5:156565753:G:T	8.62057e-06	-2.20217e-10	-0.237485
156565887	chr5:156565887:T:A	2.76291e-06	-2.20217e-10	-1.37535
156565911	chr5:156565911:G:A	5.93303e-07	-1.57905	-1.33464
156566129	chr5:156566129:A:G	5.96447e-07	-1.53904	-1.36936
156566238	chr5:156566238:G:A	9.104e-06	-2.20217e-10	-0.182923
156566377	chr5:156566377:A:T	6.56252e-07	-1.54766	-1.26519
156566599	chr5:156566599:T:G	9.01112e-06	-2.20217e-10	-0.193177
156567143	chr5:156567143:G:C	2.72458e-06	-2.20217e-10	-1.38932
156567305	chr5:156567305:G:A	4.91851e-06	-2.20217e-10	-0.798631
156567416	chr5:156567416:AGATAGATAGATAGATG:A	5.88902e-06	-0.618546	-7.17427e-10
156567523	chr5:156567523:C:T	5.59571e-07	-1.59801	-1.37421
156567580	chr5:156567580:G:A	5.89637e-06	-0.6173	-7.17427e-10
156567686	chr5:156567686:A:C	4.87777e-06	-2.20217e-10	-0.806949
156567791	chr5:156567791:TAATC:T	2.94422e-06	-2.20217e-10	-1.31179
156568288	chr5:156568288:G:T	9.13742e-06	-2.20217e-10	-0.179258
156568308	chr5:156568308:C:T	7.99458e-07	-1.2369	-1.37855
156568420	chr5:156568420:C:A	5.98348e-07	-1.58731	-1.31791
156568433	chr5:156568433:A:G	5.51968e-07	-1.59282	-1.39308
156568482	chr5:156568482:C:T	6.0105e-07	-1.5719	-1.32881
156569054	chr5:156569054:G:A	5.41017e-06	-2.20217e-10	-0.703355
156569475	chr5:156569475:C:A	5.95934e-06	-2.20217e-10	-0.606677
156569527	chr5:156569527:G:A	5.95648e-06	-2.20217e-10	-0.607156
156569726	chr5:156569726:A:G	8.66836e-06	-2.20217e-10	-0.231956
156569922	chr5:156569922:C:T	7.75059e-07	-1.2739	-1.37255
156569924	chr5:156569924:G:A	9.09147e-06	-2.20217e-10	-0.1843
156570547	chr5:156570547:T:C	6.03598e-06	-2.20217e-10	-0.593898
156570590	chr5:156570590:G:A	8.53932e-06	-2.20217e-10	-0.246955
156571085	chr5:156571085:C:T	2.77619e-06	-2.20217e-10	-1.37056
156571299	chr5:156571299:G:A	8.36959e-06	-2.20217e-10	-0.267031
156571796	chr5:156571796:G:A	6.21209e-07	-1.47128	-1.39645
156572147	chr5:156572147:A:G	8.89695e-07	-1.54565	-0.962863
156572202	chr5:156572202:T:C	6.55592e-06	-2.20217e-10	-0.511268
156572299	chr5:156572299:G:A	3.14438e-06	-2.20217e-10	-1.24602
156572305	chr5:156572305:C:A	9.47438e-06	-2.20217e-10	-0.143045
156572355	chr5:156572355:A:G	9.09147e-06	-2.20217e-10	-0.1843
156572369	chr5:156572369:T:C	2.49281e-06	-1.47822	-7.17427e-10
156572800	chr5:156572800:A:G	9.20472e-07	-1.38439	-1.09011
156572806	chr5:156572806:T:C	8.35782e-07	-1.17477	-1.39625
156572962	chr5:156572962:G:T	4.44478e-06	-2.20217e-10	-0.899905
156573015	chr5:156573015:T:C	3.24914e-06	-1.21325	-7.17427e-10
156573052	chr5:156573052:A:AT	5.7658e-06	-2.20217e-10	-0.639693
156573250	chr5:156573250:C:T	6.00829e-06	-2.20217e-10	-0.598496
156573523	chr5:156573523:G:A	2.80496e-06	-2.20217e-10	-1.36025
156573676	chr5:156573676:G:A	8.08266e-07	-1.20799	-1.39651
156573834	chr5:156573834:T:C	5.46758e-06	-2.20217e-10	-0.692801
156573900	chr5:156573900:C:T	8.38061e-06	-2.20217e-10	-0.265716
156574035	chr5:156574035:G:A	6.46324e-07	-1.55135	-1.27674
156574244	chr5:156574244:G:T	6.02276e-07	-1.5451	-1.35357
156574466	chr5:156574466:A:G	5.84658e-07	-1.56008	-1.36829
156574635	chr5:156574635:C:T	6.22704e-07	-1.57113	-1.29419
156575428	chr5:156575428:G:A	7.66879e-07	-1.28855	-1.36851
156575809	chr5:156575809:G:A	7.90204e-07	-1.4814	-1.1457
156576084	chr5:156576084:C:T	2.79868e-06	-2.20217e-10	-1.36249
156576406	chr5:156576406:G:A	5.35596e-06	-2.20217e-10	-0.713425
156576428	chr5:156576428:C:T	6.3569e-06	-2.20217e-10	-0.542096
156576539	chr5:156576539:C:T	2.10944e-06	-1.33419	-0.311025
156576667	chr5:156576667:T:G	5.79346e-07	-1.60979	-1.3277
156576927	chr5:156576927:T:C	3.01886e-06	-1.28676	-7.17427e-10
156576931	chr5:156576931:A:G	2.85242e-06	-2.20217e-10	-1.34347
156577001	chr5:156577001:T:G	1.29291e-05	-2.20217e-10	0.167847
156577370	chr5:156577370:C:G	1.2405e-06	-1.04451	-1.13161
156577658	chr5:156577658:A:G	5.39732e-07	-1.61414	-1.39418
156577695	chr5:156577695:A:T	2.81805e-06	-1.35559	-7.17427e-10
156578230	chr5:156578230:A:G	8.25e-06	-0.281424	-7.17427e-10
156578263	chr5:156578263:C:A	5.40585e-06	-2.20217e-10	-0.704154
156578429	chr5:156578429:C:A	7.18083e-07	-1.6228	-1.10001
156579074	chr5:156579074:T:C	2.79119e-06	-2.20217e-10	-1.36517
156579076	chr5:156579076:G:A	2.79939e-06	-2.20217e-10	-1.36223
156579088	chr5:156579088:T:C	2.79175e-06	-2.20217e-10	-1.36497
156579146	chr5:156579146:T:C	4.32076e-06	-2.20217e-10	-0.928205
156579349	chr5:156579349:G:T	6.36352e-07	-1.44633	-1.39731
156579420	chr5:156579420:T:C	3.69104e-06	-2.20217e-10	-1.08573
156579669	chr5:156579669:A:G	5.92821e-07	-1.58309	-1.3314
156579692	chr5:156579692:T:C	9.43691e-06	-2.20217e-10	-0.147007
156580014	chr5:156580014:G:A	5.95354e-06	-2.20217e-10	-0.60765
156580225	chr5:156580225:A:T	5.74054e-06	-0.644083	-7.17427e-10
156580226	chr5:156580226:A:G	8.07693e-07	-1.60564	-0.999567
156580237	chr5:156580237:T:G	3.12291e-06	-2.20217e-10	-1.25287
156580356	chr5:156580356:C:T	5.94102e-06	-2.20217e-10	-0.609755
156580361	chr5:156580361:C:A	7.28727e-07	-1.61844	-1.08966
156580386	chr5:156580386:G:A	7.74601e-07	-1.54148	-1.10557
156580724	chr5:156580724:T:A	9.44813e-06	-2.20217e-10	-0.14582
156580809	chr5:156580809:T:C	5.66056e-07	-1.59879	-1.3619
156580854	chr5:156580854:A:G	3.71998e-06	-2.20217e-10	-1.07792
156580961	chr5:156580961:T:G	8.97117e-07	-1.16362	-1.33658
156581153	chr5:156581153:G:A	7.17563e-07	-1.46275	-1.26078
156581213	chr5:156581213:G:A	3.02981e-06	-2.20217e-10	-1.28314
156581438	chr5:156581438:C:T	1.04652e-05	-2.20217e-10	-0.0435795
156581617	chr5:156581617:C:A	7.96295e-07	-1.59012	-1.0293
156581762	chr5:156581762:G:A	1.19947e-06	-0.967027	-1.24273
156581814	chr5:156581814:A:G	3.03036e-06	-2.20217e-10	-1.28295
156582036	chr5:156582036:C:T	1.11758e-06	-1.58972	-0.690747
156582075	chr5:156582075:T:G	1.23642e-06	-1.42382	-0.755596
156582224	chr5:156582224:T:C	2.71558e-06	-2.20217e-10	-1.39263
156582283	chr5:156582283:C:T	3.67023e-06	-2.20217e-10	-1.09138
156582284	chr5:156582284:G:A	1.07748e-05	-2.20217e-10	-0.0144274
156582710	chr5:156582710:C:A	1.0796e-06	-1.60972	-0.705329
156582825	chr5:156582825:A:G	4.06493e-06	-2.20217e-10	-0.989239
156582894	chr5:156582894:G:T	4.68804e-06	-2.20217e-10	-0.846621
156584242	chr5:156584242:A:G	1.208e-05	-2.20217e-10	0.099915
156584264	chr5:156584264:T:C	2.33085e-06	-1.32382	-0.221583
156584416	chr5:156584416:G:A	1.06896e-06	-1.59749	-0.727462
156584565	chr5:156584565:A:G	3.00965e-06	-0.0451225	-1.24469
156584701	chr5:156584701:A:C	2.73211e-06	-2.20217e-10	-1.38656
156585038	chr5:156585038:T:C	7.18139e-07	-1.61495	-1.10778
156585069	chr5:156585069:T:C	3.59011e-06	-2.20217e-10	-1.11345
156585183	chr5:156585183:C:T	7.95249e-07	-1.51564	-1.10509
156585501	chr5:156585501:T:C	1.186e-05	-2.20217e-10	0.0815314
156585997	chr5:156585997:A:G	2.157e-06	-1.62292	-7.17427e-10
156586344	chr5:156586344:G:A	1.22171e-06	-1.31266	-0.878726
156586460	chr5:156586460:C:T	2.48472e-06	-0.114674	-1.3668
156586677	chr5:156586677:A:G	1.23692e-06	-1.32334	-0.855677
156586821	chr5:156586821:G:T	1.05843e-06	-1.60511	-0.729742
156587169	chr5:156587169:T:G	9.25337e-06	-2.20217e-10	-0.166649
156587849	chr5:156587849:C:T	8.21985e-07	-1.57661	-1.01106
156588135	chr5:156588135:T:TA	2.71459e-06	-2.20217e-10	-1.393
156588349	chr5:156588349:T:C	6.66339e-07	-1.61963	-1.17796
156588440	chr5:156588440:C:A	2.29355e-06	-0.208767	-1.35277
156588637	chr5:156588637:A:G	2.30797e-06	-1.55527	-7.17427e-10
156588920	chr5:156588920:T:C	2.38866e-06	-1.5209	-7.17427e-10
156589191	chr5:156589191:T:A	3.66601e-06	-2.20217e-10	-1.09253
156589385	chr5:156589385:C:G	2.81043e-06	-2.20217e-10	-1.3583
156590075	chr5:156590075:A:G	1.00574e-06	-1.38981	-0.996098
156590079	chr5:156590079:A:G	7.15384e-07	-1.6057	-1.12087
156590151	chr5:156590151:G:A	7.50307e-07	-1.59477	-1.08414
156590589	chr5:156590589:T:C	8.14344e-07	-1.2	-1.39701
156590621	chr5:156590621:T:C	4.06113e-06	-2.20217e-10	-0.990176
156590958	chr5:156590958:T:C	1.47634e-06	-1.61056	-0.39151
156591354	chr5:156591354:A:G	5.57483e-07	-1.57865	-1.39731
156591397	chr5:156591397:T:A	5.90412e-06	-2.20217e-10	-0.615986
156591911	chr5:156591911:T:G	2.70953e-06	-2.20217e-10	-1.39486
156592283	chr5:156592283:A:T	2.15747e-06	-1.6227	-7.17427e-10
156592300	chr5:156592300:G:A	5.65436e-07	-1.56609	-1.3957
156592369	chr5:156592369:C:T	5.67604e-07	-1.56406	-1.3939
156592471	chr5:156592471:A:G	5.23201e-06	-2.20217e-10	-0.736841
156592909	chr5:156592909:G:A	5.69081e-07	-1.56285	-1.39252
156593312	chr5:156593312:TC:T	2.70691e-06	-2.20217e-10	-1.39583
156593488	chr5:156593488:G:A	2.7029e-06	-2.20217e-10	-1.39731
156593552	chr5:156593552:G:C	5.13335e-06	-2.20217e-10	-0.755877
156593773	chr5:156593773:C:G	5.23292e-06	-2.20217e-10	-0.736666
156594268	chr5:156594268:T:C	8.35443e-07	-1.30746	-1.26397
156594406	chr5:156594406:C:G	2.70291e-06	-2.20217e-10	-1.39731
156594516	chr5:156594516:T:C	5.39729e-07	-1.61239	-1.39594
156594761	chr5:156594761:A:G	4.89945e-06	-2.20217e-10	-0.802512
156595297	chr5:156595297:G:C	8.97346e-06	-0.197365	-7.17427e-10
156595301	chr5:156595301:G:T	2.70826e-06	-2.20217e-10	-1.39533
156595519	chr5:156595519:A:C	5.35919e-07	-1.61875	-1.39666
156595564	chr5:156595564:A:T	5.65044e-07	-1.58353	-1.37896
156595653	chr5:156595653:A:C	5.12065e-06	-2.20217e-10	-0.758355
156595780	chr5:156595780:A:G	5.09199e-06	-2.20217e-10	-0.763967
156596012	chr5:156596012:G:A	2.89674e-06	-2.20217e-10	-1.32805
156596069	chr5:156596069:G:C	2.71627e-06	-2.20217e-10	-1.39238
156596379	chr5:156596379:T:C	5.07833e-06	-2.20217e-10	-0.766654
156596410	chr5:156596410:A:G	5.72699e-06	-2.20217e-10	-0.646446
156596840	chr5:156596840:C:A	8.31824e-07	-1.46551	-1.11026
156597257	chr5:156597257:TTTCTCTGGGTTGTAGGCGAGTATATTAGTCTG:T	2.71308e-06	-2.20217e-10	-1.39355
156597424	chr5:156597424:A:AT	5.15685e-06	-2.20217e-10	-0.75131
156597586	chr5:156597586:C:T	5.38671e-06	-2.20217e-10	-0.707702
156597608	chr5:156597608:G:A	8.38674e-07	-1.59993	-0.967641
156597673	chr5:156597673:T:A	5.86582e-07	-1.58223	-1.34285
156597700	chr5:156597700:G:A	2.70762e-06	-2.20217e-10	-1.39556
156597764	chr5:156597764:AG:A	5.81398e-07	-1.59139	-1.34257
156598101	chr5:156598101:G:A	5.20835e-06	-2.20217e-10	-0.741372
156598124	chr5:156598124:A:G	4.84343e-06	-2.20217e-10	-0.814013
156598457	chr5:156598457:G:A	2.70944e-06	-2.20217e-10	-1.3949
156598774	chr5:156598774:A:G	2.81159e-06	-1.35788	-7.17427e-10
156598864	chr5:156598864:T:G	7.44161e-06	-0.384549	-7.17427e-10
156598894	chr5:156598894:C:T	2.88711e-06	-2.20217e-10	-1.33138
156598944	chr5:156598944:G:A	4.56694e-06	-2.20217e-10	-0.872794
156599433	chr5:156599433:G:T	6.69481e-07	-1.40074	-1.39214
156600139	chr5:156600139:C:T	5.88082e-07	-1.58067	-1.34186
156600284	chr5:156600284:T:C	2.82973e-06	-2.20217e-10	-1.35146
156600361	chr5:156600361:C:G	2.7202e-06	-2.20217e-10	-1.39093
156600376	chr5:156600376:T:A	2.16333e-06	-1.61999	-7.17427e-10
156601292	chr5:156601292:C:T	5.65396e-07	-1.59695	-1.36491
156601430	chr5:156601430:A:C	2.76514e-06	-2.20217e-10	-1.37454
156601825	chr5:156601825:A:G	1.90678e-06	-1.24995	-0.496268
156601840	chr5:156601840:C:T	7.67618e-06	-0.353514	-7.17427e-10
156601883	chr5:156601883:G:A	4.91936e-06	-2.20217e-10	-0.798459
156601897	chr5:156601897:G:A	1.38714e-05	-2.20217e-10	0.238195
156601919	chr5:156601919:G:C	6.44603e-06	-2.20217e-10	-0.528171
156602027	chr5:156602027:T:C	2.86175e-06	-2.20217e-10	-1.3402
156602155	chr5:156602155:CT:C	2.86978e-06	-2.20217e-10	-1.3374
156602301	chr5:156602301:C:CACA	2.87088e-06	-2.20217e-10	-1.33702
156602505	chr5:156602505:T:G	2.70842e-06	-2.20217e-10	-1.39527
156602605	chr5:156602605:T:C	2.97568e-06	-2.20217e-10	-1.30117
156602728	chr5:156602728:C:T	5.50337e-07	-1.59509	-1.39378
156603018	chr5:156603018:A:T	2.86367e-06	-2.20217e-10	-1.33953
156603032	chr5:156603032:AGT:A	7.51451e-07	-1.3529	-1.32448
156603107	chr5:156603107:A:C	2.86623e-06	-2.20217e-10	-1.33864
156603128	chr5:156603128:G:T	6.03614e-06	-2.20217e-10	-0.593871
156603237	chr5:156603237:C:T	5.96709e-06	-2.20217e-10	-0.605376
156603286	chr5:156603286:G:A	2.9784e-06	-2.20217e-10	-1.30025
156603572	chr5:156603572:A:G	5.45433e-06	-2.20217e-10	-0.695226
156603936	chr5:156603936:T:C	5.5521e-07	-1.58422	-1.39583
156604045	chr5:156604045:A:G	4.62939e-06	-2.20217e-10	-0.859211
156604079	chr5:156604079:A:T	2.87723e-06	-2.20217e-10	-1.33481
156604114	chr5:156604114:T:C	6.10038e-06	-2.20217e-10	-0.583285
156604310	chr5:156604310:A:C	5.59504e-07	-1.57504	-1.3973
156604598	chr5:156604598:A:G	2.87638e-06	-2.20217e-10	-1.3351
156604875	chr5:156604875:A:G	7.94218e-07	-1.29971	-1.32232
156605204	chr5:156605204:C:A	7.24745e-06	-0.410987	-7.17427e-10
156605320	chr5:156605320:A:G	5.58807e-07	-1.57629	-1.39729
156605402	chr5:156605402:A:G	5.7623e-07	-1.59433	-1.34856
156605672	chr5:156605672:A:C	8.17518e-07	-1.31621	-1.27691
156605926	chr5:156605926:T:C	5.38398e-06	-2.20217e-10	-0.708208
156605934	chr5:156605934:T:G	2.71955e-06	-2.20217e-10	-1.39117
156605971	chr5:156605971:A:G	5.17371e-06	-2.20217e-10	-0.748046
156606045	chr5:156606045:C:T	5.63077e-07	-1.5706	-1.39537
156606229	chr5:156606229:C:G	6.03642e-06	-0.593825	-7.17427e-10
156606261	chr5:156606261:C:T	5.3056e-06	-0.722874	-7.17427e-10
156606700	chr5:156606700:C:G	5.41957e-06	-2.20217e-10	-0.701621
156606983	chr5:156606983:G:A	5.85612e-07	-1.5919	-1.33483
156607305	chr5:156607305:A:T	5.22872e-06	-2.20217e-10	-0.73747
156607463	chr5:156607463:G:A	4.72777e-06	-2.20217e-10	-0.838183
156607555	chr5:156607555:A:C	7.42756e-06	-0.386439	-7.17427e-10
156607657	chr5:156607657:C:T	5.23226e-06	-2.20217e-10	-0.736793
156607659	chr5:156607659:G:T	3.99902e-06	-2.20217e-10	-1.00559
156607738	chr5:156607738:A:G	8.41557e-07	-1.60503	-0.959106
156607830	chr5:156607830:T:C	3.98813e-06	-2.20217e-10	-1.00831
156607893	chr5:156607893:C:T	5.52277e-06	-0.682757	-7.17427e-10
156608313	chr5:156608313:T:C	7.52441e-06	-0.373483	-7.17427e-10
156608441	chr5:156608441:G:C	5.7777e-07	-1.60356	-1.33666
156608446	chr5:156608446:G:A	2.7067e-06	-2.20217e-10	-1.39591
156608461	chr5:156608461:C:A	1.09752e-06	-0.959201	-1.33938
156608675	chr5:156608675:T:G	4.19606e-06	-2.20217e-10	-0.957491
156608681	chr5:156608681:T:G	4.39961e-06	-2.20217e-10	-0.91012
156608708	chr5:156608708:C:T	4.39407e-06	-2.20217e-10	-0.911381
156608728	chr5:156608728:C:T	2.70691e-06	-2.20217e-10	-1.39583
156609029	chr5:156609029:A:G	5.61136e-07	-1.6054	-1.36403
156609179	chr5:156609179:G:A	5.19837e-06	-2.20217e-10	-0.743292
156609691	chr5:156609691:A:G	5.79353e-07	-1.55115	-1.38633
156609716	chr5:156609716:C:T	6.67633e-07	-1.48142	-1.31423
156609730	chr5:156609730:G:A	2.70911e-06	-2.20217e-10	-1.39502
156609880	chr5:156609880:T:C	2.95772e-06	-2.20217e-10	-1.30722
156610042	chr5:156610042:A:G	2.9958e-06	-2.20217e-10	-1.29442
156610061	chr5:156610061:C:T	4.09378e-06	-2.20217e-10	-0.982169
156610210	chr5:156610210:G:T	5.50125e-07	-1.59253	-1.39672
156610350	chr5:156610350:G:A	2.35848e-06	-1.53362	-7.17427e-10
156610403	chr5:156610403:T:A	2.97174e-06	-2.20217e-10	-1.30249
156610440	chr5:156610440:T:A	1.01564e-05	-0.0735329	-7.17427e-10
156610452	chr5:156610452:A:G	1.13734e-05	-2.20217e-10	0.0396392
156610453	chr5:156610453:T:C	2.97174e-06	-2.20217e-10	-1.30249
156610482	chr5:156610482:G:A	5.19837e-06	-2.20217e-10	-0.743292
156610505	chr5:156610505:G:A	5.5138e-07	-1.59138	-1.39559
156610676	chr5:156610676:G:A	2.72655e-06	-2.20217e-10	-1.3886
156610678	chr5:156610678:G:A	5.42867e-07	-1.60538	-1.39714
156610727	chr5:156610727:A:G	7.96638e-07	-1.35066	-1.26833
156610740	chr5:156610740:G:T	4.23445e-06	-2.20217e-10	-0.948382
156610755	chr5:156610755:C:T	3.51886e-06	-1.1335	-7.17427e-10
156610824	chr5:156610824:C:T	2.748e-06	-1.38076	-7.17427e-10
156610837	chr5:156610837:A:G	2.8252e-06	-2.20217e-10	-1.35306
156610935	chr5:156610935:C:T	1.74929e-05	0.470158	-7.17427e-10
156611118	chr5:156611118:C:T	2.86201e-06	-0.0998853	-1.24023
156611136	chr5:156611136:C:T	6.29687e-07	-1.50541	-1.34876
156611225	chr5:156611225:C:T	5.41128e-06	-2.20217e-10	-0.703151
156611265	chr5:156611265:T:C	5.19837e-06	-2.20217e-10	-0.743292
156611341	chr5:156611341:C:A	6.04268e-07	-1.50176	-1.39361
156611443	chr5:156611443:C:T	5.01635e-06	-2.20217e-10	-0.778935
156611475	chr5:156611475:T:G	6.03449e-06	-2.20217e-10	-0.594144
156611638	chr5:156611638:G:A	5.62584e-07	-1.61121	-1.35564
156611718	chr5:156611718:A:G	2.73487e-06	-2.20217e-10	-1.38555
156612038	chr5:156612038:T:C	2.70851e-06	-2.20217e-10	-1.39524
156612159	chr5:156612159:A:G	1.0323e-06	-1.56354	-0.796304
156612305	chr5:156612305:A:G	2.78163e-06	-2.20217e-10	-1.3686
156612381	chr5:156612381:A:G	5.80253e-07	-1.61669	-1.31924
156612523	chr5:156612523:A:G	5.43592e-07	-1.60444	-1.39675
156612741	chr5:156612741:T:C	6.65858e-07	-1.40325	-1.39506
156612767	chr5:156612767:T:C	5.65139e-06	-2.20217e-10	-0.659735
156612901	chr5:156612901:C:T	8.4301e-07	-1.56827	-0.994141
156613284	chr5:156613284:T:C	6.00622e-06	-2.20217e-10	-0.598841
156613399	chr5:156613399:C:T	2.71999e-06	-2.20217e-10	-1.39101
156613531	chr5:156613531:G:T	3.13717e-06	-2.20217e-10	-1.24831
156613898	chr5:156613898:A:G	7.21644e-06	-0.415275	-7.17427e-10
156614327	chr5:156614327:A:G	2.93979e-06	-2.20217e-10	-1.3133
156616111	chr5:156616111:CTCTT:C	8.38776e-07	-1.48941	-1.07803
156616368	chr5:156616368:T:C	8.06233e-07	-1.55271	-1.05431
156616444	chr5:156616444:A:G	2.92252e-06	-2.20217e-10	-1.31919
156616576	chr5:156616576:G:A	7.59991e-07	-1.36383	-1.30226
156616781	chr5:156616781:A:G	5.1593e-06	-2.20217e-10	-0.750835
156616820	chr5:156616820:T:C	2.71667e-06	-2.20217e-10	-1.39223
156616860	chr5:156616860:C:T	2.87333e-06	-2.20217e-10	-1.33616
156616965	chr5:156616965:G:A	2.91361e-06	-2.20217e-10	-1.32224
156616971	chr5:156616971:T:C	2.87668e-06	-2.20217e-10	-1.335
156617357	chr5:156617357:G:A	5.11227e-06	-2.20217e-10	-0.759993
156617608	chr5:156617608:A:G	5.19699e-06	-2.20217e-10	-0.743557
156617716	chr5:156617716:T:C	2.71191e-06	-2.20217e-10	-1.39398
156617735	chr5:156617735:A:C	5.63739e-07	-1.56829	-1.39651
156617744	chr5:156617744:C:T	2.40969e-06	-1.51214	-7.17427e-10
156617852	chr5:156617852:GCTTTTCCTC:G	5.26437e-06	-2.20217e-10	-0.730674
156618076	chr5:156618076:T:C	1.07342e-06	-1.32906	-0.991728
156618278	chr5:156618278:G:A	5.63851e-07	-1.62079	-1.34381
156618799	chr5:156618799:G:A	2.88641e-06	-1.33162	-7.17427e-10
156619236	chr5:156619236:A:G	9.62361e-07	-1.58158	-0.84842
156619248	chr5:156619248:A:T	3.42515e-06	-2.20217e-10	-1.16049
156619274	chr5:156619274:C:T	2.15698e-06	-1.62293	-7.17427e-10
156619486	chr5:156619486:A:G	2.79552e-06	-2.20217e-10	-1.36362
156619573	chr5:156619573:A:AT	7.04256e-06	-0.439665	-7.17427e-10
156619796	chr5:156619796:G:A	4.27827e-06	-2.20217e-10	-0.938087
156620005	chr5:156620005:T:C	1.99875e-05	0.603472	-7.17427e-10
156620352	chr5:156620352:G:A	6.81006e-06	-0.473235	-7.17427e-10
156620425	chr5:156620425:C:T	4.29811e-06	-2.20217e-10	-0.933461
156620561	chr5:156620561:T:G	2.85046e-06	-2.20217e-10	-1.34416
156621106	chr5:156621106:T:G	1.23374e-05	-2.20217e-10	0.121003
156621670	chr5:156621670:G:A	2.7202e-06	-2.20217e-10	-1.39093
156621822	chr5:156621822:C:T	5.18923e-06	-2.20217e-10	-0.74505
156622709	chr5:156622709:G:A	8.59269e-07	-1.33811	-1.2052
156622852	chr5:156622852:G:A	5.32688e-06	-2.20217e-10	-0.71887
156623100	chr5:156623100:G:A	5.43963e-07	-1.60374	-1.39677
156623255	chr5:156623255:A:G	5.3178e-06	-2.20217e-10	-0.720576
156623737	chr5:156623737:A:G	2.84422e-06	-2.20217e-10	-1.34635
156624050	chr5:156624050:C:T	5.75954e-06	-2.20217e-10	-0.640779
156624467	chr5:156624467:G:C	3.31925e-06	-2.20217e-10	-1.1919
156624610	chr5:156624610:C:T	5.3412e-06	-2.20217e-10	-0.716187
156624797	chr5:156624797:A:G	2.73251e-06	-2.20217e-10	-1.38641
156624886	chr5:156624886:C:A	6.54599e-07	-1.43543	-1.37994
156625080	chr5:156625080:C:T	6.0846e-06	-2.20217e-10	-0.585875
156625184	chr5:156625184:A:G	6.43068e-07	-1.60127	-1.23187
156625309	chr5:156625309:C:T	4.66139e-06	-2.20217e-10	-0.852324
156625763	chr5:156625763:C:T	2.59851e-06	-1.4367	-7.17427e-10
156626124	chr5:156626124:C:T	3.12563e-06	-1.252	-7.17427e-10
156626203	chr5:156626203:G:A	1.09595e-06	-1.30221	-0.997801
156626875	chr5:156626875:C:T	1.06652e-06	-1.3241	-1.00313
156627565	chr5:156627565:A:G	1.21797e-05	-2.20217e-10	0.108133
156627581	chr5:156627581:A:G	4.49483e-06	-2.20217e-10	-0.888709
156627717	chr5:156627717:G:T	3.75358e-06	-2.20217e-10	-1.06893
156628193	chr5:156628193:G:T	2.93488e-06	-1.31497	-7.17427e-10
156628738	chr5:156628738:G:C	8.83916e-06	-2.20217e-10	-0.212444
156629253	chr5:156629253:T:C	1.51517e-06	-0.761454	-1.21466
156629447	chr5:156629447:G:A	5.82354e-06	-0.629728	-7.17427e-10
156630110	chr5:156630110:G:A	7.32364e-06	-2.20217e-10	-0.400529
156630217	chr5:156630217:A:G	2.70493e-06	-2.20217e-10	-1.39656
156630229	chr5:156630229:C:G	2.70499e-06	-2.20217e-10	-1.39654
156630354	chr5:156630354:T:A	7.55138e-06	-2.20217e-10	-0.369906
156630501	chr5:156630501:G:A	6.84723e-06	-2.20217e-10	-0.467792
156630806	chr5:156630806:G:A	1.06361e-06	-1.37809	-0.951877
156631477	chr5:156631477:A:T	7.9172e-07	-1.26168	-1.3635
156631491	chr5:156631491:T:G	9.57212e-07	-1.31095	-1.12442
156632003	chr5:156632003:A:C	1.57414e-06	-0.639072	-1.29886
156632618	chr5:156632618:T:C	2.71629e-06	-2.20217e-10	-1.39237
156633057	chr5:156633057:T:G	6.7038e-07	-1.61632	-1.17523
156633208	chr5:156633208:T:G	1.16204e-06	-1.14795	-1.0935
156633360	chr5:156633360:G:A	1.18673e-06	-1.07521	-1.14522
156633725	chr5:156633725:TC:T	4.45998e-06	-2.20217e-10	-0.896491
156633731	chr5:156633731:A:G	2.16345e-06	-1.61993	-7.17427e-10
156633781	chr5:156633781:T:C	2.91894e-06	-2.20217e-10	-1.32041
156633917	chr5:156633917:C:T	2.77434e-06	-2.20217e-10	-1.37122
156634142	chr5:156634142:T:C	3.09788e-06	-2.20217e-10	-1.26092
156634570	chr5:156634570:C:G	1.66102e-06	-1.21771	-0.666496
156634717	chr5:156634717:G:C	1.60598e-06	-1.19758	-0.720316
156635084	chr5:156635084:G:A	1.13454e-05	0.0371761	-7.17427e-10
156635107	chr5:156635107:C:G	2.75438e-06	-2.20217e-10	-1.37844
156635379	chr5:156635379:G:A	1.76344e-05	-2.20217e-10	0.478217
156635413	chr5:156635413:G:A	1.81719e-06	-1.17843	-0.61592
156635568	chr5:156635568:G:A	1.82246e-06	-1.16891	-0.622535
156635601	chr5:156635601:T:C	1.83293e-06	-1.1584	-0.627319
156635921	chr5:156635921:G:A	2.7036e-06	-2.20217e-10	-1.39705
156635998	chr5:156635998:C:T	1.27935e-06	-1.13475	-1.01053
156636394	chr5:156636394:G:T	7.95041e-06	-2.20217e-10	-0.318413
156636563	chr5:156636563:A:G	8.73019e-06	-2.20217e-10	-0.224849
156636593	chr5:156636593:A:G	3.3128e-06	-2.20217e-10	-1.19384
156636771	chr5:156636771:A:G	1.02565e-06	-1.37172	-0.994589
156636907	chr5:156636907:A:G	7.03787e-07	-1.37564	-1.36727
156637308	chr5:156637308:A:G	3.65808e-06	-0.55124	-0.543458
156637457	chr5:156637457:A:G	4.09822e-06	-2.20217e-10	-0.981084
156637650	chr5:156637650:A:G	6.75681e-06	-2.20217e-10	-0.481085
156637697	chr5:156637697:AG:A	2.79898e-06	-2.20217e-10	-1.36238
156637882	chr5:156637882:A:C	2.55131e-06	-1.34034	-0.114689
156637953	chr5:156637953:C:T	2.86094e-06	-2.20217e-10	-1.34049
156638186	chr5:156638186:G:C	1.18699e-06	-1.41242	-0.807792
156638327	chr5:156638327:TTC:T	4.70093e-06	-2.20217e-10	-0.843876
156638536	chr5:156638536:C:T	4.28994e-06	-2.20217e-10	-0.935365
156638556	chr5:156638556:A:C	4.25832e-06	-2.20217e-10	-0.942762
156638583	chr5:156638583:T:C	6.50575e-06	-1.33862	0.81967
156639038	chr5:156639038:TATC:T	7.37945e-06	-2.20217e-10	-0.392937
156639450	chr5:156639450:T:C	1.09209e-06	-1.5331	-0.770443
156639541	chr5:156639541:A:G	4.20192e-06	-2.20217e-10	-0.956094
156639581	chr5:156639581:G:A	2.82298e-06	-2.20217e-10	-1.35384
156639606	chr5:156639606:C:T	8.71919e-07	-1.2376	-1.29109
156639923	chr5:156639923:C:G	7.95629e-06	-0.317673	-7.17427e-10
156640343	chr5:156640343:A:G	3.62398e-06	-2.20217e-10	-1.10406
156640430	chr5:156640430:C:T	9.7146e-07	-1.19436	-1.22624
156640557	chr5:156640557:T:C	3.27382e-06	-1.20568	-7.17427e-10
156640672	chr5:156640672:A:G	1.24033e-06	-1.61499	-0.561268
156641118	chr5:156641118:T:C	6.99144e-06	-0.212404	-0.234545
156641133	chr5:156641133:C:A	1.18069e-06	-1.44266	-0.782879
156641201	chr5:156641201:A:G	2.80646e-06	-2.20217e-10	-1.35971
156641560	chr5:156641560:A:G	3.1946e-06	-2.20217e-10	-1.23018
156641585	chr5:156641585:A:G	6.38955e-06	-2.20217e-10	-0.536972
156641907	chr5:156641907:T:C	5.68559e-06	-2.20217e-10	-0.653702
156642236	chr5:156642236:T:C	6.09654e-07	-1.60391	-1.28259
156642432	chr5:156642432:T:C	2.07664e-06	-1.28174	-0.379151
156642700	chr5:156642700:G:A	6.36515e-07	-1.62277	-1.22061
156642721	chr5:156642721:C:T	6.65348e-07	-1.49248	-1.3066
156642806	chr5:156642806:G:A	5.83451e-06	-2.20217e-10	-0.627846
156643060	chr5:156643060:T:C	2.70556e-06	-1.39633	-7.17427e-10
156643510	chr5:156643510:T:C	1.02506e-06	-1.10731	-1.25958
156643579	chr5:156643579:C:A	6.87484e-07	-1.55059	-1.21576
156643683	chr5:156643683:T:G	2.68766e-06	-1.40296	-7.17427e-10
156643955	chr5:156643955:C:T	3.95637e-06	-0.501378	-0.514931
156645720	chr5:156645720:T:C	1.83228e-06	-1.10351	-0.682558
156645751	chr5:156645751:T:C	2.72479e-06	-0.460436	-0.92881
156646205	chr5:156646205:T:C	1.77854e-06	-1.13329	-0.682558
156646562	chr5:156646562:A:G	4.45101e-06	-2.20217e-10	-0.898506
156647129	chr5:156647129:G:A	1.30239e-06	-0.887365	-1.24007
156647468	chr5:156647468:G:A	2.70291e-06	-2.20217e-10	-1.39731
156647644	chr5:156647644:TAAATTGA:T	3.33855e-06	-0.98407	-0.202031
156647703	chr5:156647703:A:C	1.08352e-06	-1.05271	-1.25871
156648200	chr5:156648200:A:G	4.3249e-06	-0.086122	-0.841125
156648872	chr5:156648872:C:T	4.51247e-06	-0.928095	0.0433027
156649041	chr5:156649041:A:G	3.01113e-06	-0.868166	-0.421155
156649070	chr5:156649070:C:T	4.36657e-06	-0.887691	-0.0299669
156649323	chr5:156649323:A:C	4.41572e-06	-0.896051	-0.0104144
156649326	chr5:156649326:G:A	1.2108e-06	-1.03203	-1.16832
156649457	chr5:156649457:A:G	1.22559e-06	-0.978654	-1.20956
156649670	chr5:156649670:A:G	1.27591e-06	-0.82803	-1.31995
156649781	chr5:156649781:C:T	3.5297e-06	-1.13042	-7.17427e-10
156650672	chr5:156650672:G:T	4.71816e-06	-1.20062	0.360401
156650853	chr5:156650853:TG:T	4.28223e-06	-2.20217e-10	-0.937163
156650867	chr5:156650867:C:T	1.02766e-06	-1.48967	-0.874682
156650981	chr5:156650981:C:A	6.2776e-06	-0.208444	-0.346205
156651219	chr5:156651219:C:T	3.01776e-06	-1.28712	-7.17427e-10
156651453	chr5:156651453:A:G	6.02908e-06	-0.661913	0.0668722
156651548	chr5:156651548:G:A	6.71476e-06	-0.598212	0.110884
156652023	chr5:156652023:T:C	3.35533e-06	-1.1004	-0.080683
156652157	chr5:156652157:G:A	7.78478e-07	-1.51378	-1.12827
156652333	chr5:156652333:G:A	1.24684e-06	-1.12352	-1.04751
156652438	chr5:156652438:G:A	1.18174e-06	-0.991494	-1.23315
156652599	chr5:156652599:C:T	4.34732e-06	-2.20217e-10	-0.922077
156652812	chr5:156652812:T:C	8.50891e-06	-0.847091	0.596568
156652895	chr5:156652895:A:G	7.25627e-07	-1.60924	-1.10311
156652947	chr5:156652947:A:G	2.70842e-06	-2.20217e-10	-1.39527
156653234	chr5:156653234:T:G	5.25408e-06	-2.20217e-10	-0.732631
156653299	chr5:156653299:ACTT:A	1.58735e-05	-0.976368	1.34939
156653568	chr5:156653568:C:T	1.20555e-06	-0.978837	-1.22586
156653709	chr5:156653709:C:T	4.30658e-06	-2.20217e-10	-0.931491
156653738	chr5:156653738:A:G	4.89751e-06	-0.56386	-0.239051
156653954	chr5:156653954:G:T	9.83304e-07	-1.61082	-0.79765
156654083	chr5:156654083:G:A	1.22895e-05	-1.08561	1.20272
156654596	chr5:156654596:A:C	8.14263e-06	-0.294523	-7.17427e-10
156654629	chr5:156654629:A:G	1.00281e-06	-1.59589	-0.792936
156654895	chr5:156654895:G:A	1.73608e-06	-1.0876	-0.752402
156655066	chr5:156655066:T:G	5.52331e-06	-2.20217e-10	-0.682659
156655141	chr5:156655141:A:G	9.96597e-07	-1.60196	-0.793087
156655225	chr5:156655225:A:G	1.6469e-06	-0.985381	-0.90736
156655340	chr5:156655340:CTTGT:C	2.76962e-06	-2.20217e-10	-1.37293
156655430	chr5:156655430:A:C	5.23177e-06	-2.20217e-10	-0.736886
156655660	chr5:156655660:T:C	1.03455e-06	-1.03072	-1.32695
156655986	chr5:156655986:G:A	9.40662e-06	-1.01543	0.865213
156656813	chr5:156656813:T:G	1.04361e-06	-1.10982	-1.23913
156656887	chr5:156656887:G:T	2.19161e-06	-1.607	-7.17427e-10
156657580	chr5:156657580:T:C	4.15527e-06	-2.20217e-10	-0.967259
156657728	chr5:156657728:A:C	4.68502e-06	-2.20217e-10	-0.847267
156657990	chr5:156657990:C:CA	5.30028e-06	-2.20217e-10	-0.723876
156663006	chr5:156663006:T:C	4.81699e-06	-2.20217e-10	-0.819487
156666573	chr5:156666573:G:A	4.05872e-06	-2.20217e-10	-0.990769
156667090	chr5:156667090:T:C	4.4413e-06	-2.20217e-10	-0.900688
156667407	chr5:156667407:T:C	4.37385e-06	-2.20217e-10	-0.915993
156667687	chr5:156667687:G:A	8.29019e-06	-0.276563	-7.17427e-10
156668073	chr5:156668073:C:A	1.44965e-06	-1.47454	-0.545778
156668883	chr5:156668883:G:T	4.16261e-06	-2.20217e-10	-0.965495
156668884	chr5:156668884:T:C	4.16261e-06	-2.20217e-10	-0.965495
156669466	chr5:156669466:A:G	6.75112e-07	-1.41561	-1.36891
156669679	chr5:156669679:C:A	1.1238e-06	-1.50765	-0.767279
156669806	chr5:156669806:T:C	2.70664e-06	-2.20217e-10	-1.39593
156670099	chr5:156670099:A:C	2.73684e-06	-2.20217e-10	-1.38483
156670965	chr5:156670965:A:G	4.83082e-06	-2.20217e-10	-0.816621
156671698	chr5:156671698:T:G	1.72223e-06	-0.618386	-1.22963
156671760	chr5:156671760:A:T	4.93079e-06	-2.20217e-10	-0.796136
156671840	chr5:156671840:G:A	8.0878e-06	-0.30128	-7.17427e-10
156672801	chr5:156672801:C:T	8.37712e-06	-0.266133	-7.17427e-10
156672903	chr5:156672903:C:G	4.87244e-06	-2.20217e-10	-0.808041
156672989	chr5:156672989:C:T	5.32348e-06	-2.20217e-10	-0.719509
156673150	chr5:156673150:T:A	2.70294e-06	-2.20217e-10	-1.3973
156673283	chr5:156673283:G:A	9.12239e-07	-1.08731	-1.39618
156673409	chr5:156673409:C:G	4.87765e-06	-2.20217e-10	-0.806973
156673776	chr5:156673776:T:A	4.87765e-06	-2.20217e-10	-0.806973
156673849	chr5:156673849:A:G	2.70294e-06	-2.20217e-10	-1.3973
156674735	chr5:156674735:T:C	4.87677e-06	-2.20217e-10	-0.807152
156675510	chr5:156675510:C:T	3.17465e-06	-2.20217e-10	-1.23644
156675744	chr5:156675744:G:A	1.0063e-05	-2.20217e-10	-0.0827736
156675972	chr5:156675972:G:A	9.8172e-07	-1.48734	-0.922742
156676029	chr5:156676029:A:G	2.70294e-06	-2.20217e-10	-1.3973
156676113	chr5:156676113:G:A	1.02558e-05	-2.20217e-10	-0.0637918
156676126	chr5:156676126:C:T	3.52025e-06	-1.1331	-7.17427e-10
156676215	chr5:156676215:G:A	5.27428e-06	0.0727385	-0.801533
156676600	chr5:156676600:C:T	2.33775e-06	-1.52609	-0.0163598
156676766	chr5:156676766:G:A	4.02334e-06	-2.20217e-10	-0.999523
156676884	chr5:156676884:T:C	8.20105e-07	-1.4505	-1.13946
156677269	chr5:156677269:G:T	9.76915e-07	-1.46224	-0.952757
156677313	chr5:156677313:C:T	5.16415e-06	-2.20217e-10	-0.749896
156677682	chr5:156677682:T:C	1.9019e-06	-1.61902	-0.129763
156677691	chr5:156677691:A:T	4.74488e-06	-2.20217e-10	-0.834569
156677769	chr5:156677769:T:C	3.61725e-06	-1.10592	-7.17427e-10
156678481	chr5:156678481:G:A	8.27598e-06	-0.278279	-7.17427e-10
156678613	chr5:156678613:A:G	3.60971e-06	-2.20217e-10	-1.10801
156680373	chr5:156680373:C:T	6.57559e-07	-1.58989	-1.22097
156680513	chr5:156680513:C:T	1.21233e-05	-2.20217e-10	0.103496
156680621	chr5:156680621:A:G	4.83397e-06	-2.20217e-10	-0.815969
156681207	chr5:156681207:T:C	5.04017e-06	-2.20217e-10	-0.774197
156681414	chr5:156681414:G:A	2.82148e-06	-1.35438	-7.17427e-10
156681432	chr5:156681432:C:G	3.68325e-06	-2.20217e-10	-1.08784
156681613	chr5:156681613:C:T	6.11126e-07	-1.61643	-1.26766
156681634	chr5:156681634:T:A	2.85082e-06	-2.20217e-10	-1.34403
156681984	chr5:156681984:AAGG:A	4.53059e-06	-2.20217e-10	-0.880784
156682181	chr5:156682181:A:G	6.94862e-07	-1.60851	-1.14716
156682332	chr5:156682332:T:C	2.23842e-06	-1.58587	-7.17427e-10
156682609	chr5:156682609:T:A	3.25431e-06	-2.20217e-10	-1.21166
156682698	chr5:156682698:T:C	1.01514e-06	-0.998216	-1.37839
156682707	chr5:156682707:T:C	1.54965e-06	-1.45896	-0.494648
156682831	chr5:156682831:C:T	5.95047e-07	-1.51453	-1.39622
156682836	chr5:156682836:G:A	1.54858e-06	-1.45965	-0.494648
156682910	chr5:156682910:G:A	1.55314e-06	-1.45671	-0.494648
156683168	chr5:156683168:A:T	2.70292e-06	-2.20217e-10	-1.3973
156683321	chr5:156683321:T:A	5.0669e-06	-2.20217e-10	-0.768908
156683428	chr5:156683428:T:C	2.19426e-06	-1.60579	-7.17427e-10
156683637	chr5:156683637:G:A	8.26991e-06	-0.279013	-7.17427e-10
156684300	chr5:156684300:G:C	4.43944e-06	-2.20217e-10	-0.901107
156684439	chr5:156684439:T:C	1.16159e-06	-1.06387	-1.17798
156684513	chr5:156684513:C:T	4.3324e-06	-2.20217e-10	-0.925514
156685052	chr5:156685052:A:G	3.27326e-06	-0.0666784	-1.13917
156685593	chr5:156685593:C:T	2.72189e-06	-2.20217e-10	-1.39031
156685968	chr5:156685968:C:T	2.56035e-06	-1.45149	-7.17427e-10
156686091	chr5:156686091:G:A	4.83488e-06	-2.20217e-10	-0.815779
156686238	chr5:156686238:A:T	9.25024e-06	-0.166987	-7.17427e-10
156686539	chr5:156686539:T:C	8.95202e-06	-0.199758	-7.17427e-10
156686621	chr5:156686621:A:T	2.17748e-06	-0.712263	-0.901205
156686751	chr5:156686751:G:A	2.76196e-06	-2.20217e-10	-1.37569
156687057	chr5:156687057:C:T	2.34896e-06	-1.44078	-0.0968899
156687078	chr5:156687078:C:G	5.80965e-07	-1.61961	-1.31509
156687807	chr5:156687807:G:A	8.47048e-07	-1.37652	-1.18111
156687821	chr5:156687821:T:A	1.5451e-06	-1.4939	-0.462647
156687996	chr5:156687996:T:A	8.97362e-07	-1.37713	-1.1228
156688034	chr5:156688034:G:A	8.0913e-07	-1.62039	-0.983041
156688335	chr5:156688335:C:T	2.77094e-06	-2.20217e-10	-1.37245
156688439	chr5:156688439:C:G	3.21025e-06	-2.20217e-10	-1.22529
156688746	chr5:156688746:G:A	8.98645e-07	-1.33688	-1.16163
156689052	chr5:156689052:T:A	9.34437e-07	-1.32156	-1.13788
156689283	chr5:156689283:A:G	2.70758e-06	-2.20217e-10	-1.39558
156689337	chr5:156689337:T:A	4.25504e-06	-2.20217e-10	-0.943533
156689384	chr5:156689384:A:C	9.16695e-06	-0.176032	-7.17427e-10
156689473	chr5:156689473:G:A	4.16721e-06	-0.964389	-7.17427e-10
156689631	chr5:156689631:A:G	8.64369e-07	-1.18601	-1.35138
156689718	chr5:156689718:C:T	3.30737e-06	-2.20217e-10	-1.19548
156689773	chr5:156689773:A:T	2.7029e-06	-2.20217e-10	-1.39731
156689793	chr5:156689793:G:C	2.71782e-06	-2.20217e-10	-1.39181
156689981	chr5:156689981:A:G	1.44681e-05	-1.18908	1.46939
156690090	chr5:156690090:A:G	8.57223e-07	-1.33953	-1.20616
156690420	chr5:156690420:T:A	2.66239e-06	-0.725087	-0.687324
156690603	chr5:156690603:T:C	4.38147e-06	-2.20217e-10	-0.914252
156690604	chr5:156690604:G:T	1.48323e-05	-1.2153	1.52047
156690949	chr5:156690949:G:A	1.42443e-06	-0.641123	-1.39674
156690997	chr5:156690997:A:G	1.4444e-06	-0.627418	-1.39653
156691350	chr5:156691350:G:A	7.47519e-06	-2.20217e-10	-0.380047
156691487	chr5:156691487:A:G	5.64952e-07	-1.62143	-1.34122
156691529	chr5:156691529:T:C	1.08125e-06	-0.918193	-1.39533
156691640	chr5:156691640:T:C	8.36035e-07	-1.38115	-1.18957
156691986	chr5:156691986:A:G	1.20607e-06	-0.866063	-1.33821
156692486	chr5:156692486:A:T	8.48473e-07	-1.37244	-1.18351
156692765	chr5:156692765:T:C	4.78347e-06	-2.20217e-10	-0.82647
156693157	chr5:156693157:T:C	4.80245e-06	-2.20217e-10	-0.822511
156693354	chr5:156693354:G:A	1.46515e-06	-0.613103	-1.39657
156693595	chr5:156693595:A:G	2.51686e-06	-1.46862	-7.17427e-10
156693598	chr5:156693598:C:G	2.7029e-06	-2.20217e-10	-1.39731
156693905	chr5:156693905:T:C	2.72648e-06	-2.20217e-10	-1.38863
156693982	chr5:156693982:C:G	8.968e-07	-1.31705	-1.18351
156694176	chr5:156694176:C:T	8.55245e-07	-1.32402	-1.22399
156694258	chr5:156694258:C:T	9.70214e-07	-1.03572	-1.38615
156694463	chr5:156694463:T:A	1.01142e-06	-1.09386	-1.28642
156694635	chr5:156694635:T:C	4.75958e-06	-1.51397	0.682497
156694826	chr5:156694826:C:T	2.48037e-06	-1.48323	-7.17427e-10
156695506	chr5:156695506:TA:T	4.04569e-06	-0.993984	-7.17427e-10
156695914	chr5:156695914:T:C	2.86877e-06	-1.23146	-0.106296
156696010	chr5:156696010:TCTCAAGGCCTA:T	5.16415e-06	-2.20217e-10	-0.749896
156696495	chr5:156696495:A:G	3.76705e-06	-2.20217e-10	-1.06534
156696640	chr5:156696640:G:A	3.49777e-06	-0.72878	-0.41073
156696660	chr5:156696660:A:C	9.9359e-07	-1.15929	-1.23878
156696805	chr5:156696805:C:T	8.4018e-06	-2.20217e-10	-0.26319
156696984	chr5:156696984:T:C	1.09816e-06	-0.990854	-1.30715
156697388	chr5:156697388:T:C	2.70291e-06	-2.20217e-10	-1.39731
156697669	chr5:156697669:A:C	2.16091e-06	-1.62111	-7.17427e-10
156697708	chr5:156697708:A:G	5.21539e-06	-2.20217e-10	-0.740022
156697943	chr5:156697943:A:AG	8.93223e-06	-0.20197	-7.17427e-10
156697964	chr5:156697964:G:A	1.4521e-05	-2.20217e-10	0.28396
156698119	chr5:156698119:A:T	9.96031e-07	-1.12043	-1.27519
156698488	chr5:156698488:C:T	2.04448e-06	-0.50648	-1.17001
156698514	chr5:156698514:C:T	1.89763e-06	-0.754392	-0.996639
156698728	chr5:156698728:C:A	5.48775e-06	-2.20217e-10	-0.689119
156699133	chr5:156699133:G:C	9.81354e-07	-1.17645	-1.23401
156699304	chr5:156699304:G:A	4.91012e-06	-2.20217e-10	-0.800337
156699565	chr5:156699565:C:T	5.23956e-06	-2.20217e-10	-0.735399
156699753	chr5:156699753:GA:G	9.28635e-07	-1.06882	-1.39686
156699869	chr5:156699869:A:G	5.36307e-06	-2.20217e-10	-0.7121
156699958	chr5:156699958:G:C	9.42697e-07	-1.36946	-1.08119
156699993	chr5:156699993:CAAAAG:C	5.5195e-07	-1.60181	-1.38412
156700110	chr5:156700110:A:C	4.36962e-06	-2.20217e-10	-0.916961
156700260	chr5:156700260:G:A	7.70727e-06	-0.349472	-7.17427e-10
156700542	chr5:156700542:C:A	5.31406e-06	-2.20217e-10	-0.72128
156700543	chr5:156700543:C:A	5.31406e-06	-2.20217e-10	-0.72128
156700609	chr5:156700609:A:G	2.81252e-06	-1.35756	-7.17427e-10
156701101	chr5:156701101:C:T	2.96419e-06	-2.20217e-10	-1.30503
156701692	chr5:156701692:C:T	2.7558e-06	-2.20217e-10	-1.37793
156702050	chr5:156702050:T:C	1.11473e-06	-0.904056	-1.37897
156702477	chr5:156702477:C:T	1.95052e-06	-1.0981	-0.625439
156702510	chr5:156702510:C:T	5.20619e-06	-2.20217e-10	-0.741787
156703073	chr5:156703073:A:T	6.73844e-06	-2.20217e-10	-0.483808
156703381	chr5:156703381:TC:T	9.28652e-07	-1.62279	-0.842869
156703383	chr5:156703383:T:A	2.15892e-06	-1.62203	-7.17427e-10
156703871	chr5:156703871:G:A	1.15364e-06	-0.859519	-1.3892
156704240	chr5:156704240:A:G	9.85002e-07	-1.16797	-1.23878
156704817	chr5:156704817:T:A	9.94071e-07	-1.62252	-0.775064
156704977	chr5:156704977:A:T	4.90827e-06	-1.54577	0.745056
156705075	chr5:156705075:T:C	4.67912e-06	-2.20217e-10	-0.848527
156705137	chr5:156705137:G:A	2.67725e-06	-0.167548	-1.2393
156705330	chr5:156705330:T:C	2.71953e-06	-2.20217e-10	-1.39118
156705467	chr5:156705467:A:G	5.77704e-06	-2.20217e-10	-0.637745
156705572	chr5:156705572:A:G	1.02069e-06	-1.13238	-1.23878
156706122	chr5:156706122:G:A	9.17722e-07	-1.0819	-1.3956
156706124	chr5:156706124:G:T	2.70567e-06	-2.20217e-10	-1.39629
156706247	chr5:156706247:T:C	3.27606e-06	-2.20217e-10	-1.20499
156706318	chr5:156706318:T:C	2.17748e-06	-1.61347	-7.17427e-10
156706670	chr5:156706670:C:T	6.73844e-06	-2.20217e-10	-0.483808
156706888	chr5:156706888:T:C	2.40397e-06	-1.04207	-0.472445
156706907	chr5:156706907:T:G	2.70625e-06	-2.20217e-10	-1.39607
156706932	chr5:156706932:TACTG:T	6.61901e-06	-2.20217e-10	-0.50169
156707030	chr5:156707030:G:A	2.32532e-06	-1.03646	-0.511319
156707208	chr5:156707208:G:A	2.82592e-06	-2.20217e-10	-1.3528
156707324	chr5:156707324:A:G	6.8249e-07	-1.61813	-1.15551
156707795	chr5:156707795:G:A	1.00282e-06	-1.15004	-1.23878
156708426	chr5:156708426:C:T	6.12489e-07	-1.62051	-1.26135
156708684	chr5:156708684:C:A	2.39007e-06	-0.481509	-1.03881
156708917	chr5:156708917:G:A	6.52499e-07	-1.46596	-1.35262
156709014	chr5:156709014:AG:A	5.80742e-06	-2.20217e-10	-0.6325
156709071	chr5:156709071:A:G	9.77205e-07	-1.16907	-1.24562
156709948	chr5:156709948:G:C	9.28206e-06	-0.163553	-7.17427e-10
156710480	chr5:156710480:G:A	9.17504e-07	-1.10123	-1.3765
156711047	chr5:156711047:G:A	2.52558e-06	-1.46517	-7.17427e-10
156711151	chr5:156711151:T:C	2.94337e-06	-2.20217e-10	-1.31208
156711269	chr5:156711269:T:G	9.01006e-07	-1.17959	-1.31629
156711345	chr5:156711345:T:C	8.49748e-07	-1.31364	-1.24081
156711357	chr5:156711357:C:T	4.48446e-06	-2.20217e-10	-0.891018
156711423	chr5:156711423:TAAG:T	5.33617e-06	-2.20217e-10	-0.717127
156712558	chr5:156712558:G:A	9.44649e-07	-1.17339	-1.27519
156713071	chr5:156713071:C:T	9.36765e-07	-1.62283	-0.834127
156713082	chr5:156713082:A:G	2.89339e-06	-2.20217e-10	-1.32921
156713959	chr5:156713959:C:T	8.0769e-07	-1.21385	-1.39136
156714326	chr5:156714326:T:C	9.15735e-07	-1.20818	-1.27149
156714554	chr5:156714554:C:CA	6.25769e-07	-1.58788	-1.27253
156714594	chr5:156714594:A:G	1.58473e-06	-0.814099	-1.11713
156714906	chr5:156714906:T:C	5.75474e-07	-1.60353	-1.34067
156714952	chr5:156714952:G:A	4.55846e-06	-2.20217e-10	-0.874652
156715553	chr5:156715553:T:C	4.68549e-06	-2.20217e-10	-0.847165
156715562	chr5:156715562:T:C	1.01825e-06	-1.10676	-1.26679
156715763	chr5:156715763:G:A	4.0327e-06	-2.20217e-10	-0.997201
156716174	chr5:156716174:G:A	2.70569e-06	-2.20217e-10	-1.39628
156716584	chr5:156716584:G:A	2.45512e-06	-1.49346	-7.17427e-10
156717238	chr5:156717238:C:T	3.50464e-06	-2.20217e-10	-1.13755
156717724	chr5:156717724:G:C	9.61742e-07	-1.15297	-1.27767
156717752	chr5:156717752:A:C	6.85378e-06	-0.466836	-7.17427e-10
156717772	chr5:156717772:T:C	1.88904e-06	-1.38671	-0.368861
156717894	chr5:156717894:C:G	5.45443e-06	-2.20217e-10	-0.695209
156717900	chr5:156717900:T:C	1.37566e-06	-1.34953	-0.723179
156718108	chr5:156718108:C:T	9.06976e-07	-1.15506	-1.33421
156718228	chr5:156718228:A:G	1.64938e-06	-0.890367	-1.00087
156718258	chr5:156718258:C:T	3.10514e-06	-1.25858	-7.17427e-10
156718546	chr5:156718546:G:A	3.01005e-06	-2.20217e-10	-1.28968
156718739	chr5:156718739:C:T	4.23425e-06	-0.768486	-0.179944
156719276	chr5:156719276:A:G	2.80216e-06	-2.20217e-10	-1.36125
156719459	chr5:156719459:G:A	3.0891e-06	-2.20217e-10	-1.26375
156719914	chr5:156719914:C:T	7.93129e-06	-2.20217e-10	-0.32082
156720354	chr5:156720354:C:T	1.37068e-06	-0.906269	-1.17006
156720813	chr5:156720813:A:G	3.44256e-06	-2.20217e-10	-1.15542
156721273	chr5:156721273:G:A	2.72243e-06	-2.20217e-10	-1.39011
156721427	chr5:156721427:A:C	7.2444e-06	-2.20217e-10	-0.411407
156721631	chr5:156721631:C:A	1.22838e-06	-1.58318	-0.602766
156722031	chr5:156722031:T:C	4.91305e-06	-2.20217e-10	-0.799741
156722142	chr5:156722142:G:A	5.02077e-06	-1.07004	0.291988
156722224	chr5:156722224:C:T	2.96269e-06	-0.131301	-1.17424
156722682	chr5:156722682:C:T	2.46672e-06	-1.48875	-7.17427e-10
156722710	chr5:156722710:C:T	7.0689e-06	-2.20217e-10	-0.435932
156722980	chr5:156722980:T:C	9.18494e-06	-2.20217e-10	-0.174072
156723022	chr5:156723022:C:T	1.83656e-05	0.800891	-0.282051
156723492	chr5:156723492:G:A	2.74769e-06	-2.20217e-10	-1.38088
156723695	chr5:156723695:G:A	2.72767e-05	1.04942	-0.135023
156723733	chr5:156723733:C:T	3.02796e-06	-2.20217e-10	-1.28375
156723770	chr5:156723770:C:T	2.84514e-06	-2.20217e-10	-1.34602
156723801	chr5:156723801:C:T	3.46037e-06	-2.20217e-10	-1.15026
156724035	chr5:156724035:G:A	8.70842e-07	-1.59403	-0.935903
156724431	chr5:156724431:C:T	2.85064e-06	-2.20217e-10	-1.34409
156724476	chr5:156724476:G:A	2.97135e-06	-2.20217e-10	-1.30262
156724989	chr5:156724989:A:G	3.22439e-06	-2.20217e-10	-1.22089
156725205	chr5:156725205:T:C	2.99514e-06	-2.20217e-10	-1.29465
156725871	chr5:156725871:A:G	7.41281e-06	1.00853	-1.39696
156726128	chr5:156726128:G:A	2.16872e-06	-0.720958	-0.896539
156726201	chr5:156726201:C:T	7.98171e-06	-2.20217e-10	-0.314484
156726388	chr5:156726388:G:A	2.14847e-06	-1.3211	-0.305785
156726563	chr5:156726563:G:T	4.02704e-06	-2.20217e-10	-0.998605
156726700	chr5:156726700:C:T	2.70428e-06	-2.20217e-10	-1.3968
156727068	chr5:156727068:G:C	3.43065e-06	-2.20217e-10	-1.15889
156727189	chr5:156727189:A:T	4.39593e-06	-0.910958	-7.17427e-10
156727326	chr5:156727326:G:A	8.23233e-07	-1.39466	-1.19149
156727336	chr5:156727336:T:G	1.46561e-06	-0.708242	-1.30112
156727467	chr5:156727467:A:G	9.09286e-07	-1.0909	-1.39583
156727684	chr5:156727684:TC:T	2.0576e-06	-1.15463	-0.515463
156727689	chr5:156727689:G:A	5.02966e-06	-2.20217e-10	-0.776284
156727728	chr5:156727728:G:A	9.1233e-07	-1.08615	-1.39724
156728144	chr5:156728144:C:T	6.97873e-07	-1.55939	-1.19196
156728163	chr5:156728163:C:T	2.96636e-06	-2.20217e-10	-1.3043
156728357	chr5:156728357:C:G	6.04136e-07	-1.51797	-1.37763
156728821	chr5:156728821:A:G	6.81407e-07	-1.43627	-1.33896
156730650	chr5:156730650:G:A	5.60159e-07	-1.59926	-1.37191
156731345	chr5:156731345:G:A	1.4635e-06	-1.57638	-0.434421
156731910	chr5:156731910:G:A	2.89684e-06	-2.20217e-10	-1.32801
156732272	chr5:156732272:T:A	1.59528e-05	-2.20217e-10	0.378001
156732650	chr5:156732650:C:T	3.89494e-06	-1.03196	-7.17427e-10
156732738	chr5:156732738:G:A	4.40189e-06	-2.20217e-10	-0.909602
156733963	chr5:156733963:A:G	5.98986e-06	-2.20217e-10	-0.601569
156734462	chr5:156734462:C:A	2.15753e-06	-1.62267	-7.17427e-10
156734525	chr5:156734525:G:A	1.22041e-05	-0.141365	0.251497
156734678	chr5:156734678:T:C	1.15027e-05	-0.0445718	0.0955206
156735169	chr5:156735169:T:C	4.58154e-06	-2.20217e-10	-0.869601
156735661	chr5:156735661:C:T	3.17472e-06	-1.23642	-7.17427e-10
156736452	chr5:156736452:T:C	5.92547e-06	-2.20217e-10	-0.612376
156737177	chr5:156737177:G:T	1.56997e-06	-1.38452	-0.55606
156737292	chr5:156737292:G:GTGAT	1.38201e-05	-2.20217e-10	0.234485
156737502	chr5:156737502:G:A	1.29669e-06	-1.12902	-1.0028
156737735	chr5:156737735:G:A	1.15606e-05	-2.20217e-10	0.0559624
156737908	chr5:156737908:T:G	3.07419e-06	-2.20217e-10	-1.26859
156737967	chr5:156737967:A:G	5.73677e-07	-1.55155	-1.39578
156738501	chr5:156738501:G:C	1.54753e-06	-0.678236	-1.27674
156739698	chr5:156739698:C:T	1.45361e-05	-2.20217e-10	0.284998
156739748	chr5:156739748:C:T	9.40595e-07	-1.40114	-1.05174
156740134	chr5:156740134:T:C	2.34671e-06	-1.53862	-7.17427e-10
156740505	chr5:156740505:T:C	7.45093e-06	-2.20217e-10	-0.383297
156740908	chr5:156740908:C:T	1.46064e-05	0.289823	-7.17427e-10
156741081	chr5:156741081:T:A	1.80821e-05	-2.20217e-10	0.503286
156741518	chr5:156741518:C:T	1.13195e-05	0.0348941	-7.17427e-10
156741606	chr5:156741606:G:A	1.00018e-06	-1.18767	-1.20379
156742503	chr5:156742503:C:CT	5.87103e-07	-1.56886	-1.35533
156742586	chr5:156742586:A:G	3.5757e-06	-2.20217e-10	-1.11748
156742620	chr5:156742620:T:G	2.7208e-06	-1.39071	-7.17427e-10
156742828	chr5:156742828:G:A	4.83026e-06	-2.20217e-10	-0.816735
156743322	chr5:156743322:G:A	3.47581e-06	-2.20217e-10	-1.14581
156745684	chr5:156745684:A:C	3.29934e-06	-2.20217e-10	-1.19791
156745713	chr5:156745713:TAA:T	5.64553e-06	-2.20217e-10	-0.660773
156746081	chr5:156746081:A:G	3.30379e-06	-2.20217e-10	-1.19657
156746754	chr5:156746754:A:G	8.90102e-06	-2.20217e-10	-0.205471
156746849	chr5:156746849:A:G	1.20164e-06	-1.41311	-0.794841
156746925	chr5:156746925:TAAAG:T	1.70581e-05	1.33459	-0.889597
156747000	chr5:156747000:G:A	1.64948e-05	-0.316231	0.727642
156747042	chr5:156747042:G:A	8.72298e-06	-2.20217e-10	-0.225676
156747062	chr5:156747062:C:T	1.96919e-05	-2.20217e-10	0.588571
156747100	chr5:156747100:ATG:A	1.093e-05	0.248671	-0.248792
156747446	chr5:156747446:C:T	1.20925e-06	-1.31207	-0.88956
156748248	chr5:156748248:A:G	1.15869e-06	-1.07569	-1.16866
156748394	chr5:156748394:A:C	2.24051e-06	-1.58493	-7.17427e-10
156749172	chr5:156749172:A:G	2.79631e-06	-1.36334	-7.17427e-10
156749448	chr5:156749448:G:T	2.90361e-06	-2.20217e-10	-1.32568
156749578	chr5:156749578:G:A	3.00696e-06	-2.20217e-10	-1.29071
156750139	chr5:156750139:C:T	2.71258e-06	-2.20217e-10	-1.39374
156750257	chr5:156750257:ATGGTAAATT:A	2.86726e-06	-2.20217e-10	-1.33828
156751263	chr5:156751263:T:G	2.1572e-06	-1.62283	-7.17427e-10
156751308	chr5:156751308:CA:C	1.4632e-05	0.629259	-0.337683
156752312	chr5:156752312:G:A	4.81984e-06	-0.818896	-7.17427e-10
156752442	chr5:156752442:G:C	3.08642e-06	-0.159778	-1.10485
156752581	chr5:156752581:C:T	1.06174e-06	-1.27342	-1.05831
156752858	chr5:156752858:G:A	4.14497e-06	-0.96974	-7.17427e-10
156753287	chr5:156753287:G:A	2.60518e-05	-2.20217e-10	0.868452
156753712	chr5:156753712:C:T	5.0249e-06	-2.20217e-10	-0.777231
156753795	chr5:156753795:T:C	3.36911e-06	-2.20217e-10	-1.17699
156754267	chr5:156754267:C:G	4.62186e-06	-2.20217e-10	-0.86084
156754298	chr5:156754298:T:G	2.45533e-06	-0.148749	-1.34463
156754328	chr5:156754328:A:G	4.81334e-06	-2.20217e-10	-0.820246
156754614	chr5:156754614:T:C	3.45818e-06	-2.20217e-10	-1.15089
156754939	chr5:156754939:T:C	7.11345e-06	-2.20217e-10	-0.429649
156755037	chr5:156755037:G:A	3.13016e-06	0.0951972	-1.34575
156755189	chr5:156755189:A:G	9.16815e-07	-1.17358	-1.30491
156755352	chr5:156755352:G:C	2.79929e-06	-2.20217e-10	-1.36227
156755439	chr5:156755439:C:A	7.43638e-07	-1.29236	-1.39547
156755726	chr5:156755726:C:T	2.59502e-06	-0.211569	-1.22647
156755807	chr5:156755807:T:C	8.61336e-07	-1.21715	-1.32376
156756031	chr5:156756031:G:A	4.14903e-06	0.31918	-1.28794
156756795	chr5:156756795:A:G	3.13469e-06	-2.20217e-10	-1.24911
156756890	chr5:156756890:G:A	2.97162e-06	-0.0686738	-1.23386
156756936	chr5:156756936:A:T	4.57027e-06	-2.20217e-10	-0.872064
156757304	chr5:156757304:T:C	9.72771e-06	-2.20217e-10	-0.116658
156757446	chr5:156757446:G:GT	1.0318e-06	-1.265	-1.09533
156757497	chr5:156757497:G:T	2.92976e-06	-2.20217e-10	-1.31672
156757714	chr5:156757714:GAGA:G	7.81399e-06	-2.20217e-10	-0.33572
156758392	chr5:156758392:T:G	2.22667e-06	-1.59113	-7.17427e-10
156758413	chr5:156758413:C:T	2.06326e-05	0.635234	-7.17427e-10
156758580	chr5:156758580:T:C	2.91783e-06	-0.0204718	-1.30033
156758723	chr5:156758723:A:G	6.77128e-07	-1.38866	-1.39287
156759076	chr5:156759076:C:T	2.88095e-06	-0.00782954	-1.32569
156759198	chr5:156759198:T:C	2.88636e-06	-2.20217e-10	-1.33164
156759750	chr5:156759750:A:G	2.82555e-06	-0.0372587	-1.31567
156760212	chr5:156760212:C:T	3.56801e-06	-1.11963	-7.17427e-10
156760763	chr5:156760763:A:G	2.97723e-06	-0.00562774	-1.29502
156761008	chr5:156761008:T:C	1.06191e-06	-1.29106	-1.04051
156762102	chr5:156762102:T:C	2.82275e-06	-0.0434323	-1.31049
156762682	chr5:156762682:A:G	2.79766e-06	-2.20217e-10	-1.36285
156763040	chr5:156763040:G:T	3.16113e-06	0.0318451	-1.27255
156763077	chr5:156763077:A:G	3.85285e-06	0.287925	-1.33075
156763161	chr5:156763161:G:GA	7.25984e-07	-1.3675	-1.34436
156763288	chr5:156763288:C:T	6.3294e-06	-2.20217e-10	-0.546431
156763352	chr5:156763352:G:A	3.72171e-06	0.269384	-1.34684
156763482	chr5:156763482:A:G	6.2256e-07	-1.47816	-1.38739
156763525	chr5:156763525:T:C	3.09609e-06	-2.20217e-10	-1.2615
156763556	chr5:156763556:T:C	2.40149e-06	-0.229508	-1.28604
156763888	chr5:156763888:G:A	9.13495e-06	-2.20217e-10	-0.179528
156764028	chr5:156764028:C:A	2.79823e-06	-2.20217e-10	-1.36265
156764203	chr5:156764203:T:C	1.04275e-06	-1.32538	-1.0244
156764208	chr5:156764208:G:A	6.3294e-06	-2.20217e-10	-0.546431
156764285	chr5:156764285:G:A	3.65634e-06	-2.20217e-10	-1.09517
156764504	chr5:156764504:C:T	7.1702e-07	-1.3321	-1.39219
156765253	chr5:156765253:C:T	8.7328e-07	-1.2401	-1.28703
156765380	chr5:156765380:T:A	2.51943e-06	-0.167847	-1.29976
156766107	chr5:156766107:G:A	2.09712e-06	-0.579138	-1.07193
156766265	chr5:156766265:G:A	4.70061e-06	-2.20217e-10	-0.843945
156766690	chr5:156766690:C:A	1.60698e-06	-0.520184	-1.39709
156766986	chr5:156766986:A:G	2.90857e-06	-2.20217e-10	-1.32397
156767204	chr5:156767204:C:T	1.96468e-06	-0.354275	-1.36203
156767206	chr5:156767206:G:A	3.09344e-06	-2.20217e-10	-1.26235
156767256	chr5:156767256:G:A	4.23164e-06	-2.20217e-10	-0.949047
156768125	chr5:156768125:C:T	2.57299e-06	-0.138385	-1.30818
156769034	chr5:156769034:A:G	8.59224e-07	-1.21812	-1.32524
156769215	chr5:156769215:A:T	6.1175e-07	-1.49054	-1.39253
156769381	chr5:156769381:T:G	2.92471e-06	-1.31844	-7.17427e-10
156770012	chr5:156770012:T:C	2.90781e-06	-0.0183659	-1.30587
156770130	chr5:156770130:T:C	5.53684e-06	-2.20217e-10	-0.680213
156770981	chr5:156770981:T:C	2.4984e-06	-0.139608	-1.33638
156771219	chr5:156771219:A:T	5.50107e-06	-2.20217e-10	-0.686694
156771398	chr5:156771398:G:A	4.86848e-06	-2.20217e-10	-0.808854
156771433	chr5:156771433:G:A	4.41231e-06	-2.20217e-10	-0.907238
156771639	chr5:156771639:C:T	2.64869e-06	-0.111529	-1.30604
156772681	chr5:156772681:A:G	1.71499e-06	-0.462422	-1.38981
156773637	chr5:156773637:G:A	3.09579e-06	-2.20217e-10	-1.26159
156774096	chr5:156774096:T:G	6.39332e-06	-2.20217e-10	-0.536382
156774292	chr5:156774292:A:G	6.47331e-07	-1.47247	-1.35407
156774569	chr5:156774569:G:A	2.75393e-06	-2.20217e-10	-1.37861
156774577	chr5:156774577:A:C	4.13972e-06	-2.20217e-10	-0.971008
156775020	chr5:156775020:C:A	3.42706e-06	-2.20217e-10	-1.15993
156775122	chr5:156775122:G:T	1.87211e-06	-0.373357	-1.39121
156775132	chr5:156775132:C:T	2.05794e-06	-0.276624	-1.39331
156775139	chr5:156775139:A:G	3.57198e-06	-2.20217e-10	-1.11852
156776449	chr5:156776449:C:T	2.40608e-06	-1.51364	-7.17427e-10
156776653	chr5:156776653:A:G	2.70523e-06	-2.20217e-10	-1.39645
156776989	chr5:156776989:T:C	4.40125e-06	-2.20217e-10	-0.909747
156777351	chr5:156777351:C:A	9.78472e-06	-2.20217e-10	-0.110814
156777579	chr5:156777579:A:G	3.29265e-06	-2.20217e-10	-1.19994
156778289	chr5:156778289:G:A	1.00129e-05	-2.20217e-10	-0.0877652
156778496	chr5:156778496:G:C	2.93567e-06	-2.20217e-10	-1.3147
156779125	chr5:156779125:A:G	1.45198e-05	-2.20217e-10	0.28388
156780111	chr5:156780111:C:T	7.81663e-06	-2.20217e-10	-0.335383
156780159	chr5:156780159:G:A	1.19115e-06	-0.820749	-1.39597
156780314	chr5:156780314:G:A	2.81424e-06	-2.20217e-10	-1.35694
156780544	chr5:156780544:A:G	2.25167e-06	-1.57997	-7.17427e-10
156780621	chr5:156780621:G:C	2.74329e-06	-2.20217e-10	-1.38248
156781179	chr5:156781179:C:A	1.30037e-06	-1.07745	-1.05154
156781597	chr5:156781597:C:T	3.19871e-06	-2.20217e-10	-1.22889
156781720	chr5:156781720:G:C	2.497e-06	-1.47655	-7.17427e-10
156781949	chr5:156781949:C:T	2.78586e-06	-2.20217e-10	-1.36708
156782104	chr5:156782104:G:A	7.65288e-06	-2.20217e-10	-0.356554
156782137	chr5:156782137:G:A	2.70842e-06	-2.20217e-10	-1.39527
156782375	chr5:156782375:G:A	3.92614e-06	-2.20217e-10	-1.02398
156782915	chr5:156782915:A:G	3.66127e-06	-2.20217e-10	-1.09383
156783164	chr5:156783164:T:C	7.2162e-07	-1.49936	-1.21853
156783494	chr5:156783494:G:T	9.88823e-06	-2.20217e-10	-0.100292
156784217	chr5:156784217:A:C	2.79476e-06	-2.20217e-10	-1.36389
156784238	chr5:156784238:A:G	6.36357e-06	-2.20217e-10	-0.541047
156784424	chr5:156784424:C:A	2.84445e-06	-2.20217e-10	-1.34627
156784656	chr5:156784656:A:T	5.30234e-06	-0.502955	-0.220532
156784720	chr5:156784720:A:AAGG	7.10432e-07	-1.52582	-1.2077
156784987	chr5:156784987:A:C	6.64411e-07	-1.4035	-1.39699
156785746	chr5:156785746:C:A	1.09449e-05	-2.20217e-10	0.00123483
156785864	chr5:156785864:T:G	0.000132874	-2.20217e-10	2.49777
156785865	chr5:156785865:C:A	0.000134361	-2.20217e-10	2.50889
156785958	chr5:156785958:T:C	4.96904e-06	-0.481719	-0.306691
156785988	chr5:156785988:A:G	2.75861e-06	-2.20217e-10	-1.37691
156786063	chr5:156786063:A:G	5.95064e-06	-2.20217e-10	-0.608137
156786229	chr5:156786229:A:C	2.86629e-06	-2.20217e-10	-1.33862
156786240	chr5:156786240:C:A	6.99735e-07	-1.53085	-1.21784
156786347	chr5:156786347:G:A	2.84562e-06	-2.20217e-10	-1.34586
156786465	chr5:156786465:T:C	5.90155e-06	-2.20217e-10	-0.616421
156786911	chr5:156786911:A:G	7.4481e-06	-2.20217e-10	-0.383677
156787444	chr5:156787444:A:T	2.89765e-06	-2.20217e-10	-1.32774
156787510	chr5:156787510:C:G	4.04935e-06	-2.20217e-10	-0.993079
156787760	chr5:156787760:G:C	7.41975e-07	-1.51236	-1.17772
156788187	chr5:156788187:C:T	2.71174e-06	-2.20217e-10	-1.39404
156788241	chr5:156788241:A:C	2.82201e-06	-2.20217e-10	-1.35419
156788747	chr5:156788747:G:A	1.41081e-05	0.255112	-7.17427e-10
156789075	chr5:156789075:C:T	3.60521e-06	-2.20217e-10	-1.10926
156789580	chr5:156789580:A:G	2.70273e-06	-1.39737	-7.17427e-10
156789971	chr5:156789971:A:C	5.39525e-06	0.103257	-0.809374
156790097	chr5:156790097:A:T	3.03484e-06	-0.808689	-0.472788
156790374	chr5:156790374:T:C	3.30026e-06	-0.592085	-0.605551
156790661	chr5:156790661:T:A	2.86249e-06	-2.20217e-10	-1.33995
156791263	chr5:156791263:A:G	3.30351e-06	-2.20217e-10	-1.19665
156791546	chr5:156791546:G:A	2.48474e-06	-1.48147	-7.17427e-10
156791823	chr5:156791823:G:T	3.60133e-06	-2.20217e-10	-1.11033
156792035	chr5:156792035:T:C	2.78533e-06	-0.813264	-0.554005
156792071	chr5:156792071:A:G	1.15227e-05	-2.20217e-10	0.0526832
156792191	chr5:156792191:G:T	7.21187e-07	-1.52056	-1.19793
156792486	chr5:156792486:A:C	3.8869e-06	-2.20217e-10	-1.03402
156793129	chr5:156793129:C:T	4.31997e-06	-0.928387	-7.17427e-10
156793546	chr5:156793546:G:A	2.04743e-06	-0.672568	-1.00248
156794472	chr5:156794472:C:A	5.95141e-07	-1.53518	-1.37541
156794649	chr5:156794649:C:A	4.02406e-06	-2.20217e-10	-0.999346
156794822	chr5:156794822:C:T	1.10851e-05	-2.20217e-10	0.0139683
156794837	chr5:156794837:C:T	3.43591e-06	-0.608613	-0.548742
156794862	chr5:156794862:A:G	2.98216e-06	-2.20217e-10	-1.29899
156794977	chr5:156794977:G:A	9.76533e-06	-2.20217e-10	-0.112798
156795136	chr5:156795136:G:A	2.42868e-06	-1.50429	-7.17427e-10
156795338	chr5:156795338:T:C	3.39369e-06	-0.609197	-0.560521
156795422	chr5:156795422:A:G	2.15951e-06	-1.62176	-7.17427e-10
156795827	chr5:156795827:T:C	3.0828e-06	-0.598179	-0.667619
156796115	chr5:156796115:T:A	6.11631e-07	-1.49064	-1.39263
156797115	chr5:156797115:T:A	3.65631e-06	-0.630529	-0.464654
156797607	chr5:156797607:C:T	4.33687e-06	-2.20217e-10	-0.924483
156798000	chr5:156798000:A:G	8.41498e-07	-1.55047	-1.01374
156798561	chr5:156798561:T:G	8.3204e-06	-2.20217e-10	-0.272926
156798845	chr5:156798845:T:G	1.0869e-06	-1.25094	-1.05736
156798980	chr5:156798980:C:T	3.18277e-06	-2.20217e-10	-1.23388
156799000	chr5:156799000:A:T	3.69256e-06	-2.20217e-10	-1.08532
156799330	chr5:156799330:A:C	1.04885e-06	-1.26714	-1.0768
156799922	chr5:156799922:G:C	8.03614e-06	-2.20217e-10	-0.307687
156800045	chr5:156800045:G:A	3.35939e-06	0.162451	-1.34233
156800259	chr5:156800259:C:T	1.18831e-06	-0.821878	-1.39723
156801008	chr5:156801008:G:A	8.03506e-06	-2.20217e-10	-0.307822
156801104	chr5:156801104:G:A	3.8385e-06	-2.20217e-10	-1.04655
156801716	chr5:156801716:G:A	3.52601e-06	-2.20217e-10	-1.13147
156802466	chr5:156802466:T:C	6.62025e-06	-2.20217e-10	-0.501503
156802910	chr5:156802910:C:T	2.73399e-06	-2.20217e-10	-1.38587
156802998	chr5:156802998:T:G	3.76132e-06	-2.20217e-10	-1.06687
156803211	chr5:156803211:C:G	2.75346e-06	-2.20217e-10	-1.37878
156803272	chr5:156803272:T:C	1.16334e-05	-2.20217e-10	0.0622462
156803786	chr5:156803786:A:G	2.70642e-06	-2.20217e-10	-1.39601
156803880	chr5:156803880:G:A	2.70667e-06	-2.20217e-10	-1.39592
156803965	chr5:156803965:C:A	7.40053e-07	-1.51135	-1.18131
156804142	chr5:156804142:TCTCGA:T	2.91247e-06	-2.20217e-10	-1.32264
156804150	chr5:156804150:C:T	2.91383e-06	-2.20217e-10	-1.32217
156804153	chr5:156804153:A:G	2.91383e-06	-2.20217e-10	-1.32217
156804194	chr5:156804194:C:A	2.72508e-06	-2.20217e-10	-1.38914
156804861	chr5:156804861:A:G	2.84284e-06	-2.20217e-10	-1.34683
156805454	chr5:156805454:A:T	2.74354e-06	-2.20217e-10	-1.38239
156805481	chr5:156805481:A:G	8.0803e-06	-2.20217e-10	-0.302207
156805605	chr5:156805605:G:A	9.97796e-06	-0.0912575	-7.17427e-10
156805702	chr5:156805702:A:G	2.78623e-06	-2.20217e-10	-1.36695
156805812	chr5:156805812:G:C	1.26125e-05	-2.20217e-10	0.143054
156805841	chr5:156805841:T:C	2.40162e-06	-1.51549	-7.17427e-10
156806308	chr5:156806308:A:G	5.24585e-06	-2.20217e-10	-0.734199
156806318	chr5:156806318:T:G	2.77979e-06	-2.20217e-10	-1.36926
156806621	chr5:156806621:G:A	1.08384e-05	-2.20217e-10	-0.00854219
156806724	chr5:156806724:A:G	9.04897e-07	-1.16113	-1.33044
156806875	chr5:156806875:G:A	2.75082e-06	-2.20217e-10	-1.37974
156806975	chr5:156806975:G:A	4.21303e-06	-2.20217e-10	-0.953455
156806976	chr5:156806976:C:T	2.78698e-06	-2.20217e-10	-1.36668
156807558	chr5:156807558:G:T	3.60305e-06	-2.20217e-10	-1.10986
156807804	chr5:156807804:C:T	7.05338e-06	-2.20217e-10	-0.438129
156807836	chr5:156807836:G:A	2.88468e-06	-2.20217e-10	-1.33222
156807881	chr5:156807881:G:A	1.87465e-05	-2.20217e-10	0.53937
156807889	chr5:156807889:G:A	2.80289e-06	-2.20217e-10	-1.36099
156808064	chr5:156808064:T:C	1.26296e-05	-2.20217e-10	0.144407
156808184	chr5:156808184:C:A	4.09328e-06	-2.20217e-10	-0.98229
156808346	chr5:156808346:A:G	6.37158e-06	-2.20217e-10	-0.539789
156808629	chr5:156808629:C:T	2.93397e-06	-2.20217e-10	-1.31528
156809071	chr5:156809071:C:T	2.86647e-06	-2.20217e-10	-1.33856
156809408	chr5:156809408:T:A	2.83909e-06	-2.20217e-10	-1.34815
156809498	chr5:156809498:C:T	2.74738e-06	-2.20217e-10	-1.38099
156809770	chr5:156809770:GA:G	2.83365e-06	-2.20217e-10	-1.35007
156809785	chr5:156809785:T:C	9.52558e-07	-1.13615	-1.30409
156810768	chr5:156810768:C:CA	2.88468e-06	-2.20217e-10	-1.33222
156810835	chr5:156810835:G:A	2.81035e-06	-2.20217e-10	-1.35833
156810942	chr5:156810942:C:T	7.51803e-06	-2.20217e-10	-0.374332
156811055	chr5:156811055:C:T	6.80402e-06	-2.20217e-10	-0.474122
156811151	chr5:156811151:T:C	6.83688e-07	-1.37957	-1.39232
156811223	chr5:156811223:T:C	2.82358e-06	-2.20217e-10	-1.35363
156811571	chr5:156811571:G:A	6.81975e-07	-1.3818	-1.3926
156812285	chr5:156812285:G:T	8.63058e-07	-1.23094	-1.30797
156812454	chr5:156812454:C:T	2.91911e-06	-2.20217e-10	-1.32036
156812569	chr5:156812569:A:G	3.60351e-06	-1.10973	-7.17427e-10
156812831	chr5:156812831:T:C	2.85262e-06	-2.20217e-10	-1.3434
156812929	chr5:156812929:G:A	2.70426e-06	-2.20217e-10	-1.39681
156813038	chr5:156813038:T:C	5.60392e-06	-2.20217e-10	-0.668169
156813256	chr5:156813256:C:A	2.97312e-06	-0.260123	-1.0419
156813678	chr5:156813678:G:A	2.73321e-06	-2.20217e-10	-1.38616
156814143	chr5:156814143:C:T	3.62883e-06	-2.20217e-10	-1.10273
156814392	chr5:156814392:T:C	1.00251e-06	-1.09372	-1.29541
156814763	chr5:156814763:C:T	9.45757e-07	-1.13511	-1.31229
156814847	chr5:156814847:G:T	6.59779e-06	-2.20217e-10	-0.504902
156814904	chr5:156814904:A:G	2.88498e-06	-2.20217e-10	-1.33212
156815737	chr5:156815737:T:C	2.79598e-06	-1.36345	-7.17427e-10
156815874	chr5:156815874:C:T	2.26112e-06	-1.57578	-7.17427e-10
156816125	chr5:156816125:T:C	9.66179e-07	-1.1214	-1.30464
156816252	chr5:156816252:G:A	2.73236e-06	-2.20217e-10	-1.38647
156816360	chr5:156816360:T:C	3.89629e-06	-2.20217e-10	-1.03161
156816370	chr5:156816370:C:T	7.78623e-07	-1.30862	-1.33325
156816409	chr5:156816409:A:T	1.24001e-06	-1.61029	-0.566228
156816469	chr5:156816469:G:C	2.80866e-06	-2.20217e-10	-1.35893
156816762	chr5:156816762:A:T	2.80853e-06	-2.20217e-10	-1.35897
156816842	chr5:156816842:G:A	7.21954e-06	-2.20217e-10	-0.414846
156817249	chr5:156817249:G:A	2.881e-06	-2.20217e-10	-1.3335
156817343	chr5:156817343:C:A	7.47465e-06	-2.20217e-10	-0.380119
156817471	chr5:156817471:G:C	3.12283e-06	-2.20217e-10	-1.2529
156817788	chr5:156817788:A:G	2.8054e-06	-2.20217e-10	-1.36009
156817949	chr5:156817949:A:T	9.18011e-07	-1.08234	-1.39485
156818464	chr5:156818464:T:C	3.60805e-06	-2.20217e-10	-1.10847
156818565	chr5:156818565:G:A	2.80553e-06	-2.20217e-10	-1.36005
156818778	chr5:156818778:G:A	1.63783e-06	-0.501265	-1.397
156819274	chr5:156819274:A:C	1.10016e-06	-0.909024	-1.38716
156819395	chr5:156819395:A:G	9.55331e-07	-1.12362	-1.31371
156819500	chr5:156819500:A:G	6.70616e-07	-1.40045	-1.39075
156819826	chr5:156819826:T:C	2.7215e-06	-2.20217e-10	-1.39045
156820838	chr5:156820838:T:C	2.82436e-06	-2.20217e-10	-1.35335
156821264	chr5:156821264:G:A	2.70818e-06	-2.20217e-10	-1.39536
156821578	chr5:156821578:C:T	4.47825e-06	-2.20217e-10	-0.892404
156821590	chr5:156821590:C:T	4.02755e-06	-2.20217e-10	-0.998478
156822173	chr5:156822173:T:G	7.77298e-07	-1.32668	-1.31689
156822676	chr5:156822676:T:C	4.69474e-06	-2.20217e-10	-0.845193
156823081	chr5:156823081:G:C	5.4461e-06	-2.20217e-10	-0.696737
156823095	chr5:156823095:T:A	3.05557e-06	-2.20217e-10	-1.27467
156823186	chr5:156823186:A:G	3.53655e-06	-2.20217e-10	-1.12848
156823584	chr5:156823584:T:C	8.87477e-07	-1.15476	-1.35625
156823669	chr5:156823669:A:G	2.70832e-06	-2.20217e-10	-1.39531
156824468	chr5:156824468:C:A	4.58436e-06	-2.20217e-10	-0.868985
156824779	chr5:156824779:C:T	2.71497e-06	-2.20217e-10	-1.39286
156825139	chr5:156825139:G:A	2.70337e-06	-2.20217e-10	-1.39714
156825281	chr5:156825281:TA:T	3.26332e-06	-2.20217e-10	-1.20889
156825704	chr5:156825704:C:T	2.52874e-06	-1.46392	-7.17427e-10
156825772	chr5:156825772:G:A	2.74216e-06	-2.20217e-10	-1.38289
156825814	chr5:156825814:C:T	2.70396e-06	-2.20217e-10	-1.39692
156826408	chr5:156826408:C:T	6.48411e-06	-2.20217e-10	-0.522281
156827767	chr5:156827767:GA:G	4.19431e-06	-2.20217e-10	-0.957908
156828333	chr5:156828333:C:T	2.93797e-06	-2.20217e-10	-1.31392
156828483	chr5:156828483:C:T	2.56296e-06	-1.45047	-7.17427e-10
156828657	chr5:156828657:A:C	2.74975e-06	-2.20217e-10	-1.38013
156829101	chr5:156829101:C:T	1.05243e-06	-1.55914	-0.781397
156829147	chr5:156829147:T:C	2.89379e-06	-2.20217e-10	-1.32907
156829829	chr5:156829829:G:A	9.39829e-06	-2.20217e-10	-0.151108
156830446	chr5:156830446:G:A	4.19536e-06	-2.20217e-10	-0.957656
156830458	chr5:156830458:T:C	2.93797e-06	-2.20217e-10	-1.31392
156830827	chr5:156830827:A:G	3.77099e-06	-2.20217e-10	-1.0643
156830949	chr5:156830949:A:G	3.04098e-06	-2.20217e-10	-1.27946
156831139	chr5:156831139:T:A	2.70332e-06	-2.20217e-10	-1.39716
156831273	chr5:156831273:G:T	4.20254e-06	-2.20217e-10	-0.955948
156831305	chr5:156831305:G:C	2.70729e-06	-2.20217e-10	-1.39569
156831333	chr5:156831333:A:G	3.19389e-06	-2.20217e-10	-1.2304
156831489	chr5:156831489:A:T	2.83551e-06	-2.20217e-10	-1.34941
156831708	chr5:156831708:A:G	3.40096e-06	0.139433	-1.30701
156831776	chr5:156831776:C:A	2.83771e-06	-2.20217e-10	-1.34864
156831900	chr5:156831900:T:A	3.07671e-06	0.0518183	-1.31959
156832045	chr5:156832045:C:T	6.20223e-06	-2.20217e-10	-0.566727
156832265	chr5:156832265:C:T	3.82787e-06	-2.20217e-10	-1.04933
156832850	chr5:156832850:G:A	5.19608e-06	-2.20217e-10	-0.743732
156833110	chr5:156833110:C:T	2.07381e-06	-0.565552	-1.0967
156833578	chr5:156833578:C:T	2.157e-06	-1.62292	-7.17427e-10
156833665	chr5:156833665:T:G	2.76933e-06	-2.20217e-10	-1.37303
156834263	chr5:156834263:G:GTA	3.64159e-06	-2.20217e-10	-1.09922
156834268	chr5:156834268:C:T	8.21661e-07	-1.20019	-1.38788
156834525	chr5:156834525:C:T	1.12403e-05	0.0278729	-7.17427e-10
156834726	chr5:156834726:A:G	9.1887e-07	-1.10045	-1.37579
156834891	chr5:156834891:C:A	6.41993e-06	-2.20217e-10	-0.532228
156834989	chr5:156834989:G:A	1.07735e-06	-1.6004	-0.716731
156834996	chr5:156834996:G:A	2.7119e-06	-2.20217e-10	-1.39399
156835056	chr5:156835056:T:TC	3.19404e-06	-0.517709	-0.712641
156835335	chr5:156835335:T:A	1.45491e-05	-2.20217e-10	0.285894
156835427	chr5:156835427:C:T	3.52923e-06	-2.20217e-10	-1.13056
156835988	chr5:156835988:G:A	2.71203e-06	-2.20217e-10	-1.39394
156836006	chr5:156836006:G:C	2.35306e-06	-1.53592	-7.17427e-10
156836195	chr5:156836195:C:A	9.62407e-07	-1.12609	-1.30387
156836528	chr5:156836528:G:A	4.16577e-06	-2.20217e-10	-0.964736
156836613	chr5:156836613:C:T	2.77516e-06	-0.558894	-0.812034
156837021	chr5:156837021:C:A	9.4858e-07	-1.05113	-1.39329
156837064	chr5:156837064:C:A	2.69112e-06	-1.40168	-7.17427e-10
156837337	chr5:156837337:A:C	2.84318e-06	-2.20217e-10	-1.34671
156837661	chr5:156837661:C:T	2.09221e-06	-0.784723	-0.868693
156838024	chr5:156838024:G:A	3.52058e-06	-1.13301	-7.17427e-10
156838166	chr5:156838166:C:T	2.70945e-06	-2.20217e-10	-1.39489
156838512	chr5:156838512:T:G	2.76523e-06	-0.619359	-0.755155
156838695	chr5:156838695:A:G	4.61269e-06	0.422099	-1.28492
156839094	chr5:156839094:G:A	2.7857e-06	-2.20217e-10	-1.36714
156839521	chr5:156839521:G:A	8.44573e-06	-2.20217e-10	-0.257975
156839741	chr5:156839741:C:T	8.8709e-06	-0.20886	-7.17427e-10
156839864	chr5:156839864:G:C	4.78578e-06	-2.20217e-10	-0.825988
156839900	chr5:156839900:G:A	2.71011e-06	-2.20217e-10	-1.39465
156840186	chr5:156840186:G:A	9.13031e-07	-1.10353	-1.3791
156840336	chr5:156840336:T:C	2.21467e-06	-1.59653	-7.17427e-10
156840618	chr5:156840618:C:T	2.7094e-06	-2.20217e-10	-1.39491
156840971	chr5:156840971:T:G	4.32553e-06	0.428053	-1.35516
156840985	chr5:156840985:C:T	7.86335e-07	-1.25314	-1.37887
156841588	chr5:156841588:T:C	2.33322e-05	0.758196	-7.17427e-10
156842240	chr5:156842240:T:G	8.16728e-06	-2.20217e-10	-0.291501
156842360	chr5:156842360:C:A	4.29775e-05	-2.20217e-10	1.36904
156842761	chr5:156842761:C:T	2.88543e-06	-1.33196	-7.17427e-10
156842810	chr5:156842810:C:T	2.78929e-06	-2.20217e-10	-1.36585
156843210	chr5:156843210:A:T	2.77574e-06	-2.20217e-10	-1.37072
156843754	chr5:156843754:A:C	1.0226e-06	-0.984734	-1.38455
156843758	chr5:156843758:A:G	5.19035e-06	-0.744834	-7.17427e-10
156844508	chr5:156844508:C:T	1.02932e-05	-2.20217e-10	-0.0601513
156844561	chr5:156844561:G:A	4.36426e-06	-2.20217e-10	-0.918188
156844698	chr5:156844698:G:A	2.70544e-06	-2.20217e-10	-1.39637
156844735	chr5:156844735:G:A	2.34311e-06	-0.615648	-0.924507
156844909	chr5:156844909:G:C	3.77515e-06	-2.20217e-10	-1.0632
156845007	chr5:156845007:G:A	3.96564e-06	-2.20217e-10	-1.01397
156845269	chr5:156845269:C:T	7.18253e-06	-0.485663	0.0656779
156845421	chr5:156845421:C:T	9.34618e-07	-1.10517	-1.35408
156845479	chr5:156845479:C:T	1.06561e-06	-0.966382	-1.3617
156845516	chr5:156845516:C:T	5.01677e-06	-2.20217e-10	-0.778851
156845860	chr5:156845860:C:T	2.32778e-05	0.755862	-7.17427e-10
156845897	chr5:156845897:T:G	4.39552e-06	0.412885	-1.32393
156846191	chr5:156846191:G:C	1.4679e-05	-2.20217e-10	0.294782
156846314	chr5:156846314:G:A	2.3198e-06	-1.55016	-7.17427e-10
156846470	chr5:156846470:G:A	7.47864e-07	-1.29642	-1.38575
156847138	chr5:156847138:T:G	2.21568e-06	-1.59608	-7.17427e-10
156847623	chr5:156847623:G:A	1.66838e-06	-0.71179	-1.16799
156847749	chr5:156847749:G:A	2.96479e-06	-2.20217e-10	-1.30483
156848034	chr5:156848034:T:G	4.05622e-06	-2.20217e-10	-0.991384
156848358	chr5:156848358:A:T	2.70829e-06	-2.20217e-10	-1.39532
156848379	chr5:156848379:C:G	1.44002e-06	-0.947372	-1.07961
156848538	chr5:156848538:T:C	0.000138482	-2.20217e-10	2.5391
156848973	chr5:156848973:C:A	5.23142e-06	-2.20217e-10	-0.736954
156849327	chr5:156849327:C:T	8.49668e-06	-2.20217e-10	-0.251961
156849372	chr5:156849372:T:C	3.76252e-06	-2.20217e-10	-1.06655
156849475	chr5:156849475:C:T	1.50615e-06	-1.27714	-0.704942
156849497	chr5:156849497:A:C	5.75637e-06	-2.20217e-10	-0.641329
156849518	chr5:156849518:A:C	3.09502e-06	-2.20217e-10	-1.26184
156850033	chr5:156850033:C:T	3.78812e-06	-2.20217e-10	-1.05977
156850454	chr5:156850454:G:T	2.77954e-06	-2.20217e-10	-1.36935
156850550	chr5:156850550:G:A	3.66656e-06	-2.20217e-10	-1.09238
156850748	chr5:156850748:C:T	2.68923e-06	-1.40238	-7.17427e-10
156851017	chr5:156851017:T:C	7.73174e-06	-2.20217e-10	-0.346303
156851059	chr5:156851059:A:G	2.75209e-06	-2.20217e-10	-1.37928
156851067	chr5:156851067:G:A	2.75067e-06	-0.43185	-0.947942
156851454	chr5:156851454:A:G	4.5572e-06	-2.20217e-10	-0.874928
156851508	chr5:156851508:G:A	2.80263e-06	-1.36108	-7.17427e-10
156851681	chr5:156851681:G:C	3.49646e-06	-2.20217e-10	-1.13989
156851777	chr5:156851777:C:T	2.77456e-06	-2.20217e-10	-1.37114
156852012	chr5:156852012:C:T	1.24689e-05	-0.297277	0.428881
156852043	chr5:156852043:T:A	5.64633e-06	-2.20217e-10	-0.660631
156852464	chr5:156852464:T:C	1.29188e-05	-0.338513	0.505558
156852669	chr5:156852669:A:T	2.37246e-06	-1.52771	-7.17427e-10
156853003	chr5:156853003:A:T	2.70434e-06	-2.20217e-10	-1.39678
156854123	chr5:156854123:C:T	2.85399e-06	-2.20217e-10	-1.34292
156854332	chr5:156854332:G:A	1.19727e-06	-0.819918	-1.39167
156854387	chr5:156854387:A:G	4.49267e-06	-2.20217e-10	-0.889189
156854810	chr5:156854810:C:G	2.77751e-06	-2.20217e-10	-1.37008
156855121	chr5:156855121:G:A	2.76559e-06	-0.612835	-0.761546
156855160	chr5:156855160:T:C	1.2272e-06	-0.919976	-1.26693
156855327	chr5:156855327:G:A	3.08238e-06	-2.20217e-10	-1.26593
156855458	chr5:156855458:G:T	2.76686e-06	-0.513399	-0.860524
156855662	chr5:156855662:C:T	2.96485e-06	-2.20217e-10	-1.30481
156855957	chr5:156855957:T:A	5.01315e-06	-2.20217e-10	-0.779572
156856286	chr5:156856286:A:G	1.39232e-06	-0.752454	-1.30821
156856302	chr5:156856302:T:C	1.19103e-06	-0.824788	-1.39203
156856392	chr5:156856392:A:C	4.79419e-06	-0.82423	-7.17427e-10
156856404	chr5:156856404:G:A	1.24864e-06	-0.913398	-1.25618
156856621	chr5:156856621:GT:G	1.03038e-05	-0.423726	0.364605
156856665	chr5:156856665:T:C	3.10028e-06	-2.20217e-10	-1.26014
156856777	chr5:156856777:A:G	1.4231e-06	-0.739144	-1.29966
156856784	chr5:156856784:G:T	6.77073e-05	-2.20217e-10	1.82356
156856798	chr5:156856798:T:C	6.36787e-06	-0.567323	0.0269512
156856832	chr5:156856832:G:A	2.74703e-06	-2.20217e-10	-1.38112
156856959	chr5:156856959:C:T	5.50797e-06	-2.20217e-10	-0.685441
156857485	chr5:156857485:T:C	6.78917e-06	-0.538309	0.062002
156857486	chr5:156857486:G:C	2.70944e-06	-2.20217e-10	-1.3949
156857580	chr5:156857580:A:C	2.71328e-06	-2.20217e-10	-1.39348
156858031	chr5:156858031:G:A	3.41093e-06	-2.20217e-10	-1.16465
156858666	chr5:156858666:C:T	3.59009e-06	-2.20217e-10	-1.11346
156858777	chr5:156858777:T:A	3.10098e-06	-2.20217e-10	-1.25992
156858990	chr5:156858990:T:A	4.22306e-06	0.230278	-1.18135
156859417	chr5:156859417:G:C	3.88384e-06	-2.20217e-10	-1.03481
156859566	chr5:156859566:G:A	2.77364e-06	-2.20217e-10	-1.37148
156859654	chr5:156859654:G:A	5.05048e-06	-2.20217e-10	-0.772152
156860074	chr5:156860074:A:G	5.06882e-06	-2.20217e-10	-0.768527
156861693	chr5:156861693:C:T	5.06882e-06	-2.20217e-10	-0.768527
156861811	chr5:156861811:G:A	1.11967e-05	-0.386337	0.410316
156861853	chr5:156861853:A:G	7.88556e-06	-2.20217e-10	-0.326602
156862242	chr5:156862242:G:A	9.91291e-06	-0.378486	0.280688
156862339	chr5:156862339:A:T	4.61985e-06	-2.20217e-10	-0.861274
156862940	chr5:156862940:A:G	2.75062e-06	-2.20217e-10	-1.37981
156863052	chr5:156863052:G:T	2.88224e-06	-2.20217e-10	-1.33307
156863256	chr5:156863256:C:A	2.74115e-06	-2.20217e-10	-1.38326
156863266	chr5:156863266:C:T	3.92994e-06	-2.20217e-10	-1.02301
156863592	chr5:156863592:T:C	2.74981e-06	-2.20217e-10	-1.3801
156863960	chr5:156863960:C:T	1.385e-06	-1.05942	-1.00652
156864040	chr5:156864040:T:C	2.21671e-06	-1.59561	-7.17427e-10
156864594	chr5:156864594:T:C	6.91611e-06	-0.482974	0.0251914
156864621	chr5:156864621:T:A	6.56239e-06	-0.515526	0.00524365
156865082	chr5:156865082:T:C	4.6183e-06	-2.20217e-10	-0.861609
156865200	chr5:156865200:C:T	9.87263e-07	-1.4468	-0.957655
156865557	chr5:156865557:T:C	1.41476e-06	-1.55784	-0.486837
156865718	chr5:156865718:T:G	5.5802e-06	-2.20217e-10	-0.672411
156865858	chr5:156865858:A:G	2.76791e-06	-2.20217e-10	-1.37354
156866285	chr5:156866285:A:G	2.9136e-06	-2.20217e-10	-1.32225
156866520	chr5:156866520:C:T	2.71167e-06	-2.20217e-10	-1.39407
156866802	chr5:156866802:C:T	2.9135e-06	-2.20217e-10	-1.32228
156866805	chr5:156866805:C:A	3.13869e-06	-2.20217e-10	-1.24783
156866826	chr5:156866826:G:A	7.02027e-06	-2.20217e-10	-0.442835
156867947	chr5:156867947:ACTTCTGAAGCTG:A	1.29882e-06	-1.30928	-0.820904
156868009	chr5:156868009:G:A	2.26843e-06	-1.57255	-7.17427e-10
156868361	chr5:156868361:G:A	2.07948e-05	-1.51888	2.16195
156868373	chr5:156868373:C:T	2.72287e-06	-2.20217e-10	-1.38995
156868378	chr5:156868378:C:T	1.63122e-06	-1.10379	-0.798523
156868518	chr5:156868518:G:C	1.0492e-06	-1.5446	-0.799006
156868546	chr5:156868546:G:A	7.27633e-06	-2.20217e-10	-0.40701
156868980	chr5:156868980:T:G	1.54875e-06	-1.1476	-0.806594
156869183	chr5:156869183:C:T	3.26808e-06	-2.20217e-10	-1.20743
156869286	chr5:156869286:A:G	6.534e-06	-2.20217e-10	-0.514616
156869313	chr5:156869313:C:T	5.88798e-06	-2.20217e-10	-0.618723
156869319	chr5:156869319:G:T	5.21316e-06	-2.20217e-10	-0.74045
156869618	chr5:156869618:C:A	3.87031e-06	-2.20217e-10	-1.0383
156869673	chr5:156869673:A:G	2.29259e-06	-1.56195	-7.17427e-10
156869972	chr5:156869972:T:A	2.92972e-06	-2.20217e-10	-1.31673
156870479	chr5:156870479:G:A	5.7849e-06	-2.20217e-10	-0.636385
156870547	chr5:156870547:A:G	4.48803e-06	-2.20217e-10	-0.890222
156870700	chr5:156870700:C:T	6.41563e-06	-2.20217e-10	-0.5329
156870816	chr5:156870816:A:G	2.74148e-06	-2.20217e-10	-1.38314
156870998	chr5:156870998:C:T	7.16971e-06	-2.20217e-10	-0.421771
156871039	chr5:156871039:A:T	4.36665e-06	-2.20217e-10	-0.917641
156871424	chr5:156871424:T:C	4.36256e-06	-2.20217e-10	-0.918578
156871535	chr5:156871535:T:C	2.91039e-06	-2.20217e-10	-1.32335
156871575	chr5:156871575:G:A	5.7879e-06	-2.20217e-10	-0.635866
156872091	chr5:156872091:G:A	4.44667e-06	-2.20217e-10	-0.899481
156872339	chr5:156872339:C:A	3.03337e-06	-2.20217e-10	-1.28196
156872383	chr5:156872383:C:G	6.4873e-06	-2.20217e-10	-0.52179
156872441	chr5:156872441:G:A	2.93284e-06	-2.20217e-10	-1.31567
156872507	chr5:156872507:C:T	1.6032e-06	-1.118	-0.801636
156872616	chr5:156872616:A:G	1.97833e-05	-1.54391	2.13711
156872618	chr5:156872618:A:G	2.3008e-06	-1.55838	-7.17427e-10
156873460	chr5:156873460:T:C	6.71485e-06	-2.20217e-10	-0.487314
156873518	chr5:156873518:G:A	2.72439e-06	-2.20217e-10	-1.38939
156873649	chr5:156873649:A:T	6.32188e-06	-2.20217e-10	-0.54762
156873745	chr5:156873745:G:A	6.56809e-06	-2.20217e-10	-0.509413
156874302	chr5:156874302:GAAC:G	2.88486e-06	-2.20217e-10	-1.33216
156874329	chr5:156874329:A:C	2.87447e-06	-2.20217e-10	-1.33577
156874425	chr5:156874425:A:G	1.7327e-05	0.460627	-7.17427e-10
156874795	chr5:156874795:T:C	2.88379e-06	-2.20217e-10	-1.33253
156875278	chr5:156875278:T:A	6.39146e-06	-2.20217e-10	-0.536674
156875337	chr5:156875337:G:A	8.14105e-07	-1.62291	-0.974391
156875834	chr5:156875834:C:T	2.78163e-06	-2.20217e-10	-1.3686
156875967	chr5:156875967:G:A	1.03869e-06	-1.574	-0.779667
156876170	chr5:156876170:T:C	3.93515e-06	-2.20217e-10	-1.02169
156876232	chr5:156876232:C:T	1.02017e-06	-1.58212	-0.789543
156876233	chr5:156876233:A:C	2.99336e-06	-2.20217e-10	-1.29524
156876553	chr5:156876553:G:A	3.2976e-06	-2.20217e-10	-1.19844
156877006	chr5:156877006:A:C	6.1196e-06	-2.20217e-10	-0.580139
156877022	chr5:156877022:A:G	3.12432e-06	-2.20217e-10	-1.25242
156877495	chr5:156877495:T:C	5.41719e-06	-2.20217e-10	-0.702058
156877648	chr5:156877648:T:C	2.32915e-06	-1.54613	-7.17427e-10
156877738	chr5:156877738:T:C	2.31583e-06	-1.55187	-7.17427e-10
156878506	chr5:156878506:C:T	6.59823e-06	-2.20217e-10	-0.504835
156878614	chr5:156878614:C:T	3.38282e-06	-2.20217e-10	-1.17293
156878636	chr5:156878636:A:AACC	6.62782e-06	-2.20217e-10	-0.500361
156878681	chr5:156878681:C:T	4.50723e-06	-2.20217e-10	-0.885953
156878824	chr5:156878824:A:G	2.72389e-06	-2.20217e-10	-1.38958
156879600	chr5:156879600:C:A	9.9863e-06	-1.55541	1.46499
156880210	chr5:156880210:G:A	4.62316e-06	-2.20217e-10	-0.860558
156880631	chr5:156880631:T:G	5.7397e-06	-2.20217e-10	-0.644229
156880663	chr5:156880663:C:A	5.67161e-06	-2.20217e-10	-0.656162
156880744	chr5:156880744:A:G	1.44525e-06	-1.22405	-0.799302
156880770	chr5:156880770:A:G	2.92864e-06	-2.20217e-10	-1.3171
156880879	chr5:156880879:A:G	2.72956e-06	-2.20217e-10	-1.3875
156880988	chr5:156880988:G:A	5.70775e-06	-2.20217e-10	-0.649811
156881094	chr5:156881094:T:TG	6.12037e-06	-2.20217e-10	-0.580015
156881320	chr5:156881320:C:T	2.88103e-06	-2.20217e-10	-1.33349
156881769	chr5:156881769:T:C	2.72857e-06	-2.20217e-10	-1.38786
156882008	chr5:156882008:G:C	3.16711e-06	-2.20217e-10	-1.23882
156882121	chr5:156882121:T:C	3.08137e-06	-2.20217e-10	-1.26626
156882385	chr5:156882385:G:A	2.89434e-06	-2.20217e-10	-1.32888
156882843	chr5:156882843:C:T	2.81894e-06	-2.20217e-10	-1.35528
156883105	chr5:156883105:A:G	2.76401e-06	-2.20217e-10	-1.37496
156883245	chr5:156883245:A:G	1.17226e-06	-1.09529	-1.13742
156883277	chr5:156883277:T:C	3.22394e-06	-2.20217e-10	-1.22103
156883923	chr5:156883923:T:C	3.80013e-06	-2.20217e-10	-1.0566
156884613	chr5:156884613:T:C	9.56267e-07	-1.61757	-0.818781
156884659	chr5:156884659:A:G	1.20325e-05	-2.20217e-10	0.0959762
156884708	chr5:156884708:T:C	2.70348e-06	-2.20217e-10	-1.3971
156884882	chr5:156884882:G:A	2.70318e-06	-2.20217e-10	-1.39721
156885099	chr5:156885099:C:T	9.67989e-07	-1.55462	-0.869551
156885983	chr5:156885983:A:G	2.70332e-06	-2.20217e-10	-1.39716
156886526	chr5:156886526:G:A	2.70327e-06	-2.20217e-10	-1.39717
156887046	chr5:156887046:A:G	2.71179e-06	-2.20217e-10	-1.39403
156887251	chr5:156887251:T:C	4.42616e-06	-1.62288	0.718779
156887355	chr5:156887355:G:C	4.59598e-06	-1.62291	0.75646
156887511	chr5:156887511:GTGTA:G	6.5038e-06	-2.20217e-10	-0.51925
156887721	chr5:156887721:A:G	2.70744e-06	-2.20217e-10	-1.39563
156887910	chr5:156887910:AC:A	2.87649e-06	-2.20217e-10	-1.33507
156888029	chr5:156888029:G:A	3.12936e-06	-2.20217e-10	-1.25081
156888282	chr5:156888282:C:T	3.67875e-06	-1.6212	0.532136
156888623	chr5:156888623:T:A	3.98118e-06	-1.62172	0.611667
156888651	chr5:156888651:G:A	4.00119e-06	-1.6225	0.617456
156888674	chr5:156888674:G:A	2.71178e-06	-2.20217e-10	-1.39403
156888734	chr5:156888734:C:A	2.71292e-06	-2.20217e-10	-1.39361
156889116	chr5:156889116:G:C	2.72051e-06	-2.20217e-10	-1.39082
156889127	chr5:156889127:A:G	3.192e-06	-1.62256	0.391576
156889142	chr5:156889142:C:T	3.10324e-06	-1.6227	0.363514
156889662	chr5:156889662:C:T	5.19044e-06	-1.61576	0.870941
156889752	chr5:156889752:G:GC	3.23262e-06	-1.6201	0.401756
156889942	chr5:156889942:C:A	1.33434e-06	-1.57948	-0.523723
156889982	chr5:156889982:G:C	3.60489e-06	-1.6206	0.511254
156889987	chr5:156889987:A:AG	3.57816e-06	-1.61921	0.502419
156890205	chr5:156890205:A:G	4.50511e-06	-2.20217e-10	-0.886423
156890309	chr5:156890309:C:T	1.08356e-05	-2.20217e-10	-0.00880131
156890538	chr5:156890538:C:T	3.28813e-06	-1.20132	-7.17427e-10
156890786	chr5:156890786:C:T	2.50205e-06	-1.47453	-7.17427e-10
156890831	chr5:156890831:G:A	3.00299e-06	-1.29203	-7.17427e-10
156891218	chr5:156891218:T:C	2.70298e-06	-2.20217e-10	-1.39728
156891440	chr5:156891440:C:T	2.71356e-06	-2.20217e-10	-1.39337
156891494	chr5:156891494:G:A	2.71952e-06	-2.20217e-10	-1.39118
156891571	chr5:156891571:A:G	3.98225e-06	-1.6093	0.599506
156891687	chr5:156891687:T:A	2.70355e-06	-2.20217e-10	-1.39707
156891699	chr5:156891699:G:A	1.46665e-05	0.293929	-7.17427e-10
156891721	chr5:156891721:C:T	2.74603e-06	-2.20217e-10	-1.38148
156891830	chr5:156891830:C:A	3.57231e-06	-1.60117	0.48275
156891876	chr5:156891876:G:A	2.91231e-06	-2.20217e-10	-1.32269
156892453	chr5:156892453:T:C	1.21347e-06	-1.60322	-0.594934
156892529	chr5:156892529:A:G	2.71023e-06	-2.20217e-10	-1.3946
156892639	chr5:156892639:G:A	3.29378e-06	-2.20217e-10	-1.1996
156893338	chr5:156893338:C:T	2.79724e-06	-2.20217e-10	-1.363
156893350	chr5:156893350:A:G	4.57741e-06	-2.20217e-10	-0.870504
156893403	chr5:156893403:A:C	2.70293e-06	-2.20217e-10	-1.3973
156893573	chr5:156893573:G:T	2.74623e-06	-2.20217e-10	-1.38141
156893957	chr5:156893957:A:G	4.97822e-06	-2.20217e-10	-0.786564
156894503	chr5:156894503:A:G	2.74623e-06	-2.20217e-10	-1.38141
156894671	chr5:156894671:T:C	2.72794e-06	-2.20217e-10	-1.38809
156895044	chr5:156895044:A:C	2.77507e-06	-2.20217e-10	-1.37096
156895045	chr5:156895045:CA:C	2.73785e-06	-2.20217e-10	-1.38446
156895207	chr5:156895207:C:T	7.87915e-06	-0.327416	-7.17427e-10
156895225	chr5:156895225:G:A	2.71328e-06	-2.20217e-10	-1.39348
156895297	chr5:156895297:A:G	1.01456e-06	-1.59267	-0.784512
156895476	chr5:156895476:C:T	2.73708e-06	-2.20217e-10	-1.38474
156895495	chr5:156895495:T:C	5.12542e-06	-2.20217e-10	-0.757423
156895658	chr5:156895658:A:G	2.73827e-06	-2.20217e-10	-1.38431
156895793	chr5:156895793:C:T	2.72772e-06	-2.20217e-10	-1.38817
156895867	chr5:156895867:C:T	9.74103e-07	-1.60245	-0.815422
156895879	chr5:156895879:G:A	2.80414e-06	-2.20217e-10	-1.36054
156896228	chr5:156896228:T:A	4.92406e-06	-0.797503	-7.17427e-10
156896311	chr5:156896311:G:A	3.62976e-06	-2.20217e-10	-1.10247
156896487	chr5:156896487:G:C	2.73702e-06	-2.20217e-10	-1.38477
156896706	chr5:156896706:G:A	1.10563e-06	-1.58388	-0.707345
156896975	chr5:156896975:G:A	5.37615e-06	-0.709664	-7.17427e-10
156897158	chr5:156897158:GA:G	2.8522e-06	-2.20217e-10	-1.34355
156897181	chr5:156897181:C:T	2.73378e-06	-2.20217e-10	-1.38595
156897523	chr5:156897523:T:C	8.0628e-06	-2.20217e-10	-0.304375
156897691	chr5:156897691:G:A	2.73461e-06	-2.20217e-10	-1.38565
156898013	chr5:156898013:C:T	5.99211e-06	-1.50572	0.90453
156898200	chr5:156898200:A:G	7.70229e-06	-2.20217e-10	-0.350119
156898401	chr5:156898401:A:G	2.28117e-06	-1.56695	-7.17427e-10
156898466	chr5:156898466:T:G	3.08969e-06	-2.20217e-10	-1.26356
156898475	chr5:156898475:C:T	2.89077e-06	-2.20217e-10	-1.33011
156898501	chr5:156898501:C:T	2.5347e-06	-1.46156	-7.17427e-10
156898946	chr5:156898946:C:T	2.86836e-06	-2.20217e-10	-1.3379
156899051	chr5:156899051:G:A	3.85873e-06	-2.20217e-10	-1.0413
156899242	chr5:156899242:A:C	2.72405e-06	-2.20217e-10	-1.38952
156899352	chr5:156899352:A:G	2.73731e-06	-2.20217e-10	-1.38466
156899433	chr5:156899433:A:G	1.58576e-06	-1.59578	-0.334791
156900172	chr5:156900172:G:A	1.58077e-06	-1.59566	-0.33806
156900396	chr5:156900396:A:G	1.56463e-06	-1.6017	-0.342284
156900531	chr5:156900531:C:T	7.96613e-05	-2.20217e-10	1.98615
156900856	chr5:156900856:T:A	1.08809e-06	-1.60728	-0.699931
156900969	chr5:156900969:G:C	1.48283e-06	-1.62127	-0.376415
156901254	chr5:156901254:G:C	1.02174e-06	-1.60939	-0.760743
156901919	chr5:156901919:T:C	2.98442e-06	-1.29823	-7.17427e-10
156902095	chr5:156902095:G:A	1.12875e-06	-1.60352	-0.667001
156902446	chr5:156902446:G:A	5.26192e-06	-2.20217e-10	-0.731141
156902477	chr5:156902477:G:A	2.19732e-06	-1.6044	-7.17427e-10
156902511	chr5:156902511:T:C	2.73015e-06	-2.20217e-10	-1.38728
156902591	chr5:156902591:T:G	2.8604e-06	-2.20217e-10	-1.34068
156902712	chr5:156902712:T:C	1.44514e-06	-1.5235	-0.499934
156902989	chr5:156902989:A:G	5.26932e-05	-2.20217e-10	1.57285
156903529	chr5:156903529:G:A	1.64307e-06	-1.6145	-0.280576
156903552	chr5:156903552:T:C	1.62305e-06	-1.61336	-0.29397
156903650	chr5:156903650:C:T	1.05229e-06	-1.6127	-0.727961
156904016	chr5:156904016:G:A	2.06382e-06	-1.36919	-0.297888
156904073	chr5:156904073:A:G	2.16898e-06	-1.61738	-7.17427e-10
156904210	chr5:156904210:T:TCG	3.42203e-06	-2.20217e-10	-1.1614
156904526	chr5:156904526:G:T	3.96111e-06	-2.20217e-10	-1.01511
156904742	chr5:156904742:T:C	3.12417e-06	-2.20217e-10	-1.25247
156904823	chr5:156904823:T:C	1.10915e-06	-1.61181	-0.676231
156904954	chr5:156904954:C:A	2.74581e-06	-0.0601591	-1.3214
156905137	chr5:156905137:T:C	5.42721e-07	-1.60855	-1.39424
156905738	chr5:156905738:C:T	7.33711e-07	-1.34839	-1.35289
156905771	chr5:156905771:G:A	1.19389e-05	0.0881622	-7.17427e-10
156906089	chr5:156906089:T:G	3.04847e-06	-2.20217e-10	-1.277
156906100	chr5:156906100:T:C	2.74196e-06	-2.20217e-10	-1.38296
156906213	chr5:156906213:T:C	1.05399e-06	-1.62209	-0.716963
156906462	chr5:156906462:A:T	4.30469e-06	-2.20217e-10	-0.93193
156906489	chr5:156906489:C:T	3.11784e-06	-2.20217e-10	-1.25449
156906505	chr5:156906505:GT:G	1.22345e-06	-0.833083	-1.35688
156906807	chr5:156906807:A:C	1.69137e-06	-1.6173	-0.248792
156906967	chr5:156906967:A:G	1.11816e-06	-1.50986	-0.770098
156907445	chr5:156907445:G:A	1.3437e-06	-0.967548	-1.12866
156907667	chr5:156907667:GCAT:G	5.46296e-06	-2.20217e-10	-0.693646
156907674	chr5:156907674:CA:C	5.46296e-06	-2.20217e-10	-0.693646
156907772	chr5:156907772:G:T	2.1837e-06	-1.61061	-7.17427e-10
156908120	chr5:156908120:T:G	4.53714e-06	-2.20217e-10	-0.879339
156908216	chr5:156908216:T:A	4.54587e-06	-2.20217e-10	-0.877417
156908286	chr5:156908286:T:C	4.5344e-06	-2.20217e-10	-0.879943
156908520	chr5:156908520:A:G	4.62905e-06	0.534291	-1.39358
156908635	chr5:156908635:G:T	4.58785e-06	-2.20217e-10	-0.868224
156908659	chr5:156908659:A:G	3.24518e-06	-2.20217e-10	-1.21447
156908780	chr5:156908780:T:C	7.39237e-06	-0.391188	-7.17427e-10
156908803	chr5:156908803:C:T	2.76928e-06	-2.20217e-10	-1.37305
156908894	chr5:156908894:T:C	7.13334e-06	-2.20217e-10	-0.426856
156908944	chr5:156908944:G:A	2.87841e-06	-2.20217e-10	-1.3344
156909040	chr5:156909040:G:A	2.70918e-06	-2.20217e-10	-1.39499
156909088	chr5:156909088:T:G	4.54425e-06	-2.20217e-10	-0.877773
156909399	chr5:156909399:G:A	3.6613e-06	-2.20217e-10	-1.09382
156909544	chr5:156909544:C:T	4.47271e-06	-2.20217e-10	-0.893642
156909612	chr5:156909612:C:T	4.47271e-06	-2.20217e-10	-0.893642
156909617	chr5:156909617:T:C	6.98604e-06	-2.20217e-10	-0.447723
156909618	chr5:156909618:C:T	3.19411e-06	-2.20217e-10	-1.23033
156909870	chr5:156909870:T:G	6.5888e-06	-2.20217e-10	-0.506265
156909976	chr5:156909976:A:G	1.25086e-05	0.921943	-0.787159
156910379	chr5:156910379:GC:G	3.22858e-06	-2.20217e-10	-1.21959
156910448	chr5:156910448:T:C	1.37628e-05	-2.20217e-10	0.230332
156910524	chr5:156910524:A:T	5.05539e-06	-2.20217e-10	-0.771181
156910633	chr5:156910633:C:T	2.88356e-06	-2.20217e-10	-1.33261
156910736	chr5:156910736:C:G	2.8392e-06	-2.20217e-10	-1.34811
156911184	chr5:156911184:G:GCT	6.54218e-06	-2.20217e-10	-0.513365
156911624	chr5:156911624:T:C	4.25486e-06	-2.20217e-10	-0.943573
156912103	chr5:156912103:T:G	4.98793e-06	-2.20217e-10	-0.784615
156912180	chr5:156912180:A:G	3.99337e-06	-2.20217e-10	-1.007
156912448	chr5:156912448:C:T	4.2068e-06	-2.20217e-10	-0.954933
156912660	chr5:156912660:C:T	2.79198e-06	-2.20217e-10	-1.36489
156912849	chr5:156912849:A:G	3.22858e-06	-2.20217e-10	-1.21959
156912895	chr5:156912895:G:A	4.44466e-06	-2.20217e-10	-0.899933
156913123	chr5:156913123:G:A	4.74481e-06	-2.20217e-10	-0.834584
156913751	chr5:156913751:C:T	2.21987e-06	-0.963781	-0.630405
156913988	chr5:156913988:G:A	4.24495e-06	-2.20217e-10	-0.945905
156914170	chr5:156914170:C:T	4.2647e-06	-2.20217e-10	-0.941264
156914424	chr5:156914424:T:C	4.2518e-06	-2.20217e-10	-0.944295
156914676	chr5:156914676:C:T	4.26574e-06	-2.20217e-10	-0.941021
156914995	chr5:156914995:T:G	2.35183e-06	-1.53644	-7.17427e-10
156915507	chr5:156915507:C:T	3.04005e-06	-2.20217e-10	-1.27976
156915747	chr5:156915747:G:A	4.04074e-06	-2.20217e-10	-0.995208
156915759	chr5:156915759:T:C	4.88324e-06	-2.20217e-10	-0.805827
156916534	chr5:156916534:C:T	4.6107e-06	-2.20217e-10	-0.863257
156916654	chr5:156916654:G:A	3.986e-06	-2.20217e-10	-1.00885
156916667	chr5:156916667:A:G	8.53807e-06	-2.20217e-10	-0.247102
156916739	chr5:156916739:G:A	3.98511e-06	-2.20217e-10	-1.00907
156917066	chr5:156917066:T:C	2.95665e-06	-2.20217e-10	-1.30758
156917518	chr5:156917518:G:A	3.08423e-06	-2.20217e-10	-1.26533
156918067	chr5:156918067:G:A	2.19212e-06	-1.60677	-7.17427e-10
156918314	chr5:156918314:G:T	3.83069e-06	-1.04859	-7.17427e-10
156918453	chr5:156918453:T:G	3.53824e-06	-0.0587689	-1.06924
156918670	chr5:156918670:T:C	2.96816e-06	-2.20217e-10	-1.30369
156918724	chr5:156918724:T:C	2.28419e-06	-0.19781	-1.36781
156918981	chr5:156918981:A:G	1.30891e-05	1.12541	-0.945269
156919453	chr5:156919453:G:A	9.45959e-06	-2.20217e-10	-0.144607
156919517	chr5:156919517:T:C	8.24113e-06	-2.20217e-10	-0.282499
156919830	chr5:156919830:C:T	9.26815e-06	-2.20217e-10	-0.165053
156919895	chr5:156919895:G:A	4.35872e-06	-2.20217e-10	-0.919458
156920171	chr5:156920171:C:G	3.65504e-06	-2.20217e-10	-1.09553
156920203	chr5:156920203:C:T	6.28418e-07	-1.51005	-1.34614
156920261	chr5:156920261:C:T	9.61498e-06	-2.20217e-10	-0.128314
156920341	chr5:156920341:C:T	7.38094e-06	-2.20217e-10	-0.392735
156920672	chr5:156920672:G:A	3.66762e-06	-2.20217e-10	-1.09209
156920701	chr5:156920701:A:G	2.81397e-05	-2.20217e-10	0.945546
156920805	chr5:156920805:C:G	1.67408e-05	-2.20217e-10	0.426212
156922351	chr5:156922351:T:C	2.12463e-05	1.71101	-1.04646
156922390	chr5:156922390:C:T	5.72539e-06	-2.20217e-10	-0.646725
156923049	chr5:156923049:A:G	1.74989e-05	-2.20217e-10	0.470501
156923090	chr5:156923090:G:A	0.000102175	-2.20217e-10	2.23505
156923096	chr5:156923096:C:T	8.43354e-06	1.13787	-1.39729
156923449	chr5:156923449:TA:T	1.09329e-05	1.3759	-1.37575
156923580	chr5:156923580:C:T	2.82927e-05	2.05869	-1.10772
156923739	chr5:156923739:T:G	2.71934e-06	-2.20217e-10	-1.39125
156923797	chr5:156923797:C:T	1.37257e-06	-1.61746	-0.457485
156924020	chr5:156924020:T:C	2.33482e-05	1.86685	-1.10796
156924028	chr5:156924028:G:C	2.70631e-06	-2.20217e-10	-1.39605
156924246	chr5:156924246:C:T	1.71641e-05	-2.20217e-10	0.451185
156924254	chr5:156924254:T:C	3.80796e-06	-2.20217e-10	-1.05454
156924336	chr5:156924336:T:C	2.83881e-05	1.81221	-0.857873
156924492	chr5:156924492:G:C	2.49026e-05	1.91935	-1.09601
156924663	chr5:156924663:G:A	2.48539e-05	1.91888	-1.0975
156925267	chr5:156925267:A:G	6.09698e-06	0.798252	-1.38209
156925369	chr5:156925369:C:T	2.79917e-06	-2.20217e-10	-1.36231
156925575	chr5:156925575:C:T	4.28019e-06	-2.20217e-10	-0.937638
156925766	chr5:156925766:G:C	4.73054e-06	-0.837597	-7.17427e-10
156925951	chr5:156925951:T:C	2.17284e-06	-1.6156	-7.17427e-10
156926397	chr5:156926397:T:A	2.99246e-06	-2.20217e-10	-1.29554
156926725	chr5:156926725:A:G	1.24835e-05	1.49337	-1.36059
156927003	chr5:156927003:C:T	4.92184e-06	-0.797953	-7.17427e-10
156927089	chr5:156927089:T:A	6.42325e-06	-2.20217e-10	-0.531712
156927163	chr5:156927163:G:T	5.72539e-06	-2.20217e-10	-0.646725
156927272	chr5:156927272:T:A	3.23946e-06	-2.20217e-10	-1.21623
156927409	chr5:156927409:C:T	2.1817e-06	-1.61153	-7.17427e-10
156927466	chr5:156927466:G:A	3.34891e-05	0.584992	0.53459
156927591	chr5:156927591:G:A	2.90111e-06	-2.20217e-10	-1.32654
156928140	chr5:156928140:C:A	5.11734e-06	0.282981	-1.04198
156928352	chr5:156928352:A:G	2.57934e-05	-2.20217e-10	0.858484
156928364	chr5:156928364:A:G	5.75289e-06	0.385759	-1.02769
156928391	chr5:156928391:G:T	3.49283e-06	-2.20217e-10	-1.14092
156928490	chr5:156928490:G:A	2.81906e-06	-2.20217e-10	-1.35523
156928661	chr5:156928661:G:T	3.50269e-06	-2.20217e-10	-1.1381
156929058	chr5:156929058:C:T	3.2713e-06	-2.20217e-10	-1.20645
156929283	chr5:156929283:T:C	1.27849e-05	-2.20217e-10	0.156631
156929338	chr5:156929338:G:A	6.40286e-06	-2.20217e-10	-0.534892
156929467	chr5:156929467:A:G	1.40395e-05	1.51214	-1.2619
156929902	chr5:156929902:G:A	4.83031e-06	-2.20217e-10	-0.816726
156930005	chr5:156930005:C:T	2.21908e-06	-1.59454	-7.17427e-10
156930018	chr5:156930018:T:C	2.94674e-06	-2.20217e-10	-1.31094
156930059	chr5:156930059:C:G	4.82154e-06	-2.20217e-10	-0.818544
156930127	chr5:156930127:A:G	1.26474e-05	1.29359	-1.14777
156930133	chr5:156930133:T:C	7.91815e-06	-2.20217e-10	-0.322479
156930146	chr5:156930146:G:T	3.66934e-06	-2.20217e-10	-1.09163
156930159	chr5:156930159:G:T	1.22844e-05	-2.20217e-10	0.116696
156930425	chr5:156930425:T:C	7.58432e-06	-2.20217e-10	-0.365553
156930451	chr5:156930451:A:T	2.70736e-06	-2.20217e-10	-1.39566
156930863	chr5:156930863:T:C	2.71065e-06	-2.20217e-10	-1.39445
156931008	chr5:156931008:G:T	4.32084e-05	-2.20217e-10	1.3744
156931659	chr5:156931659:A:G	2.7072e-06	-2.20217e-10	-1.39572
156932038	chr5:156932038:T:C	7.90543e-06	-2.20217e-10	-0.324087
156932072	chr5:156932072:T:C	2.89329e-06	-2.20217e-10	-1.32924
156932081	chr5:156932081:T:C	3.47785e-06	-2.20217e-10	-1.14522
156932283	chr5:156932283:T:G	3.36946e-06	-2.20217e-10	-1.17689
156932391	chr5:156932391:A:G	2.2526e-05	-2.20217e-10	0.723034
156932469	chr5:156932469:C:G	2.70969e-06	-2.20217e-10	-1.3948
156932784	chr5:156932784:A:G	1.24179e-05	-2.20217e-10	0.127503
156932895	chr5:156932895:TC:T	2.70883e-06	-2.20217e-10	-1.39512
156933182	chr5:156933182:A:C	9.71301e-06	0.937855	-1.05602
156933371	chr5:156933371:A:G	1.07178e-05	-2.20217e-10	-0.0197314
156933805	chr5:156933805:C:A	2.02845e-05	0.735408	-0.117186
156934129	chr5:156934129:C:T	3.08657e-06	-2.20217e-10	-1.26458
156934152	chr5:156934152:CT:C	2.94882e-06	-2.20217e-10	-1.31023
156934246	chr5:156934246:T:G	4.85339e-06	-2.20217e-10	-0.811958
156934529	chr5:156934529:T:C	2.70735e-06	-2.20217e-10	-1.39567
156934541	chr5:156934541:G:C	6.97259e-06	0.542992	-0.992641
156935006	chr5:156935006:A:G	2.22201e-06	-1.59323	-7.17427e-10
156935135	chr5:156935135:T:C	2.96052e-06	-2.20217e-10	-1.30627
156936067	chr5:156936067:C:T	8.13504e-06	-2.20217e-10	-0.295456
156936119	chr5:156936119:G:A	1.14484e-05	-2.20217e-10	0.0462171
156936153	chr5:156936153:C:T	1.15924e-05	1.1401	-1.08138
156936216	chr5:156936216:G:A	2.88703e-06	-2.20217e-10	-1.33141
156936622	chr5:156936622:T:C	2.94711e-06	-2.20217e-10	-1.31081
156936800	chr5:156936800:C:T	4.22601e-06	-2.20217e-10	-0.950378
156937027	chr5:156937027:C:T	6.36903e-06	-2.20217e-10	-0.540189
156937465	chr5:156937465:C:G	7.96328e-06	-2.20217e-10	-0.316796
156938044	chr5:156938044:T:C	2.94674e-06	-2.20217e-10	-1.31094
156938355	chr5:156938355:T:A	9.34855e-06	0.960274	-1.11669
156938461	chr5:156938461:A:C	9.39227e-06	0.96929	-1.12104
156938565	chr5:156938565:G:A	9.56559e-06	0.997877	-1.13134
156938669	chr5:156938669:G:A	2.7396e-06	-2.20217e-10	-1.38382
156938836	chr5:156938836:C:T	1.13275e-05	-2.20217e-10	0.0355952
156938912	chr5:156938912:G:A	7.52458e-06	-2.20217e-10	-0.373461
156939041	chr5:156939041:T:C	4.00103e-06	-2.20217e-10	-1.00508
156939285	chr5:156939285:T:C	9.07573e-06	0.909539	-1.09557
156939355	chr5:156939355:G:A	2.87094e-06	-2.20217e-10	-1.337
156939677	chr5:156939677:T:C	7.86336e-06	-2.20217e-10	-0.329422
156940081	chr5:156940081:T:C	0.00131436	5.09712	-0.307651
156940289	chr5:156940289:G:A	1.34288e-05	1.54842	-1.34266
156940324	chr5:156940324:C:T	2.85695e-05	-2.20217e-10	0.960705
156940475	chr5:156940475:G:A	5.19856e-06	-2.20217e-10	-0.743254
156940528	chr5:156940528:C:T	7.9791e-07	-1.22024	-1.39715
156940818	chr5:156940818:C:T	8.57752e-06	0.903371	-1.14586
156942052	chr5:156942052:G:A	5.27693e-06	-2.20217e-10	-0.728292
156942138	chr5:156942138:G:A	3.07149e-06	-2.20217e-10	-1.26947
156942160	chr5:156942160:C:T	0.00268096	5.08801	0.414278
156942287	chr5:156942287:C:T	2.78702e-06	-2.20217e-10	-1.36666
156942359	chr5:156942359:T:C	3.07027e-05	1.05759	-0.0248741
156942657	chr5:156942657:C:A	2.99889e-06	-2.20217e-10	-1.2934
156942761	chr5:156942761:T:C	2.87514e-06	-2.20217e-10	-1.33553
156942985	chr5:156942985:T:C	6.11552e-06	-2.20217e-10	-0.580806
156943057	chr5:156943057:C:T	3.10946e-06	-1.25719	-7.17427e-10
156943362	chr5:156943362:G:A	2.7495e-06	-2.20217e-10	-1.38022
156943818	chr5:156943818:A:G	1.08703e-05	0.0980654	-0.103672
156944073	chr5:156944073:AG:A	1.88698e-05	-2.20217e-10	0.545928
156944502	chr5:156944502:T:C	2.85784e-06	-2.20217e-10	-1.34157
156944599	chr5:156944599:G:C	3.15042e-06	-2.20217e-10	-1.2441
156944747	chr5:156944747:C:T	1.13075e-05	-2.20217e-10	0.0338298
156944874	chr5:156944874:C:T	3.78071e-06	-2.20217e-10	-1.06172
156945573	chr5:156945573:A:G	1.6087e-05	1.05572	-0.669347
156945648	chr5:156945648:T:C	4.93339e-05	-2.20217e-10	1.50697
156945671	chr5:156945671:A:G	4.67226e-06	-2.20217e-10	-0.849993
156946256	chr5:156946256:T:C	6.11701e-06	-2.20217e-10	-0.580562
156946373	chr5:156946373:G:A	4.70511e-06	-2.20217e-10	-0.842987
156946422	chr5:156946422:T:G	4.93339e-05	-2.20217e-10	1.50697
156947003	chr5:156947003:A:C	1.24805e-06	-0.85509	-1.31496
156947156	chr5:156947156:C:A	9.44527e-06	-2.20217e-10	-0.146122
156947683	chr5:156947683:C:T	3.41272e-06	-2.20217e-10	-1.16413
156948409	chr5:156948409:C:T	2.43347e-06	-1.50232	-7.17427e-10
156949692	chr5:156949692:A:G	5.54886e-07	-1.60125	-1.37938
156949740	chr5:156949740:GA:G	4.20782e-05	-2.20217e-10	1.34789
156949811	chr5:156949811:T:A	1.49359e-05	-2.20217e-10	0.312133
156949863	chr5:156949863:G:T	2.72996e-06	-2.20217e-10	-1.38735
156950275	chr5:156950275:T:C	2.16527e-06	-1.61909	-7.17427e-10
156950341	chr5:156950341:C:T	2.71104e-06	-2.20217e-10	-1.39431
156950762	chr5:156950762:G:A	2.70808e-06	-2.20217e-10	-1.3954
156951119	chr5:156951119:A:G	1.26467e-06	-0.803238	-1.35359
156951131	chr5:156951131:C:A	1.48755e-05	0.308079	-7.17427e-10
156951272	chr5:156951272:A:G	4.09848e-05	-2.20217e-10	1.32156
156951677	chr5:156951677:C:T	3.47269e-06	-2.20217e-10	-1.14671
156951682	chr5:156951682:G:T	2.76808e-06	-2.20217e-10	-1.37348
156952019	chr5:156952019:G:C	4.45685e-06	-2.20217e-10	-0.897193
156952042	chr5:156952042:C:T	3.11115e-05	-2.20217e-10	1.04594
156952529	chr5:156952529:G:A	4.78138e-06	-2.20217e-10	-0.826906
156952537	chr5:156952537:A:G	2.70495e-06	-2.20217e-10	-1.39655
156953056	chr5:156953056:T:G	5.58944e-05	2.94263	-1.3108
156953711	chr5:156953711:T:A	3.63543e-06	-2.20217e-10	-1.10091
156953766	chr5:156953766:C:G	1.47614e-05	-2.20217e-10	0.300377
156953897	chr5:156953897:G:A	1.03784e-06	-0.957183	-1.39731
156954030	chr5:156954030:T:C	1.03624e-06	-0.958929	-1.39711
156954172	chr5:156954172:AC:A	3.54084e-06	-2.20217e-10	-1.12727
156954359	chr5:156954359:G:A	3.17319e-05	2.35136	-1.28567
156954620	chr5:156954620:C:T	1.26145e-05	0.143207	-7.17427e-10
156954986	chr5:156954986:T:C	1.25411e-06	-0.813146	-1.35206
156955202	chr5:156955202:G:A	3.61577e-06	-2.20217e-10	-1.10633
156955431	chr5:156955431:C:T	3.92902e-06	-2.20217e-10	-1.02325
156955535	chr5:156955535:G:A	1.22691e-06	-0.828289	-1.35885
156955879	chr5:156955879:G:A	1.15303e-05	0.0533409	-7.17427e-10
156956526	chr5:156956526:G:A	4.79733e-05	-2.20217e-10	1.47901
156956724	chr5:156956724:T:C	6.80273e-06	-2.20217e-10	-0.474312
156956918	chr5:156956918:C:T	2.19254e-06	-1.60657	-7.17427e-10
156957242	chr5:156957242:A:G	3.15171e-06	-2.20217e-10	-1.24369
156957613	chr5:156957613:C:T	2.92739e-06	-2.20217e-10	-1.31753
156958170	chr5:156958170:G:A	2.70894e-06	-2.20217e-10	-1.39508
156958171	chr5:156958171:C:T	4.31978e-06	-2.20217e-10	-0.928433
156958299	chr5:156958299:A:G	8.47511e-06	-0.254502	-7.17427e-10
156958697	chr5:156958697:C:T	1.43612e-05	-2.20217e-10	0.272896
156958796	chr5:156958796:A:G	3.15622e-06	-2.20217e-10	-1.24226
156958894	chr5:156958894:T:C	5.37524e-06	-0.139615	-0.570218
156959165	chr5:156959165:C:T	2.75786e-06	-1.37718	-7.17427e-10
156959440	chr5:156959440:A:C	3.1544e-06	-2.20217e-10	-1.24284
156959563	chr5:156959563:C:G	1.29356e-06	-0.754005	-1.38024
156959877	chr5:156959877:C:G	4.17579e-06	-2.20217e-10	-0.962333
156959916	chr5:156959916:G:A	3.47802e-06	-1.14517	-7.17427e-10
156960640	chr5:156960640:C:T	3.10004e-06	-1.26022	-7.17427e-10
156960795	chr5:156960795:C:T	2.18341e-06	-1.61075	-7.17427e-10
156960988	chr5:156960988:G:A	1.21398e-05	-2.20217e-10	0.104849
156961354	chr5:156961354:A:G	4.25273e-06	-2.20217e-10	-0.944076
156961360	chr5:156961360:T:G	5.50713e-06	-2.20217e-10	-0.685592
156961512	chr5:156961512:G:A	7.05282e-06	-2.20217e-10	-0.438209
156961657	chr5:156961657:G:GCCAGGCATGGTGGCAGGCGCCCATAGTC	4.00491e-06	-2.20217e-10	-1.00411
156961848	chr5:156961848:A:G	4.34051e-06	-2.20217e-10	-0.923644
156962332	chr5:156962332:TC:T	1.4164e-05	-2.20217e-10	0.259066
156962480	chr5:156962480:G:A	3.02994e-06	-2.20217e-10	-1.2831
156962552	chr5:156962552:C:T	4.13009e-06	-2.20217e-10	-0.973336
156962555	chr5:156962555:G:A	5.18183e-06	-0.746478	-7.17427e-10
156963286	chr5:156963286:T:C	0.0865143	9.83704	-0.860614
156963351	chr5:156963351:A:G	3.98993e-05	2.67235	-1.37763
156963460	chr5:156963460:G:A	1.00314e-05	-2.20217e-10	-0.0859187
156963683	chr5:156963683:CT:C	4.59412e-05	2.83272	-1.39699
156963830	chr5:156963830:C:T	1.39329e-05	-2.20217e-10	0.242619
156963859	chr5:156963859:T:C	8.56964e-06	-2.20217e-10	-0.24341
156963907	chr5:156963907:C:T	5.37263e-06	-2.20217e-10	-0.71032
156963969	chr5:156963969:G:A	1.20313e-05	-2.20217e-10	0.0958726
156964531	chr5:156964531:AGG:A	7.16108e-06	-2.20217e-10	-0.422975
156964534	chr5:156964534:G:GCTAA	7.25662e-06	-2.20217e-10	-0.409722
156964617	chr5:156964617:T:C	0.0746499	9.72923	-0.900304
156964677	chr5:156964677:T:G	2.70674e-06	-2.20217e-10	-1.39589
156964807	chr5:156964807:C:T	1.01595e-05	1.27066	-1.34389
156965071	chr5:156965071:C:A	0.0103519	8.15017	-1.29688
156965078	chr5:156965078:T:C	0.0759218	8.84985	-0.00402271
156965170	chr5:156965170:C:T	2.70484e-06	-2.20217e-10	-1.3966
156965211	chr5:156965211:G:A	8.84556e-06	-0.211721	-7.17427e-10
156965237	chr5:156965237:C:T	0.0994421	9.0667	0.0489997
156965549	chr5:156965549:G:A	3.83912e-06	-2.20217e-10	-1.04639
156966098	chr5:156966098:G:A	2.731e-06	-2.20217e-10	-1.38697
156966935	chr5:156966935:G:T	7.06984e-06	-2.20217e-10	-0.435798
156967085	chr5:156967085:G:A	2.71125e-06	-2.20217e-10	-1.39423
156967193	chr5:156967193:T:C	3.11495e-06	-2.20217e-10	-1.25542
156967507	chr5:156967507:C:T	0.0737655	8.71778	0.0992285
156967522	chr5:156967522:G:A	2.74191e-06	-2.20217e-10	-1.38298
156967643	chr5:156967643:C:T	3.44098e-05	1.14671	-7.17427e-10
156968282	chr5:156968282:G:A	3.30711e-06	-2.20217e-10	-1.19556
156968591	chr5:156968591:A:T	2.70989e-06	-2.20217e-10	-1.39473
156968992	chr5:156968992:C:T	0.0667589	9.61942	-0.902213
156969135	chr5:156969135:AGG:A	7.12012e-06	-2.20217e-10	-0.428712
156969464	chr5:156969464:C:A	8.13867e-06	1.06998	-1.36499
156969611	chr5:156969611:G:T	2.70289e-06	-2.20217e-10	-1.39731
156970281	chr5:156970281:C:T	3.56822e-06	-2.20217e-10	-1.11957
156970312	chr5:156970312:G:A	4.45982e-06	-2.20217e-10	-0.896528
156970529	chr5:156970529:T:A	0.100037	9.03919	0.0824658
156970662	chr5:156970662:G:A	0.0780726	9.68643	-0.812669
156970972	chr5:156970972:A:T	1.42482e-05	-2.20217e-10	0.264993
156971011	chr5:156971011:C:G	3.62446e-06	-2.20217e-10	-1.10393
156971033	chr5:156971033:CAT:C	5.10559e-06	-2.20217e-10	-0.7613
156971076	chr5:156971076:G:A	3.51412e-06	-2.20217e-10	-1.13485
156971242	chr5:156971242:G:A	8.31984e-06	1.08607	-1.35906
156971310	chr5:156971310:C:T	3.75819e-06	-2.20217e-10	-1.0677
156971764	chr5:156971764:C:T	2.94724e-05	0.916636	0.0751813
156972028	chr5:156972028:C:T	0.0813654	9.68372	-0.768649
156972235	chr5:156972235:A:T	2.76614e-06	-2.20217e-10	-1.37418
156972419	chr5:156972419:T:C	2.91739e-06	-2.20217e-10	-1.32095
156972867	chr5:156972867:T:A	1.13674e-05	-2.20217e-10	0.0391104
156972939	chr5:156972939:A:G	0.0275793	8.32601	-0.492826
156973197	chr5:156973197:T:C	4.2786e-06	-2.20217e-10	-0.938011
156973330	chr5:156973330:A:C	3.83465e-06	-2.20217e-10	-1.04756
156973504	chr5:156973504:T:C	2.94046e-06	-2.20217e-10	-1.31307
156973733	chr5:156973733:A:C	0.000924717	3.96973	0.468122
156973797	chr5:156973797:A:G	0.122139	10.1839	-0.862574
156975511	chr5:156975511:G:C	3.51412e-06	-2.20217e-10	-1.13485
156975703	chr5:156975703:G:A	3.17446e-06	-2.20217e-10	-1.2365
156975929	chr5:156975929:T:A	2.778e-06	-2.20217e-10	-1.3699
156975934	chr5:156975934:G:A	1.14189e-05	-2.20217e-10	0.0436368
156976000	chr5:156976000:G:A	4.24584e-06	-2.20217e-10	-0.945697
156976288	chr5:156976288:G:A	4.96605e-06	-2.20217e-10	-0.789012
156976494	chr5:156976494:C:A	7.6596e-06	-0.263434	-0.0922429
156976582	chr5:156976582:T:A	2.53339e-05	1.45188	-0.611378
156976819	chr5:156976819:G:A	1.15236e-05	-2.20217e-10	0.0527593
156976837	chr5:156976837:T:C	9.11417e-07	-1.11589	-1.3685
156977076	chr5:156977076:C:A	1.21788e-05	-2.20217e-10	0.108058
156977360	chr5:156977360:T:C	0.00220621	4.95456	0.352835
156977396	chr5:156977396:G:A	8.46229e-06	-2.20217e-10	-0.256016
156977775	chr5:156977775:G:A	0.0020811	4.93349	0.315523
156977889	chr5:156977889:GC:G	3.97967e-06	-2.20217e-10	-1.01044
156977952	chr5:156977952:C:G	2.71882e-06	-2.20217e-10	-1.39144
156978773	chr5:156978773:T:C	0.00301035	4.66289	0.955282
156978798	chr5:156978798:C:A	2.70559e-06	-2.20217e-10	-1.39632
156978961	chr5:156978961:T:A	1.55294e-05	0.3511	-7.17427e-10
156978997	chr5:156978997:A:T	8.53824e-07	-1.15555	-1.39411
156979349	chr5:156979349:T:A	4.20133e-06	-2.20217e-10	-0.956235
156979434	chr5:156979434:G:T	2.78545e-06	-2.20217e-10	-1.36723
156979455	chr5:156979455:T:C	8.84662e-07	-1.12885	-1.38534
156979482	chr5:156979482:G:A	2.80636e-06	-2.20217e-10	-1.35975
156979507	chr5:156979507:T:C	3.4265e-06	0.234983	-1.39508
156979597	chr5:156979597:G:C	2.47856e-05	1.4613	-0.642676
156979630	chr5:156979630:TC:T	2.72388e-06	-2.20217e-10	-1.38958
156979632	chr5:156979632:G:A	1.20097e-05	1.39716	-1.30308
156979726	chr5:156979726:C:T	2.87597e-06	-1.33525	-7.17427e-10
156980397	chr5:156980397:A:C	6.9465e-06	0.407424	-0.860823
156980917	chr5:156980917:A:T	8.65082e-06	-2.20217e-10	-0.233983
156981288	chr5:156981288:C:T	3.82985e-06	-2.20217e-10	-1.04881
156981447	chr5:156981447:C:T	3.03805e-06	-2.20217e-10	-1.28042
156982536	chr5:156982536:C:T	0.000120355	2.39881	-7.17427e-10
156982612	chr5:156982612:T:G	1.47747e-05	1.68063	-1.37935
156982899	chr5:156982899:AAG:A	9.1909e-06	-2.20217e-10	-0.173422
156983125	chr5:156983125:C:T	1.41192e-05	1.64053	-1.38463
156984044	chr5:156984044:C:A	0.00209916	5.25358	0.00407465
156984130	chr5:156984130:A:T	5.33156e-06	-2.20217e-10	-0.717992
156984196	chr5:156984196:C:A	2.24274e-06	-0.869514	-0.714424
156984670	chr5:156984670:G:A	5.53635e-05	-2.20217e-10	1.62228
156984704	chr5:156984704:G:T	1.37378e-05	-2.20217e-10	0.228513
156984874	chr5:156984874:T:C	0.00216831	5.32467	-0.0346045
156985446	chr5:156985446:C:T	4.13443e-06	-2.20217e-10	-0.972288
156985611	chr5:156985611:G:C	2.30603e-06	-0.827996	-0.728111
156985614	chr5:156985614:G:T	2.18174e-06	-1.61151	-7.17427e-10
156985640	chr5:156985640:T:C	3.02412e-06	-2.20217e-10	-1.28502
156985992	chr5:156985992:G:A	3.25122e-06	-2.20217e-10	-1.2126
156986217	chr5:156986217:C:T	1.4355e-05	0.272462	-7.17427e-10
156986853	chr5:156986853:T:C	3.01819e-06	-2.20217e-10	-1.28698
156987462	chr5:156987462:G:A	1.38713e-05	-2.20217e-10	0.238185
156987464	chr5:156987464:G:A	1.38596e-05	-2.20217e-10	0.23734
156987468	chr5:156987468:G:T	4.81234e-06	-2.20217e-10	-0.820452
156988018	chr5:156988018:C:T	4.40234e-05	2.18599	-0.792908
156988066	chr5:156988066:G:T	6.89457e-06	-2.20217e-10	-0.460902
156988266	chr5:156988266:G:A	5.49784e-06	0.698872	-1.38615
156988411	chr5:156988411:T:C	2.80429e-06	-2.20217e-10	-1.36048
156988602	chr5:156988602:T:A	1.37731e-05	-2.20217e-10	0.231081
156989106	chr5:156989106:G:A	3.00612e-06	-2.20217e-10	-1.29098
156989111	chr5:156989111:C:G	7.48028e-06	-2.20217e-10	-0.379366
156989130	chr5:156989130:C:T	7.50034e-06	-2.20217e-10	-0.376687
156989163	chr5:156989163:C:T	2.64813e-05	2.22313	-1.33833
156989597	chr5:156989597:C:T	8.73548e-07	-1.40812	-1.11871
156989932	chr5:156989932:T:A	2.35541e-06	-0.652185	-0.882735
156990114	chr5:156990114:C:T	8.56941e-07	-1.40726	-1.13876
156990170	chr5:156990170:G:A	6.79877e-06	-0.457217	-0.0176781
156990369	chr5:156990369:T:C	5.34441e-06	-2.20217e-10	-0.715585
156990765	chr5:156990765:T:C	6.0166e-06	-2.20217e-10	-0.597113
156991327	chr5:156991327:G:A	2.70304e-06	-2.20217e-10	-1.39726
156991457	chr5:156991457:G:A	2.46454e-06	-1.48963	-7.17427e-10
156991779	chr5:156991779:A:G	1.95201e-06	-0.480718	-1.24206
156992144	chr5:156992144:C:G	1.8725e-05	-2.20217e-10	0.538224
156992201	chr5:156992201:C:T	2.70393e-06	-2.20217e-10	-1.39693
156992699	chr5:156992699:A:G	2.70678e-06	-2.20217e-10	-1.39588
156992856	chr5:156992856:T:C	3.12996e-06	-2.20217e-10	-1.25062
156993391	chr5:156993391:G:A	2.70857e-06	-2.20217e-10	-1.39521
156993424	chr5:156993424:T:C	1.19206e-05	-2.20217e-10	0.0866344
156993506	chr5:156993506:T:C	2.36825e-05	-2.20217e-10	0.773102
156993692	chr5:156993692:G:A	6.1112e-06	-0.472914	-0.108599
156994016	chr5:156994016:G:A	2.8485e-06	-2.20217e-10	-1.34484
156994065	chr5:156994065:C:T	3.5047e-06	-2.20217e-10	-1.13753
156994111	chr5:156994111:G:A	3.56538e-06	-2.20217e-10	-1.12036
156994121	chr5:156994121:G:A	6.12739e-06	-0.435124	-0.143743
156994239	chr5:156994239:T:C	9.69417e-06	1.27618	-1.39629
156994336	chr5:156994336:C:T	1.20467e-06	-0.817808	-1.38762
156994801	chr5:156994801:A:C	2.97489e-06	-2.20217e-10	-1.30143
156995220	chr5:156995220:G:A	1.1892e-06	-1.11285	-1.1055
156995642	chr5:156995642:C:T	1.25396e-06	-1.06642	-1.09891
156995723	chr5:156995723:C:T	2.7757e-06	-2.20217e-10	-1.37073
156995937	chr5:156995937:A:G	1.2444e-06	-0.798856	-1.37412
156996031	chr5:156996031:T:C	1.03327e-05	-2.20217e-10	-0.0563187
156996136	chr5:156996136:GC:G	2.88284e-06	-2.20217e-10	-1.33286
156996278	chr5:156996278:G:T	2.85387e-06	-2.20217e-10	-1.34296
156996286	chr5:156996286:G:C	2.19068e-06	-1.60742	-7.17427e-10
156996347	chr5:156996347:C:T	7.51406e-06	-2.20217e-10	-0.37486
156996902	chr5:156996902:T:G	6.47165e-06	0.789842	-1.31405
156996906	chr5:156996906:G:A	2.76866e-06	-2.20217e-10	-1.37327
156997238	chr5:156997238:T:C	6.49371e-05	2.68745	-0.905667
156997438	chr5:156997438:A:G	2.71031e-06	-2.20217e-10	-1.39457
156997681	chr5:156997681:A:T	3.47284e-06	-2.20217e-10	-1.14666
156997756	chr5:156997756:A:T	4.39092e-06	0.132455	-1.04455
156997801	chr5:156997801:G:A	5.40612e-06	-2.20217e-10	-0.704104
156998072	chr5:156998072:C:A	2.706e-06	-2.20217e-10	-1.39616
156998292	chr5:156998292:A:C	3.92737e-06	0.135774	-1.15944
156998355	chr5:156998355:T:G	2.7333e-06	-2.20217e-10	-1.38613
156998368	chr5:156998368:C:T	1.49589e-05	0.709577	-0.395903
156998455	chr5:156998455:T:C	4.75014e-06	-2.20217e-10	-0.833462
156998497	chr5:156998497:C:G	2.21162e-06	-1.59791	-7.17427e-10
156998650	chr5:156998650:T:A	0.00106203	5.38276	-0.806457
156998737	chr5:156998737:C:T	9.43534e-06	-2.20217e-10	-0.147174
156998817	chr5:156998817:C:A	6.19043e-06	-2.20217e-10	-0.568631
156999228	chr5:156999228:G:A	3.93049e-06	0.132782	-1.15565
156999652	chr5:156999652:G:A	4.87704e-06	0.218064	-1.02516
156999717	chr5:156999717:T:C	2.97917e-06	-2.20217e-10	-1.29999
156999905	chr5:156999905:G:A	3.5889e-06	-0.14624	-0.96755
156999963	chr5:156999963:G:A	3.28037e-06	0.19081	-1.39449
157000253	chr5:157000253:T:TTATC	5.06185e-06	0.406078	-1.17598
157000386	chr5:157000386:G:A	3.1488e-06	-2.20217e-10	-1.24462
157000403	chr5:157000403:T:C	4.40476e-05	-2.20217e-10	1.39363
157000461	chr5:157000461:A:G	3.78456e-06	-2.20217e-10	-1.06071
157000470	chr5:157000470:T:C	1.78383e-06	-0.491133	-1.32174
157000648	chr5:157000648:G:A	2.94824e-05	1.30066	-0.308503
157000879	chr5:157000879:G:A	3.3021e-06	-2.20217e-10	-1.19708
157001471	chr5:157001471:A:G	1.88777e-05	-2.20217e-10	0.546345
157001721	chr5:157001721:G:A	2.76727e-05	1.2885	-0.359696
157001727	chr5:157001727:T:G	3.24143e-06	-0.340046	-0.875574
157001831	chr5:157001831:G:T	6.2119e-06	0.683585	-1.24875
157002143	chr5:157002143:T:C	3.07666e-06	-0.77565	-0.492143
157002284	chr5:157002284:C:T	3.15362e-06	-2.20217e-10	-1.24309
157002778	chr5:157002778:A:T	3.10794e-06	-2.20217e-10	-1.25768
157003065	chr5:157003065:T:C	5.32861e-06	0.466656	-1.1852
157003139	chr5:157003139:A:G	5.3072e-06	0.4575	-1.18007
157003191	chr5:157003191:C:T	3.82076e-06	-2.20217e-10	-1.05119
157003361	chr5:157003361:C:T	2.738e-06	-2.20217e-10	-1.38441
157003391	chr5:157003391:T:C	3.89233e-06	-2.20217e-10	-1.03263
157003612	chr5:157003612:G:A	3.21903e-06	-2.20217e-10	-1.22255
157003694	chr5:157003694:G:A	2.83571e-05	1.2729	-0.319661
157003882	chr5:157003882:T:C	4.16872e-06	-2.20217e-10	-0.964027
157003905	chr5:157003905:T:C	5.52039e-06	0.490968	-1.17416
157004139	chr5:157004139:G:A	1.62335e-05	-2.20217e-10	0.395442
157004149	chr5:157004149:T:G	1.69594e-06	-0.54351	-1.31989
157004262	chr5:157004262:G:A	3.22668e-06	-0.345419	-0.874763
157004314	chr5:157004314:T:C	2.99539e-06	-0.78209	-0.512472
157004712	chr5:157004712:C:A	2.77468e-06	-2.20217e-10	-1.3711
157004730	chr5:157004730:G:A	5.10164e-06	0.441302	-1.20338
157005007	chr5:157005007:C:T	0.000692403	4.96813	-0.819599
157005204	chr5:157005204:A:G	2.99471e-06	-0.782316	-0.512472
157005425	chr5:157005425:A:G	5.19394e-06	0.436078	-1.18022
157005521	chr5:157005521:A:T	1.61484e-05	-2.20217e-10	0.390182
157005638	chr5:157005638:C:T	2.73568e-06	-2.20217e-10	-1.38526
157006201	chr5:157006201:A:C	2.72084e-06	-2.20217e-10	-1.3907
157006330	chr5:157006330:A:G	3.76492e-06	-0.758715	-0.307194
157006331	chr5:157006331:C:T	1.07445e-06	-1.05642	-1.2634
157006640	chr5:157006640:T:A	0.000672208	4.94014	-0.821212
157006731	chr5:157006731:G:A	8.41324e-06	1.00701	-1.26884
157006822	chr5:157006822:A:G	6.08751e-06	0.684974	-1.27037
157007071	chr5:157007071:C:T	4.20906e-05	-2.20217e-10	1.34819
157007134	chr5:157007134:C:T	5.33107e-06	-2.20217e-10	-0.718084
157007151	chr5:157007151:C:T	0.00063662	4.88606	-0.82152
157007242	chr5:157007242:T:C	1.05551e-06	-1.05733	-1.28028
157008239	chr5:157008239:A:T	2.77271e-06	-0.78062	-0.591191
157008391	chr5:157008391:A:G	2.90155e-06	0.0700141	-1.3964
157008639	chr5:157008639:G:A	3.14346e-06	-2.20217e-10	-1.24631
157008942	chr5:157008942:A:G	4.61363e-05	1.39139	0.0485763
157009022	chr5:157009022:G:A	2.74695e-05	1.27518	-0.353743
157009200	chr5:157009200:C:T	6.08248e-06	0.511304	-1.09753
157009241	chr5:157009241:C:T	5.02272e-06	0.434911	-1.21257
157009347	chr5:157009347:A:T	1.90106e-05	1.2469	-0.693533
157009358	chr5:157009358:C:T	6.57385e-06	-2.20217e-10	-0.508537
157009367	chr5:157009367:G:T	5.52976e-06	-2.20217e-10	-0.681491
157009447	chr5:157009447:T:A	9.29098e-05	3.47981	-1.33982
157009451	chr5:157009451:A:T	3.96377e-06	-2.20217e-10	-1.01444
157009493	chr5:157009493:A:G	0.000428566	2.67792	0.990892
157009668	chr5:157009668:T:A	2.71549e-06	-0.855266	-0.537398
157009716	chr5:157009716:T:A	2.91833e-06	-2.20217e-10	-1.32063
157010091	chr5:157010091:G:A	6.6414e-06	-2.20217e-10	-0.498314
157010136	chr5:157010136:C:T	2.73742e-06	-2.20217e-10	-1.38462
157010494	chr5:157010494:G:A	2.82496e-06	-2.20217e-10	-1.35314
157010593	chr5:157010593:C:T	3.20657e-06	-2.20217e-10	-1.22644
157010829	chr5:157010829:C:T	2.82481e-06	-2.20217e-10	-1.3532
157010938	chr5:157010938:T:C	4.08498e-06	-2.20217e-10	-0.98432
157011379	chr5:157011379:T:C	3.41159e-06	-2.20217e-10	-1.16446
157011602	chr5:157011602:G:T	2.11283e-05	1.25207	-0.593091
157011648	chr5:157011648:AG:A	3.32791e-06	-2.20217e-10	-1.18929
157011656	chr5:157011656:T:C	0.00017696	3.73999	-0.955698
157011856	chr5:157011856:C:T	0.000163486	3.65347	-0.948387
157012073	chr5:157012073:G:A	0.000188554	3.8064	-0.95865
157012417	chr5:157012417:G:C	3.04114e-06	-2.20217e-10	-1.2794
157012489	chr5:157012489:C:T	3.38125e-06	-2.20217e-10	-1.17339
157012528	chr5:157012528:G:T	3.26111e-06	-2.20217e-10	-1.20957
157012636	chr5:157012636:A:G	2.81489e-06	-2.20217e-10	-1.35671
157012648	chr5:157012648:A:G	3.01218e-06	-0.504588	-0.784385
157012861	chr5:157012861:A:G	8.68255e-06	1.12092	-1.35124
157012905	chr5:157012905:T:C	8.86503e-06	1.142	-1.35153
157012916	chr5:157012916:C:T	3.81987e-06	-2.20217e-10	-1.05142
157013012	chr5:157013012:C:T	8.71388e-06	1.13207	-1.35879
157013102	chr5:157013102:T:C	3.01571e-06	-2.20217e-10	-1.2878
157013408	chr5:157013408:A:G	9.74501e-06	-2.20217e-10	-0.114881
157013422	chr5:157013422:A:T	9.86698e-07	-1.3138	-1.09123
157013505	chr5:157013505:TCTCCCTCTCCCC:T	3.05824e-06	-2.20217e-10	-1.2738
157013547	chr5:157013547:ACG:A	0.0438465	8.51044	-0.213626
157013588	chr5:157013588:G:C	6.12424e-06	-2.20217e-10	-0.579382
157013714	chr5:157013714:C:T	3.71244e-06	0.237353	-1.3173
157013735	chr5:157013735:A:G	1.84078e-06	-1.14798	-0.633462
157013755	chr5:157013755:G:A	9.69314e-06	-2.20217e-10	-0.120218
157013788	chr5:157013788:A:G	3.51671e-06	-2.20217e-10	-1.13411
157013824	chr5:157013824:C:T	0.000172058	3.63944	-0.883245
157014072	chr5:157014072:G:A	2.74157e-06	-2.20217e-10	-1.38311
157014177	chr5:157014177:C:T	8.78771e-06	1.14234	-1.36063
157014300	chr5:157014300:T:C	1.07458e-05	1.31243	-1.32955
157014916	chr5:157014916:A:G	1.3006e-05	0.173777	-7.17427e-10
157015079	chr5:157015079:AT:A	8.56815e-06	1.10843	-1.35202
157015218	chr5:157015218:A:G	8.89906e-06	1.08823	-1.29392
157015273	chr5:157015273:A:G	6.06387e-06	-2.20217e-10	-0.589288
157015342	chr5:157015342:A:G	2.79558e-06	-2.20217e-10	-1.3636
157015433	chr5:157015433:C:T	3.19788e-06	-2.20217e-10	-1.22915
157015773	chr5:157015773:T:A	4.21823e-06	0.326921	-1.27914
157015782	chr5:157015782:A:T	2.85052e-06	-2.20217e-10	-1.34414
157015821	chr5:157015821:C:CTT	5.06168e-06	0.606227	-1.37616
157015945	chr5:157015945:G:A	8.2647e-06	1.07499	-1.35463
157015994	chr5:157015994:A:G	7.94571e-06	-2.20217e-10	-0.319004
157016068	chr5:157016068:C:T	2.95591e-06	-2.20217e-10	-1.30783
157016089	chr5:157016089:G:A	4.38668e-06	-2.20217e-10	-0.913063
157016240	chr5:157016240:G:A	1.37951e-05	1.54349	-1.31081
157016335	chr5:157016335:T:G	4.73776e-06	-2.20217e-10	-0.836072
157016492	chr5:157016492:T:C	3.49662e-06	-2.20217e-10	-1.13984
157016701	chr5:157016701:G:A	3.30428e-06	0.195813	-1.39223
157016884	chr5:157016884:A:C	4.41692e-06	0.372033	-1.27823
157016959	chr5:157016959:C:T	2.24215e-06	-0.274067	-1.31014
157017372	chr5:157017372:A:G	5.6825e-06	0.647276	-1.30152
157017750	chr5:157017750:C:T	0.000485549	2.49004	1.3036
157018251	chr5:157018251:C:T	4.03198e-06	-2.20217e-10	-0.997379
157018514	chr5:157018514:C:T	2.67468e-06	-0.846696	-0.561109
157018625	chr5:157018625:C:A	5.98637e-05	2.10968	-0.409243
157018666	chr5:157018666:C:T	5.04992e-06	0.570678	-1.34294
157018675	chr5:157018675:T:C	5.60044e-06	0.629482	-1.29827
157019011	chr5:157019011:T:C	2.71279e-06	-2.20217e-10	-1.39366
157019238	chr5:157019238:T:C	2.20827e-06	-0.951527	-0.647898
157019310	chr5:157019310:A:AG	3.15753e-06	-2.20217e-10	-1.24185
157019393	chr5:157019393:GA:G	1.66056e-05	1.15199	-0.733879
157019934	chr5:157019934:T:C	7.49865e-06	-2.20217e-10	-0.376914
157019992	chr5:157019992:G:A	3.33778e-06	-2.20217e-10	-1.18633
157020008	chr5:157020008:G:A	2.95191e-06	-2.20217e-10	-1.30918
157020207	chr5:157020207:A:T	5.27252e-06	0.573367	-1.30249
157020228	chr5:157020228:CAT:C	3.12354e-06	-2.20217e-10	-1.25267
157020261	chr5:157020261:A:G	3.91555e-06	-2.20217e-10	-1.02668
157020380	chr5:157020380:A:AT	5.2613e-06	0.573176	-1.30443
157020384	chr5:157020384:T:G	5.23819e-06	0.573176	-1.30884
157020739	chr5:157020739:T:C	1.98881e-06	-0.36475	-1.33935
157021321	chr5:157021321:G:A	5.428e-06	-2.20217e-10	-0.700066
157021630	chr5:157021630:T:C	5.13359e-06	-2.20217e-10	-0.755832
157021843	chr5:157021843:G:C	2.86951e-06	-2.20217e-10	-1.33749
157022045	chr5:157022045:T:A	2.82974e-06	-2.20217e-10	-1.35145
157022367	chr5:157022367:G:T	2.78145e-06	-2.20217e-10	-1.36866
157022431	chr5:157022431:G:A	2.75611e-06	-2.20217e-10	-1.37781
157022494	chr5:157022494:G:A	1.53247e-05	1.20767	-0.869839
157022550	chr5:157022550:A:T	4.10715e-06	0.363586	-1.34249
157022674	chr5:157022674:T:A	2.2166e-06	-0.873569	-0.722095
157022737	chr5:157022737:G:A	0.000148353	3.59833	-0.990374
157023095	chr5:157023095:G:A	2.14967e-06	-0.907092	-0.719232
157023120	chr5:157023120:C:T	2.71307e-06	-2.20217e-10	-1.39355
157023353	chr5:157023353:A:T	2.71287e-06	-2.20217e-10	-1.39363
157023640	chr5:157023640:A:G	1.40305e-06	-0.817843	-1.23514
157024187	chr5:157024187:C:T	1.46429e-05	0.29232	-7.17427e-10
157024329	chr5:157024329:C:T	1.33172e-06	-0.770942	-1.33422
157024519	chr5:157024519:C:T	2.76031e-06	-2.20217e-10	-1.37629
157024572	chr5:157024572:A:G	2.96295e-06	-2.20217e-10	-1.30545
157024753	chr5:157024753:T:C	2.704e-06	-2.20217e-10	-1.3969
157025220	chr5:157025220:A:G	6.85435e-06	0.930534	-1.39729
157025484	chr5:157025484:C:T	2.70581e-06	-2.20217e-10	-1.39624
157025491	chr5:157025491:G:A	2.79095e-06	0.0320317	-1.39729
157025733	chr5:157025733:C:T	1.72552e-05	1.09101	-0.634526
157026178	chr5:157026178:T:C	3.74932e-06	-2.20217e-10	-1.07006
157026335	chr5:157026335:A:G	4.86525e-06	-2.20217e-10	-0.809518
157026515	chr5:157026515:G:A	4.99407e-06	-2.20217e-10	-0.783384
157026734	chr5:157026734:C:T	2.88381e-06	-2.20217e-10	-1.33252
157027075	chr5:157027075:T:C	5.07528e-06	-2.20217e-10	-0.767255
157027169	chr5:157027169:CA:C	4.97673e-06	-2.20217e-10	-0.786864
157027993	chr5:157027993:C:A	3.4706e-06	-2.20217e-10	-1.14731
157028069	chr5:157028069:T:G	1.29416e-06	-0.763007	-1.37077
157028092	chr5:157028092:C:T	2.8985e-06	-2.20217e-10	-1.32744
157028101	chr5:157028101:C:T	0.000435712	5.00314	-1.31779
157028271	chr5:157028271:G:A	5.33632e-06	-2.20217e-10	-0.717099
157028444	chr5:157028444:G:A	2.81128e-06	-2.20217e-10	-1.35799
157029698	chr5:157029698:C:T	2.70613e-06	-2.20217e-10	-1.39612
157029851	chr5:157029851:G:T	1.27166e-06	-0.833126	-1.31819
157029891	chr5:157029891:C:G	2.77914e-06	-2.20217e-10	-1.36949
157030341	chr5:157030341:T:A	2.81529e-06	-2.20217e-10	-1.35657
157030561	chr5:157030561:A:G	2.34771e-06	-0.708177	-0.83002
157030846	chr5:157030846:A:T	3.30646e-06	0.201381	-1.39714
157030975	chr5:157030975:T:C	1.44218e-06	-0.732108	-1.29338
157031185	chr5:157031185:G:A	2.14404e-05	1.33614	-0.662498
157031584	chr5:157031584:G:A	4.81287e-06	0.235295	-1.05564
157031649	chr5:157031649:G:A	6.94376e-06	-2.20217e-10	-0.453793
157031766	chr5:157031766:A:G	1.29725e-06	-0.822616	-1.30877
157031855	chr5:157031855:G:A	2.81825e-06	-2.20217e-10	-1.35552
157031933	chr5:157031933:T:C	1.15252e-05	0.0528977	-7.17427e-10
157032106	chr5:157032106:AC:A	2.80776e-06	-2.20217e-10	-1.35925
157032469	chr5:157032469:G:A	2.9881e-06	-2.20217e-10	-1.297
157032570	chr5:157032570:TC:T	8.25574e-05	2.99812	-0.976258
157032678	chr5:157032678:G:A	2.82156e-06	-2.20217e-10	-1.35435
157032802	chr5:157032802:T:G	8.81819e-06	-2.20217e-10	-0.21482
157032845	chr5:157032845:C:T	3.16803e-06	0.153634	-1.39216
157033084	chr5:157033084:T:C	1.75145e-05	1.04834	-0.576946
157033215	chr5:157033215:G:A	3.58516e-06	-2.20217e-10	-1.11483
157033429	chr5:157033429:T:C	2.91164e-06	-2.20217e-10	-1.32292
157034007	chr5:157034007:G:T	2.84293e-06	-2.20217e-10	-1.3468
157034265	chr5:157034265:T:G	0.000135929	3.53499	-1.01449
157034582	chr5:157034582:C:G	3.10341e-06	-0.53203	-0.727104
157034809	chr5:157034809:TA:T	2.5771e-05	1.19801	-0.340394
157034821	chr5:157034821:C:A	2.70313e-06	-2.20217e-10	-1.39722
157034875	chr5:157034875:C:G	5.69188e-06	0.7447	-1.3973
157035022	chr5:157035022:A:G	3.46988e-06	0.0895018	-1.23702
157035281	chr5:157035281:T:G	4.52761e-06	-2.20217e-10	-0.881443
157035510	chr5:157035510:A:G	2.80819e-06	-2.20217e-10	-1.3591
157036052	chr5:157036052:G:A	3.13415e-06	-0.502257	-0.747023
157036145	chr5:157036145:C:T	2.06836e-05	-2.20217e-10	0.637705
157036347	chr5:157036347:C:T	2.7286e-05	1.11274	-0.198002
157036917	chr5:157036917:G:T	5.43415e-06	0.58677	-1.2857
157037201	chr5:157037201:T:G	3.24717e-06	-0.480972	-0.732881
157037231	chr5:157037231:T:C	5.67512e-06	0.741673	-1.39722
157037235	chr5:157037235:G:A	2.70474e-06	-2.20217e-10	-1.39663
157037815	chr5:157037815:A:G	2.86919e-06	-2.20217e-10	-1.33761
157037851	chr5:157037851:T:G	2.28934e-06	-1.56337	-7.17427e-10
157038245	chr5:157038245:T:A	0.00199177	6.44807	-1.24292
157038632	chr5:157038632:C:T	4.55928e-06	-2.20217e-10	-0.874471
157038652	chr5:157038652:T:C	1.23654e-05	0.684112	-0.560845
157038698	chr5:157038698:G:T	2.83097e-06	-2.20217e-10	-1.35102
157039143	chr5:157039143:T:C	0.00012342	3.564	-1.14004
157039168	chr5:157039168:G:T	1.298e-05	0.698674	-0.5269
157039588	chr5:157039588:A:T	2.70336e-06	-2.20217e-10	-1.39714
157039609	chr5:157039609:A:G	7.16305e-06	0.807069	-1.22977
157039629	chr5:157039629:G:A	3.23411e-05	2.47964	-1.39494
157040142	chr5:157040142:C:T	3.52225e-06	-0.46046	-0.672077
157040204	chr5:157040204:AGGAGAATT:A	5.86411e-06	0.77424	-1.39702
157040380	chr5:157040380:T:C	8.78359e-05	3.07877	-0.994932
157040654	chr5:157040654:T:C	6.33077e-06	-2.20217e-10	-0.546214
157040751	chr5:157040751:C:T	4.62628e-05	2.7192	-1.2765
157040839	chr5:157040839:G:A	4.4463e-05	2.67416	-1.27114
157041255	chr5:157041255:T:G	5.64788e-06	0.736933	-1.39729
157041264	chr5:157041264:A:G	5.40954e-05	2.83365	-1.23454
157041318	chr5:157041318:T:C	4.83677e-05	2.74714	-1.25994
157041352	chr5:157041352:T:G	3.63159e-06	-0.397089	-0.704877
157041391	chr5:157041391:G:A	6.25797e-06	0.470056	-1.02784
157041488	chr5:157041488:A:ACT	9.24222e-07	-1.14487	-1.32557
157041528	chr5:157041528:G:A	8.02551e-05	3.00179	-1.00821
157042087	chr5:157042087:AT:A	6.14324e-07	-1.48159	-1.39728
157042093	chr5:157042093:T:G	2.82277e-06	-2.20217e-10	-1.35392
157042137	chr5:157042137:A:G	5.17155e-05	2.8126	-1.25847
157042311	chr5:157042311:G:A	9.12538e-07	-1.6038	-0.879358
157042315	chr5:157042315:G:A	2.52513e-06	-0.116439	-1.34891
157042367	chr5:157042367:G:A	4.12605e-05	2.59129	-1.26302
157042536	chr5:157042536:T:C	2.23069e-06	-1.58932	-7.17427e-10
157042772	chr5:157042772:G:A	6.09108e-05	1.94169	-0.223917
157042797	chr5:157042797:C:T	1.43665e-06	-0.703262	-1.32606
157042889	chr5:157042889:C:T	2.72377e-06	-2.20217e-10	-1.38962
157042890	chr5:157042890:G:A	7.15313e-06	-2.20217e-10	-0.424086
157043765	chr5:157043765:C:A	4.29777e-05	2.6505	-1.28145
157044058	chr5:157044058:A:G	1.26678e-06	-0.927425	-1.22773
157044094	chr5:157044094:G:A	3.64174e-06	-2.20217e-10	-1.09918
157044800	chr5:157044800:A:G	3.63299e-06	0.283886	-1.38547
157044845	chr5:157044845:A:AG	3.69599e-06	-0.400883	-0.683506
157045082	chr5:157045082:T:C	2.27728e-05	-2.20217e-10	0.733932
157045272	chr5:157045272:T:G	2.73114e-06	-2.20217e-10	-1.38692
157045616	chr5:157045616:TA:T	9.531e-06	-0.137086	-7.17427e-10
157045814	chr5:157045814:G:A	1.1451e-05	1.16185	-1.11541
157045919	chr5:157045919:G:A	6.43928e-06	0.496792	-1.02601
157046052	chr5:157046052:G:A	1.34535e-06	-1.26206	-0.832925
157046174	chr5:157046174:A:G	4.51432e-06	-0.271124	-0.613259
157046684	chr5:157046684:C:T	4.09244e-05	-2.20217e-10	1.32009
157046892	chr5:157046892:C:T	1.2891e-05	0.164895	-7.17427e-10
157046893	chr5:157046893:G:A	2.27834e-05	1.6945	-0.960107
157047347	chr5:157047347:T:C	2.17556e-06	-1.61435	-7.17427e-10
157047657	chr5:157047657:T:C	2.70345e-06	-2.20217e-10	-1.39711
157047915	chr5:157047915:G:A	4.03097e-06	-2.20217e-10	-0.99763
157048162	chr5:157048162:A:G	1.33847e-06	-1.25136	-0.848745
157048387	chr5:157048387:T:G	2.34248e-05	1.73033	-0.968166
157048613	chr5:157048613:G:A	2.72064e-06	-2.20217e-10	-1.39077
157048818	chr5:157048818:A:G	6.75005e-06	0.638402	-1.12049
157049318	chr5:157049318:G:A	4.71245e-05	-2.20217e-10	1.46116
157049492	chr5:157049492:G:A	2.76773e-06	-2.20217e-10	-1.37361
157049520	chr5:157049520:C:T	2.79317e-06	-2.20217e-10	-1.36446
157049759	chr5:157049759:G:A	3.41961e-06	0.226254	-1.38836
157049882	chr5:157049882:G:A	2.84226e-06	-1.34704	-7.17427e-10
157050197	chr5:157050197:C:G	5.11332e-06	-0.759788	-7.17427e-10
157050313	chr5:157050313:T:A	4.07833e-05	-2.20217e-10	1.31664
157050389	chr5:157050389:T:G	8.90406e-07	-1.54599	-0.961723
157050529	chr5:157050529:G:A	4.02246e-06	-0.357543	-0.642199
157050621	chr5:157050621:T:A	9.06198e-07	-1.49447	-0.99566
157050714	chr5:157050714:G:A	8.10204e-05	-0.00471139	2.00778
157050820	chr5:157050820:G:A	2.16986e-06	-1.61698	-7.17427e-10
157051012	chr5:157051012:T:A	7.32054e-07	-1.62269	-1.08085
157051389	chr5:157051389:A:G	2.71884e-06	-2.20217e-10	-1.39143
157051541	chr5:157051541:T:TTTCTC	8.86081e-05	-2.20217e-10	2.09259
157051693	chr5:157051693:G:A	2.99283e-06	-0.330226	-0.965192
157052103	chr5:157052103:C:T	2.70906e-06	-2.20217e-10	-1.39504
157052193	chr5:157052193:C:T	1.03799e-06	-1.50329	-0.851061
157052415	chr5:157052415:T:C	5.79632e-06	0.756455	-1.39087
157052453	chr5:157052453:G:A	2.88411e-06	-2.20217e-10	-1.33242
157052498	chr5:157052498:A:G	7.46599e-05	-0.0426973	1.964
157052568	chr5:157052568:C:T	2.86271e-06	-2.20217e-10	-1.33987
157053637	chr5:157053637:A:T	0.0024727	6.50538	-1.08395
157053832	chr5:157053832:T:C	5.74629e-07	-1.58925	-1.35641
157054002	chr5:157054002:G:A	7.35544e-06	0.9959	-1.3921
157054372	chr5:157054372:T:C	8.62432e-05	0.0281417	2.03739
157054705	chr5:157054705:G:A	2.57572e-06	-1.44551	-7.17427e-10
157054774	chr5:157054774:C:T	2.97919e-06	-2.20217e-10	-1.29998
157055430	chr5:157055430:G:A	2.70289e-06	-2.20217e-10	-1.39731
157055448	chr5:157055448:G:T	9.03246e-05	-0.327625	2.4394
157055658	chr5:157055658:G:A	3.77891e-06	-0.456958	-0.605243
157055966	chr5:157055966:A:G	3.1895e-06	-2.20217e-10	-1.23177
157056058	chr5:157056058:T:C	2.86029e-06	-2.20217e-10	-1.34071
157056287	chr5:157056287:A:AT	1.01343e-05	1.29402	-1.36974
157056492	chr5:157056492:G:A	1.99591e-06	-0.640885	-1.05965
157056501	chr5:157056501:TC:T	2.72685e-06	-2.20217e-10	-1.38849
157056622	chr5:157056622:T:C	9.44647e-06	-2.20217e-10	-0.145995
157056670	chr5:157056670:A:G	2.72509e-06	-0.662134	-0.727001
157056982	chr5:157056982:A:G	1.30176e-06	-1.46957	-0.658351
157057207	chr5:157057207:C:T	2.26263e-06	-1.36962	-0.20549
157057272	chr5:157057272:C:T	2.2567e-06	-1.38688	-0.190853
157057469	chr5:157057469:T:C	8.04365e-05	3.14184	-1.146
157057470	chr5:157057470:G:A	4.00819e-06	-2.20217e-10	-1.0033
157057600	chr5:157057600:T:C	2.93643e-06	-2.20217e-10	-1.31444
157057615	chr5:157057615:A:T	2.06832e-06	-1.41675	-0.248146
157057789	chr5:157057789:C:T	3.40293e-06	-2.20217e-10	-1.167
157057981	chr5:157057981:G:A	3.97591e-06	-2.20217e-10	-1.01138
157058071	chr5:157058071:C:A	4.05369e-06	-2.20217e-10	-0.992008
157058175	chr5:157058175:T:C	5.48703e-05	2.7673	-1.15397
157058330	chr5:157058330:A:G	2.81936e-06	-2.20217e-10	-1.35513
157058357	chr5:157058357:A:T	2.83688e-06	-2.20217e-10	-1.34893
157058424	chr5:157058424:G:A	8.34293e-06	-0.270222	-7.17427e-10
157058866	chr5:157058866:T:C	2.97816e-06	-2.20217e-10	-1.30033
157058978	chr5:157058978:C:G	9.64196e-06	-2.20217e-10	-0.125511
157059109	chr5:157059109:G:C	6.22745e-07	-1.51881	-1.34644
157059397	chr5:157059397:C:T	1.549e-05	0.591168	-0.242607
157059448	chr5:157059448:G:T	3.48005e-06	-2.20217e-10	-1.14459
157059580	chr5:157059580:T:C	2.03932e-06	-0.392281	-1.28674
157059875	chr5:157059875:G:A	2.70412e-06	-2.20217e-10	-1.39686
157059908	chr5:157059908:G:A	6.07497e-06	-2.20217e-10	-0.587459
157060224	chr5:157060224:T:C	2.93616e-06	-0.0824305	-1.2321
157060478	chr5:157060478:C:T	3.17278e-06	-2.20217e-10	-1.23703
157060505	chr5:157060505:T:C	8.47861e-07	-1.28136	-1.27531
157060772	chr5:157060772:T:A	7.57826e-06	-2.20217e-10	-0.366352
157060802	chr5:157060802:C:T	2.67956e-06	-1.40598	-7.17427e-10
157060803	chr5:157060803:A:G	3.83571e-06	-0.8953	-0.151981
157060936	chr5:157060936:C:T	1.06419e-05	-0.247444	0.220609
157060951	chr5:157060951:G:A	6.35353e-06	0.491234	-1.03386
157061047	chr5:157061047:G:A	5.60189e-06	-2.20217e-10	-0.668533
157061579	chr5:157061579:T:C	3.35417e-06	-2.20217e-10	-1.18143
157061632	chr5:157061632:G:A	2.05795e-06	-0.437864	-1.23206
157061838	chr5:157061838:T:C	6.9215e-06	-2.20217e-10	-0.457003
157061892	chr5:157061892:T:C	2.33541e-06	-0.532513	-1.01094
157061919	chr5:157061919:A:G	6.19329e-06	-0.56817	-7.17427e-10
157062179	chr5:157062179:GTA:G	3.45928e-06	-2.20217e-10	-1.15058
157062352	chr5:157062352:A:G	3.2778e-06	-2.20217e-10	-1.20446
157062454	chr5:157062454:C:T	3.668e-06	-2.20217e-10	-1.09199
157062544	chr5:157062544:C:T	9.51171e-07	-1.23763	-1.20407
157062985	chr5:157062985:T:G	3.13359e-06	-2.20217e-10	-1.24946
157063577	chr5:157063577:C:T	2.22293e-06	-0.451569	-1.14124
157065102	chr5:157065102:C:T	2.58901e-06	-1.44036	-7.17427e-10
157065246	chr5:157065246:G:A	2.70658e-06	-2.20217e-10	-1.39595
157065427	chr5:157065427:A:G	8.58302e-07	-1.45459	-1.08985
157065547	chr5:157065547:C:T	3.57775e-06	-2.20217e-10	-1.1169
157066517	chr5:157066517:T:A	5.34993e-07	-1.62118	-1.39596
157066720	chr5:157066720:C:T	3.93428e-06	-2.20217e-10	-1.02191
157066729	chr5:157066729:G:A	1.17669e-06	-1.45715	-0.771789
157066814	chr5:157066814:C:T	1.17721e-06	-0.833663	-1.39483
157067010	chr5:157067010:C:T	7.56271e-07	-1.62251	-1.04848
157067476	chr5:157067476:G:A	5.70688e-07	-1.55527	-1.39728
157067509	chr5:157067509:A:T	9.73878e-07	-1.54141	-0.876698
157067590	chr5:157067590:G:A	1.4493e-06	-0.638041	-1.38251
157067794	chr5:157067794:T:C	2.97973e-06	-2.20217e-10	-1.2998
157068052	chr5:157068052:A:T	5.89416e-05	-2.20217e-10	1.68491
157068067	chr5:157068067:T:C	4.95337e-06	-2.20217e-10	-0.791569
157068132	chr5:157068132:G:A	3.01351e-06	-2.20217e-10	-1.28853
157068330	chr5:157068330:G:A	1.51374e-05	0.670648	-0.345116
157068698	chr5:157068698:C:T	1.31302e-06	-0.726765	-1.39254
157068815	chr5:157068815:C:T	6.39583e-06	-2.20217e-10	-0.535991
157070042	chr5:157070042:G:A	6.0157e-06	-2.20217e-10	-0.597264
157070282	chr5:157070282:T:C	2.43674e-05	0.835867	-0.0342588
157070534	chr5:157070534:G:GGTGTACGT	1.18949e-06	-1.06598	-1.15213
157070897	chr5:157070897:C:T	3.61711e-06	-2.20217e-10	-1.10596
157070980	chr5:157070980:G:C	6.72723e-06	-2.20217e-10	-0.485473
157071266	chr5:157071266:G:A	6.50932e-06	-2.20217e-10	-0.518401
157071730	chr5:157071730:A:C	2.70291e-06	-2.20217e-10	-1.39731
157072043	chr5:157072043:C:T	1.51907e-06	-1.15818	-0.815357
157072055	chr5:157072055:A:G	1.7153e-05	-2.20217e-10	0.450537
157072435	chr5:157072435:G:A	1.04408e-06	-1.45267	-0.895834
157072473	chr5:157072473:T:A	1.36872e-06	-0.729807	-1.34795
157072970	chr5:157072970:A:G	1.47277e-05	0.867468	-0.569373
157073615	chr5:157073615:G:A	1.84852e-06	-1.15909	-0.618158
157073618	chr5:157073618:A:G	1.07143e-06	-1.55549	-0.767149
157073785	chr5:157073785:A:G	1.12618e-06	-1.151	-1.12181
157073920	chr5:157073920:A:T	8.58599e-07	-1.23567	-1.30842
157074194	chr5:157074194:AT:A	1.53593e-05	0.893806	-0.553721
157074334	chr5:157074334:G:A	1.45813e-05	-2.20217e-10	0.288101
157074630	chr5:157074630:A:G	8.37299e-07	-1.25139	-1.31782
157074826	chr5:157074826:C:CA	3.79384e-06	-2.20217e-10	-1.05826
157074840	chr5:157074840:C:T	3.47226e-06	-2.20217e-10	-1.14683
157074920	chr5:157074920:T:A	1.85179e-05	1.03109	-0.503989
157075049	chr5:157075049:A:C	2.81944e-06	-2.20217e-10	-1.3551
157075458	chr5:157075458:A:G	1.69795e-05	0.91899	-0.478621
157075510	chr5:157075510:C:T	1.46186e-06	-0.673714	-1.33821
157075867	chr5:157075867:G:A	1.27741e-06	-1.18577	-0.961031
157076145	chr5:157076145:C:T	2.23633e-06	-1.5868	-7.17427e-10
157076271	chr5:157076271:G:C	2.74023e-06	-2.20217e-10	-1.38359
157076510	chr5:157076510:A:T	4.93996e-06	-0.794279	-7.17427e-10
157076587	chr5:157076587:T:C	2.93521e-06	-2.20217e-10	-1.31486
157076756	chr5:157076756:T:C	1.11489e-06	-1.36578	-0.917101
157076774	chr5:157076774:C:T	9.96864e-07	-1.2325	-1.16228
157077542	chr5:157077542:G:T	1.78445e-06	-0.581666	-1.23086
157077995	chr5:157077995:C:T	9.35002e-07	-1.08994	-1.3689
157078222	chr5:157078222:A:G	2.31447e-05	1.46701	-0.716879
157078470	chr5:157078470:C:A	2.70341e-06	-2.20217e-10	-1.39712
157079030	chr5:157079030:T:C	8.05016e-06	-2.20217e-10	-0.305945
157079195	chr5:157079195:G:A	2.30834e-06	-1.02299	-0.532122
157079431	chr5:157079431:C:T	0.000156749	-0.0341957	2.6972
157079632	chr5:157079632:A:G	2.93457e-06	-2.20217e-10	-1.31507
157079694	chr5:157079694:T:C	9.17801e-06	0.184724	-0.359549
157080416	chr5:157080416:T:C	1.91819e-05	-0.756583	1.31891
157080445	chr5:157080445:G:A	2.87196e-06	-2.20217e-10	-1.33664
157080903	chr5:157080903:G:A	3.01393e-06	-2.20217e-10	-1.28839
157081722	chr5:157081722:G:A	5.51969e-07	-1.61838	-1.36752
157081755	chr5:157081755:A:G	5.67346e-07	-1.61627	-1.34215
157081909	chr5:157081909:G:A	4.79386e-06	-2.20217e-10	-0.824301
157082357	chr5:157082357:C:T	2.76251e-06	-2.20217e-10	-1.3755
157082492	chr5:157082492:T:C	2.99082e-06	-2.20217e-10	-1.29609
157082527	chr5:157082527:C:T	3.08143e-05	-0.693719	1.73006
157082672	chr5:157082672:G:A	5.63969e-07	-1.60908	-1.35531
157083748	chr5:157083748:T:C	5.49158e-07	-1.61938	-1.37163
157085342	chr5:157085342:G:A	8.96133e-06	-2.20217e-10	-0.198717
157085541	chr5:157085541:A:G	2.82889e-06	-2.20217e-10	-1.35175
157085926	chr5:157085926:C:T	2.92817e-06	-2.20217e-10	-1.31726
157086271	chr5:157086271:C:T	4.88783e-06	-1.03333	0.228446
157086292	chr5:157086292:T:C	5.58139e-07	-1.62285	-1.35193
157086333	chr5:157086333:G:A	2.08784e-06	-1.05464	-0.600872
157086556	chr5:157086556:G:A	5.59181e-07	-1.62286	-1.35006
157086597	chr5:157086597:G:A	5.58037e-07	-1.62286	-1.3521
157087007	chr5:157087007:T:C	4.10541e-06	-2.20217e-10	-0.979331
157087039	chr5:157087039:G:C	5.58132e-07	-1.62287	-1.35193
157087178	chr5:157087178:G:A	3.1188e-06	-1.25419	-7.17427e-10
157087314	chr5:157087314:C:T	2.8307e-06	-2.20217e-10	-1.35111
157087385	chr5:157087385:A:G	2.06871e-06	-1.46848	-0.196234
157087442	chr5:157087442:TA:T	2.21367e-06	-0.992246	-0.604736
157087601	chr5:157087601:C:A	0.000144533	0.0236422	2.55823
157087615	chr5:157087615:C:T	5.57743e-07	-1.62292	-1.35257
157087741	chr5:157087741:T:C	5.61194e-07	-1.62191	-1.34741
157087787	chr5:157087787:C:A	2.22229e-06	-1.4992	-0.093903
157087805	chr5:157087805:A:G	5.46217e-07	-1.6189	-1.37747
157087852	chr5:157087852:G:A	5.56545e-07	-1.62211	-1.35553
157087924	chr5:157087924:T:G	5.3407e-07	-1.62156	-1.39731
157088009	chr5:157088009:A:G	5.65605e-07	-1.62276	-1.33874
157088075	chr5:157088075:A:G	2.86816e-06	-2.20217e-10	-1.33796
157088109	chr5:157088109:C:T	5.63539e-07	-1.6225	-1.34266
157088214	chr5:157088214:A:G	5.58483e-07	-1.62287	-1.3513
157088527	chr5:157088527:C:A	2.75565e-06	-2.20217e-10	-1.37798
157088610	chr5:157088610:G:T	5.54702e-07	-1.62286	-1.3581
157088646	chr5:157088646:G:A	5.58178e-07	-1.62278	-1.35193
157089149	chr5:157089149:G:A	4.52702e-05	-0.0144018	1.43541
157089265	chr5:157089265:C:T	5.86337e-07	-1.62046	-1.30504
157089668	chr5:157089668:C:T	3.34616e-06	-2.20217e-10	-1.18382
157089702	chr5:157089702:A:C	4.26271e-06	-0.941731	-7.17427e-10
157089740	chr5:157089740:T:C	5.87967e-07	-1.61863	-1.30409
157089925	chr5:157089925:G:A	3.78881e-06	-2.20217e-10	-1.05958
157090102	chr5:157090102:A:C	2.72591e-06	-2.20217e-10	-1.38883
157090675	chr5:157090675:G:T	3.74369e-06	-2.20217e-10	-1.07156
157090951	chr5:157090951:T:C	7.08823e-07	-1.59128	-1.1445
157091077	chr5:157091077:T:C	3.11962e-06	-0.125669	-1.12826
157091314	chr5:157091314:A:G	3.68766e-06	-2.20217e-10	-1.08664
157091549	chr5:157091549:A:G	1.12114e-06	-1.41021	-0.867087
157091657	chr5:157091657:C:T	0.000153363	0.0863145	2.55486
157091701	chr5:157091701:G:C	2.30162e-06	-1.55802	-7.17427e-10
157092000	chr5:157092000:T:C	4.31643e-05	0.829577	0.5438
157092086	chr5:157092086:C:T	9.96956e-06	-0.840625	0.748525
157092154	chr5:157092154:A:G	3.60583e-06	-2.20217e-10	-1.10908
157092549	chr5:157092549:T:C	7.92748e-06	-0.582165	0.260864
157092674	chr5:157092674:A:G	1.48044e-05	-0.763158	1.06644
157092675	chr5:157092675:G:A	1.83142e-05	-0.719307	1.23535
157093225	chr5:157093225:C:T	2.97143e-06	-2.20217e-10	-1.30259
157093589	chr5:157093589:T:C	2.9808e-06	-2.20217e-10	-1.29945
157093702	chr5:157093702:A:T	8.78612e-07	-1.62049	-0.900561
157093790	chr5:157093790:T:G	3.55777e-06	-2.20217e-10	-1.1225
157093802	chr5:157093802:A:G	5.73957e-06	-1.02935	0.385099
157093937	chr5:157093937:A:C	0.000163522	0.137492	2.56782
157093946	chr5:157093946:G:A	1.22387e-06	-1.30722	-0.882405
157094282	chr5:157094282:T:C	8.31626e-07	-1.40505	-1.17096
157094655	chr5:157094655:T:C	2.22246e-06	-1.59302	-7.17427e-10
157095577	chr5:157095577:T:C	1.0776e-06	-0.941828	-1.37508
157095933	chr5:157095933:C:T	7.8917e-06	0.622788	-0.948613
157095947	chr5:157095947:C:T	2.81428e-06	-2.20217e-10	-1.35693
157096393	chr5:157096393:G:A	3.88129e-05	0.244172	1.02295
157096736	chr5:157096736:C:T	3.54108e-06	-1.61352	0.486318
157096839	chr5:157096839:C:T	7.27276e-06	0.559589	-0.96709
157096965	chr5:157096965:T:C	9.32657e-06	-0.158768	-7.17427e-10
157097528	chr5:157097528:G:A	4.29133e-06	-2.20217e-10	-0.935039
157097988	chr5:157097988:C:T	5.14262e-06	-0.887044	0.132971
157098036	chr5:157098036:C:T	9.2408e-06	-0.168007	-7.17427e-10
157098180	chr5:157098180:G:A	2.75461e-06	-2.20217e-10	-1.37836
157098673	chr5:157098673:G:A	2.93464e-06	-2.20217e-10	-1.31505
157098680	chr5:157098680:A:AT	7.23407e-06	-0.412834	-7.17427e-10
157098868	chr5:157098868:A:G	4.05941e-06	-2.20217e-10	-0.990597
157099320	chr5:157099320:A:G	5.63719e-05	-1.61611	3.25645
157099655	chr5:157099655:A:G	1.01673e-05	-1.61577	1.54331
157099997	chr5:157099997:A:G	2.75542e-06	-2.20217e-10	-1.37807
157100241	chr5:157100241:G:A	5.69345e-07	-1.55849	-1.39642
157100380	chr5:157100380:C:T	1.85044e-05	-0.762663	1.28904
157100463	chr5:157100463:A:G	4.15243e-06	-2.20217e-10	-0.967943
157100977	chr5:157100977:T:C	2.92678e-06	-2.20217e-10	-1.31773
157101678	chr5:157101678:C:T	3.47614e-06	-2.20217e-10	-1.14571
157102005	chr5:157102005:G:A	2.70678e-06	-2.20217e-10	-1.39588
157102032	chr5:157102032:G:A	3.25876e-06	-2.20217e-10	-1.21029
157102180	chr5:157102180:A:G	3.01662e-06	-0.919614	-0.367884
157102636	chr5:157102636:A:G	4.23556e-06	-1.06116	0.113037
157102803	chr5:157102803:C:T	9.34539e-07	-1.32438	-1.13496
157102841	chr5:157102841:A:G	3.6962e-06	-1.00377	-0.0805615
157103148	chr5:157103148:G:A	3.41034e-06	-2.20217e-10	-1.16482
157103230	chr5:157103230:G:A	6.44353e-06	-2.20217e-10	-0.528559
157103359	chr5:157103359:A:C	2.23955e-06	-1.58536	-7.17427e-10
157103574	chr5:157103574:A:G	0.000150792	0.412532	2.21174
157103835	chr5:157103835:C:A	1.07388e-06	-1.36424	-0.956115
157104103	chr5:157104103:C:A	3.98998e-06	-2.20217e-10	-1.00785
157104235	chr5:157104235:C:T	1.51813e-05	-2.20217e-10	0.328425
157104243	chr5:157104243:G:C	3.80361e-06	-0.829388	-0.226297
157104268	chr5:157104268:G:A	3.82167e-06	-0.825498	-0.225451
157104305	chr5:157104305:C:T	3.77192e-06	-0.81908	-0.244972
157104319	chr5:157104319:A:G	1.1913e-05	-0.858332	0.944325
157104725	chr5:157104725:C:A	3.58446e-06	-0.837086	-0.277943
157104854	chr5:157104854:A:G	3.75577e-06	-0.856802	-0.211541
157105025	chr5:157105025:T:C	3.00913e-06	-2.20217e-10	-1.28998
157105225	chr5:157105225:T:C	3.70806e-06	-0.853568	-0.22756
157105355	chr5:157105355:C:A	3.85014e-06	-0.834511	-0.209016
157105569	chr5:157105569:G:A	1.05565e-06	-0.941271	-1.39621
157105917	chr5:157105917:A:G	3.93789e-06	-0.904236	-0.116755
157105941	chr5:157105941:A:G	1.48327e-05	-0.828176	1.13337
157106135	chr5:157106135:T:TC	1.84961e-06	-0.888304	-0.888357
157106163	chr5:157106163:C:T	4.38699e-06	-0.858109	-0.054884
157106208	chr5:157106208:A:G	3.66485e-06	-0.893501	-0.199349
157106242	chr5:157106242:T:G	3.1665e-06	-1.23901	-7.17427e-10
157106562	chr5:157106562:A:C	3.22407e-06	-2.20217e-10	-1.22099
157107148	chr5:157107148:G:A	7.03396e-06	-2.20217e-10	-0.440886
157107151	chr5:157107151:AAC:A	0.00017552	0.325736	2.45038
157107782	chr5:157107782:C:T	6.06514e-06	-2.20217e-10	-0.589079
157107941	chr5:157107941:ATCT:A	2.83208e-06	-2.20217e-10	-1.35062
157107974	chr5:157107974:G:A	3.01594e-06	-2.20217e-10	-1.28772
157108105	chr5:157108105:T:A	2.80409e-06	-2.20217e-10	-1.36056
157108401	chr5:157108401:T:C	2.8033e-06	-2.20217e-10	-1.36084
157108806	chr5:157108806:T:C	1.04878e-05	-2.20217e-10	-0.0414264
157109637	chr5:157109637:G:A	2.72966e-06	-2.20217e-10	-1.38746
157109670	chr5:157109670:A:C	5.57382e-06	-2.20217e-10	-0.673556
157109865	chr5:157109865:A:G	1.07925e-06	-0.96601	-1.34936
157109944	chr5:157109944:C:T	2.87e-06	-2.20217e-10	-1.33732
157110362	chr5:157110362:C:T	3.4391e-06	-1.41909	0.262661
157110679	chr5:157110679:T:A	2.97913e-06	-2.20217e-10	-1.30001
157110749	chr5:157110749:A:C	1.99601e-05	-0.862564	1.46466
157110905	chr5:157110905:C:T	1.16437e-06	-1.28846	-0.950996
157111898	chr5:157111898:C:A	4.70095e-06	-2.20217e-10	-0.843872
157112260	chr5:157112260:G:A	1.99315e-05	-1.00412	1.60479
157112263	chr5:157112263:G:A	9.10301e-06	-2.20217e-10	-0.183032
157112294	chr5:157112294:TTTTAA:T	8.46822e-07	-1.60333	-0.954568
157112357	chr5:157112357:G:A	6.97165e-07	-1.58024	-1.17213
157112571	chr5:157112571:G:A	2.93571e-06	-2.20217e-10	-1.31469
157112720	chr5:157112720:T:C	2.71712e-06	-2.20217e-10	-1.39206
157112755	chr5:157112755:C:T	8.67771e-07	-1.60228	-0.931185
157112793	chr5:157112793:G:A	4.28057e-06	-2.20217e-10	-0.937551
157112874	chr5:157112874:A:G	3.43732e-06	-2.20217e-10	-1.15694
157112909	chr5:157112909:AC:A	2.90566e-06	-1.32498	-7.17427e-10
157112976	chr5:157112976:T:C	6.24787e-05	0.561357	1.18183
157113038	chr5:157113038:C:T	2.83776e-06	-2.20217e-10	-1.34862
157113328	chr5:157113328:G:T	3.4155e-06	-2.20217e-10	-1.16331
157113338	chr5:157113338:T:A	3.44801e-06	-1.53139	0.377548
157113393	chr5:157113393:A:G	2.71221e-06	-2.20217e-10	-1.39387
157113523	chr5:157113523:T:G	2.70592e-06	-2.20217e-10	-1.3962
157113541	chr5:157113541:G:C	7.94528e-07	-1.58069	-1.04095
157113585	chr5:157113585:C:T	2.89304e-06	-2.20217e-10	-1.32933
157113614	chr5:157113614:G:A	1.16023e-06	-1.60864	-0.634377
157113617	chr5:157113617:A:G	2.71719e-06	-2.20217e-10	-1.39204
157113712	chr5:157113712:C:T	1.10029e-06	-1.35911	-0.936948
157113715	chr5:157113715:G:A	3.51054e-06	-2.20217e-10	-1.13587
157114349	chr5:157114349:T:C	4.81959e-06	-2.20217e-10	-0.818947
157114365	chr5:157114365:C:T	1.11166e-06	-0.931514	-1.35427
157114440	chr5:157114440:C:T	1.43377e-05	-0.814307	1.08556
157114512	chr5:157114512:TA:T	1.15593e-06	-1.6112	-0.635532
157114586	chr5:157114586:C:G	4.18215e-06	-2.20217e-10	-0.960811
157114922	chr5:157114922:T:C	1.06844e-06	-1.6009	-0.724535
157115041	chr5:157115041:T:C	5.51399e-06	-2.20217e-10	-0.684347
157115171	chr5:157115171:T:C	6.62759e-06	-0.686401	0.186007
157115485	chr5:157115485:C:A	1.12348e-06	-1.61064	-0.664561
157115747	chr5:157115747:T:C	5.77011e-05	0.577039	1.0866
157115903	chr5:157115903:A:G	3.04634e-06	-2.20217e-10	-1.2777
157116103	chr5:157116103:T:G	8.84953e-07	-1.13398	-1.37988
157116385	chr5:157116385:C:A	2.24361e-05	-0.92931	1.64835
157116500	chr5:157116500:T:A	5.49837e-05	0.502905	1.11249
157116502	chr5:157116502:AGCTATGTGAG:A	5.67292e-05	0.562414	1.08424
157116595	chr5:157116595:G:A	3.11817e-06	-2.20217e-10	-1.25439
157116886	chr5:157116886:T:A	1.39122e-06	-1.59942	-0.462035
157116959	chr5:157116959:T:A	4.16866e-06	-2.20217e-10	-0.964041
157117166	chr5:157117166:C:T	4.22028e-06	-2.20217e-10	-0.951734
157117426	chr5:157117426:T:C	1.98341e-05	-0.824281	1.42005
157117595	chr5:157117595:C:T	4.17272e-06	-2.20217e-10	-0.963068
157117605	chr5:157117605:G:T	6.20489e-06	-2.20217e-10	-0.566299
157117685	chr5:157117685:T:C	5.68798e-05	0.593068	1.05624
157117802	chr5:157117802:G:A	3.84594e-06	-2.20217e-10	-1.04462
157117897	chr5:157117897:T:C	4.12327e-06	-0.674042	-0.300947
157118249	chr5:157118249:A:G	4.76749e-06	-2.20217e-10	-0.829816
157118601	chr5:157118601:A:G	2.63617e-06	-1.00085	-0.421457
157118883	chr5:157118883:C:T	4.77164e-06	-2.20217e-10	-0.828946
157119104	chr5:157119104:G:T	5.40116e-05	0.565224	1.03234
157119128	chr5:157119128:T:C	5.06221e-05	0.500414	1.03234
157119145	chr5:157119145:A:T	3.68783e-06	-2.20217e-10	-1.0866
157119184	chr5:157119184:A:T	1.208e-05	-1.62063	1.72054
157119231	chr5:157119231:CTG:C	3.80868e-06	-2.20217e-10	-1.05435
157119431	chr5:157119431:A:G	1.18059e-05	-1.61592	1.69288
157119453	chr5:157119453:C:T	3.94431e-06	-0.796251	-0.22311
157119617	chr5:157119617:C:G	2.36461e-05	-1.00976	1.78132
157119644	chr5:157119644:G:A	3.24619e-06	-2.20217e-10	-1.21415
157119979	chr5:157119979:G:A	8.73406e-05	-0.370056	2.44823
157120020	chr5:157120020:A:G	9.71216e-05	-0.839855	3.02418
157120786	chr5:157120786:G:A	1.61962e-05	-1.09601	1.48914
157120918	chr5:157120918:T:C	1.38211e-06	-1.60787	-0.460153
157121715	chr5:157121715:A:G	4.37645e-06	-2.20217e-10	-0.915399
157122008	chr5:157122008:G:A	3.42712e-06	-2.20217e-10	-1.15992
157122310	chr5:157122310:C:T	5.83259e-07	-1.55627	-1.37449
157122692	chr5:157122692:G:A	3.55201e-06	-1.62287	0.498744
157124079	chr5:157124079:T:A	1.36816e-05	-0.980253	1.20467
157124219	chr5:157124219:A:G	1.73586e-05	-0.823657	1.28611
157124323	chr5:157124323:A:G	7.98976e-05	-2.20217e-10	1.98911
157124377	chr5:157124377:C:G	2.76186e-06	-2.20217e-10	-1.37573
157124638	chr5:157124638:T:A	8.25227e-06	0.695002	-0.97615
157124663	chr5:157124663:C:A	3.04731e-05	-0.919648	1.94486
157124769	chr5:157124769:TG:T	1.34679e-06	-1.60163	-0.49229
157124860	chr5:157124860:C:A	1.43951e-05	-0.958344	1.23359
157125387	chr5:157125387:A:C	3.48119e-06	-2.20217e-10	-1.14426
157125767	chr5:157125767:C:T	4.36241e-06	-2.20217e-10	-0.918612
157126184	chr5:157126184:G:C	2.75549e-06	-2.20217e-10	-1.37804
157126204	chr5:157126204:A:G	9.55745e-06	-1.18566	1.05134
157126348	chr5:157126348:C:T	3.48238e-06	-2.20217e-10	-1.14392
157126952	chr5:157126952:A:C	9.28801e-07	-1.12337	-1.34212
157127031	chr5:157127031:A:T	4.59494e-06	-2.20217e-10	-0.866681
157127121	chr5:157127121:A:G	7.77554e-07	-1.24943	-1.39381
157127424	chr5:157127424:G:T	2.70856e-06	-2.20217e-10	-1.39522
157127462	chr5:157127462:T:C	1.28758e-06	-1.19255	-0.946327
157127653	chr5:157127653:G:A	1.20142e-06	-1.28418	-0.92395
157127738	chr5:157127738:C:T	6.17796e-07	-1.48683	-1.3864
157128639	chr5:157128639:G:A	3.0012e-06	-2.20217e-10	-1.29262
157128675	chr5:157128675:G:A	2.626e-06	-1.42618	-7.17427e-10
157128709	chr5:157128709:C:T	1.39073e-06	-1.08721	-0.974599
157129588	chr5:157129588:C:T	1.21918e-05	0.109126	-7.17427e-10
157129663	chr5:157129663:C:T	7.60708e-06	-0.982037	0.61948
157129835	chr5:157129835:T:G	7.65619e-06	-0.91444	0.558318
157129952	chr5:157129952:A:G	5.77978e-07	-1.55151	-1.38834
157130230	chr5:157130230:GGATT:G	1.0128e-06	-1.14033	-1.23858
157130574	chr5:157130574:A:G	3.53756e-06	-2.20217e-10	-1.1282
157130600	chr5:157130600:T:C	5.65333e-07	-1.57056	-1.39141
157130638	chr5:157130638:T:A	5.62967e-07	-1.57383	-1.39234
157130675	chr5:157130675:C:T	1.04491e-06	-1.59718	-0.750524
157130688	chr5:157130688:A:AT	1.21131e-06	-1.61884	-0.581098
157130716	chr5:157130716:T:C	4.19658e-06	-2.20217e-10	-0.957366
157131310	chr5:157131310:A:T	4.40209e-06	-2.20217e-10	-0.909557
157131563	chr5:157131563:A:G	1.24639e-06	-1.62002	-0.551362
157131729	chr5:157131729:G:A	1.26294e-06	-1.61681	-0.54138
157131794	chr5:157131794:A:C	2.73357e-06	-2.20217e-10	-1.38603
157131810	chr5:157131810:T:C	6.80514e-06	-0.473959	-7.17427e-10
157132067	chr5:157132067:A:G	4.17369e-06	-2.20217e-10	-0.962837
157132110	chr5:157132110:A:AG	3.37308e-06	-2.20217e-10	-1.17581
157132570	chr5:157132570:CTAAA:C	3.23382e-06	-2.20217e-10	-1.21797
157132734	chr5:157132734:C:A	5.12461e-06	-2.20217e-10	-0.757581
157133418	chr5:157133418:C:T	2.84321e-06	-2.20217e-10	-1.3467
157133419	chr5:157133419:A:G	8.60038e-07	-1.14947	-1.39295
157133570	chr5:157133570:T:C	2.9753e-06	-1.30129	-7.17427e-10
157133742	chr5:157133742:C:T	3.36339e-06	-2.20217e-10	-1.17869
157134110	chr5:157134110:A:G	9.11783e-07	-1.6113	-0.872692
157134279	chr5:157134279:A:G	6.75696e-07	-1.53434	-1.24931
157134340	chr5:157134340:T:C	5.79071e-07	-1.55005	-1.38792
157134356	chr5:157134356:C:A	8.73066e-07	-1.13547	-1.39191
157134378	chr5:157134378:C:T	9.29582e-07	-1.6115	-0.853154
157134461	chr5:157134461:G:A	8.58934e-05	-2.20217e-10	2.06147
157134676	chr5:157134676:A:G	5.54503e-07	-1.61104	-1.37028
157134684	chr5:157134684:C:T	2.70492e-06	-2.20217e-10	-1.39656
157134737	chr5:157134737:G:A	5.47591e-07	-1.61978	-1.37409
157134859	chr5:157134859:TTA:T	3.86371e-06	-0.886303	-0.153706
157134982	chr5:157134982:C:T	4.91107e-06	-2.20217e-10	-0.800144
157134983	chr5:157134983:G:A	5.38533e-07	-1.61359	-1.39696
157135661	chr5:157135661:C:T	9.42961e-07	-1.11972	-1.33065
157135780	chr5:157135780:GAT:G	2.80055e-06	-2.20217e-10	-1.36182
157136190	chr5:157136190:G:A	9.35738e-07	-1.61063	-0.847422
157136883	chr5:157136883:C:T	9.17379e-07	-1.61529	-0.862577
157136898	chr5:157136898:G:A	3.34593e-06	-0.971843	-0.212048
157136968	chr5:157136968:G:C	3.33493e-06	-2.20217e-10	-1.18718
157137048	chr5:157137048:AGTGCAATG:A	5.42369e-07	-1.60645	-1.397
157137124	chr5:157137124:G:A	9.41145e-07	-1.61451	-0.837788
157137264	chr5:157137264:T:C	3.3642e-06	-2.20217e-10	-1.17845
157137288	chr5:157137288:C:T	2.83912e-06	-2.20217e-10	-1.34814
157137409	chr5:157137409:G:A	2.7824e-06	-1.36832	-7.17427e-10
157137434	chr5:157137434:T:C	3.3122e-06	-2.20217e-10	-1.19402
157137445	chr5:157137445:C:T	8.94029e-07	-1.11125	-1.3924
157137618	chr5:157137618:T:G	9.36052e-07	-1.60457	-0.853154
157137812	chr5:157137812:C:A	5.51917e-07	-1.59415	-1.39184
157137871	chr5:157137871:G:A	1.10264e-06	-1.58661	-0.707318
157137879	chr5:157137879:CAT:C	2.83798e-06	-2.20217e-10	-1.34855
157138050	chr5:157138050:A:G	3.39006e-06	-2.20217e-10	-1.17079
157138092	chr5:157138092:AT:A	5.53106e-07	-1.59257	-1.39128
157138361	chr5:157138361:G:T	7.75746e-07	-1.57186	-1.07371
157138828	chr5:157138828:C:T	3.03526e-06	-2.20217e-10	-1.28134
157138964	chr5:157138964:G:A	3.91265e-06	-2.20217e-10	-1.02742
157139465	chr5:157139465:A:G	3.90932e-06	-1.02827	-7.17427e-10
157139795	chr5:157139795:C:T	9.18267e-07	-1.09495	-1.38195
157139875	chr5:157139875:C:G	3.97501e-06	-2.20217e-10	-1.01161
157140047	chr5:157140047:T:C	3.02009e-06	-2.20217e-10	-1.28635
157140304	chr5:157140304:A:G	9.87829e-07	-1.60399	-0.799893
157140374	chr5:157140374:C:A	4.54163e-06	-2.20217e-10	-0.87835
157140411	chr5:157140411:C:T	4.90889e-06	-2.20217e-10	-0.800587
157140494	chr5:157140494:C:G	5.49703e-07	-1.60289	-1.38712
157140501	chr5:157140501:ACATCGGG:A	5.38272e-07	-1.61439	-1.39664
157140827	chr5:157140827:C:T	9.17758e-07	-1.14419	-1.33327
157141499	chr5:157141499:G:A	1.15217e-06	-1.02082	-1.22916
157141736	chr5:157141736:C:T	5.42148e-06	-2.20217e-10	-0.701268
157142028	chr5:157142028:G:A	3.91284e-06	-2.20217e-10	-1.02737
157142642	chr5:157142642:G:A	3.32547e-06	-2.20217e-10	-1.19003
157142946	chr5:157142946:T:A	3.0148e-06	-2.20217e-10	-1.2881
157142991	chr5:157142991:G:A	3.0148e-06	-2.20217e-10	-1.2881
157143059	chr5:157143059:T:G	2.72409e-06	-2.20217e-10	-1.3895
157143384	chr5:157143384:T:G	3.31748e-06	-2.20217e-10	-1.19243
157144162	chr5:157144162:A:G	4.83785e-06	-0.509178	-0.305988
157144382	chr5:157144382:T:C	3.09366e-06	-2.20217e-10	-1.26228
157144387	chr5:157144387:C:G	2.72935e-06	-2.20217e-10	-1.38757
157144768	chr5:157144768:C:T	5.77815e-06	-2.20217e-10	-0.637553
157144980	chr5:157144980:A:T	5.62662e-07	-1.6226	-1.34412
157145189	chr5:157145189:A:C	3.47203e-06	-2.20217e-10	-1.1469
157145270	chr5:157145270:C:T	2.85179e-06	-2.20217e-10	-1.34369
157145323	chr5:157145323:G:T	5.70188e-07	-1.56014	-1.39329
157145424	chr5:157145424:A:G	2.85323e-06	-2.20217e-10	-1.34318
157145562	chr5:157145562:G:A	6.07304e-06	-2.20217e-10	-0.587776
157145733	chr5:157145733:G:T	3.37291e-06	-2.20217e-10	-1.17586
157146011	chr5:157146011:C:T	2.75029e-06	-2.20217e-10	-1.37993
157146311	chr5:157146311:A:G	2.8437e-06	-2.20217e-10	-1.34653
157146464	chr5:157146464:T:A	7.36467e-07	-1.593	-1.10452
157146535	chr5:157146535:T:C	2.72435e-06	-2.20217e-10	-1.38941
157146578	chr5:157146578:A:C	1.17992e-06	-1.01197	-1.21422
157146717	chr5:157146717:A:G	6.57995e-06	-0.364066	-0.143543
157146892	chr5:157146892:A:G	5.67361e-06	-2.20217e-10	-0.655811
157147241	chr5:157147241:C:T	3.08539e-06	-2.20217e-10	-1.26496
157147248	chr5:157147248:G:A	6.36991e-07	-1.61523	-1.2274
157147477	chr5:157147477:T:C	3.90651e-06	-2.20217e-10	-1.02899
157147519	chr5:157147519:T:C	1.30219e-06	-1.09831	-1.02928
157147875	chr5:157147875:G:A	3.31669e-06	-2.20217e-10	-1.19267
157147878	chr5:157147878:A:G	1.08716e-06	-1.00928	-1.29878
157148031	chr5:157148031:G:A	2.83123e-06	-2.20217e-10	-1.35092
157148047	chr5:157148047:T:C	3.84642e-06	-2.20217e-10	-1.04449
157148070	chr5:157148070:T:C	3.89491e-06	-2.20217e-10	-1.03197
157148164	chr5:157148164:T:C	1.48403e-06	-1.04673	-0.950148
157148262	chr5:157148262:C:T	2.86416e-06	-1.33936	-7.17427e-10
157148709	chr5:157148709:T:C	2.32418e-06	-1.54827	-7.17427e-10
157148842	chr5:157148842:A:C	5.728e-07	-1.62078	-1.32807
157149112	chr5:157149112:T:TGG	2.83729e-06	-2.20217e-10	-1.34879
157149146	chr5:157149146:T:C	1.20038e-06	-1.02046	-1.18855
157149359	chr5:157149359:T:A	4.26177e-06	-2.20217e-10	-0.941953
157149421	chr5:157149421:G:A	6.17257e-06	-2.20217e-10	-0.571522
157149579	chr5:157149579:G:T	2.84514e-06	-2.20217e-10	-1.34602
157149599	chr5:157149599:G:C	3.32031e-06	-2.20217e-10	-1.19158
157150019	chr5:157150019:T:C	6.19057e-06	-2.20217e-10	-0.56861
157150115	chr5:157150115:A:T	2.70607e-06	-2.20217e-10	-1.39614
157150143	chr5:157150143:A:G	2.84054e-06	-2.20217e-10	-1.34764
157150175	chr5:157150175:C:G	7.46145e-06	-2.20217e-10	-0.381886
157150411	chr5:157150411:T:C	1.32023e-06	-0.832758	-1.28107
157150663	chr5:157150663:G:C	1.76001e-05	-2.20217e-10	0.47627
157150709	chr5:157150709:A:G	4.28393e-06	-0.531918	-0.404847
157150730	chr5:157150730:C:T	3.36299e-06	-2.20217e-10	-1.17881
157150876	chr5:157150876:ATATT:A	3.24961e-06	-2.20217e-10	-1.2131
157150937	chr5:157150937:A:AT	1.45564e-06	-1.05577	-0.96042
157151050	chr5:157151050:T:G	1.37256e-06	-0.825649	-1.24931
157151215	chr5:157151215:G:A	1.47662e-06	-1.01788	-0.984003
157151405	chr5:157151405:A:G	4.91135e-06	-0.37326	-0.426828
157152293	chr5:157152293:G:A	6.33379e-06	-2.20217e-10	-0.545738
157152299	chr5:157152299:G:A	1.31569e-06	-0.881492	-1.23578
157152356	chr5:157152356:G:A	1.29561e-06	-0.893377	-1.23928
157152440	chr5:157152440:A:G	1.08511e-06	-0.921561	-1.3884
157152489	chr5:157152489:G:A	4.90807e-06	-0.247327	-0.553428
157152502	chr5:157152502:G:A	6.17334e-06	-0.571396	-7.17427e-10
157152759	chr5:157152759:T:C	1.33119e-06	-0.880833	-1.22473
157152822	chr5:157152822:A:G	1.32592e-06	-0.881544	-1.22799
157152855	chr5:157152855:G:A	1.0989e-06	-0.907501	-1.38982
157153178	chr5:157153178:G:A	6.34594e-06	-2.20217e-10	-0.543821
157153210	chr5:157153210:G:C	1.03394e-06	-1.01377	-1.34449
157153438	chr5:157153438:G:A	2.75547e-06	-2.20217e-10	-1.37805
157153737	chr5:157153737:T:C	1.47488e-05	-2.20217e-10	0.299527
157154254	chr5:157154254:C:T	5.56324e-07	-1.59744	-1.3806
157154481	chr5:157154481:G:T	9.23855e-06	0.509153	-0.677405
157154948	chr5:157154948:G:T	2.19722e-06	-1.60444	-7.17427e-10
157155076	chr5:157155076:C:T	6.39931e-07	-1.61865	-1.21938
157155168	chr5:157155168:G:A	3.48339e-06	-2.20217e-10	-1.14363
157155203	chr5:157155203:C:T	4.84196e-06	-0.272684	-0.541633
157155234	chr5:157155234:C:T	4.83904e-06	-0.157353	-0.657568
157155320	chr5:157155320:A:G	1.10313e-06	-0.903564	-1.38992
157155342	chr5:157155342:T:C	1.09685e-06	-0.909127	-1.39006
157155604	chr5:157155604:G:A	5.5552e-07	-1.59674	-1.38275
157155837	chr5:157155837:T:G	4.17023e-06	-2.20217e-10	-0.963664
157156095	chr5:157156095:T:C	3.0292e-06	-2.20217e-10	-1.28334
157156241	chr5:157156241:TA:T	4.58504e-06	-0.868837	-7.17427e-10
157156582	chr5:157156582:T:A	3.47809e-06	-2.20217e-10	-1.14515
157156725	chr5:157156725:T:G	6.72145e-06	-2.20217e-10	-0.486333
157156764	chr5:157156764:A:G	7.5305e-06	0.127117	-0.499792
157157316	chr5:157157316:C:T	2.57683e-05	0.857508	-7.17427e-10
157157373	chr5:157157373:C:T	4.92176e-06	-0.131968	-0.666001
157157690	chr5:157157690:T:A	3.57936e-06	-2.20217e-10	-1.11645
157157777	chr5:157157777:T:C	7.40638e-07	-1.5172	-1.17468
157158014	chr5:157158014:T:C	1.60491e-05	-2.20217e-10	0.384018
157158143	chr5:157158143:A:G	6.32954e-07	-1.61917	-1.22982
157158243	chr5:157158243:T:C	1.23928e-06	-0.784158	-1.39295
157158569	chr5:157158569:G:A	3.90098e-06	-1.03041	-7.17427e-10
157158605	chr5:157158605:A:G	2.76156e-06	-2.20217e-10	-1.37584
157158614	chr5:157158614:C:A	6.72628e-06	-2.20217e-10	-0.485614
157158658	chr5:157158658:T:C	4.17508e-06	-2.20217e-10	-0.962503
157158687	chr5:157158687:G:A	4.36369e-06	-2.20217e-10	-0.918319
157158813	chr5:157158813:T:C	3.4924e-06	-2.20217e-10	-1.14105
157158853	chr5:157158853:A:G	6.61079e-06	-2.20217e-10	-0.502933
157159189	chr5:157159189:T:A	3.01392e-06	-2.20217e-10	-1.28839
157159264	chr5:157159264:C:T	1.32357e-06	-0.868323	-1.24298
157159315	chr5:157159315:A:G	3.02149e-06	-2.20217e-10	-1.28589
157159720	chr5:157159720:C:T	2.84561e-06	-2.20217e-10	-1.34586
157160570	chr5:157160570:C:T	4.21726e-06	-2.20217e-10	-0.952452
157160782	chr5:157160782:T:C	3.49141e-06	-2.20217e-10	-1.14133
157161037	chr5:157161037:C:T	4.7676e-06	-0.190414	-0.639379
157161217	chr5:157161217:G:A	6.18602e-07	-1.61128	-1.26065
157161513	chr5:157161513:A:G	2.71531e-06	-2.20217e-10	-1.39273
157161704	chr5:157161704:T:TCAAGAGTCAGCACACATTTTCTTAAAGGCC	2.77875e-06	-2.20217e-10	-1.36963
157161764	chr5:157161764:A:G	3.12661e-06	-2.20217e-10	-1.25169
157161976	chr5:157161976:G:T	3.37702e-06	-2.20217e-10	-1.17464
157162177	chr5:157162177:T:C	1.27082e-06	-0.759179	-1.3928
157162256	chr5:157162256:G:A	2.29831e-06	-1.55946	-7.17427e-10
157162388	chr5:157162388:G:T	7.47153e-07	-1.56525	-1.11787
157162574	chr5:157162574:A:G	4.29331e-06	-0.372015	-0.562564
157162926	chr5:157162926:G:A	4.24865e-06	-2.20217e-10	-0.945035
157163854	chr5:157163854:A:C	4.16648e-06	-2.20217e-10	-0.964566
157164312	chr5:157164312:G:A	2.77232e-06	-2.20217e-10	-1.37195
157164426	chr5:157164426:A:G	4.13971e-06	-0.421081	-0.549928
157164581	chr5:157164581:G:A	6.3173e-07	-1.60943	-1.2415
157164603	chr5:157164603:C:T	3.29365e-06	-2.20217e-10	-1.19964
157164693	chr5:157164693:G:A	3.35077e-06	-2.20217e-10	-1.18245
157164875	chr5:157164875:T:C	1.27955e-05	-2.20217e-10	0.157458
157165000	chr5:157165000:T:C	4.20083e-06	-2.20217e-10	-0.956355
157165058	chr5:157165058:G:A	5.16774e-06	-2.20217e-10	-0.749201
157165139	chr5:157165139:T:C	2.36727e-06	-1.5299	-7.17427e-10
157165450	chr5:157165450:T:G	2.7044e-06	-2.20217e-10	-1.39676
157166068	chr5:157166068:T:C	5.18135e-06	-2.20217e-10	-0.74657
157166319	chr5:157166319:G:A	4.51238e-06	-2.20217e-10	-0.884812
157166425	chr5:157166425:G:A	5.1092e-06	-0.760593	-7.17427e-10
157166572	chr5:157166572:T:A	2.88109e-06	-2.20217e-10	-1.33347
157166692	chr5:157166692:G:C	3.13605e-06	-2.20217e-10	-1.24867
157166819	chr5:157166819:G:A	2.99512e-06	-2.20217e-10	-1.29465
157166950	chr5:157166950:T:C	2.30705e-06	-0.524044	-1.03162
157166962	chr5:157166962:C:T	9.58081e-06	0.0256726	-0.157547
157167960	chr5:157167960:C:T	3.88755e-06	-2.20217e-10	-1.03386
157168159	chr5:157168159:C:A	6.88564e-06	-0.313174	-0.149024
157168231	chr5:157168231:TAA:T	3.36889e-06	-0.0918874	-1.08516
157168291	chr5:157168291:C:T	4.59306e-06	-2.20217e-10	-0.86709
157168552	chr5:157168552:T:C	1.11678e-06	-1.62052	-0.660665
157168911	chr5:157168911:T:G	3.15588e-06	-2.20217e-10	-1.24237
157169539	chr5:157169539:G:A	2.70662e-06	-2.20217e-10	-1.39593
157169569	chr5:157169569:G:A	2.72079e-06	-2.20217e-10	-1.39071
157169645	chr5:157169645:AT:A	2.60222e-06	-1.43527	-7.17427e-10
157169658	chr5:157169658:C:A	3.05604e-06	-2.20217e-10	-1.27452
157169775	chr5:157169775:C:T	1.4514e-05	-2.20217e-10	0.28348
157169776	chr5:157169776:G:A	9.24135e-07	-1.33688	-1.13366
157169958	chr5:157169958:C:T	6.8226e-06	-2.20217e-10	-0.471395
157170103	chr5:157170103:G:A	3.13205e-06	-2.20217e-10	-1.24995
157170346	chr5:157170346:C:A	3.65976e-06	-2.20217e-10	-1.09424
157170796	chr5:157170796:T:C	2.5366e-06	-0.246632	-1.21418
157171053	chr5:157171053:G:A	1.50775e-05	-2.20217e-10	0.32157
157171270	chr5:157171270:C:T	4.35353e-06	-2.20217e-10	-0.920648
157171348	chr5:157171348:C:T	2.75752e-06	-2.20217e-10	-1.37731
157171414	chr5:157171414:A:G	4.02011e-06	-2.20217e-10	-1.00033
157171419	chr5:157171419:A:G	1.01185e-05	-2.20217e-10	-0.0772695
157171612	chr5:157171612:G:A	3.18841e-06	-2.20217e-10	-1.23211
157171695	chr5:157171695:G:A	5.39365e-06	-2.20217e-10	-0.706415
157171750	chr5:157171750:A:G	2.79666e-06	-2.20217e-10	-1.36321
157171827	chr5:157171827:T:C	3.65976e-06	-2.20217e-10	-1.09424
157172054	chr5:157172054:TAGAG:T	8.13537e-07	-1.45718	-1.14082
157173447	chr5:157173447:G:A	2.8727e-06	-2.20217e-10	-1.33638
157173798	chr5:157173798:A:T	4.97014e-06	0.00463044	-0.792819
157173834	chr5:157173834:T:C	1.17642e-06	-1.28781	-0.941357
157174158	chr5:157174158:A:G	6.28043e-06	-0.554197	-7.17427e-10
157174167	chr5:157174167:G:A	9.1558e-07	-1.316	-1.16383
157174241	chr5:157174241:C:T	6.79731e-07	-1.54743	-1.23026
157174431	chr5:157174431:C:T	2.88275e-06	-2.20217e-10	-1.33289
157174558	chr5:157174558:G:A	6.52063e-07	-1.55733	-1.26192
157174800	chr5:157174800:C:T	1.16045e-05	-2.20217e-10	0.0597554
157175117	chr5:157175117:C:T	6.55201e-07	-1.55288	-1.26157
157175275	chr5:157175275:G:A	2.70987e-06	0.00153709	-1.39627
157175431	chr5:157175431:A:G	3.29832e-06	-1.19822	-7.17427e-10
157175495	chr5:157175495:A:G	2.70376e-06	-2.20217e-10	-1.39699
157175578	chr5:157175578:G:T	7.52311e-07	-1.27921	-1.39703
157175918	chr5:157175918:T:C	3.73678e-06	-2.20217e-10	-1.07341
157176254	chr5:157176254:G:A	3.95176e-06	-2.20217e-10	-1.01747
157176327	chr5:157176327:C:G	2.70349e-06	-2.20217e-10	-1.39709
157176509	chr5:157176509:A:G	2.61751e-06	-0.0556069	-1.37381
157176576	chr5:157176576:C:T	4.35703e-06	-2.20217e-10	-0.919845
157176630	chr5:157176630:A:C	2.70518e-06	-2.20217e-10	-1.39647
157176742	chr5:157176742:C:T	4.36754e-06	-2.20217e-10	-0.917436
157176917	chr5:157176917:A:G	1.04337e-05	-2.20217e-10	-0.0465999
157177158	chr5:157177158:A:G	1.05463e-05	-2.20217e-10	-0.0358645
157177219	chr5:157177219:A:G	2.62924e-06	-0.0322113	-1.39273
157177324	chr5:157177324:T:G	8.94464e-07	-1.47138	-1.03179
157177718	chr5:157177718:T:C	2.94235e-06	-2.20217e-10	-1.31243
157177863	chr5:157177863:C:T	5.50331e-06	-0.136917	-0.54937
157178112	chr5:157178112:A:G	3.04505e-06	-1.27812	-7.17427e-10
157178171	chr5:157178171:C:A	6.58327e-07	-1.53022	-1.27947
157178489	chr5:157178489:T:C	4.07677e-06	-2.20217e-10	-0.986331
157178872	chr5:157178872:T:C	2.70376e-06	-2.20217e-10	-1.39699
157178995	chr5:157178995:C:T	2.70943e-06	-2.20217e-10	-1.3949
157179185	chr5:157179185:A:G	2.65288e-06	-0.0267258	-1.38927
157179300	chr5:157179300:C:T	4.74581e-06	-0.277828	-0.556546
157179457	chr5:157179457:A:G	1.86833e-05	-2.20217e-10	0.535992
157179841	chr5:157179841:A:G	3.31959e-06	-2.20217e-10	-1.19179
157180237	chr5:157180237:G:A	4.1547e-06	-2.20217e-10	-0.967397
157180462	chr5:157180462:A:G	6.11397e-06	-2.20217e-10	-0.581061
157180946	chr5:157180946:C:A	5.70343e-06	-2.20217e-10	-0.650569
157181273	chr5:157181273:T:A	4.8167e-06	-0.0201824	-0.799364
157181433	chr5:157181433:T:A	2.96306e-06	-2.20217e-10	-1.30541
157181721	chr5:157181721:T:C	5.70343e-06	-2.20217e-10	-0.650569
157181902	chr5:157181902:T:C	1.03628e-06	-1.15527	-1.20073
157181909	chr5:157181909:A:G	1.671e-06	-1.52151	-0.356708
157181989	chr5:157181989:G:A	2.90914e-06	-0.171639	-1.15214
157182124	chr5:157182124:AT:A	3.41515e-06	-2.20217e-10	-1.16341
157182147	chr5:157182147:A:C	4.48174e-06	-2.20217e-10	-0.891625
157182471	chr5:157182471:C:T	2.73835e-06	-2.20217e-10	-1.38428
157182518	chr5:157182518:A:T	3.65137e-06	-2.20217e-10	-1.09653
157183037	chr5:157183037:T:C	3.59428e-06	-2.20217e-10	-1.11229
157183239	chr5:157183239:C:T	5.00708e-05	1.5218	-7.17427e-10
157183274	chr5:157183274:T:C	5.06413e-06	-0.769455	-7.17427e-10
157183280	chr5:157183280:G:A	6.12803e-06	-2.20217e-10	-0.578763
157183835	chr5:157183835:C:T	4.06136e-06	0.187447	-1.17757
157183854	chr5:157183854:C:T	3.64734e-06	-2.20217e-10	-1.09764
157183972	chr5:157183972:G:T	6.28776e-07	-1.55402	-1.3016
157183997	chr5:157183997:T:G	4.79523e-06	-2.20217e-10	-0.824014
157184144	chr5:157184144:A:AG	8.04476e-06	-2.20217e-10	-0.306615
157184399	chr5:157184399:C:T	3.33174e-06	0.184759	-1.3729
157184413	chr5:157184413:C:T	4.38536e-06	0.413431	-1.32679
157184482	chr5:157184482:T:C	5.06083e-05	2.82846	-1.29598
157184732	chr5:157184732:A:G	2.70985e-06	-2.20217e-10	-1.39474
157184847	chr5:157184847:C:T	2.80666e-06	-2.20217e-10	-1.35964
157184987	chr5:157184987:C:G	3.28337e-06	-2.20217e-10	-1.20276
157185077	chr5:157185077:T:C	4.33132e-06	0.249676	-1.17544
157185237	chr5:157185237:G:A	4.61667e-06	0.465047	-1.32701
157185379	chr5:157185379:C:T	3.16806e-06	-2.20217e-10	-1.23852
157185461	chr5:157185461:C:T	5.64168e-06	-2.20217e-10	-0.661454
157185492	chr5:157185492:G:A	6.91824e-06	-2.20217e-10	-0.457475
157185630	chr5:157185630:G:A	3.23671e-06	0.167542	-1.38462
157185833	chr5:157185833:G:T	5.44019e-06	0.569678	-1.2675
157185834	chr5:157185834:A:T	5.53941e-06	0.588493	-1.26824
157186292	chr5:157186292:C:T	2.47559e-06	-1.48516	-7.17427e-10
157186354	chr5:157186354:C:T	3.68808e-06	0.14323	-1.22976
157186569	chr5:157186569:G:A	5.2759e-06	-2.20217e-10	-0.728486
157186877	chr5:157186877:C:A	4.12996e-06	-2.20217e-10	-0.973368
157187149	chr5:157187149:C:T	3.33474e-06	-2.20217e-10	-1.18724
157187152	chr5:157187152:G:A	2.70814e-06	-2.20217e-10	-1.39537
157187279	chr5:157187279:T:A	3.44017e-06	-2.20217e-10	-1.15612
157187826	chr5:157187826:A:G	4.12052e-06	-2.20217e-10	-0.975658
157187862	chr5:157187862:G:T	3.88736e-06	-2.20217e-10	-1.03391
157188291	chr5:157188291:A:G	1.19415e-06	-1.56062	-0.653583
157188616	chr5:157188616:GGTTT:G	1.82918e-06	-0.412898	-1.37487
157188629	chr5:157188629:G:A	3.50135e-06	-2.20217e-10	-1.13849
157188660	chr5:157188660:T:C	4.16624e-06	-2.20217e-10	-0.964622
157188735	chr5:157188735:G:A	1.82299e-05	-2.20217e-10	0.511427
157188800	chr5:157188800:T:C	3.99752e-06	-2.20217e-10	-1.00596
157188994	chr5:157188994:A:G	3.9118e-06	-2.20217e-10	-1.02764
157189004	chr5:157189004:A:T	3.81098e-06	0.227712	-1.28146
157189101	chr5:157189101:A:G	3.8532e-06	-2.20217e-10	-1.04273
157189109	chr5:157189109:C:T	3.9206e-06	-2.20217e-10	-1.02539
157189399	chr5:157189399:C:G	6.1485e-05	2.87155	-1.14439
157189477	chr5:157189477:T:C	4.27908e-05	2.56221	-1.19752
157189509	chr5:157189509:A:G	1.09303e-06	-1.50677	-0.795908
157189536	chr5:157189536:T:C	7.91993e-05	3.36123	-1.3809
157189539	chr5:157189539:G:A	4.08826e-06	-2.20217e-10	-0.983517
157189660	chr5:157189660:G:A	3.63846e-06	-2.20217e-10	-1.10008
157189821	chr5:157189821:A:G	2.90425e-06	-2.20217e-10	-1.32546
157190272	chr5:157190272:T:C	1.22618e-06	-1.30714	-0.880597
157190355	chr5:157190355:G:A	2.72289e-06	-2.20217e-10	-1.38994
157190442	chr5:157190442:A:G	3.19784e-06	-2.20217e-10	-1.22916
157190523	chr5:157190523:C:A	4.93837e-06	0.293611	-1.08821
157190598	chr5:157190598:A:G	3.16609e-06	-2.20217e-10	-1.23914
157190668	chr5:157190668:G:A	5.83636e-06	0.701897	-1.32943
157190826	chr5:157190826:T:C	1.82113e-05	1.89124	-1.38083
157190840	chr5:157190840:G:C	5.35646e-06	0.623088	-1.33642
157190883	chr5:157190883:T:C	8.7737e-06	0.180564	-0.400442
157190949	chr5:157190949:A:G	3.22477e-06	-2.20217e-10	-1.22078
157190992	chr5:157190992:G:A	4.39229e-06	0.201405	-1.11319
157191264	chr5:157191264:C:T	4.0697e-06	-2.20217e-10	-0.988068
157191300	chr5:157191300:C:T	9.30141e-06	-2.20217e-10	-0.16147
157192002	chr5:157192002:C:T	1.4441e-06	-1.17611	-0.848038
157192081	chr5:157192081:T:A	6.81728e-07	-1.42694	-1.34782
157192154	chr5:157192154:T:C	4.07015e-06	-2.20217e-10	-0.987957
157192169	chr5:157192169:G:T	1.54489e-06	-0.634351	-1.32233
157192294	chr5:157192294:G:C	5.08459e-06	-2.20217e-10	-0.765422
157192459	chr5:157192459:G:A	8.71252e-07	-1.36269	-1.16677
157192840	chr5:157192840:G:A	3.22143e-06	-2.20217e-10	-1.22181
157192961	chr5:157192961:A:G	9.30141e-06	-2.20217e-10	-0.16147
157193185	chr5:157193185:C:T	3.01226e-06	-2.20217e-10	-1.28895
157193225	chr5:157193225:T:C	5.12032e-05	1.54417	-7.17427e-10
157193440	chr5:157193440:C:T	5.94249e-06	0.582077	-1.19158
157193633	chr5:157193633:A:T	2.70332e-06	-2.20217e-10	-1.39716
157193676	chr5:157193676:A:T	3.01278e-06	-2.20217e-10	-1.28877
157193843	chr5:157193843:G:A	2.73379e-06	-2.20217e-10	-1.38595
157194133	chr5:157194133:T:C	4.15253e-06	-2.20217e-10	-0.967918
157194201	chr5:157194201:G:A	3.24881e-06	-2.20217e-10	-1.21335
157194322	chr5:157194322:A:G	1.61582e-06	-0.551342	-1.36045
157194521	chr5:157194521:T:C	7.73652e-06	-2.20217e-10	-0.345684
157194614	chr5:157194614:T:C	3.36581e-06	-2.20217e-10	-1.17797
157194756	chr5:157194756:T:C	1.16489e-06	-0.939812	-1.2992
157194945	chr5:157194945:A:ATTTGCT	4.94145e-06	-0.793977	-7.17427e-10
157195234	chr5:157195234:C:T	4.45735e-06	0.486206	-1.38329
157195275	chr5:157195275:G:A	6.43719e-06	0.648883	-1.17843
157195365	chr5:157195365:G:A	2.66663e-06	-1.41082	-7.17427e-10
157195505	chr5:157195505:C:T	2.22898e-06	-1.59009	-7.17427e-10
157195509	chr5:157195509:A:G	4.50156e-06	0.502872	-1.39009
157195561	chr5:157195561:A:G	4.59279e-06	0.515457	-1.38261
157196017	chr5:157196017:T:G	3.76367e-06	-2.20217e-10	-1.06624
157196893	chr5:157196893:T:C	1.47054e-06	-0.906731	-1.09928
157197076	chr5:157197076:A:T	4.71172e-06	0.544883	-1.38647
157197308	chr5:157197308:A:T	1.27232e-05	1.48793	-1.33614
157197389	chr5:157197389:A:G	4.63831e-06	0.531638	-1.38892
157197624	chr5:157197624:ATGGG:A	1.1277e-06	-1.00419	-1.26727
157197901	chr5:157197901:A:G	6.01035e-06	-2.20217e-10	-0.598153
157197908	chr5:157197908:C:T	6.35348e-07	-1.53685	-1.30837
157198149	chr5:157198149:AG:A	1.49924e-06	-0.612704	-1.37397
157198268	chr5:157198268:T:C	1.53047e-05	1.61034	-1.27382
157199183	chr5:157199183:G:T	3.11607e-06	-2.20217e-10	-1.25507
157199226	chr5:157199226:G:A	4.17051e-06	-0.359683	-0.603915
157199230	chr5:157199230:G:C	9.02874e-07	-1.17209	-1.32172
157199326	chr5:157199326:C:T	3.21241e-06	-1.61948	0.394868
157199378	chr5:157199378:A:G	2.18163e-06	-1.61156	-7.17427e-10
157199562	chr5:157199562:G:A	7.33368e-07	-1.30577	-1.39598
157199596	chr5:157199596:T:C	5.49623e-07	-1.61203	-1.37813
157199652	chr5:157199652:G:A	6.20408e-07	-1.52306	-1.34595
157199672	chr5:157199672:C:T	2.47119e-06	-1.59519	0.108254
157199705	chr5:157199705:T:C	2.99372e-06	-0.647351	-0.647768
157200047	chr5:157200047:T:C	5.66529e-07	-1.56256	-1.39731
157200266	chr5:157200266:A:AT	9.01749e-07	-1.39298	-1.10207
157200308	chr5:157200308:G:T	1.7782e-05	-2.20217e-10	0.486552
157200346	chr5:157200346:A:T	1.6136e-06	-0.663436	-1.24973
157200376	chr5:157200376:G:A	1.49109e-06	-0.636139	-1.35599
157200506	chr5:157200506:G:A	3.1812e-06	-2.20217e-10	-1.23438
157200530	chr5:157200530:G:A	1.12106e-06	-0.920761	-1.3566
157200532	chr5:157200532:G:T	1.13303e-06	-0.905444	-1.3613
157201237	chr5:157201237:A:G	1.91153e-06	-0.354208	-1.38952
157201276	chr5:157201276:T:C	5.445e-07	-1.61098	-1.38854
157201551	chr5:157201551:C:T	4.05717e-06	-2.20217e-10	-0.991152
157201859	chr5:157201859:A:C	2.81095e-06	-2.20217e-10	-1.35811
157202838	chr5:157202838:C:T	8.25568e-07	-1.57894	-1.00438
157202879	chr5:157202879:C:G	4.66905e-06	-2.20217e-10	-0.850681
157202953	chr5:157202953:C:T	4.47629e-06	-2.20217e-10	-0.892843
157203220	chr5:157203220:A:G	5.43754e-06	-0.69831	-7.17427e-10
157203321	chr5:157203321:C:A	4.92419e-06	-2.20217e-10	-0.797477
157203415	chr5:157203415:T:C	6.67694e-07	-1.58437	-1.21119
157203700	chr5:157203700:T:C	8.00462e-06	-2.20217e-10	-0.311617
157203760	chr5:157203760:G:A	4.47208e-06	-0.893783	-7.17427e-10
157203929	chr5:157203929:A:G	7.11382e-05	-2.20217e-10	1.87299
157203996	chr5:157203996:G:A	3.92081e-06	-2.20217e-10	-1.02534
157204138	chr5:157204138:G:A	9.29008e-06	-2.20217e-10	-0.162689
157204247	chr5:157204247:C:T	2.79667e-06	-1.36321	-7.17427e-10
157205087	chr5:157205087:T:C	6.24057e-05	-2.20217e-10	1.74202
157205111	chr5:157205111:A:G	6.04941e-07	-1.62189	-1.27237
157205583	chr5:157205583:T:G	2.28691e-06	-1.56444	-7.17427e-10
157205938	chr5:157205938:T:C	6.48851e-07	-1.62059	-1.2036
157206038	chr5:157206038:T:C	5.94953e-05	2.82882	-1.13456
157206318	chr5:157206318:C:T	8.4309e-05	-2.20217e-10	2.04285
157207234	chr5:157207234:C:T	4.63682e-06	-2.20217e-10	-0.857607
157207600	chr5:157207600:G:A	5.85161e-06	0.754763	-1.37968
157207660	chr5:157207660:G:A	4.63692e-06	-2.20217e-10	-0.857586
157207856	chr5:157207856:A:G	5.26891e-06	-0.729813	-7.17427e-10
157208010	chr5:157208010:T:G	2.72715e-06	-2.20217e-10	-1.38838
157208036	chr5:157208036:C:T	2.15759e-06	-1.62265	-7.17427e-10
157208075	chr5:157208075:C:A	2.87563e-06	-2.20217e-10	-1.33537
157208126	chr5:157208126:G:A	6.96994e-06	-2.20217e-10	-0.450029
157208301	chr5:157208301:G:A	2.19997e-06	-1.60319	-7.17427e-10
157208498	chr5:157208498:G:A	1.73581e-05	-2.20217e-10	0.462421
157209016	chr5:157209016:T:G	4.62588e-06	-2.20217e-10	-0.859969
157209160	chr5:157209160:A:G	1.81551e-06	-1.02269	-0.772577
157209309	chr5:157209309:C:T	7.21888e-06	0.960086	-1.37502
157209377	chr5:157209377:G:A	2.30402e-06	-1.55698	-7.17427e-10
157209575	chr5:157209575:A:G	1.55737e-05	-2.20217e-10	0.353947
157209612	chr5:157209612:T:C	8.05055e-06	-0.305896	-7.17427e-10
157209804	chr5:157209804:C:T	5.39498e-07	-1.61292	-1.39583
157209866	chr5:157209866:A:G	3.77543e-06	-2.20217e-10	-1.06312
157210079	chr5:157210079:A:C	6.25647e-07	-1.6228	-1.23781
157210370	chr5:157210370:G:A	7.18737e-06	-0.419311	-7.17427e-10
157210420	chr5:157210420:T:C	3.77447e-06	-2.20217e-10	-1.06338
157210490	chr5:157210490:T:C	8.50899e-06	0.441946	-0.692459
157210724	chr5:157210724:G:A	1.16528e-05	-2.20217e-10	0.0639078
157211826	chr5:157211826:C:T	6.92325e-07	-1.5389	-1.22043
157212028	chr5:157212028:G:A	5.35484e-06	-0.713635	-7.17427e-10
157212817	chr5:157212817:G:A	4.72776e-06	-2.20217e-10	-0.838186
157212871	chr5:157212871:AG:A	2.78607e-06	-2.20217e-10	-1.367
157213081	chr5:157213081:A:G	6.84811e-07	-1.5553	-1.21495
157213107	chr5:157213107:T:C	9.52096e-07	-1.62134	-0.819384
157213191	chr5:157213191:C:G	6.33741e-07	-1.62293	-1.22483
157213971	chr5:157213971:G:C	2.01563e-06	-0.975436	-0.715269
157213974	chr5:157213974:G:A	2.86967e-06	-2.20217e-10	-1.33744
157214034	chr5:157214034:G:A	6.94654e-07	-1.5471	-1.20888
157214156	chr5:157214156:G:A	1.63219e-05	-2.20217e-10	0.400874
157214448	chr5:157214448:G:A	1.40014e-05	-2.20217e-10	0.24752
157214776	chr5:157214776:A:G	2.79392e-06	-2.20217e-10	-1.36419
157214978	chr5:157214978:C:T	5.74691e-06	-2.20217e-10	-0.642974
157214990	chr5:157214990:G:A	2.74584e-06	-2.20217e-10	-1.38155
157215592	chr5:157215592:A:T	2.71878e-05	-2.20217e-10	0.911133
157215617	chr5:157215617:G:A	7.46662e-07	-1.34923	-1.33455
157215738	chr5:157215738:G:T	1.08398e-05	-2.20217e-10	-0.00840785
157215981	chr5:157215981:T:C	5.7208e-07	-1.62128	-1.32883
157216293	chr5:157216293:G:A	2.42969e-06	-1.50387	-7.17427e-10
157216361	chr5:157216361:A:G	5.43078e-07	-1.62242	-1.37972
157216389	chr5:157216389:A:G	8.16177e-07	-1.58606	-1.0087
157216782	chr5:157216782:A:G	5.3204e-06	-0.720088	-7.17427e-10
157217240	chr5:157217240:A:G	5.66854e-06	-2.20217e-10	-0.656704
157217263	chr5:157217263:G:A	4.99404e-06	-0.783391	-7.17427e-10
157217456	chr5:157217456:G:A	5.28996e-06	-0.725826	-7.17427e-10
157217524	chr5:157217524:A:T	4.7054e-06	0.522424	-1.36535
157217533	chr5:157217533:A:G	2.46118e-06	-1.491	-7.17427e-10
157217613	chr5:157217613:C:T	7.34851e-07	-1.5423	-1.15742
157217638	chr5:157217638:G:A	6.08063e-07	-1.50082	-1.38829
157218034	chr5:157218034:TTCAGCAGA:T	5.25964e-06	-0.731574	-7.17427e-10
157218045	chr5:157218045:T:C	5.31871e-06	-0.720406	-7.17427e-10
157218426	chr5:157218426:A:G	5.92363e-07	-1.62175	-1.29352
157218472	chr5:157218472:G:A	7.45663e-07	-1.53127	-1.15384
157219426	chr5:157219426:G:C	2.86264e-06	0.0563785	-1.39627
157219986	chr5:157219986:A:G	7.1704e-07	-1.54577	-1.17849
157220043	chr5:157220043:A:G	6.35627e-07	-1.62293	-1.22185
157220241	chr5:157220241:G:A	2.86148e-05	-2.20217e-10	0.962289
157220242	chr5:157220242:T:G	6.40839e-07	-1.62274	-1.21387
157220371	chr5:157220371:G:C	5.56287e-07	-1.60454	-1.37357
157220509	chr5:157220509:G:A	5.95197e-06	-0.607915	-7.17427e-10
157220595	chr5:157220595:T:C	6.28424e-07	-1.62293	-1.23325
157220778	chr5:157220778:T:C	5.67759e-07	-1.60686	-1.35083
157220873	chr5:157220873:C:T	3.80732e-06	-2.20217e-10	-1.05471
157220934	chr5:157220934:C:T	2.71284e-06	-2.20217e-10	-1.39364
157221334	chr5:157221334:C:G	2.56957e-06	-0.0820084	-1.36589
157221703	chr5:157221703:G:A	4.28584e-06	-0.936319	-7.17427e-10
157221917	chr5:157221917:G:A	6.19964e-06	-2.20217e-10	-0.567146
157222122	chr5:157222122:C:A	5.74288e-07	-1.60882	-1.33744
157222222	chr5:157222222:A:G	5.74926e-06	-0.642564	-7.17427e-10
157222306	chr5:157222306:A:G	1.14287e-05	0.925291	-0.880795
157222332	chr5:157222332:T:C	2.84015e-06	-2.20217e-10	-1.34778
157222504	chr5:157222504:T:C	2.03294e-05	-2.20217e-10	0.620432
157222600	chr5:157222600:G:A	4.37697e-06	-2.20217e-10	-0.91528
157222945	chr5:157222945:G:A	3.3761e-06	-2.20217e-10	-1.17492
157223042	chr5:157223042:C:T	5.4739e-07	-1.61455	-1.37968
157223061	chr5:157223061:G:A	3.79963e-06	-2.20217e-10	-1.05673
157223062	chr5:157223062:A:G	5.95784e-06	-0.606929	-7.17427e-10
157223250	chr5:157223250:C:T	5.55383e-06	-0.677148	-7.17427e-10
157223458	chr5:157223458:A:G	1.11644e-06	-0.893635	-1.38786
157223555	chr5:157223555:T:C	3.6794e-06	-2.20217e-10	-1.08889
157223590	chr5:157223590:A:G	5.47487e-07	-1.59974	-1.39432
157223816	chr5:157223816:G:A	7.4038e-06	-0.389643	-7.17427e-10
157223976	chr5:157223976:A:G	5.7056e-07	-1.56368	-1.38909
157224253	chr5:157224253:T:C	5.76945e-06	-0.63906	-7.17427e-10
157224303	chr5:157224303:T:A	3.02062e-05	-2.20217e-10	1.01641
157224348	chr5:157224348:G:A	5.78263e-06	-0.636778	-7.17427e-10
157224508	chr5:157224508:G:T	8.8715e-06	-2.20217e-10	-0.208793
157224550	chr5:157224550:T:C	5.7997e-06	-0.63383	-7.17427e-10
157224711	chr5:157224711:G:A	5.40606e-06	0.61747	-1.32159
157224973	chr5:157224973:G:A	5.68194e-06	-0.654343	-7.17427e-10
157225019	chr5:157225019:G:A	5.89189e-06	-0.618059	-7.17427e-10
157225229	chr5:157225229:G:A	5.34535e-06	-0.715409	-7.17427e-10
157225278	chr5:157225278:A:G	5.48943e-07	-1.59823	-1.39316
157225409	chr5:157225409:A:G	2.79027e-06	-2.20217e-10	-1.3655
157225418	chr5:157225418:C:G	5.76114e-06	-0.640501	-7.17427e-10
157225736	chr5:157225736:A:G	6.06625e-06	-0.588895	-7.17427e-10
157225819	chr5:157225819:C:T	5.65368e-06	-0.659329	-7.17427e-10
157225901	chr5:157225901:C:T	6.05758e-06	-0.590325	-7.17427e-10
157225919	chr5:157225919:G:C	5.46647e-07	-1.60082	-1.39477
157226114	chr5:157226114:A:C	5.49688e-07	-1.62289	-1.36715
157226144	chr5:157226144:A:T	4.99686e-06	-2.20217e-10	-0.782826
157226364	chr5:157226364:G:T	5.76902e-06	-0.639135	-7.17427e-10
157226392	chr5:157226392:G:C	5.64954e-06	-0.660062	-7.17427e-10
157226445	chr5:157226445:A:G	5.77808e-06	-0.637564	-7.17427e-10
157226469	chr5:157226469:A:G	2.94021e-06	-2.20217e-10	-1.31315
157226502	chr5:157226502:G:A	5.92759e-06	-0.612018	-7.17427e-10
157226677	chr5:157226677:A:C	5.77458e-06	-0.63817	-7.17427e-10
157226732	chr5:157226732:A:G	5.78269e-06	-0.636767	-7.17427e-10
157226922	chr5:157226922:T:C	5.45424e-06	-0.695243	-7.17427e-10
157227187	chr5:157227187:A:C	5.6879e-07	-1.56348	-1.3924
157227275	chr5:157227275:A:G	1.59168e-05	-2.20217e-10	0.375736
157227335	chr5:157227335:A:G	7.18127e-06	-2.20217e-10	-0.42016
157227452	chr5:157227452:C:T	3.12642e-06	-2.20217e-10	-1.25175
157227547	chr5:157227547:T:C	1.6093e-05	-2.20217e-10	0.386745
157227568	chr5:157227568:T:A	4.17287e-05	-2.20217e-10	1.33955
157227828	chr5:157227828:T:C	2.94406e-06	-2.20217e-10	-1.31185
157227838	chr5:157227838:T:C	3.80443e-06	-1.05547	-7.17427e-10
157227976	chr5:157227976:A:G	5.73805e-06	-0.644518	-7.17427e-10
157228005	chr5:157228005:G:T	6.76521e-07	-1.44375	-1.33868
157228202	chr5:157228202:C:T	3.32755e-06	-2.20217e-10	-1.1894
157228390	chr5:157228390:T:C	5.75723e-06	-0.641179	-7.17427e-10
157228638	chr5:157228638:C:T	5.8835e-06	-0.619484	-7.17427e-10
157228704	chr5:157228704:G:A	5.12483e-06	-2.20217e-10	-0.757539
157228708	chr5:157228708:C:T	6.1067e-07	-1.49297	-1.39186
157228948	chr5:157228948:G:A	6.21573e-06	-0.564553	-7.17427e-10
157229048	chr5:157229048:C:T	5.77045e-06	-0.638887	-7.17427e-10
157229082	chr5:157229082:T:C	3.12642e-06	-2.20217e-10	-1.25175
157229248	chr5:157229248:A:G	6.18105e-06	-0.570148	-7.17427e-10
157229453	chr5:157229453:C:T	6.32085e-06	-0.547783	-7.17427e-10
157229472	chr5:157229472:A:G	5.63188e-07	-1.57643	-1.38934
157229774	chr5:157229774:T:C	5.88805e-06	-0.618711	-7.17427e-10
157229775	chr5:157229775:G:A	5.9067e-06	-0.61555	-7.17427e-10
157229817	chr5:157229817:G:T	6.3286e-06	0.547295	-1.09385
157229878	chr5:157229878:A:C	5.85781e-06	-0.623861	-7.17427e-10
157229945	chr5:157229945:C:T	6.75176e-06	0.756938	-1.23877
157230095	chr5:157230095:T:A	5.91372e-06	-0.614361	-7.17427e-10
157230378	chr5:157230378:C:T	3.11145e-06	-2.20217e-10	-1.25655
157230415	chr5:157230415:A:G	3.05775e-06	-2.20217e-10	-1.27396
157230518	chr5:157230518:T:G	5.06833e-06	-0.768626	-7.17427e-10
157230672	chr5:157230672:A:G	6.19715e-06	-0.567547	-7.17427e-10
157231094	chr5:157231094:T:C	3.08149e-06	-1.26622	-7.17427e-10
157231114	chr5:157231114:A:G	5.91193e-06	-0.614665	-7.17427e-10
157231224	chr5:157231224:T:G	5.33245e-06	-0.717826	-7.17427e-10
157231297	chr5:157231297:C:A	8.9906e-06	-2.20217e-10	-0.195457
157231482	chr5:157231482:A:G	5.03031e-06	-0.776154	-7.17427e-10
157231650	chr5:157231650:T:C	5.95724e-06	-0.607028	-7.17427e-10
157231889	chr5:157231889:A:G	5.94051e-06	-0.609842	-7.17427e-10
157231937	chr5:157231937:T:C	3.2261e-06	-2.20217e-10	-1.22036
157232004	chr5:157232004:T:A	6.04508e-06	-0.592392	-7.17427e-10
157232020	chr5:157232020:GATA:G	6.15676e-06	-0.574085	-7.17427e-10
157232090	chr5:157232090:G:T	2.82151e-06	-2.20217e-10	-1.35436
157232456	chr5:157232456:T:C	5.93372e-06	-0.610985	-7.17427e-10
157232484	chr5:157232484:A:G	5.92847e-06	-0.61187	-7.17427e-10
157232672	chr5:157232672:G:A	2.7031e-06	-2.20217e-10	-1.39724
157232687	chr5:157232687:A:G	5.6417e-06	-0.661452	-7.17427e-10
157232701	chr5:157232701:T:C	5.55202e-06	-0.677474	-7.17427e-10
157232711	chr5:157232711:G:A	5.83473e-06	-0.627808	-7.17427e-10
157232751	chr5:157232751:A:G	5.90928e-06	-0.615112	-7.17427e-10
157232796	chr5:157232796:G:A	1.16531e-06	-1.44497	-0.793673
157234538	chr5:157234538:G:A	1.22067e-05	-2.20217e-10	0.110347
157234620	chr5:157234620:C:T	7.85614e-07	-1.47322	-1.1597
157234825	chr5:157234825:C:A	5.8186e-06	-0.630576	-7.17427e-10
157235083	chr5:157235083:T:C	5.98843e-06	-0.601806	-7.17427e-10
157235340	chr5:157235340:C:A	9.99303e-06	-2.20217e-10	-0.0897485
157236109	chr5:157236109:C:T	7.84269e-06	0.734446	-1.0665
157236577	chr5:157236577:T:C	2.72398e-06	-2.20217e-10	-1.38954
157237195	chr5:157237195:A:G	2.54229e-05	1.92256	-1.07854
157237812	chr5:157237812:T:C	3.98501e-06	0.308303	-1.3174
157237889	chr5:157237889:G:T	1.12939e-06	-1.11401	-1.15595
157237945	chr5:157237945:C:T	3.9699e-06	0.372578	-1.38547
157238096	chr5:157238096:C:T	6.45731e-06	-0.526423	-7.17427e-10
157238099	chr5:157238099:A:T	6.47814e-06	-0.523203	-7.17427e-10
157238256	chr5:157238256:A:T	6.24608e-06	-0.559682	-7.17427e-10
157238258	chr5:157238258:A:C	6.21096e-06	-0.565321	-7.17427e-10
157238271	chr5:157238271:T:C	9.01147e-06	-2.20217e-10	-0.193138
157239029	chr5:157239029:A:G	6.283e-07	-1.47062	-1.38575
157239136	chr5:157239136:C:CAT	2.71021e-06	-2.20217e-10	-1.39461
157239153	chr5:157239153:C:T	6.73748e-07	-1.47035	-1.31619
157239171	chr5:157239171:AG:A	3.60379e-06	-2.20217e-10	-1.10965
157239250	chr5:157239250:T:C	2.17515e-06	-1.61454	-7.17427e-10
157239340	chr5:157239340:G:A	5.61451e-06	-0.666282	-7.17427e-10
157239517	chr5:157239517:A:AT	5.57908e-07	-1.6028	-1.3724
157239689	chr5:157239689:G:A	5.39219e-06	0.6804	-1.38709
157239789	chr5:157239789:T:G	8.63338e-07	-1.14371	-1.39487
157239952	chr5:157239952:C:T	3.23076e-06	-2.20217e-10	-1.21892
157240270	chr5:157240270:G:A	4.86504e-06	0.587722	-1.39728
157240436	chr5:157240436:C:A	6.02105e-07	-1.53109	-1.36786
157240788	chr5:157240788:C:T	5.54742e-06	-0.678304	-7.17427e-10
157241191	chr5:157241191:G:GCCT	5.66645e-06	-0.657073	-7.17427e-10
157241458	chr5:157241458:T:C	5.63556e-07	-1.57059	-1.39453
157242058	chr5:157242058:A:G	2.61852e-06	-1.42903	-7.17427e-10
157242205	chr5:157242205:C:T	5.71212e-07	-1.56932	-1.38231
157242413	chr5:157242413:A:G	1.24763e-06	-0.788884	-1.38151
157243014	chr5:157243014:A:C	5.67191e-06	-0.65611	-7.17427e-10
157243372	chr5:157243372:G:T	2.94156e-06	-2.20217e-10	-1.3127
157243906	chr5:157243906:C:T	1.67122e-06	-0.481814	-1.39627
157244092	chr5:157244092:C:T	2.56057e-06	-1.45141	-7.17427e-10
157244596	chr5:157244596:C:T	2.73782e-06	-2.20217e-10	-1.38448
157244863	chr5:157244863:C:A	1.4033e-06	-0.658623	-1.39419
157244908	chr5:157244908:G:A	6.79858e-07	-1.59496	-1.18255
157245094	chr5:157245094:G:A	2.18955e-06	-1.60794	-7.17427e-10
157245189	chr5:157245189:C:T	2.71462e-06	-2.20217e-10	-1.39299
157245513	chr5:157245513:T:C	6.33566e-06	-0.545443	-7.17427e-10
157246215	chr5:157246215:T:C	6.21564e-07	-1.58939	-1.27776
157246927	chr5:157246927:G:T	2.52701e-06	-1.4646	-7.17427e-10
157247617	chr5:157247617:A:G	6.13413e-06	-0.577767	-7.17427e-10
157249733	chr5:157249733:T:G	4.89678e-06	-0.803058	-7.17427e-10
157250723	chr5:157250723:G:T	2.75372e-06	-2.20217e-10	-1.37868
157250813	chr5:157250813:A:G	7.90497e-06	-2.20217e-10	-0.324144
157250978	chr5:157250978:C:G	2.71579e-06	-2.20217e-10	-1.39255
157251176	chr5:157251176:T:C	2.75607e-06	-2.20217e-10	-1.37783
157251766	chr5:157251766:C:G	4.93831e-06	-0.794613	-7.17427e-10
157252019	chr5:157252019:A:G	1.69445e-06	-1.40573	-0.458544
157252249	chr5:157252249:T:C	7.53452e-07	-1.28697	-1.38776
157252413	chr5:157252413:G:A	5.74398e-07	-1.58374	-1.36233
157252566	chr5:157252566:T:C	5.75988e-07	-1.57352	-1.36978
157252831	chr5:157252831:A:C	4.84776e-06	-2.20217e-10	-0.81312
157252847	chr5:157252847:G:A	2.73866e-06	-2.20217e-10	-1.38417
157253064	chr5:157253064:G:A	4.87843e-06	-0.806813	-7.17427e-10
157253675	chr5:157253675:A:G	5.04472e-06	-0.324955	-0.44834
157253866	chr5:157253866:A:G	6.90991e-07	-1.5	-1.26127
157253886	chr5:157253886:G:T	2.70795e-06	-2.20217e-10	-1.39544
157254379	chr5:157254379:C:T	2.7343e-06	-2.20217e-10	-1.38576
157254474	chr5:157254474:T:C	2.99802e-06	-2.20217e-10	-1.29368
157255100	chr5:157255100:A:G	2.75389e-06	-2.20217e-10	-1.37862
157255124	chr5:157255124:C:G	3.44067e-06	-2.20217e-10	-1.15597
157255290	chr5:157255290:T:C	9.18634e-06	-2.20217e-10	-0.173918
157255343	chr5:157255343:C:T	3.20406e-06	-2.20217e-10	-1.22722
157255696	chr5:157255696:T:C	2.77693e-06	-2.20217e-10	-1.37029
157255730	chr5:157255730:C:T	2.72504e-06	-2.20217e-10	-1.38915
157255880	chr5:157255880:C:T	6.268e-07	-1.46242	-1.39635
157255881	chr5:157255881:G:A	8.44454e-07	-1.40847	-1.15223
157255955	chr5:157255955:C:T	2.79136e-06	-2.20217e-10	-1.36511
157256273	chr5:157256273:T:C	9.19135e-07	-1.50165	-0.974307
157256287	chr5:157256287:C:T	2.72023e-06	-2.20217e-10	-1.39092
157256811	chr5:157256811:G:T	4.70961e-06	-2.20217e-10	-0.84203
157257481	chr5:157257481:A:G	7.97165e-06	-2.20217e-10	-0.315745
157257754	chr5:157257754:G:A	2.75968e-06	-2.20217e-10	-1.37652
157257901	chr5:157257901:T:C	5.92344e-07	-1.52433	-1.39098
157258016	chr5:157258016:G:T	2.92609e-06	-2.20217e-10	-1.31797
157258610	chr5:157258610:G:A	3.28725e-06	-1.20158	-7.17427e-10
157258681	chr5:157258681:G:A	2.39174e-06	-1.51961	-7.17427e-10
157258943	chr5:157258943:CTT:C	5.87091e-07	-1.60185	-1.32236
157259030	chr5:157259030:T:C	6.05425e-07	-1.5058	-1.38766
157259126	chr5:157259126:G:A	1.72978e-05	-2.20217e-10	0.458946
157259912	chr5:157259912:TA:T	5.49056e-07	-1.61828	-1.37291
157260386	chr5:157260386:G:A	6.14743e-07	-1.48372	-1.39447
157260582	chr5:157260582:T:C	8.0643e-07	-1.48474	-1.12204
157260621	chr5:157260621:G:A	5.73883e-07	-1.59581	-1.35116
157260777	chr5:157260777:C:T	7.45386e-07	-1.45937	-1.22612
157260939	chr5:157260939:C:T	2.87874e-06	-2.20217e-10	-1.33428
157262860	chr5:157262860:G:A	2.28757e-06	-1.56415	-7.17427e-10
157263044	chr5:157263044:T:A	5.3706e-07	-1.6222	-1.39108
157263460	chr5:157263460:G:A	6.77282e-07	-1.51216	-1.26914
157263859	chr5:157263859:A:G	7.93566e-07	-1.39696	-1.22589
157264371	chr5:157264371:C:T	3.12169e-06	-1.25326	-7.17427e-10
157265068	chr5:157265068:G:T	3.42181e-06	-2.20217e-10	-1.16147
157265126	chr5:157265126:A:C	2.70388e-06	-2.20217e-10	-1.39695
157265410	chr5:157265410:G:A	2.70346e-06	-2.20217e-10	-1.3971
157265786	chr5:157265786:G:C	4.39377e-06	-2.20217e-10	-0.911449
157266547	chr5:157266547:G:A	7.05864e-07	-1.42234	-1.31763
157266552	chr5:157266552:C:G	7.17097e-07	-1.6045	-1.11968
157266578	chr5:157266578:A:G	2.83534e-06	-2.20217e-10	-1.34948
157266948	chr5:157266948:T:A	7.02964e-07	-1.35236	-1.39172
157266981	chr5:157266981:C:T	8.71318e-07	-1.44438	-1.08501
157267039	chr5:157267039:T:C	5.46819e-07	-1.60245	-1.39282
157268710	chr5:157268710:T:C	3.62442e-06	-2.20217e-10	-1.10394
157270139	chr5:157270139:T:G	6.19007e-07	-1.51349	-1.35779
157270384	chr5:157270384:G:A	4.6454e-06	-2.20217e-10	-0.855759
157270508	chr5:157270508:T:C	9.42444e-06	-2.20217e-10	-0.148329
157270644	chr5:157270644:A:G	5.90314e-07	-1.56042	-1.35832
157271198	chr5:157271198:A:C	8.29119e-07	-1.35203	-1.227
157272053	chr5:157272053:C:T	2.22715e-06	-1.59091	-7.17427e-10
157272295	chr5:157272295:G:A	7.42759e-07	-1.60969	-1.07932
157272306	chr5:157272306:G:A	3.9602e-06	-2.20217e-10	-1.01534
157272552	chr5:157272552:T:G	4.62171e-06	-2.20217e-10	-0.86087
157272561	chr5:157272561:A:T	4.31357e-06	-0.92987	-7.17427e-10
157273451	chr5:157273451:G:A	1.4796e-06	-1.57776	-0.422107
157273630	chr5:157273630:G:A	1.03823e-06	-0.968561	-1.38556
157273705	chr5:157273705:T:C	6.80686e-07	-1.39268	-1.38361
157273820	chr5:157273820:T:C	5.53316e-06	-2.20217e-10	-0.680877
157273824	chr5:157273824:C:G	3.00533e-06	-2.20217e-10	-1.29125
157273876	chr5:157273876:T:C	3.16515e-06	-1.23944	-7.17427e-10
157274044	chr5:157274044:A:T	4.4442e-06	-2.20217e-10	-0.900037
157274246	chr5:157274246:C:T	3.54165e-06	-0.167053	-0.959991
157274334	chr5:157274334:A:G	3.38946e-06	-2.20217e-10	-1.17096
157274651	chr5:157274651:G:A	3.76502e-06	-2.20217e-10	-1.06588
157274827	chr5:157274827:T:C	2.8432e-06	-2.20217e-10	-1.34671
157275103	chr5:157275103:C:G	0.000285956	-2.20217e-10	3.2642
157275873	chr5:157275873:A:T	9.25817e-06	-2.20217e-10	-0.16613
157275987	chr5:157275987:A:T	3.80523e-06	-2.20217e-10	-1.05526
157276005	chr5:157276005:A:C	4.38107e-06	-2.20217e-10	-0.914342
157276151	chr5:157276151:A:G	3.25476e-06	-2.20217e-10	-1.21152
157276562	chr5:157276562:C:T	1.77899e-06	-1.57692	-0.238673
157276914	chr5:157276914:T:G	4.54434e-06	-2.20217e-10	-0.877753
157277375	chr5:157277375:G:A	2.85864e-06	-2.20217e-10	-1.34129
157278193	chr5:157278193:C:T	2.19925e-06	-1.60352	-7.17427e-10
157278338	chr5:157278338:C:T	8.18151e-06	-2.20217e-10	-0.289759
157279166	chr5:157279166:A:G	3.69837e-06	-2.20217e-10	-1.08374
157279589	chr5:157279589:C:G	2.7467e-06	-2.20217e-10	-1.38123
157279634	chr5:157279634:C:T	2.43871e-06	-1.50017	-7.17427e-10
157279635	chr5:157279635:G:A	1.81068e-05	-2.20217e-10	0.504653
157279637	chr5:157279637:C:G	3.74261e-06	-2.20217e-10	-1.07185
157279695	chr5:157279695:T:G	5.62034e-07	-1.6223	-1.34553
157279731	chr5:157279731:A:C	2.70299e-06	-2.20217e-10	-1.39728
157280074	chr5:157280074:A:G	6.51264e-07	-1.61248	-1.20799
157280240	chr5:157280240:A:T	3.40189e-06	-2.20217e-10	-1.1673
157280671	chr5:157280671:A:C	2.89087e-06	-2.20217e-10	-1.33008
157280877	chr5:157280877:A:G	1.7929e-05	-2.20217e-10	0.494781
157280938	chr5:157280938:T:C	8.04429e-07	-1.34021	-1.26905
157281143	chr5:157281143:C:T	3.52586e-06	-2.20217e-10	-1.13151
157281306	chr5:157281306:C:T	3.32472e-06	-2.20217e-10	-1.19025
157281373	chr5:157281373:A:C	2.16387e-06	-1.61974	-7.17427e-10
157281383	chr5:157281383:T:C	2.84773e-06	-2.20217e-10	-1.34512
157281515	chr5:157281515:G:A	8.4924e-07	-1.28701	-1.26804
157281947	chr5:157281947:C:T	2.5117e-06	-1.47067	-7.17427e-10
157282097	chr5:157282097:C:T	1.30836e-05	-2.20217e-10	0.179726
157282332	chr5:157282332:A:G	8.86316e-07	-1.38157	-1.13075
157282689	chr5:157282689:G:A	3.28503e-06	-2.20217e-10	-1.20226
157282959	chr5:157282959:G:A	2.74223e-06	-2.20217e-10	-1.38286
157283016	chr5:157283016:A:G	7.18156e-07	-1.4865	-1.2362
157283100	chr5:157283100:A:G	3.32328e-06	-2.20217e-10	-1.19068
157283104	chr5:157283104:T:C	1.24342e-06	-0.89655	-1.27722
157283278	chr5:157283278:C:T	3.29814e-06	-2.20217e-10	-1.19828
157283735	chr5:157283735:G:A	6.02025e-07	-1.62216	-1.27694
157284067	chr5:157284067:TTCTGAAAC:T	2.81021e-06	-2.20217e-10	-1.35838
157284222	chr5:157284222:A:G	2.81108e-06	-2.20217e-10	-1.35807
157284240	chr5:157284240:C:T	7.39215e-06	-2.20217e-10	-0.391218
157284754	chr5:157284754:G:A	8.5488e-05	-2.20217e-10	2.05674
157284883	chr5:157284883:C:T	2.75211e-06	-2.20217e-10	-1.37927
157285187	chr5:157285187:C:T	5.39074e-07	-1.62266	-1.38688
157285540	chr5:157285540:T:C	2.72335e-06	-1.38977	-7.17427e-10
157285840	chr5:157285840:A:G	3.7076e-06	-2.20217e-10	-1.08125
157286105	chr5:157286105:A:T	2.65277e-06	-1.41603	-7.17427e-10
157286167	chr5:157286167:G:T	3.25384e-06	-2.20217e-10	-1.2118
157286242	chr5:157286242:T:C	3.50197e-06	-2.20217e-10	-1.13831
157286384	chr5:157286384:T:A	2.98745e-06	-2.20217e-10	-1.29722
157286520	chr5:157286520:T:C	6.02849e-07	-1.53561	-1.36212
157286531	chr5:157286531:T:C	2.92849e-06	-2.20217e-10	-1.31715
157286607	chr5:157286607:A:G	6.04111e-07	-1.62257	-1.27306
157287128	chr5:157287128:G:A	6.10873e-07	-1.48793	-1.39657
157287198	chr5:157287198:A:G	2.42261e-06	-1.50679	-7.17427e-10
157287870	chr5:157287870:A:G	6.64249e-07	-1.46658	-1.33415
157288059	chr5:157288059:T:C	6.43692e-07	-1.61777	-1.2144
157288415	chr5:157288415:G:A	2.13868e-06	-0.644961	-0.986486
157288522	chr5:157288522:G:A	3.34767e-06	-1.18337	-7.17427e-10
157288696	chr5:157288696:A:G	3.14599e-06	-2.20217e-10	-1.24551
157288706	chr5:157288706:C:T	4.06903e-06	-2.20217e-10	-0.988232
157288824	chr5:157288824:T:C	8.06858e-07	-1.41509	-1.19116
157289113	chr5:157289113:A:G	4.70748e-06	-0.842484	-7.17427e-10
157289272	chr5:157289272:G:T	8.75611e-07	-1.54733	-0.977136
157289315	chr5:157289315:A:G	3.80717e-06	-2.20217e-10	-1.05475
157289448	chr5:157289448:A:G	2.98402e-06	-2.20217e-10	-1.29836
157289581	chr5:157289581:C:A	3.37547e-06	-2.20217e-10	-1.1751
157289738	chr5:157289738:T:C	3.55626e-06	-2.20217e-10	-1.12293
157289778	chr5:157289778:A:G	3.71868e-06	-2.20217e-10	-1.07827
157289826	chr5:157289826:A:G	8.47493e-07	-1.21946	-1.33765
157290161	chr5:157290161:A:G	6.32922e-07	-1.47225	-1.37679
157290323	chr5:157290323:C:G	3.11911e-06	-2.20217e-10	-1.25409
157290425	chr5:157290425:C:A	6.14696e-07	-1.49622	-1.38205
157290514	chr5:157290514:C:T	3.26477e-06	-2.20217e-10	-1.20845
157290559	chr5:157290559:TG:T	6.20303e-07	-1.48891	-1.38027
157290620	chr5:157290620:G:T	7.87935e-07	-1.3009	-1.32908
157290747	chr5:157290747:C:T	1.42225e-06	-1.38796	-0.651442
157290891	chr5:157290891:G:T	4.00397e-06	-2.20217e-10	-1.00435
157291593	chr5:157291593:T:C	2.71228e-06	-2.20217e-10	-1.39385
157291772	chr5:157291772:A:G	5.40685e-06	-0.47568	-0.22829
157292096	chr5:157292096:T:G	1.38601e-06	-1.21135	-0.853859
157292276	chr5:157292276:A:G	2.70664e-06	-2.20217e-10	-1.39593
157292295	chr5:157292295:C:T	6.3212e-07	-1.46882	-1.38149
157292322	chr5:157292322:T:C	2.82856e-06	-2.20217e-10	-1.35187
157292350	chr5:157292350:G:A	6.34359e-07	-1.46464	-1.38213
157292495	chr5:157292495:A:G	3.37563e-06	-2.20217e-10	-1.17506
157292509	chr5:157292509:G:A	3.37738e-06	-2.20217e-10	-1.17454
157292746	chr5:157292746:C:T	3.00035e-06	-2.20217e-10	-1.29291
157292885	chr5:157292885:ATAAAATTCTAT:A	2.71249e-06	-2.20217e-10	-1.39377
157292967	chr5:157292967:G:C	2.66125e-06	-1.41284	-7.17427e-10
157293184	chr5:157293184:T:C	1.8156e-05	-2.20217e-10	0.507365
157293193	chr5:157293193:T:C	5.73094e-07	-1.55151	-1.39684
157293203	chr5:157293203:C:T	7.98391e-06	-2.20217e-10	-0.314208
157294256	chr5:157294256:C:T	3.67698e-06	-2.20217e-10	-1.08955
157294365	chr5:157294365:A:G	6.33671e-06	-2.20217e-10	-0.545277
157294489	chr5:157294489:C:G	1.19123e-06	-1.04148	-1.17517
157294521	chr5:157294521:T:C	2.73685e-06	-2.20217e-10	-1.38483
157294640	chr5:157294640:T:G	3.1003e-06	-2.20217e-10	-1.26014
157294978	chr5:157294978:C:A	6.67828e-07	-1.60578	-1.18958
157295418	chr5:157295418:C:T	1.21209e-06	-1.43901	-0.760279
157295469	chr5:157295469:A:G	2.70486e-06	-2.20217e-10	-1.39659
157295561	chr5:157295561:T:C	7.10722e-06	-0.430525	-7.17427e-10
157295805	chr5:157295805:C:T	8.15251e-07	-1.33265	-1.26324
157296389	chr5:157296389:T:A	3.28925e-06	-2.20217e-10	-1.20098
157296618	chr5:157296618:G:T	7.98982e-06	-0.313469	-7.17427e-10
157296667	chr5:157296667:C:T	2.73809e-06	-2.20217e-10	-1.38438
157297126	chr5:157297126:C:T	3.12166e-06	-2.20217e-10	-1.25327
157297230	chr5:157297230:C:T	3.13484e-06	-2.20217e-10	-1.24906
157297241	chr5:157297241:T:C	2.77999e-06	-2.20217e-10	-1.36919
157297253	chr5:157297253:G:T	3.18958e-06	-2.20217e-10	-1.23175
157297538	chr5:157297538:T:C	2.78522e-06	-2.20217e-10	-1.36731
157297729	chr5:157297729:G:T	2.96263e-06	-2.20217e-10	-1.30556
157297960	chr5:157297960:C:A	7.42209e-07	-1.60581	-1.08395
157298925	chr5:157298925:C:T	2.71453e-06	-2.20217e-10	-1.39302
157299251	chr5:157299251:G:A	3.12832e-06	-2.20217e-10	-1.25114
157299331	chr5:157299331:C:T	1.01116e-06	-1.43894	-0.941604
157299366	chr5:157299366:C:T	3.44854e-05	-2.20217e-10	1.1489
157299566	chr5:157299566:T:G	3.36158e-06	-2.20217e-10	-1.17923
157299812	chr5:157299812:G:C	3.09708e-06	-2.20217e-10	-1.26118
157299925	chr5:157299925:A:C	6.14633e-06	-2.20217e-10	-0.575781
157299997	chr5:157299997:C:T	3.18958e-06	-2.20217e-10	-1.23175
157300164	chr5:157300164:A:G	3.1402e-06	-2.20217e-10	-1.24735
157300466	chr5:157300466:T:C	5.98875e-07	-1.57089	-1.33345
157300684	chr5:157300684:T:C	6.19515e-07	-1.5224	-1.34806
157300726	chr5:157300726:C:T	7.76917e-06	-2.20217e-10	-0.341473
157301059	chr5:157301059:T:C	6.06753e-07	-1.50418	-1.38709
157301310	chr5:157301310:C:T	3.12469e-06	-2.20217e-10	-1.2523
157302271	chr5:157302271:C:T	6.41215e-06	-2.20217e-10	-0.533441
157303027	chr5:157303027:A:G	6.47902e-07	-1.47627	-1.34938
157303803	chr5:157303803:A:G	6.25532e-07	-1.47751	-1.38328
157303929	chr5:157303929:G:A	3.87984e-06	-2.20217e-10	-1.03584
157304000	chr5:157304000:T:C	1.66569e-05	-2.20217e-10	0.421186
157304207	chr5:157304207:T:C	2.72997e-06	-2.20217e-10	-1.38735
157304649	chr5:157304649:ATTTG:A	6.64168e-07	-1.40883	-1.39203
157304787	chr5:157304787:T:C	3.04477e-06	-2.20217e-10	-1.27821
157305021	chr5:157305021:CCTG:C	3.14264e-06	-2.20217e-10	-1.24657
157305157	chr5:157305157:A:G	3.80457e-06	-2.20217e-10	-1.05543
157305207	chr5:157305207:A:G	1.07143e-06	-1.16873	-1.15392
157305610	chr5:157305610:A:G	6.14749e-07	-1.48087	-1.39731
157305613	chr5:157305613:C:T	1.03579e-06	-1.1871	-1.16937
157305792	chr5:157305792:T:C	2.89942e-06	-2.20217e-10	-1.32713
157305837	chr5:157305837:G:A	2.75644e-06	-2.20217e-10	-1.3777
157305841	chr5:157305841:T:C	2.7788e-06	-2.20217e-10	-1.36962
157305981	chr5:157305981:A:G	9.78546e-07	-1.11365	-1.29967
157306059	chr5:157306059:C:T	1.1116e-06	-1.4653	-0.820535
157306120	chr5:157306120:G:A	5.81952e-06	-2.20217e-10	-0.630418
157306245	chr5:157306245:C:T	2.18801e-06	-1.60864	-7.17427e-10
157306267	chr5:157306267:CT:C	8.94161e-06	-0.200921	-7.17427e-10
157306326	chr5:157306326:A:G	6.20909e-07	-1.47107	-1.39713
157306432	chr5:157306432:T:C	6.15706e-07	-1.47937	-1.39725
157306603	chr5:157306603:C:A	3.23305e-06	-2.20217e-10	-1.21821
157306786	chr5:157306786:G:A	7.79221e-06	-2.20217e-10	-0.338512
157306815	chr5:157306815:G:C	2.83929e-06	-2.20217e-10	-1.34808
157306886	chr5:157306886:G:A	5.86553e-07	-1.52846	-1.39666
157306945	chr5:157306945:G:GTA	1.27079e-06	-1.4735	-0.678501
157306993	chr5:157306993:G:A	1.02404e-06	-1.21694	-1.15094
157307122	chr5:157307122:A:G	1.10162e-06	-1.45989	-0.834961
157307302	chr5:157307302:T:C	6.33943e-07	-1.49769	-1.34974
157307611	chr5:157307611:C:T	5.90066e-07	-1.52194	-1.39721
157307624	chr5:157307624:G:A	5.8851e-07	-1.5245	-1.3973
157307932	chr5:157307932:A:G	3.09889e-06	-2.20217e-10	-1.26059
157308153	chr5:157308153:C:T	5.88507e-07	-1.52518	-1.39662
157308372	chr5:157308372:C:T	8.84662e-07	-1.43082	-1.08337
157308391	chr5:157308391:A:G	6.08776e-07	-1.52637	-1.36157
157308723	chr5:157308723:G:C	1.04939e-06	-1.26022	-1.08321
157308730	chr5:157308730:A:G	1.07716e-06	-1.25468	-1.06263
157308910	chr5:157308910:G:T	5.98414e-07	-1.50782	-1.39729
157308931	chr5:157308931:C:G	1.42623e-06	-1.23343	-0.803174
157309568	chr5:157309568:G:A	1.05324e-06	-1.48805	-0.851714
157309603	chr5:157309603:G:A	1.09455e-06	-1.47606	-0.825236
157309975	chr5:157309975:G:A	2.47686e-06	-1.30521	-0.179435
157310787	chr5:157310787:A:G	6.80927e-07	-1.55543	-1.2205
157311532	chr5:157311532:G:A	7.50256e-07	-1.47406	-1.20491
157311534	chr5:157311534:C:T	1.01857e-05	-2.20217e-10	-0.0706481
157311636	chr5:157311636:C:G	3.80717e-06	-2.20217e-10	-1.05475
157312085	chr5:157312085:T:C	3.29549e-06	-2.20217e-10	-1.19908
157312424	chr5:157312424:C:T	0.00024729	-2.20217e-10	3.11893
157312656	chr5:157312656:T:C	0.000246841	-2.20217e-10	3.11711
157312808	chr5:157312808:C:T	2.70363e-06	-2.20217e-10	-1.39704
157312920	chr5:157312920:C:T	6.76424e-07	-1.4071	-1.37547
157313613	chr5:157313613:C:G	7.72659e-07	-1.55111	-1.09844
157314269	chr5:157314269:T:C	2.70295e-06	-2.20217e-10	-1.39729
157314496	chr5:157314496:A:T	3.3686e-06	-2.20217e-10	-1.17714
157314575	chr5:157314575:A:G	1.10281e-06	-1.43543	-0.858348
157314666	chr5:157314666:T:A	1.1203e-06	-1.41969	-0.858348
157315025	chr5:157315025:C:T	2.89987e-06	-2.20217e-10	-1.32697
157315178	chr5:157315178:G:A	1.12073e-06	-1.42025	-0.857407
157315601	chr5:157315601:G:A	4.64844e-05	-2.20217e-10	1.44748
157316186	chr5:157316186:C:T	2.6229e-06	-1.42736	-7.17427e-10
157316207	chr5:157316207:G:T	1.03814e-06	-1.62273	-0.73147
157316441	chr5:157316441:ATATT:A	2.70327e-06	-2.20217e-10	-1.39718
157316513	chr5:157316513:T:C	2.70317e-06	-2.20217e-10	-1.39721
157316571	chr5:157316571:A:G	3.42879e-06	-2.20217e-10	-1.15943
157316940	chr5:157316940:C:G	2.70507e-06	-2.20217e-10	-1.39651
157317033	chr5:157317033:C:G	1.41607e-06	-1.40225	-0.641502
157317045	chr5:157317045:A:G	8.2873e-07	-1.48589	-1.09361
157317172	chr5:157317172:G:A	1.44449e-06	-1.39488	-0.629006
157317758	chr5:157317758:A:G	7.38735e-07	-1.5699	-1.12455
157317829	chr5:157317829:A:G	2.70299e-06	-2.20217e-10	-1.39728
157318303	chr5:157318303:T:C	1.1414e-06	-1.23461	-1.02478
157318430	chr5:157318430:C:T	7.73741e-07	-1.46573	-1.18242
157318512	chr5:157318512:G:T	7.68279e-07	-1.461	-1.19424
157318603	chr5:157318603:T:C	2.20628e-06	-1.60033	-7.17427e-10
157318711	chr5:157318711:G:A	1.4621e-06	-1.38266	-0.629107
157318875	chr5:157318875:A:G	7.68874e-07	-1.47853	-1.17593
157318935	chr5:157318935:C:T	2.70317e-06	-2.20217e-10	-1.39721
157319005	chr5:157319005:G:A	7.97124e-07	-1.44225	-1.17613
157319020	chr5:157319020:G:A	1.43828e-06	-1.39799	-0.630198
157319065	chr5:157319065:A:G	1.18285e-06	-1.24211	-0.981603
157319210	chr5:157319210:G:A	2.70317e-06	-2.20217e-10	-1.39721
157319214	chr5:157319214:T:C	1.40732e-06	-1.38756	-0.662385
157319348	chr5:157319348:G:C	3.49336e-05	-2.20217e-10	1.16181
157319357	chr5:157319357:G:A	3.36759e-06	-2.20217e-10	-1.17744
157319370	chr5:157319370:A:G	1.43556e-06	-1.38906	-0.641024
157319767	chr5:157319767:C:T	3.40063e-06	-2.20217e-10	-1.16767
157320138	chr5:157320138:G:A	7.44739e-07	-1.52742	-1.15894
157320576	chr5:157320576:C:T	1.36581e-06	-1.38462	-0.695269
157320581	chr5:157320581:C:A	4.09747e-06	-2.20217e-10	-0.981266
157320661	chr5:157320661:A:G	1.38673e-06	-1.38814	-0.676553
157321277	chr5:157321277:T:C	1.12149e-06	-1.62263	-0.654348
157321292	chr5:157321292:A:G	7.89092e-07	-1.57288	-1.05563
157321373	chr5:157321373:C:T	2.70535e-06	-2.20217e-10	-1.3964
157321464	chr5:157321464:C:T	5.63294e-07	-1.599	-1.36659
157321881	chr5:157321881:A:G	1.40077e-06	-1.37854	-0.676076
157321899	chr5:157321899:C:T	1.52188e-06	-1.2868	-0.684884
157321937	chr5:157321937:A:G	5.83585e-07	-1.53395	-1.39625
157322047	chr5:157322047:G:T	1.52147e-06	-1.37557	-0.596391
157322478	chr5:157322478:C:T	1.38588e-06	-1.39711	-0.668196
157322540	chr5:157322540:T:C	1.39905e-06	-1.40145	-0.654391
157322578	chr5:157322578:A:G	1.36386e-06	-1.41249	-0.668831
157322584	chr5:157322584:T:C	1.09712e-06	-1.29796	-1.00099
157322764	chr5:157322764:G:A	2.70522e-06	-2.20217e-10	-1.39645
157322789	chr5:157322789:T:C	1.41575e-06	-1.40464	-0.639334
157323901	chr5:157323901:A:G	2.95256e-06	-2.20217e-10	-1.30896
157324125	chr5:157324125:C:T	3.14696e-06	-1.2452	-7.17427e-10
157324168	chr5:157324168:G:A	2.70535e-06	-2.20217e-10	-1.3964
157324314	chr5:157324314:T:C	3.3686e-06	-2.20217e-10	-1.17714
157324567	chr5:157324567:C:A	5.72277e-07	-1.55246	-1.39731
157324617	chr5:157324617:G:A	2.70311e-06	-2.20217e-10	-1.39723
157324790	chr5:157324790:C:G	4.77199e-06	-1.30712	0.478245
157324836	chr5:157324836:G:A	7.53796e-07	-1.48374	-1.19053
157324949	chr5:157324949:A:G	1.18559e-06	-1.25479	-0.966603
157325719	chr5:157325719:G:A	3.43649e-06	-2.20217e-10	-1.15719
157325949	chr5:157325949:A:G	5.54178e-07	-1.61642	-1.36549
157326025	chr5:157326025:C:T	3.31734e-06	-2.20217e-10	-1.19247
157326249	chr5:157326249:C:T	6.43244e-07	-1.44393	-1.38894
157326276	chr5:157326276:T:C	7.45626e-07	-1.59346	-1.0917
157326809	chr5:157326809:T:G	1.52568e-06	-1.31414	-0.655054
157326867	chr5:157326867:T:G	7.24514e-07	-1.59108	-1.12282
157327358	chr5:157327358:A:G	7.40199e-06	-2.20217e-10	-0.389888
157327394	chr5:157327394:G:A	3.04804e-06	-1.27714	-7.17427e-10
157327651	chr5:157327651:C:T	6.05895e-07	-1.62182	-1.27086
157327712	chr5:157327712:G:A	2.70347e-06	-2.20217e-10	-1.3971
157328265	chr5:157328265:C:T	1.19711e-06	-1.25522	-0.956508
157328718	chr5:157328718:C:T	2.72321e-06	-2.20217e-10	-1.38982
157328823	chr5:157328823:G:GA	3.26364e-06	-2.20217e-10	-1.20879
157329246	chr5:157329246:A:G	2.70875e-06	-2.20217e-10	-1.39515
157329400	chr5:157329400:G:A	2.98469e-06	-2.20217e-10	-1.29814
157329809	chr5:157329809:C:G	3.33423e-06	-2.20217e-10	-1.18739
157329983	chr5:157329983:A:G	4.12128e-06	-2.20217e-10	-0.975474
157330143	chr5:157330143:C:T	2.70324e-06	-2.20217e-10	-1.39719
157330316	chr5:157330316:C:A	3.44762e-06	-2.20217e-10	-1.15395
157330373	chr5:157330373:A:G	5.46385e-07	-1.61541	-1.38066
157330826	chr5:157330826:A:G	4.17258e-06	-2.20217e-10	-0.963101
157330952	chr5:157330952:G:C	4.14369e-06	-2.20217e-10	-0.97005
157331472	chr5:157331472:C:T	5.8275e-07	-1.54759	-1.38405
157331495	chr5:157331495:C:T	2.7046e-06	-2.20217e-10	-1.39668
157331525	chr5:157331525:C:T	6.11171e-06	-2.20217e-10	-0.581429
157331724	chr5:157331724:G:A	2.71644e-06	-2.20217e-10	-1.39232
157331727	chr5:157331727:A:T	1.13178e-06	-1.45779	-0.81006
157331914	chr5:157331914:T:C	5.67845e-07	-1.60436	-1.35319
157332137	chr5:157332137:AG:A	2.24456e-06	-1.58313	-7.17427e-10
157332750	chr5:157332750:C:G	2.89374e-06	-2.20217e-10	-1.32909
157332795	chr5:157332795:C:T	6.94422e-07	-1.3883	-1.36801
157333158	chr5:157333158:G:A	6.49599e-05	-2.20217e-10	1.78213
157333569	chr5:157333569:C:G	3.36559e-06	-2.20217e-10	-1.17803
157333791	chr5:157333791:G:A	6.20843e-07	-1.55303	-1.31528
157333834	chr5:157333834:T:C	5.40606e-07	-1.61261	-1.39409
157334062	chr5:157334062:C:T	6.01128e-07	-1.59756	-1.30302
157334245	chr5:157334245:G:A	6.21212e-07	-1.54194	-1.32578
157334405	chr5:157334405:G:A	6.20151e-07	-1.54879	-1.32064
157334516	chr5:157334516:G:A	6.19689e-07	-1.55486	-1.31531
157334582	chr5:157334582:T:C	6.20521e-07	-1.54922	-1.31961
157334597	chr5:157334597:T:C	1.1179e-06	-1.43873	-0.841454
157334609	chr5:157334609:A:T	6.21205e-07	-1.54592	-1.32181
157334657	chr5:157334657:T:C	6.25402e-07	-1.54132	-1.31968
157334676	chr5:157334676:G:A	6.26107e-07	-1.53803	-1.32184
157334712	chr5:157334712:T:C	1.37137e-05	-2.20217e-10	0.226759
157335063	chr5:157335063:A:G	6.13418e-07	-1.54876	-1.33159
157335115	chr5:157335115:A:C	2.74105e-06	-2.20217e-10	-1.3833
157335237	chr5:157335237:A:G	6.20294e-07	-1.54907	-1.32013
157335509	chr5:157335509:C:T	6.15314e-07	-1.55573	-1.32152
157335549	chr5:157335549:A:G	6.22298e-07	-1.54675	-1.31922
157335981	chr5:157335981:C:T	6.22929e-07	-1.54745	-1.31751
157336051	chr5:157336051:A:T	3.61977e-06	-2.20217e-10	-1.10523
157336062	chr5:157336062:G:A	7.3646e-07	-1.44816	-1.24938
157336063	chr5:157336063:A:G	6.20793e-07	-1.54071	-1.32768
157336283	chr5:157336283:G:A	4.06418e-06	-2.20217e-10	-0.989424
157336330	chr5:157336330:G:A	6.23129e-07	-1.54469	-1.31995
157336676	chr5:157336676:C:T	6.19127e-07	-1.54836	-1.32272
157336910	chr5:157336910:A:G	3.35332e-06	-2.20217e-10	-1.18169
157336913	chr5:157336913:C:A	6.19246e-07	-1.54763	-1.32326
157337073	chr5:157337073:A:G	6.37407e-07	-1.53827	-1.30371
157337287	chr5:157337287:T:C	3.11541e-06	-2.20217e-10	-1.25527
157337546	chr5:157337546:C:A	5.18982e-06	-2.20217e-10	-0.744938
157337664	chr5:157337664:A:G	3.79673e-06	-2.20217e-10	-1.0575
157337684	chr5:157337684:C:T	2.72678e-06	-2.20217e-10	-1.38852
157338033	chr5:157338033:G:C	6.21162e-07	-1.57146	-1.29634
157338229	chr5:157338229:T:A	6.26221e-07	-1.56914	-1.29055
157338862	chr5:157338862:G:A	6.31028e-07	-1.55065	-1.30139
157338973	chr5:157338973:G:A	6.38523e-07	-1.54562	-1.29462
157339029	chr5:157339029:A:G	6.4461e-07	-1.52098	-1.30977
157339265	chr5:157339265:G:A	6.34757e-07	-1.54334	-1.30281
157339628	chr5:157339628:T:G	3.99158e-06	-2.20217e-10	-1.00745
157339700	chr5:157339700:A:G	6.22961e-07	-1.55789	-1.30701
157339958	chr5:157339958:C:T	6.42745e-07	-1.53567	-1.29798
157340020	chr5:157340020:G:A	6.7023e-07	-1.42168	-1.37009
157340103	chr5:157340103:T:G	5.38816e-07	-1.61283	-1.39719
157340572	chr5:157340572:T:A	6.51363e-07	-1.5509	-1.26942
157340840	chr5:157340840:G:T	2.78213e-06	-2.20217e-10	-1.36842
157341124	chr5:157341124:C:T	3.81297e-06	-2.20217e-10	-1.05323
157341879	chr5:157341879:C:T	7.02448e-05	-2.20217e-10	1.86035
157341958	chr5:157341958:G:A	2.37747e-06	-1.5256	-7.17427e-10
157342000	chr5:157342000:C:T	5.37987e-07	-1.62248	-1.38908
157342071	chr5:157342071:C:G	2.76822e-06	-1.37343	-7.17427e-10
157342226	chr5:157342226:C:G	2.7544e-06	-2.20217e-10	-1.37844
157342544	chr5:157342544:T:TAA	6.23138e-06	-0.562038	-7.17427e-10
157342641	chr5:157342641:C:T	5.96935e-07	-1.51033	-1.39726
157342660	chr5:157342660:C:T	6.09172e-07	-1.55472	-1.33257
157342833	chr5:157342833:A:G	2.83012e-06	-2.20217e-10	-1.35132
157343060	chr5:157343060:C:T	2.78836e-06	-2.20217e-10	-1.36618
157343201	chr5:157343201:G:A	5.3662e-07	-1.62127	-1.39283
157343336	chr5:157343336:G:C	3.84442e-06	-1.04501	-7.17427e-10
157343367	chr5:157343367:G:A	5.20282e-06	-2.20217e-10	-0.742436
157343645	chr5:157343645:G:A	6.22112e-07	-1.49346	-1.37281
157343680	chr5:157343680:G:A	8.2251e-07	-1.48754	-1.09949
157343975	chr5:157343975:C:T	5.42344e-07	-1.6211	-1.38239
157344500	chr5:157344500:C:A	5.68283e-07	-1.5629	-1.39387
157345036	chr5:157345036:A:G	5.85832e-07	-1.54548	-1.38088
157345194	chr5:157345194:G:T	3.52783e-06	-2.20217e-10	-1.13095
157345729	chr5:157345729:G:A	3.23664e-06	-1.2171	-7.17427e-10
157345836	chr5:157345836:C:A	1.10636e-06	-1.38661	-0.903948
157345881	chr5:157345881:C:G	3.07697e-06	-2.20217e-10	-1.26769
157345966	chr5:157345966:C:A	6.89813e-07	-1.45737	-1.3056
157346218	chr5:157346218:G:T	2.36798e-06	-1.5296	-7.17427e-10
157346267	chr5:157346267:A:G	3.39165e-06	-2.20217e-10	-1.17032
157346558	chr5:157346558:G:A	3.48071e-06	-1.1444	-7.17427e-10
157346777	chr5:157346777:G:A	5.65194e-07	-1.56742	-1.3948
157346902	chr5:157346902:C:A	3.32717e-06	-2.20217e-10	-1.18951
157346922	chr5:157346922:G:A	2.67058e-05	-2.20217e-10	0.893246
157347044	chr5:157347044:T:G	6.17322e-07	-1.62157	-1.25243
157347393	chr5:157347393:G:A	4.07974e-06	-2.20217e-10	-0.985602
157347597	chr5:157347597:A:G	8.86615e-07	-1.48239	-1.02959
157347714	chr5:157347714:T:G	3.00836e-06	-2.20217e-10	-1.29024
157347837	chr5:157347837:A:G	7.34671e-07	-1.4322	-1.26777
157347883	chr5:157347883:G:A	7.98202e-07	-1.38979	-1.22724
157348242	chr5:157348242:G:A	4.16963e-06	-2.20217e-10	-0.963808
157348677	chr5:157348677:A:G	9.21367e-07	-1.46935	-1.00418
157348703	chr5:157348703:C:T	3.28984e-05	-2.20217e-10	1.10179
157348748	chr5:157348748:G:A	2.60231e-05	-2.20217e-10	0.867348
157348929	chr5:157348929:G:A	3.32223e-06	-2.20217e-10	-1.191
157349368	chr5:157349368:A:G	3.119e-06	-2.20217e-10	-1.25412
157349641	chr5:157349641:T:C	2.79907e-06	-2.20217e-10	-1.36235
157349872	chr5:157349872:C:T	9.47263e-07	-1.47649	-0.969325
157349934	chr5:157349934:A:G	2.74795e-06	-2.20217e-10	-1.38078
157350360	chr5:157350360:C:A	6.1964e-07	-1.62164	-1.24862
157350550	chr5:157350550:G:A	2.51184e-06	-1.47062	-7.17427e-10
157350578	chr5:157350578:C:T	9.56647e-07	-1.46665	-0.969303
157351500	chr5:157351500:CAT:C	3.93687e-06	-2.20217e-10	-1.02125
157351590	chr5:157351590:C:T	2.95664e-06	-2.20217e-10	-1.30758
157352156	chr5:157352156:T:C	5.79096e-07	-1.62015	-1.31778
157352222	chr5:157352222:G:A	2.74806e-06	-2.20217e-10	-1.38074
157353492	chr5:157353492:C:T	2.43268e-06	-1.50264	-7.17427e-10
157353751	chr5:157353751:G:A	3.89432e-06	-2.20217e-10	-1.03212
157354239	chr5:157354239:G:C	7.0377e-07	-1.43711	-1.30583
157354860	chr5:157354860:A:ATGTAAAT	5.37879e-06	-2.20217e-10	-0.709174
157354906	chr5:157354906:G:A	5.51965e-06	-0.683322	-7.17427e-10
157355089	chr5:157355089:A:G	1.17328e-06	-1.44533	-0.786508
157355160	chr5:157355160:AT:A	5.9948e-07	-1.62255	-1.28078
157355436	chr5:157355436:T:C	2.70381e-06	-2.20217e-10	-1.39698
157356262	chr5:157356262:A:G	2.54549e-05	-2.20217e-10	0.845274
157356535	chr5:157356535:G:A	7.75658e-07	-1.48857	-1.15711
157356580	chr5:157356580:C:T	1.0243e-05	-2.20217e-10	-0.0650431
157356589	chr5:157356589:A:G	2.7476e-06	-2.20217e-10	-1.38091
157356899	chr5:157356899:C:T	2.74806e-06	-2.20217e-10	-1.38074
157357106	chr5:157357106:G:C	8.00525e-07	-1.50857	-1.10555
157357367	chr5:157357367:G:A	2.74806e-06	-2.20217e-10	-1.38074
157357375	chr5:157357375:C:T	2.89276e-06	-2.20217e-10	-1.32943
157357616	chr5:157357616:G:A	5.75546e-07	-1.56428	-1.37979
157357993	chr5:157357993:A:G	8.56962e-06	-0.243413	-7.17427e-10
157358059	chr5:157358059:G:A	5.64803e-07	-1.56561	-1.3973
157358094	chr5:157358094:A:G	3.11268e-06	-2.20217e-10	-1.25615
157358662	chr5:157358662:C:T	5.93527e-07	-1.62251	-1.2908
157358877	chr5:157358877:A:T	3.27368e-06	-2.20217e-10	-1.20572
157358880	chr5:157358880:G:A	2.48227e-06	-1.11172	-0.370747
157359160	chr5:157359160:C:A	5.82409e-07	-1.62144	-1.31078
157359424	chr5:157359424:A:T	7.5223e-07	-1.43349	-1.24286
157359559	chr5:157359559:G:T	8.87872e-07	-1.46346	-1.0471
157360037	chr5:157360037:C:A	6.61875e-06	-2.20217e-10	-0.501729
157360176	chr5:157360176:G:A	4.18263e-06	-2.20217e-10	-0.960697
157360852	chr5:157360852:G:T	1.09701e-06	-1.51161	-0.787435
157361016	chr5:157361016:C:T	6.46056e-07	-1.4496	-1.37891
157361017	chr5:157361017:A:G	6.152e-07	-1.5143	-1.36314
157361325	chr5:157361325:C:T	1.04967e-05	-2.20217e-10	-0.040575
157361350	chr5:157361350:G:A	3.87131e-06	-2.20217e-10	-1.03804
157361717	chr5:157361717:T:C	2.70419e-06	-2.20217e-10	-1.39683
157361962	chr5:157361962:A:G	6.56482e-07	-1.4197	-1.3928
157361963	chr5:157361963:T:C	5.69883e-07	-1.62292	-1.33104
157362043	chr5:157362043:A:G	1.11799e-06	-1.40772	-0.872378
157362201	chr5:157362201:T:G	8.32141e-07	-1.43606	-1.13933
157362459	chr5:157362459:A:G	2.70943e-06	-2.20217e-10	-1.3949
157362648	chr5:157362648:C:T	3.87165e-06	-2.20217e-10	-1.03796
157362763	chr5:157362763:T:C	7.6602e-07	-1.45144	-1.20675
157363029	chr5:157363029:A:G	2.3663e-06	-1.53031	-7.17427e-10
157363276	chr5:157363276:G:A	2.80065e-06	-2.20217e-10	-1.36178
157364005	chr5:157364005:T:C	3.06198e-06	-2.20217e-10	-1.27257
157364436	chr5:157364436:G:A	4.50204e-06	-0.887105	-7.17427e-10
157364609	chr5:157364609:G:A	1.13071e-06	-1.27839	-0.990401
157364642	chr5:157364642:G:T	2.85008e-06	-2.20217e-10	-1.34429
157364708	chr5:157364708:A:G	6.41479e-07	-1.58815	-1.24747
157364718	chr5:157364718:C:A	3.33375e-06	-2.20217e-10	-1.18754
157365099	chr5:157365099:A:G	2.34904e-06	-1.53763	-7.17427e-10
157365106	chr5:157365106:T:A	4.15877e-06	-2.20217e-10	-0.966417
157365475	chr5:157365475:A:T	7.38993e-06	-2.20217e-10	-0.391519
157365589	chr5:157365589:T:C	3.21046e-06	-2.20217e-10	-1.22522
157366406	chr5:157366406:T:C	1.24194e-06	-1.62231	-0.552651
157366541	chr5:157366541:T:C	7.88987e-07	-1.42334	-1.20531
157366628	chr5:157366628:T:C	6.66001e-06	-2.20217e-10	-0.495516
157367377	chr5:157367377:T:G	2.83559e-06	-2.20217e-10	-1.34939
157367419	chr5:157367419:T:C	7.28725e-06	-2.20217e-10	-0.40551
157368196	chr5:157368196:G:A	1.66044e-06	-1.61669	-0.267864
157368626	chr5:157368626:G:A	3.88974e-06	-1.03329	-7.17427e-10
157368711	chr5:157368711:G:A	1.05121e-06	-1.62076	-0.72093
157368912	chr5:157368912:T:G	2.79513e-06	-2.20217e-10	-1.36376
157369257	chr5:157369257:C:CTGA	2.7609e-06	-2.20217e-10	-1.37608
157369311	chr5:157369311:G:A	8.76569e-07	-1.51216	-1.01121
157369395	chr5:157369395:A:G	8.56452e-07	-1.2412	-1.30539
157369441	chr5:157369441:A:G	1.75795e-05	0.4751	-7.17427e-10
157369538	chr5:157369538:C:T	2.7068e-06	-2.20217e-10	-1.39587
157369757	chr5:157369757:A:G	1.21879e-06	-1.61986	-0.573921
157369851	chr5:157369851:G:A	2.15798e-06	-1.62246	-7.17427e-10
157369905	chr5:157369905:A:G	7.94042e-07	-1.6165	-1.00575
157369944	chr5:157369944:T:C	7.80807e-07	-1.62252	-1.01654
157369951	chr5:157369951:G:A	5.93789e-07	-1.56755	-1.34532
157369997	chr5:157369997:C:T	5.79241e-07	-1.55897	-1.3787
157370204	chr5:157370204:C:T	6.42376e-07	-1.46395	-1.37027
157370241	chr5:157370241:T:C	3.23621e-06	-2.20217e-10	-1.21723
157370461	chr5:157370461:C:T	2.66395e-06	-1.41183	-7.17427e-10
157370597	chr5:157370597:G:T	4.51183e-06	-2.20217e-10	-0.884932
157371106	chr5:157371106:T:C	2.70546e-06	-2.20217e-10	-1.39636
157371274	chr5:157371274:C:T	5.88304e-07	-1.5963	-1.32585
157371385	chr5:157371385:G:A	2.72288e-06	-2.20217e-10	-1.38994
157371568	chr5:157371568:G:A	6.52299e-07	-1.61676	-1.20213
157371570	chr5:157371570:G:A	2.38419e-06	-1.52278	-7.17427e-10
157371798	chr5:157371798:T:C	2.70291e-06	-2.20217e-10	-1.39731
157371950	chr5:157371950:G:A	1.77232e-05	-2.20217e-10	0.48324
157371972	chr5:157371972:C:T	9.5639e-07	-1.59687	-0.839351
157372282	chr5:157372282:G:A	2.3142e-06	-1.55257	-7.17427e-10
157372291	chr5:157372291:G:A	3.07139e-06	-2.20217e-10	-1.26951
157372630	chr5:157372630:G:A	3.21417e-06	-2.20217e-10	-1.22407
157372767	chr5:157372767:G:A	3.07717e-05	-2.20217e-10	1.03496
157372782	chr5:157372782:C:T	5.41465e-06	-2.20217e-10	-0.702528
157372839	chr5:157372839:C:T	2.85074e-06	-2.20217e-10	-1.34406
157373366	chr5:157373366:G:T	5.38162e-07	-1.61394	-1.39729
157373487	chr5:157373487:C:G	2.84566e-06	-2.20217e-10	-1.34584
157374013	chr5:157374013:A:G	1.39456e-06	-1.54974	-0.509321
157374172	chr5:157374172:T:C	7.12042e-07	-1.39069	-1.34056
157374284	chr5:157374284:T:A	9.95982e-07	-1.59541	-0.800254
157374295	chr5:157374295:C:T	2.86244e-06	-1.33996	-7.17427e-10
157374586	chr5:157374586:G:A	9.09281e-07	-1.62043	-0.866303
157374645	chr5:157374645:C:G	1.96315e-05	-2.20217e-10	0.585499
157374899	chr5:157374899:C:T	2.20953e-06	-1.59886	-7.17427e-10
157375011	chr5:157375011:A:G	5.38022e-07	-1.61439	-1.39711
157375136	chr5:157375136:G:C	1.10196e-06	-1.58597	-0.70858
157375445	chr5:157375445:A:G	1.17251e-06	-1.59541	-0.637079
157375454	chr5:157375454:A:G	7.39014e-07	-1.58602	-1.10805
157375666	chr5:157375666:T:C	1.22079e-06	-1.58986	-0.602284
157375871	chr5:157375871:G:A	3.0278e-06	-2.20217e-10	-1.2838
157375901	chr5:157375901:C:G	1.28257e-06	-1.35887	-0.783902
157376218	chr5:157376218:C:T	2.84193e-06	-1.34715	-7.17427e-10
157376491	chr5:157376491:A:G	5.3785e-07	-1.6202	-1.39161
157376738	chr5:157376738:AGCACCCACTTATGCAAACCTT:A	1.12955e-06	-1.57297	-0.696846
157376835	chr5:157376835:ACT:A	2.70298e-06	-2.20217e-10	-1.39728
157376839	chr5:157376839:T:G	3.00935e-06	-2.20217e-10	-1.28991
157377219	chr5:157377219:G:A	1.04415e-06	-0.956432	-1.392
157377733	chr5:157377733:G:T	6.06287e-07	-1.58931	-1.30273
157378028	chr5:157378028:G:A	2.20319e-06	-1.60173	-7.17427e-10
157378151	chr5:157378151:C:T	4.91782e-06	-2.20217e-10	-0.798772
157378278	chr5:157378278:A:G	5.92301e-07	-1.51843	-1.39695
157378687	chr5:157378687:C:T	4.64504e-06	-2.20217e-10	-0.855837
157378896	chr5:157378896:T:C	1.9996e-06	-1.54379	-0.154905
157379071	chr5:157379071:A:C	3.08656e-06	-2.20217e-10	-1.26458
157379531	chr5:157379531:C:G	9.38178e-07	-1.59043	-0.865021
157379705	chr5:157379705:C:T	1.21118e-06	-1.56376	-0.636286
157379798	chr5:157379798:G:A	2.82883e-06	-2.20217e-10	-1.35177
157379816	chr5:157379816:A:G	8.52811e-07	-1.61054	-0.94031
157379985	chr5:157379985:G:A	7.89646e-07	-1.40264	-1.22517
157380403	chr5:157380403:C:A	3.58052e-06	-2.20217e-10	-1.11613
157380496	chr5:157380496:CCT:C	5.40969e-06	-2.20217e-10	-0.703444
157380742	chr5:157380742:T:G	6.287e-07	-1.55664	-1.29909
157380940	chr5:157380940:C:T	3.93609e-06	-2.20217e-10	-1.02145
157381348	chr5:157381348:C:T	2.5856e-06	-1.40524	-0.0364394
157381404	chr5:157381404:G:A	7.17603e-06	-1.03204	0.611149
157381516	chr5:157381516:G:A	4.10519e-06	-1.58435	0.604966
157381926	chr5:157381926:A:G	2.92555e-06	-2.20217e-10	-1.31815
157382042	chr5:157382042:G:A	6.90963e-06	-1.33504	0.876315
157382348	chr5:157382348:G:A	3.58052e-06	-2.20217e-10	-1.11613
157382498	chr5:157382498:A:G	4.71229e-06	-2.20217e-10	-0.841461
157383064	chr5:157383064:C:T	9.69235e-07	-1.60638	-0.816502
157383305	chr5:157383305:C:T	4.6454e-06	-2.20217e-10	-0.855759
157383514	chr5:157383514:C:G	4.957e-06	-2.20217e-10	-0.790836
157383627	chr5:157383627:C:T	3.30487e-06	-2.20217e-10	-1.19624
157384037	chr5:157384037:A:G	5.9123e-07	-1.6081	-1.30908
157384570	chr5:157384570:C:T	3.58052e-06	-2.20217e-10	-1.11613
157384604	chr5:157384604:C:T	9.40726e-07	-1.58407	-0.868666
157384666	chr5:157384666:G:A	5.96963e-07	-1.61573	-1.29181
157384692	chr5:157384692:C:A	5.40101e-06	-2.20217e-10	-0.70505
157385560	chr5:157385560:C:T	1.46637e-06	-0.714339	-1.29451
157385951	chr5:157385951:T:TCC	2.92545e-06	-2.20217e-10	-1.31819
157386343	chr5:157386343:G:A	7.32646e-06	-2.20217e-10	-0.400144
157386503	chr5:157386503:T:C	8.7902e-07	-1.54706	-0.97352
157386844	chr5:157386844:C:T	2.8789e-06	-2.20217e-10	-1.33423
157386992	chr5:157386992:A:G	3.06094e-06	-2.20217e-10	-1.27291
157387143	chr5:157387143:A:G	2.99036e-06	-2.20217e-10	-1.29624
157387387	chr5:157387387:A:T	3.31221e-06	-2.20217e-10	-1.19402
157388018	chr5:157388018:G:A	8.03229e-06	-2.20217e-10	-0.308166
157388755	chr5:157388755:G:C	3.08489e-06	-1.60016	0.33504
157389513	chr5:157389513:C:T	2.19177e-06	-1.60693	-7.17427e-10
157389793	chr5:157389793:G:A	5.97094e-07	-1.51069	-1.39663
157389851	chr5:157389851:C:T	4.09558e-06	-0.981729	-7.17427e-10
157389887	chr5:157389887:G:C	6.8193e-07	-1.40822	-1.36625
157389995	chr5:157389995:G:A	8.99876e-07	-1.47162	-1.02552
157390130	chr5:157390130:C:T	6.27756e-07	-1.50625	-1.35099
157390194	chr5:157390194:G:A	5.83717e-07	-1.53315	-1.39682
157390434	chr5:157390434:G:A	3.64656e-06	-1.09785	-7.17427e-10
157391209	chr5:157391209:T:C	3.399e-06	-2.20217e-10	-1.16815
157391407	chr5:157391407:A:G	3.06743e-06	-2.20217e-10	-1.2708
157391977	chr5:157391977:CTTG:C	3.16747e-06	-2.20217e-10	-1.2387
157392190	chr5:157392190:G:A	2.90206e-06	-2.20217e-10	-1.32621
157392281	chr5:157392281:T:C	3.50418e-06	-2.20217e-10	-1.13768
157392335	chr5:157392335:CTCTTT:C	2.9109e-06	-2.20217e-10	-1.32317
157392376	chr5:157392376:A:G	1.93391e-06	-1.2671	-0.464994
157392486	chr5:157392486:C:G	2.72526e-06	-2.20217e-10	-1.38907
157392519	chr5:157392519:C:G	2.71888e-06	-2.20217e-10	-1.39142
157392661	chr5:157392661:C:T	1.67884e-06	-1.53447	-0.339059
157393149	chr5:157393149:C:T	2.77211e-06	-2.20217e-10	-1.37203
157393419	chr5:157393419:G:A	2.74193e-06	-2.20217e-10	-1.38297
157393949	chr5:157393949:A:G	2.36607e-06	-0.231415	-1.29899
157394209	chr5:157394209:T:C	1.11107e-06	-0.956982	-1.32933
157394305	chr5:157394305:T:C	2.76328e-06	-1.18618	-0.189039
157394614	chr5:157394614:G:T	2.34512e-06	-0.226346	-1.31295
157394642	chr5:157394642:C:G	2.23603e-06	-1.58694	-7.17427e-10
157395188	chr5:157395188:T:C	2.25814e-06	-0.288135	-1.28896
157395222	chr5:157395222:G:A	2.23287e-06	-0.274978	-1.31337
157395646	chr5:157395646:A:G	3.53812e-06	-1.12804	-7.17427e-10
157395761	chr5:157395761:T:C	3.10197e-06	-2.20217e-10	-1.2596
157395866	chr5:157395866:T:A	1.9665e-06	-1.19741	-0.517973
157396078	chr5:157396078:G:A	1.44008e-05	-2.20217e-10	0.275651
157396084	chr5:157396084:A:C	3.39663e-06	-2.20217e-10	-1.16885
157396299	chr5:157396299:C:T	5.58689e-06	-2.20217e-10	-0.671214
157396310	chr5:157396310:T:C	3.19497e-06	-2.20217e-10	-1.23006
157396531	chr5:157396531:C:T	2.21652e-06	-1.5957	-7.17427e-10
157396634	chr5:157396634:T:C	3.08255e-06	-2.20217e-10	-1.26588
157396654	chr5:157396654:AACAAG:A	2.37348e-06	-1.52728	-7.17427e-10
157396678	chr5:157396678:C:T	6.32007e-06	-2.20217e-10	-0.547907
157396682	chr5:157396682:T:C	1.02666e-06	-1.45684	-0.908482
157397050	chr5:157397050:A:G	2.70728e-06	-2.20217e-10	-1.39569
157397330	chr5:157397330:G:A	3.93087e-06	-2.20217e-10	-1.02278
157397347	chr5:157397347:C:G	2.71061e-06	-2.20217e-10	-1.39446
157397483	chr5:157397483:C:T	1.66438e-05	-2.20217e-10	0.420403
157397538	chr5:157397538:C:T	6.21916e-07	-1.60513	-1.26146
157397996	chr5:157397996:A:G	2.86945e-06	-2.20217e-10	-1.33752
157398716	chr5:157398716:C:A	2.20386e-06	-1.60143	-7.17427e-10
157399150	chr5:157399150:G:C	3.3503e-06	-1.18259	-7.17427e-10
157399371	chr5:157399371:T:C	1.01151e-06	-1.30977	-1.07042
157399723	chr5:157399723:A:C	2.74039e-06	-2.20217e-10	-1.38354
157400366	chr5:157400366:A:G	8.38859e-07	-1.41595	-1.1514
157400774	chr5:157400774:A:C	8.23516e-06	-2.20217e-10	-0.283223
157401002	chr5:157401002:G:A	1.25928e-06	-0.786319	-1.37477
157401137	chr5:157401137:AAACCAGCAG:A	3.02665e-06	-2.20217e-10	-1.28418
157401332	chr5:157401332:C:T	6.94529e-07	-1.56735	-1.18881
157401535	chr5:157401535:T:G	4.36903e-06	-0.917094	-7.17427e-10
157401647	chr5:157401647:A:G	3.38122e-06	-1.1734	-7.17427e-10
157401880	chr5:157401880:T:C	2.9786e-06	-2.20217e-10	-1.30018
157403034	chr5:157403034:T:C	4.11642e-06	-2.20217e-10	-0.976651
157403217	chr5:157403217:A:T	5.53189e-06	-0.681106	-7.17427e-10
157403805	chr5:157403805:G:GT	3.75386e-06	-2.20217e-10	-1.06885
157403857	chr5:157403857:A:G	1.08095e-06	-1.39234	-0.921454
157404189	chr5:157404189:ATTAT:A	3.73068e-06	-2.20217e-10	-1.07505
157404275	chr5:157404275:A:G	7.12211e-07	-1.48869	-1.24233
157404304	chr5:157404304:T:A	5.65104e-07	-1.59788	-1.3645
157404421	chr5:157404421:A:C	1.87837e-05	-2.20217e-10	0.541353
157404736	chr5:157404736:CTA:C	2.70321e-06	-2.20217e-10	-1.3972
157404763	chr5:157404763:G:A	2.7034e-06	-2.20217e-10	-1.39713
157404865	chr5:157404865:C:A	1.10491e-06	-1.4783	-0.813572
157404898	chr5:157404898:G:T	4.74379e-06	-2.20217e-10	-0.834801
157405114	chr5:157405114:A:G	6.85618e-07	-1.4321	-1.33697
157405218	chr5:157405218:A:C	3.31437e-06	-2.20217e-10	-1.19337
157405243	chr5:157405243:A:G	1.0162e-06	-1.35679	-1.01878
157405506	chr5:157405506:G:A	6.91714e-07	-1.4207	-1.33952
157405508	chr5:157405508:C:T	2.70722e-06	-2.20217e-10	-1.39571
157405553	chr5:157405553:G:T	6.67725e-07	-1.44691	-1.3486
157405783	chr5:157405783:T:C	1.07665e-06	-1.35268	-0.965101
157405808	chr5:157405808:T:A	5.7076e-07	-1.62291	-1.32952
157405890	chr5:157405890:G:A	5.56299e-07	-1.59837	-1.37971
157406727	chr5:157406727:G:A	3.49583e-06	-2.20217e-10	-1.14007
157406772	chr5:157406772:T:C	6.16748e-07	-1.5036	-1.37133
157407741	chr5:157407741:A:G	3.73206e-06	-2.20217e-10	-1.07468
157408077	chr5:157408077:A:C	4.44396e-06	-0.90009	-7.17427e-10
157408226	chr5:157408226:G:A	7.54349e-07	-1.43515	-1.23839
157408258	chr5:157408258:G:A	2.87073e-06	-2.20217e-10	-1.33707
157408603	chr5:157408603:T:C	5.49409e-07	-1.6027	-1.38785
157408651	chr5:157408651:G:A	3.30066e-06	-1.19751	-7.17427e-10
157408687	chr5:157408687:T:G	2.70473e-06	-2.20217e-10	-1.39663
157408703	chr5:157408703:G:T	5.59737e-07	-1.58553	-1.3864
157408872	chr5:157408872:G:T	6.6563e-07	-1.45775	-1.34091
157408969	chr5:157408969:TAAAG:T	6.43222e-06	-2.20217e-10	-0.530317
157409136	chr5:157409136:A:G	7.85761e-07	-1.49775	-1.13498
157409331	chr5:157409331:A:G	6.55119e-07	-1.47172	-1.34285
157409430	chr5:157409430:T:C	9.94289e-07	-1.38434	-1.01302
157409505	chr5:157409505:G:A	6.50734e-07	-1.47109	-1.35019
157409603	chr5:157409603:C:CAG	9.91375e-06	-2.20217e-10	-0.0977136
157410179	chr5:157410179:C:A	6.65292e-07	-1.45317	-1.346
157410482	chr5:157410482:G:A	5.83754e-07	-1.57757	-1.35234
157410499	chr5:157410499:G:T	2.17952e-06	-1.61253	-7.17427e-10
157410566	chr5:157410566:C:T	2.78662e-06	-2.20217e-10	-1.36681
157410607	chr5:157410607:T:C	6.9383e-06	-2.20217e-10	-0.45458
157410668	chr5:157410668:G:A	6.53995e-07	-1.5789	-1.23739
157410790	chr5:157410790:A:C	6.58435e-07	-1.57461	-1.23491
157410809	chr5:157410809:C:A	1.07634e-06	-1.61615	-0.701916
157410888	chr5:157410888:A:T	7.48903e-07	-1.50069	-1.18009
157410906	chr5:157410906:C:A	4.5151e-06	-2.20217e-10	-0.884209
157411151	chr5:157411151:G:A	6.63366e-07	-1.45921	-1.34285
157411179	chr5:157411179:A:T	2.70435e-06	-2.20217e-10	-1.39677
157411304	chr5:157411304:A:G	5.71044e-07	-1.59594	-1.35599
157411436	chr5:157411436:C:T	2.75878e-06	-2.20217e-10	-1.37685
157411454	chr5:157411454:G:C	1.54491e-06	-1.46741	-0.489258
157411468	chr5:157411468:T:C	4.84641e-06	-2.20217e-10	-0.813399
157411878	chr5:157411878:C:A	9.87481e-07	-1.37873	-1.0255
157411910	chr5:157411910:C:T	6.64696e-07	-1.46406	-1.336
157412306	chr5:157412306:A:C	3.80638e-06	-2.20217e-10	-1.05496
157412517	chr5:157412517:A:G	7.30401e-07	-1.49925	-1.20654
157412599	chr5:157412599:G:A	1.05534e-06	-1.38255	-0.955227
157412630	chr5:157412630:T:C	2.84885e-06	-2.20217e-10	-1.34472
157412708	chr5:157412708:G:A	8.23372e-07	-1.4488	-1.13719
157412768	chr5:157412768:T:G	6.47316e-07	-1.59094	-1.23561
157412849	chr5:157412849:A:G	3.36919e-06	-2.20217e-10	-1.17696
157412909	chr5:157412909:A:T	8.34766e-07	-1.4353	-1.13693
157412968	chr5:157412968:A:G	8.33928e-07	-1.45104	-1.1222
157413023	chr5:157413023:G:C	9.36721e-07	-1.43963	-1.01738
157413322	chr5:157413322:T:A	6.45626e-07	-1.59396	-1.23521
157413407	chr5:157413407:T:C	8.26691e-07	-1.43379	-1.14817
157413413	chr5:157413413:G:A	2.15861e-06	-1.62217	-7.17427e-10
157414175	chr5:157414175:A:G	7.14634e-07	-1.53158	-1.19604
157414319	chr5:157414319:A:G	8.33702e-07	-1.44666	-1.12686
157414531	chr5:157414531:G:A	3.36023e-06	-2.20217e-10	-1.17963
157414977	chr5:157414977:G:A	7.51385e-07	-1.49845	-1.17902
157415244	chr5:157415244:A:T	6.45412e-07	-1.48768	-1.34182
157415280	chr5:157415280:C:A	2.71347e-06	-2.20217e-10	-1.39341
157415557	chr5:157415557:CAA:C	6.37374e-07	-1.59137	-1.25067
157415807	chr5:157415807:T:C	2.63146e-06	-1.4241	-7.17427e-10
157415903	chr5:157415903:C:T	6.38431e-06	-2.20217e-10	-0.537792
157415996	chr5:157415996:A:C	2.8477e-06	-2.20217e-10	-1.34512
157416023	chr5:157416023:T:A	1.08011e-06	-1.42599	-0.88859
157416149	chr5:157416149:C:T	5.52201e-07	-1.59203	-1.39345
157416171	chr5:157416171:C:A	2.84995e-06	-2.20217e-10	-1.34433
157416254	chr5:157416254:G:A	9.06383e-07	-1.46868	-1.02125
157416307	chr5:157416307:T:C	7.4723e-07	-1.50027	-1.18275
157416516	chr5:157416516:A:C	6.84053e-07	-1.46564	-1.30572
157416519	chr5:157416519:C:T	4.51861e-06	-2.20217e-10	-0.883433
157416739	chr5:157416739:T:C	6.05302e-07	-1.50231	-1.39136
157416921	chr5:157416921:T:A	3.01974e-06	-2.20217e-10	-1.28646
157417121	chr5:157417121:T:C	2.8433e-06	-0.335242	-1.01143
157417198	chr5:157417198:TATAG:T	3.95222e-06	-2.20217e-10	-1.01736
157417594	chr5:157417594:A:G	7.01289e-07	-1.47322	-1.27325
157417637	chr5:157417637:G:A	6.88976e-07	-1.47057	-1.29362
157417984	chr5:157417984:G:A	9.80579e-07	-1.41452	-0.996733
157418011	chr5:157418011:C:A	3.3369e-06	-2.20217e-10	-1.1866
157418166	chr5:157418166:A:G	6.55661e-07	-1.59255	-1.2212
157418475	chr5:157418475:T:C	2.42615e-05	-2.20217e-10	0.797255
157418664	chr5:157418664:G:A	6.60337e-07	-1.59844	-1.2082
157418677	chr5:157418677:C:T	9.284e-06	-2.20217e-10	-0.163344
157418679	chr5:157418679:C:T	2.22483e-06	-1.59196	-7.17427e-10
157418786	chr5:157418786:C:T	9.13238e-07	-1.45937	-1.02302
157419191	chr5:157419191:T:C	6.93613e-07	-1.47351	-1.28397
157419219	chr5:157419219:A:G	1.08953e-06	-1.36561	-0.940277
157419289	chr5:157419289:C:T	4.51386e-06	-2.20217e-10	-0.884484
157419406	chr5:157419406:G:A	7.80758e-07	-1.47284	-1.16629
157419558	chr5:157419558:G:A	2.85802e-06	-2.20217e-10	-1.34151
157419594	chr5:157419594:C:T	6.76013e-07	-1.48268	-1.3005
157419600	chr5:157419600:C:T	4.34334e-06	-2.20217e-10	-0.922993
157419608	chr5:157419608:C:A	5.60574e-07	-1.5839	-1.38653
157419816	chr5:157419816:G:A	5.34258e-07	-1.62125	-1.39727
157420059	chr5:157420059:G:A	2.70349e-06	-2.20217e-10	-1.39709
157420099	chr5:157420099:T:C	8.20914e-07	-1.47129	-1.11768
157420106	chr5:157420106:G:A	6.0519e-07	-1.61792	-1.27593
157420263	chr5:157420263:A:C	6.90497e-07	-1.47098	-1.291
157420358	chr5:157420358:T:C	1.09968e-06	-1.36179	-0.934829
157420895	chr5:157420895:A:G	8.24934e-07	-1.36304	-1.22105
157421102	chr5:157421102:T:C	4.9598e-06	-2.20217e-10	-0.79027
157421365	chr5:157421365:C:T	7.11661e-07	-1.4429	-1.28889
157421841	chr5:157421841:G:A	7.02304e-07	-1.46137	-1.28365
157422150	chr5:157422150:T:A	6.09407e-06	-2.20217e-10	-0.58432
157422317	chr5:157422317:G:A	5.66957e-06	-0.656523	-7.17427e-10
157422527	chr5:157422527:C:T	7.13628e-07	-1.43346	-1.29557
157422714	chr5:157422714:C:A	1.05747e-06	-1.45615	-0.879602
157422931	chr5:157422931:A:G	4.49889e-06	-2.20217e-10	-0.887806
157423198	chr5:157423198:T:C	6.35937e-06	-2.20217e-10	-0.541707
157423310	chr5:157423310:T:G	3.03101e-06	-1.28274	-7.17427e-10
157423575	chr5:157423575:T:C	5.40361e-07	-1.61768	-1.38947
157423657	chr5:157423657:T:G	3.75538e-06	-1.06845	-7.17427e-10
157423672	chr5:157423672:T:C	8.98983e-07	-1.45549	-1.04263
157423683	chr5:157423683:CTCT:C	3.02365e-06	-2.20217e-10	-1.28517
157424016	chr5:157424016:C:T	5.80781e-06	-2.20217e-10	-0.632432
157424504	chr5:157424504:G:A	4.59523e-06	-0.866617	-7.17427e-10
157424591	chr5:157424591:T:C	6.50494e-07	-1.44036	-1.3813
157425044	chr5:157425044:TC:T	5.56662e-06	-0.674849	-7.17427e-10
157425344	chr5:157425344:G:T	5.45524e-07	-1.61188	-1.38576
157425408	chr5:157425408:G:A	9.50608e-07	-1.42131	-1.02098
157425665	chr5:157425665:C:T	9.53731e-07	-1.43423	-1.00478
157425677	chr5:157425677:A:G	7.39394e-07	-1.40468	-1.28888
157425748	chr5:157425748:G:A	5.34352e-07	-1.62102	-1.39731
157425967	chr5:157425967:G:C	7.37681e-07	-1.41205	-1.28383
157426102	chr5:157426102:T:C	2.70803e-06	-2.20217e-10	-1.39542
157426160	chr5:157426160:T:G	4.11224e-06	-0.977669	-7.17427e-10
157426430	chr5:157426430:A:C	2.91473e-06	-2.20217e-10	-1.32186
157426481	chr5:157426481:T:A	2.72104e-06	-2.20217e-10	-1.39062
157426766	chr5:157426766:C:G	9.52716e-07	-1.42779	-1.01228
157426914	chr5:157426914:G:A	7.18374e-07	-1.4687	-1.25371
157427040	chr5:157427040:C:T	4.25277e-06	-0.944066	-7.17427e-10
157427042	chr5:157427042:A:C	2.70309e-06	-2.20217e-10	-1.39724
157427292	chr5:157427292:G:C	1.09296e-06	-1.34071	-0.962038
157427508	chr5:157427508:A:T	7.28364e-07	-1.42844	-1.28015
157427523	chr5:157427523:TG:T	3.3826e-06	-0.914346	-0.258644
157427559	chr5:157427559:C:A	6.04888e-07	-1.60728	-1.28706
157427623	chr5:157427623:T:G	7.07027e-07	-1.44939	-1.28893
157427663	chr5:157427663:G:A	1.01437e-06	-1.42613	-0.951238
157427856	chr5:157427856:T:C	3.50744e-06	-2.20217e-10	-1.13675
157427860	chr5:157427860:G:T	3.50846e-06	-2.20217e-10	-1.13646
157427901	chr5:157427901:G:C	3.52865e-06	-2.20217e-10	-1.13072
157428029	chr5:157428029:C:T	6.91612e-07	-1.46661	-1.29376
157428086	chr5:157428086:T:C	1.01787e-05	-2.20217e-10	-0.0713431
157428429	chr5:157428429:C:T	2.86454e-06	-2.20217e-10	-1.33923
157428519	chr5:157428519:G:A	3.31288e-06	-2.20217e-10	-1.19382
157428679	chr5:157428679:C:A	2.70373e-06	-2.20217e-10	-1.397
157429053	chr5:157429053:A:G	6.48112e-07	-1.59093	-1.2344
157429062	chr5:157429062:C:T	6.01469e-07	-1.58021	-1.31981
157429123	chr5:157429123:T:A	3.31295e-06	-2.20217e-10	-1.1938
157429288	chr5:157429288:T:C	6.39594e-07	-1.58738	-1.25118
157429458	chr5:157429458:G:A	1.04634e-06	-1.33683	-1.0095
157429478	chr5:157429478:G:T	5.61648e-07	-1.58806	-1.38046
157429880	chr5:157429880:A:C	2.70303e-06	-2.20217e-10	-1.39726
157430211	chr5:157430211:G:A	7.34838e-07	-1.40108	-1.29866
157430266	chr5:157430266:A:C	6.09284e-07	-1.62089	-1.26622
157430561	chr5:157430561:G:A	8.69262e-06	-1.24607	1.01691
157430622	chr5:157430622:T:C	9.88948e-07	-1.36263	-1.04012
157430655	chr5:157430655:A:G	2.16389e-06	-1.61973	-7.17427e-10
157431148	chr5:157431148:G:A	4.61718e-06	-2.20217e-10	-0.861851
157431169	chr5:157431169:T:C	2.84617e-06	-2.20217e-10	-1.34566
157431291	chr5:157431291:G:A	1.11959e-06	-1.3195	-0.959174
157431465	chr5:157431465:T:A	7.14929e-07	-1.4635	-1.26371
157431618	chr5:157431618:C:A	5.38624e-06	-2.20217e-10	-0.707788
157431670	chr5:157431670:C:A	3.88884e-06	-1.03353	-7.17427e-10
157431740	chr5:157431740:TCTA:T	7.03996e-07	-1.44255	-1.30007
157432179	chr5:157432179:C:T	2.64394e-06	-1.41937	-7.17427e-10
157432602	chr5:157432602:G:C	1.01498e-06	-1.38351	-0.993258
157432995	chr5:157432995:A:G	4.65818e-06	-2.20217e-10	-0.853012
157433114	chr5:157433114:C:T	4.67093e-06	-2.20217e-10	-0.850278
157433221	chr5:157433221:A:G	8.6266e-07	-1.41072	-1.12865
157433369	chr5:157433369:G:A	7.21448e-07	-1.42891	-1.28922
157433443	chr5:157433443:A:G	4.66372e-06	-2.20217e-10	-0.851822
157434519	chr5:157434519:G:C	7.59544e-07	-1.43836	-1.22831
157434836	chr5:157434836:A:C	3.88872e-06	-1.03356	-7.17427e-10
157434859	chr5:157434859:A:G	4.16347e-06	-2.20217e-10	-0.965287
157434896	chr5:157434896:G:A	5.59895e-07	-1.60637	-1.36528
157435221	chr5:157435221:A:G	7.38952e-07	-1.39176	-1.30239
157435639	chr5:157435639:C:T	7.58406e-07	-1.38398	-1.28419
157435755	chr5:157435755:T:C	3.9391e-06	-2.20217e-10	-1.02068
157436366	chr5:157436366:T:TC	8.60201e-07	-1.37031	-1.17191
157436578	chr5:157436578:G:A	1.10541e-05	-2.20217e-10	0.0111645
157436817	chr5:157436817:G:A	2.70303e-06	-2.20217e-10	-1.39726
157436873	chr5:157436873:T:C	6.76078e-07	-1.49723	-1.28585
157437938	chr5:157437938:T:C	3.19477e-06	-2.20217e-10	-1.23012
157438782	chr5:157438782:A:C	1.041e-06	-1.33467	-1.01679
157438829	chr5:157438829:A:G	9.43622e-07	-1.44336	-1.00631
157438831	chr5:157438831:A:G	9.48875e-07	-1.44575	-0.998367
157438835	chr5:157438835:C:T	9.50748e-07	-1.44082	-1.00133
157439252	chr5:157439252:T:C	7.54241e-07	-1.37017	-1.30351
157439350	chr5:157439350:A:G	2.20758e-06	-1.59974	-7.17427e-10
157439361	chr5:157439361:T:C	7.45361e-07	-1.3892	-1.29632
157439433	chr5:157439433:T:C	5.51959e-07	-1.5891	-1.39682
157439807	chr5:157439807:T:C	6.97416e-07	-1.46413	-1.28788
157439884	chr5:157439884:G:C	5.1445e-06	-2.20217e-10	-0.753709
157440055	chr5:157440055:T:C	6.4339e-07	-1.61547	-1.21717
157440102	chr5:157440102:T:C	1.22771e-06	-1.35804	-0.828439
157440153	chr5:157440153:C:T	6.10661e-07	-1.59208	-1.29277
157440838	chr5:157440838:A:G	6.84092e-07	-1.58672	-1.18458
157440867	chr5:157440867:G:A	2.7029e-06	-2.20217e-10	-1.39731
157441028	chr5:157441028:C:T	2.7029e-06	-2.20217e-10	-1.39731
157441216	chr5:157441216:A:C	7.58377e-07	-1.57611	-1.0921
157441421	chr5:157441421:T:C	2.85435e-05	-2.20217e-10	0.959792
157441454	chr5:157441454:T:C	2.85057e-06	-2.20217e-10	-1.34412
157441466	chr5:157441466:G:A	7.40833e-07	-1.5929	-1.09871
157441497	chr5:157441497:A:G	2.72372e-06	-2.20217e-10	-1.38964
157441537	chr5:157441537:TA:T	7.3261e-07	-1.58554	-1.11724
157441815	chr5:157441815:AATT:A	4.73157e-06	-2.20217e-10	-0.837379
157442397	chr5:157442397:T:C	6.34726e-07	-1.60041	-1.24579
157442409	chr5:157442409:A:G	4.00502e-06	-2.20217e-10	-1.00409
157442923	chr5:157442923:A:T	2.89986e-06	-2.20217e-10	-1.32698
157443259	chr5:157443259:G:A	2.27418e-06	-1.57002	-7.17427e-10
157443482	chr5:157443482:C:T	3.49834e-06	-2.20217e-10	-1.13935
157443526	chr5:157443526:T:C	1.03776e-06	-1.42601	-0.92857
157444033	chr5:157444033:G:A	1.08411e-06	-1.25791	-1.05296
157444770	chr5:157444770:G:C	2.12105e-06	-1.25961	-0.380113
157444946	chr5:157444946:C:T	6.43222e-06	-2.20217e-10	-0.530317
157445207	chr5:157445207:T:C	2.15298e-06	-1.26498	-0.359801
157445274	chr5:157445274:G:A	3.9182e-06	-2.20217e-10	-1.026
157445408	chr5:157445408:C:T	1.63592e-06	-1.24394	-0.655487
157445527	chr5:157445527:A:G	4.51493e-06	-2.20217e-10	-0.884247
157445797	chr5:157445797:C:G	6.73444e-07	-1.62227	-1.16472
157446414	chr5:157446414:G:T	5.42089e-07	-1.60678	-1.39718
157447310	chr5:157447310:AGGTGGGCGGCTGTGTCCCCGCCCT:A	4.82319e-06	-2.20217e-10	-0.818202
157447429	chr5:157447429:A:G	2.31212e-06	-0.248944	-1.30453
157447535	chr5:157447535:T:A	2.70494e-06	-2.20217e-10	-1.39656
157447742	chr5:157447742:A:G	3.03027e-06	-2.20217e-10	-1.28298
157447810	chr5:157447810:A:T	1.2372e-06	-1.28329	-0.895495
157448126	chr5:157448126:C:T	2.88832e-06	-1.33096	-7.17427e-10
157448708	chr5:157448708:G:A	5.68794e-07	-1.59702	-1.35885
157448919	chr5:157448919:T:C	5.60007e-07	-1.57413	-1.39731
157449143	chr5:157449143:A:C	6.01623e-07	-1.56309	-1.33667
157449413	chr5:157449413:G:T	8.74012e-07	-1.35043	-1.17587
157449776	chr5:157449776:C:T	6.84827e-07	-1.55103	-1.2192
157450228	chr5:157450228:G:A	8.84808e-07	-1.34206	-1.17196
157450845	chr5:157450845:A:G	7.28627e-07	-1.38935	-1.31888
157450895	chr5:157450895:T:C	6.17942e-07	-1.549	-1.324
157450990	chr5:157450990:T:C	4.23292e-06	-2.20217e-10	-0.948744
157450994	chr5:157450994:G:A	7.30802e-07	-1.38618	-1.31907
157451298	chr5:157451298:C:T	2.76309e-06	-2.20217e-10	-1.37529
157451624	chr5:157451624:A:C	5.50369e-07	-1.5916	-1.39721
157451917	chr5:157451917:A:G	4.05065e-06	-2.20217e-10	-0.992759
157452719	chr5:157452719:C:T	8.51593e-07	-1.39532	-1.15696
157453513	chr5:157453513:G:A	7.09843e-07	-1.53208	-1.20227
157453717	chr5:157453717:G:A	4.93192e-06	-2.20217e-10	-0.795908
157454247	chr5:157454247:G:A	7.39157e-07	-1.49028	-1.2036
157454281	chr5:157454281:G:A	7.16864e-06	-2.20217e-10	-0.42192
157454464	chr5:157454464:C:T	5.05049e-06	-2.20217e-10	-0.77215
157454539	chr5:157454539:C:A	8.57931e-07	-1.49617	-1.0487
157454845	chr5:157454845:G:A	8.72799e-07	-1.46127	-1.06642
157454878	chr5:157454878:G:A	5.15878e-06	-2.20217e-10	-0.750936
157454945	chr5:157454945:G:A	3.17834e-06	-2.20217e-10	-1.23528
157454954	chr5:157454954:T:C	5.40089e-07	-1.62164	-1.38602
157455415	chr5:157455415:G:A	2.54027e-06	-1.45936	-7.17427e-10
157455437	chr5:157455437:T:C	6.92495e-07	-1.56731	-1.19178
157455626	chr5:157455626:C:T	5.81073e-07	-1.61575	-1.31876
157456131	chr5:157456131:T:C	8.56509e-06	-0.0832171	-0.160725
157456328	chr5:157456328:G:A	5.58499e-07	-1.59438	-1.37976
157456716	chr5:157456716:C:T	1.29334e-06	-0.737102	-1.39731
157457306	chr5:157457306:C:A	4.64794e-06	-0.855212	-7.17427e-10
157457427	chr5:157457427:C:T	3.1604e-06	-2.20217e-10	-1.24094
157458062	chr5:157458062:G:A	1.97396e-05	-2.20217e-10	0.590992
157458466	chr5:157458466:C:T	2.73489e-06	-2.20217e-10	-1.38555
157458669	chr5:157458669:C:G	7.45512e-07	-1.59729	-1.08803
157459690	chr5:157459690:C:T	5.69478e-07	-1.60412	-1.35055
157459705	chr5:157459705:A:G	6.57294e-07	-1.6186	-1.19266
157459811	chr5:157459811:G:C	7.20961e-07	-1.61582	-1.10298
157459842	chr5:157459842:A:G	5.45237e-07	-1.61601	-1.38216
157459885	chr5:157459885:C:T	8.35054e-07	-1.6164	-0.955496
157460125	chr5:157460125:A:G	6.12334e-07	-1.52918	-1.35294
157460209	chr5:157460209:C:T	4.1811e-06	-2.20217e-10	-0.961062
157460381	chr5:157460381:C:G	2.3907e-06	-1.52005	-7.17427e-10
157460453	chr5:157460453:G:C	2.81437e-06	-2.20217e-10	-1.3569
157460465	chr5:157460465:G:A	6.23513e-07	-1.62282	-1.2412
157461093	chr5:157461093:TG:T	7.46679e-07	-1.49579	-1.18797
157461250	chr5:157461250:T:C	5.46785e-07	-1.59813	-1.39721
157461379	chr5:157461379:C:G	6.4664e-07	-1.51096	-1.31664
157461882	chr5:157461882:T:C	2.70691e-06	-2.20217e-10	-1.39583
157462211	chr5:157462211:C:T	5.53694e-07	-1.60559	-1.37719
157462242	chr5:157462242:G:T	3.90391e-06	-2.20217e-10	-1.02966
157462247	chr5:157462247:T:C	1.99251e-05	-2.20217e-10	0.600346
157462258	chr5:157462258:G:C	1.35705e-05	-2.20217e-10	0.216262
157462477	chr5:157462477:C:A	5.41602e-07	-1.62239	-1.38247
157462690	chr5:157462690:C:T	5.84967e-07	-1.60299	-1.32485
157462797	chr5:157462797:T:C	9.95781e-06	-0.0932792	-7.17427e-10
```
