## Supplementary material for "Characterization of shared and ancestry-specific signals driving complex traits using multi-ancestry fine-mapping": susiex_nc1.cs80.cs

```
CS_ID	SNP	BP	REF_ALLELE	ALT_ALLELE	REF_FRQ	BETA	SE	-LOG10P	CS_PIP	OVRL_PIP
1	chr5:160174085:T:C	160174085	C,C	T,T	1,1	inf,inf	inf,inf	10.3156,1.28133	0.128933	0.128933
1	chr5:160173893:T:C	160173893	C,C	T,T	1,1	inf,inf	inf,inf	10.2903,1.1554	0.0970071	0.0970071
1	chr5:160168887:G:C	160168887	C,C	G,G	1,1	inf,inf	inf,inf	10.3601,1.0334	0.0910579	0.0910579
1	chr5:160168605:G:C	160168605	C,C	G,G	1,1	inf,inf	inf,inf	10.2603,1.04884	0.0751083	0.0751083
1	chr5:160173207:T:C	160173207	C,C	T,T	1,1	inf,inf	inf,inf	10.0791,1.18343	0.0640877	0.0640877
1	chr5:160180364:A:T	160180364	T,T	A,A	1,1	inf,inf	inf,inf	10.1934,0.905592	0.0505308	0.0505308
1	chr5:160170397:T:C	160170397	C,C	T,T	1,1	inf,inf	inf,inf	9.92298,1.23064	0.0495125	0.0495125
1	chr5:160173228:T:C	160173228	C,C	T,T	1,1	inf,inf	inf,inf	9.94373,1.16411	0.0459449	0.0459449
1	chr5:160179732:A:G	160179732	G,G	A,A	1,1	inf,inf	inf,inf	10.0466,1.03033	0.0454032	0.0454032
1	chr5:160174316:C:T	160174316	T,T	C,C	1,1	inf,inf	inf,inf	9.92351,1.14596	0.0425342	0.0425342
1	chr5:160171257:T:C	160171257	C,C	T,T	1,1	inf,inf	inf,inf	9.91115,1.15783	0.0422849	0.0422849
1	chr5:160172799:T:C	160172799	C,C	T,T	1,1	inf,inf	inf,inf	9.92274,1.08789	0.0382756	0.0382756
1	chr5:160178738:A:G	160178738	G,G	A,A	1,1	inf,inf	inf,inf	9.85303,0.91603	0.024315	0.024315
1	chr5:160177485:A:G	160177485	G,G	A,A	1,1	inf,inf	inf,inf	9.7718,0.976054	0.0225552	0.0225552
```
