## Supplementary material for "Characterization of shared and ancestry-specific signals driving complex traits using multi-ancestry fine-mapping": susiex_nc1.cs80.snp

```
BP	SNP	PIP(CS1)	LogBF(CS1,Pop1)	LogBF(CS1,Pop2)
158315908	chr5:158315908:T:C	1.8807e-11	-1.6796	-1.44473
158316287	chr5:158316287:C:T	3.00944e-11	-1.6762	-0.978024
158316309	chr5:158316309:G:A	5.92635e-11	-1.77334	-0.203224
158316354	chr5:158316354:C:T	8.07059e-11	-1.66775	-4.92792e-10
158316635	chr5:158316635:A:G	1.01482e-10	-2.2016e-10	-1.43868
158316738	chr5:158316738:C:T	1.18153e-10	-2.2016e-10	-1.28659
158316773	chr5:158316773:G:T	2.53825e-11	-1.48144	-1.34307
158317289	chr5:158317289:G:A	6.48609e-11	-1.88632	-4.92792e-10
158317801	chr5:158317801:G:A	1.1588e-10	-1.30601	-4.92792e-10
158318033	chr5:158318033:T:A	1.10307e-10	-1.35529	-4.92792e-10
158318161	chr5:158318161:G:C	2.37397e-11	-1.89498	-0.996433
158318255	chr5:158318255:C:T	1.53854e-11	-1.84647	-1.47868
158318366	chr5:158318366:T:C	2.61871e-11	-1.72579	-1.0675
158318466	chr5:158318466:C:T	1.68707e-11	-1.86363	-1.36935
158318824	chr5:158318824:A:T	1.32487e-10	-2.2016e-10	-1.17208
158319050	chr5:158319050:G:A	1.65442e-10	-0.949942	-4.92792e-10
158319092	chr5:158319092:C:T	1.68762e-11	-1.83255	-1.40011
158319166	chr5:158319166:C:G	6.90675e-11	-0.331483	-1.49199
158319254	chr5:158319254:G:A	9.78368e-11	-2.2016e-10	-1.47526
158319282	chr5:158319282:T:C	1.55468e-11	-1.87954	-1.43517
158319302	chr5:158319302:C:T	1.45111e-11	-1.89424	-1.48941
158319595	chr5:158319595:A:G	8.73707e-11	-1.5884	-4.92792e-10
158319625	chr5:158319625:T:C	1.5409e-11	-1.88179	-1.44182
158319836	chr5:158319836:C:T	1.66017e-11	-1.84213	-1.40692
158319844	chr5:158319844:C:T	2.96519e-11	-1.87845	-0.790582
158319882	chr5:158319882:G:A	1.57956e-11	-1.86989	-1.42894
158320441	chr5:158320441:A:G	1.53483e-11	-1.87472	-1.45283
158320588	chr5:158320588:C:A	1.58844e-10	-2.2016e-10	-0.990639
158320785	chr5:158320785:G:A	1.10235e-10	-2.2016e-10	-1.35595
158320989	chr5:158320989:A:T	1.19261e-10	-2.2016e-10	-1.27725
158321197	chr5:158321197:G:C	1.52437e-11	-1.87926	-1.45513
158321498	chr5:158321498:C:T	1.18644e-10	-1.89717	0.614737
158321557	chr5:158321557:A:G	1.92347e-10	-2.2016e-10	-0.79926
158321583	chr5:158321583:T:C	2.66333e-11	-1.33532	-1.44108
158321820	chr5:158321820:G:A	1.97681e-10	-2.2016e-10	-0.771906
158322054	chr5:158322054:A:C	9.66462e-11	-2.2016e-10	-1.48751
158322351	chr5:158322351:T:C	8.07935e-11	-1.66667	-4.92792e-10
158322480	chr5:158322480:T:A	1.52965e-11	-1.87789	-1.45305
158322537	chr5:158322537:G:A	1.0654e-10	-2.2016e-10	-1.39004
158323126	chr5:158323126:C:T	1.51086e-11	-1.87904	-1.46425
158323304	chr5:158323304:A:G	1.25235e-10	-2.2016e-10	-1.22837
158323341	chr5:158323341:A:G	1.55848e-11	-1.89149	-1.42077
158323352	chr5:158323352:G:A	9.65654e-11	-2.2016e-10	-1.48834
158323412	chr5:158323412:C:A	1.86004e-10	-2.2016e-10	-0.832796
158323546	chr5:158323546:T:C	1.53022e-11	-1.87587	-1.4547
158323661	chr5:158323661:A:T	1.5101e-11	-1.87985	-1.46395
158323995	chr5:158323995:A:G	1.53136e-11	-1.87179	-1.45803
158324825	chr5:158324825:A:C	1.63894e-10	-2.2016e-10	-0.959344
158325154	chr5:158325154:C:A	9.59681e-11	-2.2016e-10	-1.49455
158325517	chr5:158325517:T:G	9.62644e-11	-2.2016e-10	-1.49146
158326097	chr5:158326097:T:C	2.81351e-11	-1.71589	-1.00566
158326176	chr5:158326176:A:G	1.04598e-10	-1.40844	-4.92792e-10
158326406	chr5:158326406:A:G	1.51759e-11	-1.88487	-1.45398
158326532	chr5:158326532:A:G	3.43867e-11	-1.86212	-0.658767
158327361	chr5:158327361:C:T	9.72781e-11	-2.2016e-10	-1.48099
158327413	chr5:158327413:A:G	5.53123e-11	-0.542686	-1.50288
158327451	chr5:158327451:T:C	5.33212e-10	-2.2016e-10	0.220356
158327635	chr5:158327635:A:G	7.65184e-11	-0.278532	-1.4425
158327920	chr5:158327920:A:T	1.76655e-11	-1.74152	-1.44543
158328431	chr5:158328431:G:T	6.53691e-11	-1.87851	-4.92792e-10
158328460	chr5:158328460:T:C	1.45453e-11	-1.86847	-1.51282
158328613	chr5:158328613:C:T	1.96215e-10	-2.2016e-10	-0.779353
158328747	chr5:158328747:C:T	1.71529e-11	-1.88959	-1.32681
158328854	chr5:158328854:A:G	1.58086e-11	-1.8875	-1.41051
158329001	chr5:158329001:TG:T	1.20494e-10	-2.2016e-10	-1.26696
158329073	chr5:158329073:A:G	1.43767e-10	-2.2016e-10	-1.09037
158329302	chr5:158329302:A:C	9.64151e-11	-2.2016e-10	-1.4899
158329684	chr5:158329684:G:A	1.23469e-10	-2.2016e-10	-1.24257
158330223	chr5:158330223:T:A	4.34145e-11	-1.8971	-0.390663
158330663	chr5:158330663:G:A	4.38917e-11	-1.89533	-0.381505
158330876	chr5:158330876:A:G	1.59002e-10	-2.2016e-10	-0.989644
158330977	chr5:158330977:ATC:A	3.45544e-11	-1.88373	-0.632298
158331210	chr5:158331210:A:T	1.68459e-11	-1.88708	-1.34738
158331267	chr5:158331267:G:A	1.9817e-10	-2.2016e-10	-0.769438
158331435	chr5:158331435:A:G	4.0099e-11	-1.89557	-0.471639
158331514	chr5:158331514:A:G	9.52533e-11	-2.2016e-10	-1.50202
158331532	chr5:158331532:T:C	3.9166e-11	-1.89402	-0.496737
158331888	chr5:158331888:G:A	3.51083e-11	-1.14014	-1.35999
158332270	chr5:158332270:G:T	1.92198e-10	-2.2016e-10	-0.800038
158332662	chr5:158332662:G:A	4.62342e-10	-2.2016e-10	0.0777433
158333239	chr5:158333239:T:C	4.02672e-11	-1.89255	-0.470478
158333390	chr5:158333390:G:A	3.55266e-11	-1.14118	-1.3471
158333507	chr5:158333507:T:C	1.25066e-10	-2.2016e-10	-1.22972
158333690	chr5:158333690:A:G	1.67315e-11	-1.85689	-1.38438
158333900	chr5:158333900:A:C	7.51503e-11	-1.73907	-4.92792e-10
158334299	chr5:158334299:TC:T	1.53764e-10	-2.2016e-10	-1.02314
158334548	chr5:158334548:C:T	2.07947e-11	-1.54188	-1.48199
158334601	chr5:158334601:A:AT	1.86167e-10	-2.2016e-10	-0.831918
158334934	chr5:158334934:G:A	9.56412e-11	-2.2016e-10	-1.49796
158334986	chr5:158334986:T:C	1.42535e-11	-1.8898	-1.51176
158335218	chr5:158335218:A:G	1.69503e-11	-1.88984	-1.33844
158335316	chr5:158335316:G:A	1.67759e-10	-2.2016e-10	-0.936034
158335477	chr5:158335477:G:T	3.26408e-11	-1.88259	-0.690408
158335687	chr5:158335687:A:G	1.55138e-10	-2.2016e-10	-1.01425
158335964	chr5:158335964:G:T	9.55775e-11	-2.2016e-10	-1.49862
158336117	chr5:158336117:T:G	1.48937e-11	-1.87574	-1.48188
158336155	chr5:158336155:T:C	1.73621e-10	-2.2016e-10	-0.901686
158336328	chr5:158336328:T:C	2.4822e-11	-1.8753	-0.97153
158336940	chr5:158336940:G:A	7.54726e-10	-2.2016e-10	0.567793
158337738	chr5:158337738:C:T	6.40284e-10	-2.2016e-10	0.403349
158337826	chr5:158337826:A:G	1.75779e-10	-2.2016e-10	-0.889332
158337965	chr5:158337965:A:C	1.09116e-10	-2.2016e-10	-1.36615
158338577	chr5:158338577:T:C	1.24515e-10	-2.2016e-10	-1.23413
158338735	chr5:158338735:T:A	1.59907e-11	-1.87518	-1.41137
158338926	chr5:158338926:A:G	1.61979e-11	-1.88638	-1.38731
158338963	chr5:158338963:C:A	1.24019e-10	-2.2016e-10	-1.23813
158339159	chr5:158339159:C:T	2.87771e-11	-1.69332	-1.00567
158339270	chr5:158339270:C:T	1.51923e-10	-2.2016e-10	-1.03519
158339295	chr5:158339295:T:C	2.62157e-11	-1.88174	-0.91047
158339460	chr5:158339460:C:T	1.27922e-10	-2.2016e-10	-1.20714
158339502	chr5:158339502:C:T	1.58063e-10	-2.2016e-10	-0.995567
158339871	chr5:158339871:T:C	2.5298e-11	-1.8841	-0.943733
158340156	chr5:158340156:T:C	1.52761e-10	-2.2016e-10	-1.02969
158340197	chr5:158340197:C:T	3.0219e-10	-2.2016e-10	-0.347506
158341102	chr5:158341102:C:T	6.41818e-11	-1.89684	-4.92792e-10
158341244	chr5:158341244:A:G	2.58329e-11	-1.88514	-0.921768
158341363	chr5:158341363:C:T	2.58769e-11	-1.88702	-0.918189
158341451	chr5:158341451:A:C	1.53173e-11	-1.87258	-1.457
158341549	chr5:158341549:A:G	2.60854e-11	-1.88372	-0.913463
158342091	chr5:158342091:A:G	1.35775e-10	-2.2016e-10	-1.14756
158342499	chr5:158342499:T:C	2.60415e-11	-1.88433	-0.914541
158342625	chr5:158342625:C:T	1.50118e-10	-2.2016e-10	-1.04714
158343174	chr5:158343174:T:G	3.08617e-11	-1.86005	-0.768997
158343371	chr5:158343371:C:T	9.89387e-11	-2.2016e-10	-1.46406
158343577	chr5:158343577:C:T	3.39931e-11	-1.89151	-0.640893
158343915	chr5:158343915:C:G	2.27403e-10	-2.2016e-10	-0.631837
158344029	chr5:158344029:A:C	2.4508e-11	-1.88637	-0.973196
158344049	chr5:158344049:GA:G	1.77283e-10	-2.2016e-10	-0.880817
158344091	chr5:158344091:C:T	1.49371e-10	-2.2016e-10	-1.05213
158344155	chr5:158344155:G:C	2.8455e-11	-1.36265	-1.34759
158344263	chr5:158344263:G:A	1.59406e-11	-1.87463	-1.41506
158344813	chr5:158344813:AT:A	1.34687e-10	0.220604	-1.37621
158344900	chr5:158344900:G:A	2.51773e-11	-1.88361	-0.949008
158345061	chr5:158345061:G:A	1.66469e-11	-1.841	-1.40534
158345177	chr5:158345177:G:A	1.54743e-10	-2.2016e-10	-1.0168
158345228	chr5:158345228:T:C	3.13916e-10	-2.2016e-10	-0.309437
158345399	chr5:158345399:A:G	2.4643e-11	-1.8892	-0.964872
158345437	chr5:158345437:A:G	9.11629e-11	-1.54591	-4.92792e-10
158345576	chr5:158345576:C:T	1.28247e-10	-1.2046	-4.92792e-10
158345642	chr5:158345642:A:G	9.96915e-11	-2.2016e-10	-1.45648
158345700	chr5:158345700:T:C	9.52781e-11	-2.2016e-10	-1.50176
158346035	chr5:158346035:A:G	1.5224e-11	-1.86167	-1.47402
158346125	chr5:158346125:GAAGA:G	1.13393e-10	-2.2016e-10	-1.3277
158346144	chr5:158346144:A:G	2.26923e-10	-2.2016e-10	-0.633952
158346347	chr5:158346347:A:C	2.57705e-11	-1.88635	-0.922983
158346585	chr5:158346585:G:A	2.61785e-11	-1.88263	-0.910995
158346600	chr5:158346600:A:G	1.55922e-11	-1.8737	-1.43809
158346637	chr5:158346637:T:C	1.49166e-10	-2.2016e-10	-1.05351
158346943	chr5:158346943:G:A	2.18229e-10	-2.2016e-10	-0.673019
158347158	chr5:158347158:A:T	3.22263e-11	-1.36253	-1.22325
158347524	chr5:158347524:A:G	2.59009e-11	-1.88297	-0.921313
158347766	chr5:158347766:G:A	3.14246e-11	-1.87071	-0.740266
158347853	chr5:158347853:G:A	1.52458e-11	-1.85803	-1.47623
158347982	chr5:158347982:G:A	1.89483e-11	-1.63308	-1.48377
158348855	chr5:158348855:T:C	1.0953e-10	-2.2016e-10	-1.36236
158349325	chr5:158349325:C:A	6.49884e-11	-1.88435	-4.92792e-10
158349437	chr5:158349437:T:A	1.24295e-10	-2.2016e-10	-1.2359
158350217	chr5:158350217:A:G	1.55552e-11	-1.87397	-1.4402
158350392	chr5:158350392:T:A	4.36701e-11	-1.86613	-0.415772
158350662	chr5:158350662:A:G	1.1351e-10	0.0874719	-1.41414
158350754	chr5:158350754:T:C	1.0103e-10	-2.2016e-10	-1.44315
158351250	chr5:158351250:TTTTA:T	2.58039e-11	-1.88806	-0.919974
158351805	chr5:158351805:A:G	3.37789e-10	-2.2016e-10	-0.23614
158351824	chr5:158351824:T:C	1.62904e-11	-1.88274	-1.38525
158351935	chr5:158351935:C:T	1.94679e-10	-2.2016e-10	-0.787211
158352327	chr5:158352327:G:T	7.49796e-11	-1.74135	-4.92792e-10
158352391	chr5:158352391:G:A	1.02718e-10	-2.2016e-10	-1.42658
158352468	chr5:158352468:C:A	3.60958e-11	-1.89401	-0.578381
158352477	chr5:158352477:A:T	1.42204e-10	-2.2016e-10	-1.1013
158352564	chr5:158352564:T:C	1.52455e-11	-1.87077	-1.46351
158352631	chr5:158352631:G:A	2.62555e-10	-2.2016e-10	-0.488102
158352649	chr5:158352649:A:G	2.43384e-11	-1.88277	-0.983734
158352692	chr5:158352692:C:T	2.44737e-11	-1.88745	-0.973514
158353209	chr5:158353209:A:G	2.81151e-11	-1.85273	-0.869527
158353804	chr5:158353804:CTTAT:C	2.14981e-11	-1.88877	-1.10182
158354186	chr5:158354186:G:A	1.41787e-11	-1.89699	-1.50983
158354461	chr5:158354461:T:A	9.47218e-11	-2.2016e-10	-1.50762
158354490	chr5:158354490:T:G	1.3911e-10	-2.2016e-10	-1.1233
158354618	chr5:158354618:G:T	1.54374e-11	-1.89341	-1.42836
158354763	chr5:158354763:A:G	1.17229e-10	-2.2016e-10	-1.29444
158355045	chr5:158355045:C:T	1.79631e-10	0.522248	-1.38991
158355238	chr5:158355238:C:T	1.46808e-11	-1.89686	-1.47516
158355318	chr5:158355318:C:T	1.16041e-10	-2.2016e-10	-1.30462
158355458	chr5:158355458:T:C	2.02499e-11	-1.89624	-1.15417
158355677	chr5:158355677:G:T	7.77767e-11	-1.89165	0.186928
158355720	chr5:158355720:A:ATT	2.42068e-10	-2.2016e-10	-0.569345
158356138	chr5:158356138:G:A	1.16616e-10	0.0850896	-1.38477
158356172	chr5:158356172:G:A	2.02383e-11	-1.73364	-1.31734
158356202	chr5:158356202:G:A	1.25705e-10	0.168327	-1.39295
158356244	chr5:158356244:A:G	7.00594e-11	-1.80922	-4.92792e-10
158356378	chr5:158356378:CCT:C	1.43971e-10	-2.2016e-10	-1.08895
158356476	chr5:158356476:A:G	2.37055e-11	-1.88097	-1.01189
158356488	chr5:158356488:G:C	2.39873e-11	-1.87967	-1.00137
158356522	chr5:158356522:A:G	1.19612e-10	0.154243	-1.42855
158356784	chr5:158356784:T:G	1.20338e-10	0.176433	-1.44469
158357042	chr5:158357042:T:C	1.36507e-10	-2.2016e-10	-1.14219
158357175	chr5:158357175:A:G	2.00991e-11	-1.54429	-1.5136
158357205	chr5:158357205:C:G	1.58125e-10	-2.2016e-10	-0.995177
158357272	chr5:158357272:C:T	4.07087e-11	-1.17283	-1.17929
158357505	chr5:158357505:G:T	9.53413e-11	-2.2016e-10	-1.5011
158357831	chr5:158357831:C:T	3.48673e-11	-1.84904	-0.657973
158359001	chr5:158359001:T:C	2.06098e-11	-1.89673	-1.13606
158359924	chr5:158359924:G:A	7.93583e-11	-1.68459	-4.92792e-10
158360239	chr5:158360239:T:G	1.81198e-10	-2.2016e-10	-0.858973
158361134	chr5:158361134:T:A	1.29337e-10	-0.321788	-0.874352
158361153	chr5:158361153:T:C	3.0029e-11	-1.79097	-0.865432
158361927	chr5:158361927:C:T	1.07946e-10	-2.2016e-10	-1.37693
158362017	chr5:158362017:T:C	1.92107e-11	-1.58932	-1.51377
158362033	chr5:158362033:G:T	6.41773e-11	-1.89691	-4.92792e-10
158362356	chr5:158362356:T:A	1.40972e-10	-2.2016e-10	-1.11
158362461	chr5:158362461:G:T	1.58849e-10	-2.2016e-10	-0.99061
158362964	chr5:158362964:A:G	1.20086e-10	0.227489	-1.49784
158363288	chr5:158363288:T:A	1.43896e-10	-2.2016e-10	-1.08947
158363337	chr5:158363337:A:C	1.40212e-10	-2.2016e-10	-1.11541
158363505	chr5:158363505:G:A	8.86556e-11	-0.0726603	-1.50114
158363523	chr5:158363523:C:T	1.2807e-10	0.29166	-1.49764
158363969	chr5:158363969:G:A	2.56849e-10	-2.2016e-10	-0.510074
158364130	chr5:158364130:A:G	3.52111e-11	-1.89376	-0.603437
158364262	chr5:158364262:C:T	9.44464e-11	-2.2016e-10	-1.51053
158364455	chr5:158364455:C:T	2.29082e-11	-1.77477	-1.1523
158364991	chr5:158364991:G:A	4.39695e-10	-2.2016e-10	0.0275191
158365430	chr5:158365430:A:G	1.39959e-10	-2.2016e-10	-1.11721
158365467	chr5:158365467:A:G	1.20749e-10	-2.2016e-10	-1.26484
158365595	chr5:158365595:A:C	2.95012e-10	-2.2016e-10	-0.371545
158365981	chr5:158365981:C:T	1.10092e-10	-2.2016e-10	-1.35724
158366009	chr5:158366009:C:T	9.41384e-11	-2.2016e-10	-1.5138
158366031	chr5:158366031:G:A	1.22545e-10	-2.2016e-10	-1.25008
158366290	chr5:158366290:A:T	9.41583e-11	-2.2016e-10	-1.51358
158366314	chr5:158366314:A:G	1.14384e-10	-2.2016e-10	-1.319
158366438	chr5:158366438:A:G	4.57883e-11	-1.88855	-0.345984
158366494	chr5:158366494:C:T	3.57948e-11	-1.87947	-0.601294
158366600	chr5:158366600:T:C	1.2087e-10	-2.2016e-10	-1.26385
158367049	chr5:158367049:A:G	9.42524e-11	-0.00287455	-1.50971
158367145	chr5:158367145:C:A	1.07913e-10	-2.2016e-10	-1.37724
158367164	chr5:158367164:A:G	1.22669e-10	-2.2016e-10	-1.24907
158367274	chr5:158367274:A:G	1.23787e-10	-2.2016e-10	-1.24
158367340	chr5:158367340:A:T	2.3203e-11	-1.7706	-1.14368
158367446	chr5:158367446:A:C	2.91525e-10	-2.2016e-10	-0.383435
158367563	chr5:158367563:T:C	3.29522e-10	-2.2016e-10	-0.260921
158367652	chr5:158367652:T:C	1.23299e-10	-2.2016e-10	-1.24395
158367702	chr5:158367702:A:G	9.55519e-11	-2.2016e-10	-1.49889
158367829	chr5:158367829:T:C	1.03273e-10	0.0882807	-1.50947
158368693	chr5:158368693:G:A	2.61753e-11	-1.88283	-0.910919
158369078	chr5:158369078:C:T	1.44421e-11	-1.89504	-1.49337
158369179	chr5:158369179:G:A	9.48351e-11	-2.2016e-10	-1.50642
158369203	chr5:158369203:G:A	1.07671e-10	-2.2016e-10	-1.37949
158369268	chr5:158369268:C:T	1.28817e-10	-2.2016e-10	-1.20017
158369278	chr5:158369278:C:T	8.16614e-11	-0.173377	-1.4826
158369309	chr5:158369309:A:G	2.96213e-11	-1.89148	-0.778592
158370050	chr5:158370050:G:A	9.66666e-11	-2.2016e-10	-1.48729
158370069	chr5:158370069:T:C	2.56449e-11	-1.69825	-1.11597
158370072	chr5:158370072:CCA:C	1.44244e-11	-1.89208	-1.49757
158370149	chr5:158370149:G:T	2.06816e-10	-2.2016e-10	-0.726731
158370284	chr5:158370284:T:C	1.31358e-10	-2.2016e-10	-1.18064
158370701	chr5:158370701:C:T	1.97919e-10	-2.2016e-10	-0.770704
158370714	chr5:158370714:T:C	2.49744e-11	-1.73148	-1.10923
158371271	chr5:158371271:A:G	1.23558e-10	-2.2016e-10	-1.24185
158371362	chr5:158371362:A:C	1.06608e-10	-2.2016e-10	-1.38941
158371408	chr5:158371408:G:A	3.93435e-10	-0.0836451	-4.92792e-10
158371620	chr5:158371620:T:C	1.44869e-10	-2.2016e-10	-1.08273
158371644	chr5:158371644:T:C	6.50767e-11	-1.883	-4.92792e-10
158371657	chr5:158371657:AC:A	2.04873e-10	-2.2016e-10	-0.736173
158371744	chr5:158371744:AAG:A	1.11556e-10	-2.2016e-10	-1.34404
158372596	chr5:158372596:A:G	1.938e-11	-1.87897	-1.21535
158372621	chr5:158372621:C:T	2.31182e-10	-2.2016e-10	-0.615359
158372665	chr5:158372665:C:T	1.11451e-10	-2.2016e-10	-1.34498
158372942	chr5:158372942:T:G	1.30888e-10	-2.2016e-10	-1.18422
158373098	chr5:158373098:G:A	2.54558e-11	-1.73532	-1.0863
158373381	chr5:158373381:C:T	2.81894e-09	1.32709	0.558468
158373456	chr5:158373456:A:T	1.62352e-11	-1.7749	-1.49648
158373612	chr5:158373612:A:G	1.38023e-10	-2.2016e-10	-1.13114
158373654	chr5:158373654:A:G	1.829e-11	-1.77801	-1.3742
158373835	chr5:158373835:C:T	6.4452e-11	-1.89264	-4.92792e-10
158373841	chr5:158373841:T:G	3.87809e-10	-2.2016e-10	-0.0980497
158373936	chr5:158373936:A:G	2.00447e-11	-1.89628	-1.16431
158374342	chr5:158374342:G:A	1.82387e-10	-2.2016e-10	-0.852429
158374710	chr5:158374710:C:T	3.05213e-11	-1.89443	-0.745705
158374777	chr5:158374777:T:C	1.62432e-11	-1.86651	-1.40437
158374869	chr5:158374869:G:A	2.93827e-10	-0.37557	-4.92792e-10
158374968	chr5:158374968:G:A	1.1681e-10	-0.103069	-1.19494
158374981	chr5:158374981:C:T	1.02593e-10	-2.2016e-10	-1.42779
158375262	chr5:158375262:T:A	2.89855e-10	-1.88253	1.49335
158375886	chr5:158375886:C:G	6.41744e-11	-1.89696	-4.92792e-10
158375915	chr5:158375915:C:T	1.55206e-10	-2.2016e-10	-1.01381
158376326	chr5:158376326:C:T	1.64453e-11	-1.80857	-1.44995
158376402	chr5:158376402:T:C	4.51738e-11	-0.793904	-1.45414
158376413	chr5:158376413:G:A	1.89013e-10	-0.816745	-4.92792e-10
158376622	chr5:158376622:G:A	1.84595e-11	-1.89253	-1.25046
158377372	chr5:158377372:T:C	7.22767e-11	-1.77806	-4.92792e-10
158377449	chr5:158377449:C:T	1.75673e-11	-1.89567	-1.29685
158377684	chr5:158377684:C:G	1.88018e-10	-2.2016e-10	-0.822024
158378396	chr5:158378396:A:G	4.28232e-11	-0.787107	-1.51437
158378507	chr5:158378507:G:A	1.99263e-10	-2.2016e-10	-0.763936
158378835	chr5:158378835:T:G	2.48139e-10	-2.2016e-10	-0.544574
158379242	chr5:158379242:G:A	4.98326e-11	-1.89279	-0.257102
158380414	chr5:158380414:G:A	3.53672e-11	-0.985147	-1.50763
158380430	chr5:158380430:T:C	1.07589e-10	-2.2016e-10	-1.38024
158380591	chr5:158380591:C:T	3.89916e-11	-0.887718	-1.5075
158380629	chr5:158380629:G:A	2.69249e-10	-0.462925	-4.92792e-10
158380787	chr5:158380787:G:A	1.62953e-11	-1.84133	-1.42636
158380951	chr5:158380951:C:G	2.09525e-10	-2.2016e-10	-0.713718
158381152	chr5:158381152:GCCTTCT:G	3.00852e-11	-1.83922	-0.815313
158381452	chr5:158381452:T:G	1.92147e-10	-2.2016e-10	-0.800301
158381745	chr5:158381745:C:CTG	1.17706e-10	-0.334231	-0.956141
158381859	chr5:158381859:G:A	1.09496e-10	-2.2016e-10	-1.36267
158382179	chr5:158382179:A:G	2.09922e-10	-2.2016e-10	-0.711824
158382753	chr5:158382753:C:T	1.91074e-11	-1.83255	-1.27594
158382985	chr5:158382985:C:T	1.70634e-11	-1.8577	-1.36392
158383215	chr5:158383215:C:T	1.98715e-10	-2.2016e-10	-0.766689
158383337	chr5:158383337:G:A	1.06583e-10	-2.2016e-10	-1.38963
158383777	chr5:158383777:C:T	1.06014e-10	-0.497702	-0.897288
158383828	chr5:158383828:A:G	1.93728e-11	-1.67576	-1.41893
158383925	chr5:158383925:G:A	6.41613e-11	-1.89716	-4.92792e-10
158384214	chr5:158384214:A:G	9.48602e-11	-2.2016e-10	-1.50616
158384407	chr5:158384407:A:C	1.97676e-11	-1.65625	-1.41827
158384450	chr5:158384450:G:A	1.09468e-10	-2.2016e-10	-1.36293
158384675	chr5:158384675:C:T	1.73965e-11	-1.83837	-1.36392
158385012	chr5:158385012:T:C	2.10845e-11	-1.74331	-1.26671
158385221	chr5:158385221:C:A	1.82553e-11	-1.80096	-1.35315
158385804	chr5:158385804:C:T	1.12413e-10	-0.445258	-0.891129
158386005	chr5:158386005:T:C	1.78123e-11	-1.8973	-1.28137
158386140	chr5:158386140:A:G	1.88058e-11	-1.89724	-1.22716
158386459	chr5:158386459:A:T	2.33948e-11	-1.86009	-1.04596
158386910	chr5:158386910:AGC:A	1.59935e-10	-2.2016e-10	-0.983793
158387220	chr5:158387220:T:C	2.30681e-11	-1.79175	-1.12837
158387232	chr5:158387232:A:G	6.60021e-11	-0.602805	-1.26607
158387332	chr5:158387332:T:C	7.43845e-11	-1.74931	-4.92792e-10
158387353	chr5:158387353:G:A	6.42383e-11	-1.89596	-4.92792e-10
158387392	chr5:158387392:T:C	9.42152e-11	-2.2016e-10	-1.51298
158387490	chr5:158387490:T:C	6.61196e-11	-1.8671	-4.92792e-10
158387615	chr5:158387615:G:A	9.4854e-11	-2.2016e-10	-1.50622
158387919	chr5:158387919:G:A	1.81448e-10	-2.2016e-10	-0.857594
158388036	chr5:158388036:C:T	1.61564e-10	-0.973662	-4.92792e-10
158388127	chr5:158388127:G:A	1.10534e-10	-2.2016e-10	-1.35324
158388498	chr5:158388498:G:A	7.01274e-11	-1.80825	-4.92792e-10
158388801	chr5:158388801:T:C	1.58446e-10	-2.2016e-10	-0.993151
158389037	chr5:158389037:T:G	1.71578e-11	-1.72401	-1.4921
158389048	chr5:158389048:G:A	4.10144e-10	-2.2016e-10	-0.0420539
158389119	chr5:158389119:A:G	1.81747e-11	-1.82346	-1.33507
158389134	chr5:158389134:G:A	1.99145e-11	-1.89428	-1.17283
158389140	chr5:158389140:C:T	1.5495e-11	-1.8604	-1.45764
158389335	chr5:158389335:A:G	1.95995e-11	-1.81193	-1.27113
158389519	chr5:158389519:C:T	9.48602e-11	-2.2016e-10	-1.50616
158389649	chr5:158389649:A:T	1.98452e-10	-2.2016e-10	-0.768012
158390285	chr5:158390285:A:G	2.33018e-11	-1.78431	-1.12573
158390545	chr5:158390545:G:A	1.64875e-11	-1.83147	-1.42449
158390600	chr5:158390600:A:G	1.82385e-11	-1.748	-1.40702
158390627	chr5:158390627:G:A	1.72938e-10	-2.2016e-10	-0.90563
158390651	chr5:158390651:A:G	9.41088e-11	-2.2016e-10	-1.51411
158390767	chr5:158390767:G:A	1.53529e-11	-1.86653	-1.46073
158391010	chr5:158391010:A:G	2.29116e-11	-1.80809	-1.11883
158391072	chr5:158391072:C:T	1.60924e-11	-1.87513	-1.40508
158391483	chr5:158391483:C:T	1.53127e-11	-1.86549	-1.46439
158391666	chr5:158391666:T:C	1.03175e-10	-2.2016e-10	-1.42214
158391732	chr5:158391732:C:A	1.53855e-11	-1.86192	-1.46321
158391760	chr5:158391760:G:A	7.78167e-11	-1.70421	-4.92792e-10
158391806	chr5:158391806:G:A	1.55273e-11	-1.86429	-1.45167
158391866	chr5:158391866:G:A	1.57383e-11	-1.88668	-1.41579
158392225	chr5:158392225:C:CAGTT	1.31527e-10	-1.17935	-4.92792e-10
158392356	chr5:158392356:A:C	9.50095e-11	-2.2016e-10	-1.50459
158392616	chr5:158392616:A:G	1.73094e-11	-1.89718	-1.31013
158392752	chr5:158392752:A:T	1.03263e-10	-2.2016e-10	-1.42128
158392969	chr5:158392969:C:T	1.36698e-10	-2.2016e-10	-1.14079
158393022	chr5:158393022:T:C	1.54496e-11	-1.86904	-1.45194
158393215	chr5:158393215:G:A	1.53147e-11	-1.8642	-1.46555
158393594	chr5:158393594:C:T	2.03931e-11	-1.89722	-1.14614
158393803	chr5:158393803:A:G	2.62685e-10	-2.2016e-10	-0.487607
158393804	chr5:158393804:G:A	1.13566e-10	-1.72218	0.395997
158393915	chr5:158393915:C:T	1.62556e-11	-1.86025	-1.40987
158394233	chr5:158394233:T:C	9.48307e-11	-2.2016e-10	-1.50647
158394241	chr5:158394241:T:C	1.13254e-10	-2.2016e-10	-1.32893
158394380	chr5:158394380:A:T	1.06725e-10	-2.2016e-10	-1.3883
158394650	chr5:158394650:C:T	1.52941e-11	-1.86768	-1.46342
158394950	chr5:158394950:A:T	1.98548e-10	-2.2016e-10	-0.767531
158395106	chr5:158395106:T:A	2.60029e-11	-1.89593	-0.904422
158395244	chr5:158395244:G:A	2.10281e-11	-1.86821	-1.1445
158395246	chr5:158395246:T:C	2.10378e-11	-1.86809	-1.14415
158395536	chr5:158395536:A:G	5.53636e-10	-2.2016e-10	0.257945
158395540	chr5:158395540:C:G	1.04174e-10	-2.2016e-10	-1.4125
158395668	chr5:158395668:C:G	1.5984e-11	-1.87059	-1.41638
158396024	chr5:158396024:C:T	9.51744e-11	-2.2016e-10	-1.50285
158396218	chr5:158396218:T:G	9.93296e-11	-2.2016e-10	-1.46012
158396364	chr5:158396364:G:A	2.5196e-10	-2.2016e-10	-0.529292
158396444	chr5:158396444:A:T	6.932e-11	-1.81983	-4.92792e-10
158396798	chr5:158396798:G:C	1.25068e-10	-1.22971	-4.92792e-10
158396882	chr5:158396882:G:A	9.48574e-11	-2.2016e-10	-1.50619
158397175	chr5:158397175:T:C	2.47343e-11	-1.89702	-0.953354
158397276	chr5:158397276:G:T	1.64294e-11	-1.85016	-1.40933
158397473	chr5:158397473:A:G	2.47717e-11	-1.89628	-0.952576
158397548	chr5:158397548:G:A	2.40985e-11	-1.78787	-1.08854
158397625	chr5:158397625:A:G	1.61984e-10	-2.2016e-10	-0.971063
158397892	chr5:158397892:T:G	2.75204e-10	-2.2016e-10	-0.441048
158397949	chr5:158397949:T:C	8.9939e-11	-1.55943	-4.92792e-10
158398565	chr5:158398565:A:G	2.1547e-10	-2.2016e-10	-0.685742
158398988	chr5:158398988:T:C	2.23711e-11	-1.86163	-1.08916
158399273	chr5:158399273:G:A	2.37409e-11	-1.85832	-1.03304
158399832	chr5:158399832:GATA:G	1.85987e-11	-1.63645	-1.49902
158400203	chr5:158400203:T:C	1.84119e-10	-0.842978	-4.92792e-10
158400377	chr5:158400377:C:T	9.4143e-11	-2.2016e-10	-1.51375
158400378	chr5:158400378:G:A	2.71103e-11	-1.83557	-0.923075
158400509	chr5:158400509:A:G	2.40573e-11	-1.85201	-1.02611
158400975	chr5:158400975:C:T	7.19101e-11	-1.78315	-4.92792e-10
158400999	chr5:158400999:G:A	8.34746e-11	-1.63402	-4.92792e-10
158402535	chr5:158402535:G:T	1.68524e-11	-1.81989	-1.41418
158402644	chr5:158402644:C:T	9.40815e-11	-2.2016e-10	-1.5144
158402678	chr5:158402678:G:A	2.22354e-11	-1.86264	-1.09424
158403039	chr5:158403039:A:G	1.59879e-11	-1.87127	-1.41546
158403377	chr5:158403377:CT:C	9.48602e-11	-2.2016e-10	-1.50616
158403423	chr5:158403423:A:G	2.64516e-10	-2.2016e-10	-0.480661
158403878	chr5:158403878:A:T	1.1124e-10	-2.2016e-10	-1.34687
158404242	chr5:158404242:G:A	1.27488e-10	-2.2016e-10	-1.21054
158404394	chr5:158404394:T:C	1.14489e-10	-2.2016e-10	-1.31809
158404429	chr5:158404429:A:G	1.37049e-10	-2.2016e-10	-1.13822
158404787	chr5:158404787:C:G	7.85163e-11	-1.69526	-4.92792e-10
158405079	chr5:158405079:T:G	1.90957e-10	-2.2016e-10	-0.806513
158405292	chr5:158405292:A:G	2.74379e-11	-1.86756	-0.879076
158405420	chr5:158405420:C:T	1.42899e-11	-1.88699	-1.51202
158405741	chr5:158405741:G:A	2.31192e-11	-1.81976	-1.09814
158406009	chr5:158406009:T:C	3.52911e-11	-1.81886	-0.676067
158406319	chr5:158406319:T:C	1.35079e-10	-2.2016e-10	-1.15271
158406499	chr5:158406499:A:C	1.07607e-10	-2.2016e-10	-1.38008
158406555	chr5:158406555:A:C	1.02805e-10	-2.2016e-10	-1.42573
158407252	chr5:158407252:G:A	2.354e-10	-2.2016e-10	-0.597278
158407570	chr5:158407570:T:G	1.76006e-11	-1.84113	-1.3495
158407612	chr5:158407612:T:C	2.1518e-11	-1.8613	-1.12838
158407873	chr5:158407873:A:T	2.41872e-11	-1.85743	-1.01531
158407956	chr5:158407956:A:G	1.64022e-11	-1.84318	-1.41797
158408484	chr5:158408484:C:T	9.43269e-11	-2.2016e-10	-1.5118
158408517	chr5:158408517:A:G	2.67983e-10	-2.2016e-10	-0.46764
158408545	chr5:158408545:C:T	1.05281e-10	-2.2016e-10	-1.40193
158408584	chr5:158408584:G:A	1.46508e-11	-1.87519	-1.49887
158408661	chr5:158408661:T:C	9.46109e-11	-2.2016e-10	-1.50879
158408937	chr5:158408937:C:T	1.85361e-10	-2.2016e-10	-0.836257
158409736	chr5:158409736:T:C	1.33416e-10	-2.2016e-10	-1.16509
158410396	chr5:158410396:T:A	1.30008e-10	-0.220036	-0.970931
158410552	chr5:158410552:T:C	6.3087e-10	-2.2016e-10	0.388538
158410775	chr5:158410775:ATTTG:A	7.10746e-10	-2.2016e-10	0.507753
158411534	chr5:158411534:G:A	6.1361e-11	-1.8074	-0.134392
158411765	chr5:158411765:T:G	9.41908e-11	-2.2016e-10	-1.51324
158411793	chr5:158411793:G:A	1.96054e-10	-0.780173	-4.92792e-10
158411845	chr5:158411845:G:A	6.71381e-11	-1.85181	-4.92792e-10
158411862	chr5:158411862:C:G	9.41909e-11	-2.2016e-10	-1.51324
158412664	chr5:158412664:C:A	9.50943e-11	-2.2016e-10	-1.50369
158412761	chr5:158412761:A:G	1.98813e-10	-2.2016e-10	-0.766196
158412969	chr5:158412969:A:C	1.85543e-11	-1.74216	-1.39571
158414087	chr5:158414087:T:C	1.44466e-10	0.365003	-1.45052
158414178	chr5:158414178:T:G	6.46367e-11	-1.88978	-4.92792e-10
158414219	chr5:158414219:T:C	5.86118e-11	-0.483521	-1.50411
158414569	chr5:158414569:T:A	1.92256e-10	-2.2016e-10	-0.799734
158415731	chr5:158415731:C:T	4.30842e-11	-0.781402	-1.514
158415850	chr5:158415850:T:G	1.12027e-10	-2.2016e-10	-1.33982
158416297	chr5:158416297:T:C	2.52201e-10	-0.528336	-4.92792e-10
158417097	chr5:158417097:G:A	2.17138e-11	-1.79035	-1.19027
158417193	chr5:158417193:C:T	1.14605e-10	-1.31707	-4.92792e-10
158417527	chr5:158417527:T:C	2.0567e-11	-1.8498	-1.18508
158417548	chr5:158417548:C:T	2.08474e-11	-1.84302	-1.17832
158417836	chr5:158417836:T:A	1.0848e-10	-2.2016e-10	-1.372
158417878	chr5:158417878:G:A	1.55733e-11	-1.84989	-1.46311
158418047	chr5:158418047:C:T	9.75923e-11	-2.2016e-10	-1.47776
158418080	chr5:158418080:G:A	1.78507e-10	-2.2016e-10	-0.873933
158418395	chr5:158418395:G:A	1.6784e-11	-1.80404	-1.4341
158418971	chr5:158418971:G:T	9.62326e-11	-2.2016e-10	-1.49179
158419409	chr5:158419409:C:A	2.00201e-10	-2.2016e-10	-0.759241
158419801	chr5:158419801:G:T	1.79428e-11	-1.89623	-1.27515
158420064	chr5:158420064:G:A	1.72488e-11	-1.81603	-1.39479
158420184	chr5:158420184:A:C	1.70718e-11	-1.82915	-1.39198
158420351	chr5:158420351:T:C	1.69739e-11	-1.82284	-1.40405
158420622	chr5:158420622:C:T	1.80844e-11	-1.82786	-1.33565
158421168	chr5:158421168:G:T	1.77769e-11	-1.84069	-1.33997
158422091	chr5:158422091:ATAT:A	1.76379e-11	-1.83148	-1.35703
158422287	chr5:158422287:G:A	2.19464e-11	-1.80085	-1.16911
158422493	chr5:158422493:A:G	1.26429e-10	-2.2016e-10	-1.21888
158422914	chr5:158422914:T:C	1.25967e-10	-2.2016e-10	-1.22255
158423166	chr5:158423166:A:G	1.12384e-10	-2.2016e-10	-1.33664
158423449	chr5:158423449:A:T	1.17581e-10	-2.2016e-10	-1.29143
158424132	chr5:158424132:T:C	1.80107e-11	-1.82864	-1.33895
158424387	chr5:158424387:G:A	1.7719e-11	-1.82877	-1.35515
158424413	chr5:158424413:T:G	1.72473e-11	-1.81032	-1.40058
158424516	chr5:158424516:A:T	1.65761e-10	-2.2016e-10	-0.948017
158424572	chr5:158424572:C:T	1.67934e-11	-1.82008	-1.4175
158424574	chr5:158424574:T:C	1.99565e-10	-2.2016e-10	-0.762421
158424769	chr5:158424769:G:T	3.86776e-11	-1.72891	-0.674396
158424911	chr5:158424911:T:C	1.74432e-11	-1.82394	-1.37567
158425116	chr5:158425116:C:A	1.91605e-10	-2.2016e-10	-0.803125
158426001	chr5:158426001:G:A	1.82389e-11	-1.82277	-1.33223
158426086	chr5:158426086:G:A	2.04721e-10	-2.2016e-10	-0.736913
158426118	chr5:158426118:G:A	2.04986e-10	-2.2016e-10	-0.735619
158427883	chr5:158427883:C:T	1.63099e-11	-1.87967	-1.38712
158427960	chr5:158427960:C:T	5.31604e-11	-1.82507	-0.260182
158428111	chr5:158428111:T:A	2.04427e-10	-2.2016e-10	-0.738352
158428401	chr5:158428401:C:T	6.70513e-11	-1.8531	-4.92792e-10
158428457	chr5:158428457:T:A	1.71927e-09	-2.2016e-10	1.39109
158428554	chr5:158428554:A:G	1.06075e-10	-2.2016e-10	-1.39441
158428625	chr5:158428625:A:G	9.74236e-11	-2.2016e-10	-1.47949
158428645	chr5:158428645:T:C	1.59964e-11	-1.83318	-1.45301
158428973	chr5:158428973:G:C	1.60244e-10	-0.981864	-4.92792e-10
158429503	chr5:158429503:T:C	2.76776e-11	-1.49264	-1.2453
158429561	chr5:158429561:A:T	1.57708e-11	-1.84896	-1.45145
158429768	chr5:158429768:G:A	1.59919e-11	-1.8492	-1.43728
158429798	chr5:158429798:G:A	1.59263e-11	-1.8529	-1.4377
158429818	chr5:158429818:C:T	4.24349e-09	-2.2016e-10	2.29458
158430010	chr5:158430010:C:CA	1.69872e-11	-1.85866	-1.36745
158430418	chr5:158430418:G:T	1.53074e-11	-1.88811	-1.44212
158430437	chr5:158430437:C:T	1.7047e-11	-1.82544	-1.39714
158430903	chr5:158430903:G:A	1.48998e-10	-2.2016e-10	-1.05463
158431003	chr5:158431003:G:T	1.58619e-11	-1.8564	-1.43824
158431127	chr5:158431127:TTA:T	4.11471e-10	-2.2016e-10	-0.0388228
158431229	chr5:158431229:A:G	1.75199e-11	-1.83012	-1.36511
158431384	chr5:158431384:G:A	1.14236e-10	-2.2016e-10	-1.32029
158432272	chr5:158432272:A:T	1.90091e-11	-1.87152	-1.24212
158432396	chr5:158432396:G:A	2.52813e-11	-1.51907	-1.30942
158432625	chr5:158432625:T:C	1.77955e-11	-1.85359	-1.32603
158432806	chr5:158432806:A:G	6.44175e-11	-1.89318	-4.92792e-10
158432959	chr5:158432959:C:T	1.64484e-11	-1.8309	-1.42744
158433016	chr5:158433016:C:G	1.87721e-10	-2.2016e-10	-0.823604
158433577	chr5:158433577:C:T	1.88643e-10	-2.2016e-10	-0.818705
158433620	chr5:158433620:G:A	1.70365e-11	-1.8899	-1.3333
158433631	chr5:158433631:A:G	1.76793e-11	-1.8461	-1.34006
158433737	chr5:158433737:G:A	9.61149e-11	-2.2016e-10	-1.49302
158434050	chr5:158434050:T:C	5.60895e-11	-0.677765	-1.35385
158434225	chr5:158434225:T:G	9.46295e-11	-2.2016e-10	-1.50859
158434312	chr5:158434312:C:T	1.88896e-10	-2.2016e-10	-0.817368
158434333	chr5:158434333:G:A	1.05229e-10	-2.2016e-10	-1.40242
158434444	chr5:158434444:T:G	1.07019e-10	-2.2016e-10	-1.38555
158434455	chr5:158434455:G:A	1.70335e-11	-1.85206	-1.37132
158434831	chr5:158434831:C:T	1.60806e-11	-1.85294	-1.42801
158434904	chr5:158434904:G:A	1.19916e-10	-2.2016e-10	-1.27177
158435116	chr5:158435116:A:C	6.9084e-11	-1.82324	-4.92792e-10
158435228	chr5:158435228:T:C	1.80692e-11	-1.83003	-1.33432
158435384	chr5:158435384:T:G	1.60585e-11	-1.85693	-1.42539
158435419	chr5:158435419:A:G	1.65992e-11	-1.85249	-1.39672
158435606	chr5:158435606:C:T	7.26655e-10	-2.2016e-10	0.52989
158435607	chr5:158435607:G:A	1.60437e-11	-1.85465	-1.42859
158435681	chr5:158435681:A:C	1.00611e-10	-2.2016e-10	-1.4473
158435729	chr5:158435729:C:G	1.05409e-10	-2.2016e-10	-1.40071
158435963	chr5:158435963:A:G	3.40689e-11	-1.71376	-0.816416
158436000	chr5:158436000:C:T	1.6144e-11	-1.85069	-1.42632
158436175	chr5:158436175:G:T	1.08968e-10	-2.2016e-10	-1.3675
158436296	chr5:158436296:G:A	1.73107e-11	-1.84735	-1.35988
158436306	chr5:158436306:A:T	1.60415e-11	-1.85945	-1.42393
158436524	chr5:158436524:C:T	1.02168e-10	-2.2016e-10	-1.43194
158436541	chr5:158436541:C:T	9.7565e-11	-2.2016e-10	-1.47804
158436556	chr5:158436556:C:A	1.82729e-11	-1.82757	-1.32558
158436577	chr5:158436577:G:A	1.67709e-11	-1.85128	-1.38763
158437298	chr5:158437298:C:CTA	1.92896e-11	-1.87913	-1.21986
158437326	chr5:158437326:A:G	1.78106e-11	-1.84326	-1.33551
158437340	chr5:158437340:T:C	9.57857e-11	-2.2016e-10	-1.49645
158437432	chr5:158437432:C:T	1.08382e-10	-2.2016e-10	-1.3729
158437803	chr5:158437803:A:G	1.1197e-10	-2.2016e-10	-1.34033
158438230	chr5:158438230:A:G	9.73212e-11	-2.2016e-10	-1.48055
158438405	chr5:158438405:A:G	1.78115e-11	-1.82843	-1.35028
158438751	chr5:158438751:T:A	1.08826e-10	-1.36882	-4.92792e-10
158438783	chr5:158438783:T:C	1.50069e-10	-2.2016e-10	-1.04746
158439028	chr5:158439028:T:G	1.82818e-11	-1.83943	-1.31322
158439043	chr5:158439043:G:A	1.04873e-10	-2.2016e-10	-1.40581
158439229	chr5:158439229:T:C	1.07092e-10	-2.2016e-10	-1.38488
158439239	chr5:158439239:T:C	2.16269e-10	-2.2016e-10	-0.682038
158439459	chr5:158439459:C:T	1.45804e-11	-1.88094	-1.49795
158439622	chr5:158439622:C:T	1.87768e-11	-1.87866	-1.24727
158440136	chr5:158440136:G:T	1.09316e-10	-2.2016e-10	-1.36432
158440202	chr5:158440202:A:G	1.61957e-11	-1.87455	-1.39927
158440423	chr5:158440423:A:G	1.66891e-11	-1.85212	-1.39168
158440557	chr5:158440557:A:T	1.89289e-10	-2.2016e-10	-0.815285
158440587	chr5:158440587:C:T	1.68117e-11	-1.84241	-1.39408
158440702	chr5:158440702:C:T	1.62292e-11	-1.84975	-1.42199
158440962	chr5:158440962:G:A	9.40948e-11	-2.2016e-10	-1.51426
158441350	chr5:158441350:G:A	2.07343e-10	-2.2016e-10	-0.724189
158441550	chr5:158441550:A:G	1.87224e-11	-1.82624	-1.3026
158441802	chr5:158441802:C:T	9.45423e-11	-2.2016e-10	-1.50952
158442271	chr5:158442271:G:A	1.98894e-10	-2.2016e-10	-0.765789
158442449	chr5:158442449:T:G	1.85646e-11	-1.81417	-1.32313
158442563	chr5:158442563:A:C	9.72703e-11	-2.2016e-10	-1.48107
158442574	chr5:158442574:CTT:C	1.85433e-11	-1.82487	-1.31359
158442804	chr5:158442804:A:G	7.22053e-11	-0.2649	-1.51415
158442859	chr5:158442859:T:C	1.64855e-10	-2.2016e-10	-0.953499
158442893	chr5:158442893:A:C	2.76683e-11	-1.6414	-1.09687
158443033	chr5:158443033:G:T	1.78251e-11	-1.83326	-1.34469
158443054	chr5:158443054:A:T	2.5406e-11	-1.78411	-1.03947
158443162	chr5:158443162:A:G	1.67734e-11	-1.84609	-1.39267
158443361	chr5:158443361:G:A	9.51139e-11	-1.50349	-4.92792e-10
158443534	chr5:158443534:T:C	1.86356e-11	-1.84119	-1.2923
158443838	chr5:158443838:G:A	2.21916e-10	-2.2016e-10	-0.656265
158443934	chr5:158443934:A:T	1.84674e-11	-1.82562	-1.31694
158444533	chr5:158444533:C:T	1.59474e-10	-2.2016e-10	-0.986684
158444567	chr5:158444567:C:T	9.53035e-11	-2.2016e-10	-1.5015
158444600	chr5:158444600:G:T	1.02566e-10	-2.2016e-10	-1.42805
158444676	chr5:158444676:C:T	1.7236e-11	-1.83302	-1.37854
158444756	chr5:158444756:C:T	1.11527e-10	-2.2016e-10	-1.3443
158444794	chr5:158444794:A:C	1.93187e-11	-1.64803	-1.44946
158445662	chr5:158445662:C:T	9.77514e-11	-2.2016e-10	-1.47613
158446080	chr5:158446080:T:C	1.6731e-11	-1.85994	-1.38136
158446159	chr5:158446159:C:T	9.66707e-11	-2.2016e-10	-1.48725
158446364	chr5:158446364:C:T	9.41776e-11	-2.2016e-10	-1.51338
158446519	chr5:158446519:C:T	2.26436e-11	-1.8654	-1.07328
158446622	chr5:158446622:A:G	2.28792e-11	-1.86622	-1.06212
158446626	chr5:158446626:C:A	1.33806e-10	-2.2016e-10	-1.16217
158447323	chr5:158447323:C:T	2.01573e-10	-2.2016e-10	-0.752409
158447460	chr5:158447460:T:C	1.02774e-10	0.0744878	-1.50052
158448161	chr5:158448161:C:T	9.41233e-11	-2.2016e-10	-1.51396
158448223	chr5:158448223:C:T	1.86016e-11	-1.80574	-1.32957
158448385	chr5:158448385:C:T	1.84164e-11	-1.8134	-1.33192
158448578	chr5:158448578:G:C	2.36752e-11	-1.80331	-1.09083
158448686	chr5:158448686:G:T	1.71236e-11	-1.85028	-1.36782
158448969	chr5:158448969:GCA:G	1.61569e-10	-2.2016e-10	-0.973627
158449351	chr5:158449351:C:G	1.83308e-11	-1.81025	-1.33973
158449367	chr5:158449367:C:T	1.83325e-11	-1.81016	-1.33973
158449466	chr5:158449466:T:G	2.28429e-11	-1.84825	-1.08168
158449578	chr5:158449578:T:C	1.83934e-11	-1.80776	-1.33881
158449615	chr5:158449615:C:T	2.24087e-11	-1.89354	-1.05557
158449774	chr5:158449774:C:T	1.85517e-11	-1.8079	-1.3301
158449876	chr5:158449876:T:C	1.84839e-11	-1.81016	-1.3315
158449962	chr5:158449962:G:A	2.96629e-10	-2.2016e-10	-0.366078
158450021	chr5:158450021:C:A	4.39236e-11	-0.928047	-1.34806
158450060	chr5:158450060:T:C	1.86806e-11	-1.81051	-1.32056
158450100	chr5:158450100:C:T	6.9774e-11	-1.8133	-4.92792e-10
158450185	chr5:158450185:T:C	9.61377e-11	-2.2016e-10	-1.49278
158450437	chr5:158450437:G:A	6.95972e-11	-1.81584	-4.92792e-10
158450445	chr5:158450445:G:C	2.04147e-11	-1.77838	-1.26393
158450651	chr5:158450651:A:G	1.06381e-10	-2.2016e-10	-1.39154
158450830	chr5:158450830:C:T	2.32166e-11	-1.89622	-1.01748
158450950	chr5:158450950:C:T	7.24799e-10	-2.2016e-10	0.527333
158451041	chr5:158451041:C:A	2.30739e-11	-1.89534	-1.02452
158451114	chr5:158451114:C:T	4.13838e-10	-2.2016e-10	-0.0330879
158451152	chr5:158451152:A:G	1.62364e-11	-1.85952	-1.41178
158452256	chr5:158452256:A:G	1.61305e-11	-1.86881	-1.40904
158452475	chr5:158452475:T:G	1.46355e-10	-2.2016e-10	-1.07253
158452481	chr5:158452481:C:T	1.58323e-11	-1.87729	-1.41921
158452605	chr5:158452605:C:T	1.68765e-10	-2.2016e-10	-0.930053
158452994	chr5:158452994:C:T	3.29825e-11	-1.87439	-0.688196
158453073	chr5:158453073:A:G	9.65745e-11	-2.2016e-10	-1.48825
158453786	chr5:158453786:C:T	1.6796e-10	-0.934835	-4.92792e-10
158454242	chr5:158454242:T:A	1.20207e-10	-2.2016e-10	-1.26935
158454639	chr5:158454639:T:C	1.48511e-11	-1.84967	-1.51082
158455000	chr5:158455000:AAAGACTCC:A	1.7762e-10	0.634242	-1.51316
158455154	chr5:158455154:T:C	3.69503e-10	-2.2016e-10	-0.146405
158456059	chr5:158456059:A:T	9.79517e-11	-2.2016e-10	-1.47409
158456297	chr5:158456297:A:G	3.60538e-10	-2.2016e-10	-0.170964
158456665	chr5:158456665:T:G	1.17864e-10	-1.28903	-4.92792e-10
158456802	chr5:158456802:C:A	6.45485e-11	-1.89115	-4.92792e-10
158457152	chr5:158457152:AC:A	1.542e-11	-1.8764	-1.4465
158457400	chr5:158457400:T:C	1.01364e-10	-1.61023	0.17039
158457414	chr5:158457414:A:G	6.47686e-11	-1.88774	-4.92792e-10
158457589	chr5:158457589:C:T	1.14506e-10	-2.2016e-10	-1.31794
158457698	chr5:158457698:C:T	1.596e-11	-1.77548	-1.513
158457748	chr5:158457748:G:A	1.15195e-10	-2.2016e-10	-1.31194
158457778	chr5:158457778:A:T	1.16283e-10	-2.2016e-10	-1.30254
158457848	chr5:158457848:A:C	1.20583e-10	-2.2016e-10	-1.26622
158457909	chr5:158457909:G:A	1.08767e-10	-2.2016e-10	-1.36936
158458233	chr5:158458233:C:T	1.76696e-10	-2.2016e-10	-0.884131
158458993	chr5:158458993:G:C	3.11264e-10	-2.2016e-10	-0.31792
158459277	chr5:158459277:T:C	1.13736e-10	-2.2016e-10	-1.32468
158459619	chr5:158459619:T:C	1.62626e-11	-1.75579	-1.5139
158459945	chr5:158459945:G:A	1.63384e-11	-1.7521	-1.51294
158460277	chr5:158460277:C:T	9.55222e-11	-2.2016e-10	-1.4992
158460417	chr5:158460417:A:T	1.75865e-10	-2.2016e-10	-0.888844
158460500	chr5:158460500:G:C	1.71133e-10	-1.87434	0.958221
158460596	chr5:158460596:T:C	9.47608e-10	-2.2016e-10	0.795379
158460632	chr5:158460632:G:A	1.39838e-10	-2.2016e-10	-1.11808
158460898	chr5:158460898:A:T	1.14728e-10	-2.2016e-10	-1.316
158460958	chr5:158460958:T:C	1.45506e-11	-1.88356	-1.49737
158461133	chr5:158461133:G:A	9.82868e-11	-2.2016e-10	-1.47067
158461262	chr5:158461262:G:A	1.14712e-10	-2.2016e-10	-1.31613
158462383	chr5:158462383:A:G	2.46645e-11	-1.87501	-0.978188
158462554	chr5:158462554:A:G	1.67176e-10	-2.2016e-10	-0.939513
158462775	chr5:158462775:C:T	1.48325e-10	-2.2016e-10	-1.05916
158462830	chr5:158462830:G:A	1.08062e-09	-2.2016e-10	0.926725
158464106	chr5:158464106:T:A	2.07598e-09	-2.2016e-10	1.57963
158464229	chr5:158464229:T:C	1.4591e-10	-2.2016e-10	-1.07557
158464870	chr5:158464870:G:A	1.46147e-11	-1.8732	-1.50334
158465522	chr5:158465522:C:T	1.57759e-11	-1.78749	-1.51259
158465724	chr5:158465724:C:A	3.47079e-11	-1.87931	-0.632284
158466352	chr5:158466352:G:C	1.54228e-11	-1.87373	-1.44898
158466582	chr5:158466582:G:C	1.15483e-10	-2.2016e-10	-1.30944
158467169	chr5:158467169:A:G	2.83545e-10	-0.411191	-4.92792e-10
158467345	chr5:158467345:AT:A	1.5114e-10	-2.2016e-10	-1.04035
158468002	chr5:158468002:AC:A	6.46718e-11	-1.88924	-4.92792e-10
158468005	chr5:158468005:G:A	1.47582e-11	-1.88466	-1.4821
158468041	chr5:158468041:T:C	1.56927e-11	-1.79427	-1.5111
158468229	chr5:158468229:C:T	6.85846e-11	-1.83049	-4.92792e-10
158468344	chr5:158468344:C:T	2.33869e-10	-2.2016e-10	-0.603801
158468464	chr5:158468464:C:A	1.04349e-10	-2.2016e-10	-1.41082
158469046	chr5:158469046:G:A	9.54804e-11	-2.2016e-10	-1.49964
158469525	chr5:158469525:A:G	9.08648e-11	-1.54919	-4.92792e-10
158469638	chr5:158469638:C:G	9.43741e-11	-2.2016e-10	-1.51129
158469778	chr5:158469778:C:T	1.61362e-11	-1.76794	-1.50955
158469820	chr5:158469820:C:A	2.43897e-10	-2.2016e-10	-0.561816
158470301	chr5:158470301:T:TA	1.50515e-10	-2.2016e-10	-1.0445
158470429	chr5:158470429:G:A	1.59173e-11	-1.86391	-1.42725
158470466	chr5:158470466:C:T	1.00154e-10	-1.5373	0.0854478
158470979	chr5:158470979:C:T	3.04935e-10	-2.2016e-10	-0.338463
158471095	chr5:158471095:T:G	1.57004e-11	-1.85862	-1.44626
158472226	chr5:158472226:A:G	2.93359e-10	-2.2016e-10	-0.377164
158472608	chr5:158472608:A:G	1.68923e-11	-1.79346	-1.43825
158473821	chr5:158473821:G:A	1.48045e-11	-1.89699	-1.46664
158473963	chr5:158473963:G:A	3.60854e-10	-2.2016e-10	-0.170087
158474016	chr5:158474016:T:G	1.4538e-11	-1.89701	-1.48479
158474080	chr5:158474080:A:G	1.14713e-10	-2.2016e-10	-1.31613
158474546	chr5:158474546:T:C	1.07233e-10	-2.2016e-10	-1.38356
158474738	chr5:158474738:G:A	1.72693e-11	-1.8893	-1.32033
158474849	chr5:158474849:T:C	3.14269e-10	-2.2016e-10	-0.308312
158475483	chr5:158475483:T:C	1.89014e-11	-1.60592	-1.51341
158475672	chr5:158475672:C:G	1.83728e-11	-1.78703	-1.36066
158477058	chr5:158477058:G:A	1.45706e-11	-1.89386	-1.4857
158477831	chr5:158477831:G:T	1.4321e-11	-1.89454	-1.5023
158478070	chr5:158478070:A:T	2.84719e-10	-2.2016e-10	-0.407058
158478409	chr5:158478409:G:A	1.11504e-10	-2.2016e-10	-1.3445
158479471	chr5:158479471:C:T	1.16797e-09	-2.2016e-10	1.00446
158479580	chr5:158479580:TC:T	4.02371e-11	-1.84317	-0.520599
158479622	chr5:158479622:C:T	9.95359e-11	-2.2016e-10	-1.45804
158479676	chr5:158479676:T:A	1.76453e-10	-2.2016e-10	-0.885508
158479764	chr5:158479764:TC:T	3.32015e-10	-2.2016e-10	-0.253383
158479942	chr5:158479942:A:T	1.24009e-10	-2.2016e-10	-1.23821
158480405	chr5:158480405:T:C	1.12949e-09	-2.2016e-10	0.970963
158481023	chr5:158481023:G:A	1.93421e-10	-2.2016e-10	-0.793694
158481101	chr5:158481101:G:T	2.0781e-10	-2.2016e-10	-0.721939
158481114	chr5:158481114:T:C	1.16204e-10	-2.2016e-10	-1.30321
158481569	chr5:158481569:T:C	1.15257e-10	-1.31139	-4.92792e-10
158481958	chr5:158481958:G:A	1.5911e-11	-1.78831	-1.50324
158482573	chr5:158482573:C:A	7.62716e-11	-1.72426	-4.92792e-10
158482752	chr5:158482752:G:A	1.86193e-10	-2.2016e-10	-0.831779
158482797	chr5:158482797:A:G	7.24876e-10	-2.2016e-10	0.527439
158482823	chr5:158482823:C:T	6.97661e-11	-1.81341	-4.92792e-10
158482930	chr5:158482930:T:C	2.39258e-10	-2.2016e-10	-0.58102
158483217	chr5:158483217:C:T	9.5248e-11	-2.2016e-10	-1.50208
158483260	chr5:158483260:G:A	1.2048e-10	-2.2016e-10	-1.26708
158484396	chr5:158484396:G:A	1.0217e-10	-2.2016e-10	-1.43192
158484687	chr5:158484687:C:T	3.25339e-10	-2.2016e-10	-0.273695
158484767	chr5:158484767:T:G	9.44397e-11	-2.2016e-10	-1.5106
158484786	chr5:158484786:G:A	9.77817e-11	-2.2016e-10	-1.47583
158485216	chr5:158485216:T:C	9.74452e-11	-2.2016e-10	-1.47927
158486036	chr5:158486036:C:A	9.77135e-11	-2.2016e-10	-1.47652
158486759	chr5:158486759:T:C	1.59717e-10	-2.2016e-10	-0.985159
158486832	chr5:158486832:A:T	1.41846e-11	-1.89666	-1.50974
158487646	chr5:158487646:C:T	9.50504e-11	-2.2016e-10	-1.50416
158487659	chr5:158487659:GGA:G	2.20298e-11	-1.47521	-1.49096
158487697	chr5:158487697:G:A	9.51573e-11	-2.2016e-10	-1.50303
158487821	chr5:158487821:C:A	1.17005e-10	-2.2016e-10	-1.29635
158488018	chr5:158488018:C:T	1.0197e-10	-2.2016e-10	-1.43388
158488085	chr5:158488085:A:G	9.67725e-11	-2.2016e-10	-1.4862
158488149	chr5:158488149:C:A	1.0197e-10	-2.2016e-10	-1.43388
158488193	chr5:158488193:TAGAACA:T	1.48416e-11	-1.84994	-1.51119
158488200	chr5:158488200:TATCTA:T	1.48489e-11	-1.84902	-1.51162
158488872	chr5:158488872:C:T	1.02594e-10	-2.2016e-10	-1.42779
158489009	chr5:158489009:TG:T	1.00663e-10	-2.2016e-10	-1.44678
158489298	chr5:158489298:C:T	2.47918e-10	-2.2016e-10	-0.545462
158489371	chr5:158489371:G:T	2.47918e-10	-2.2016e-10	-0.545462
158489706	chr5:158489706:C:G	1.49914e-11	-1.84164	-1.50944
158489772	chr5:158489772:G:A	2.48578e-10	-2.2016e-10	-0.542804
158490267	chr5:158490267:G:A	3.27451e-11	-1.67983	-0.889982
158490310	chr5:158490310:C:T	1.0137e-10	-2.2016e-10	-1.43978
158491520	chr5:158491520:C:A	1.80135e-11	-1.87898	-1.28846
158491932	chr5:158491932:C:T	1.51522e-11	-1.826	-1.51442
158491938	chr5:158491938:T:C	2.12326e-11	-1.50357	-1.49945
158491951	chr5:158491951:C:T	1.41824e-11	-1.89645	-1.51011
158492064	chr5:158492064:G:A	1.41944e-11	-1.89558	-1.51014
158492805	chr5:158492805:G:A	1.02707e-10	-2.2016e-10	-1.42668
158493001	chr5:158493001:G:C	6.81098e-11	-1.83744	-4.92792e-10
158493133	chr5:158493133:A:G	2.61917e-10	-2.2016e-10	-0.490533
158493155	chr5:158493155:A:T	2.82505e-11	-1.7036	-1.01385
158493357	chr5:158493357:C:T	1.25809e-10	-1.2238	-4.92792e-10
158493505	chr5:158493505:A:G	1.20585e-10	-2.2016e-10	-1.2662
158493837	chr5:158493837:A:C	1.67689e-10	-2.2016e-10	-0.93645
158494380	chr5:158494380:T:C	1.34439e-10	-1.15745	-4.92792e-10
158494932	chr5:158494932:T:G	1.49997e-11	-1.84317	-1.50736
158494964	chr5:158494964:AT:A	9.41482e-11	-2.2016e-10	-1.51369
158495104	chr5:158495104:T:C	1.2089e-10	-2.2016e-10	-1.26368
158495150	chr5:158495150:T:C	1.50461e-11	-1.85747	-1.48997
158495593	chr5:158495593:C:A	1.5446e-11	-1.89689	-1.42432
158495947	chr5:158495947:GGC:G	2.96817e-11	-1.69148	-0.976552
158495962	chr5:158495962:G:A	1.58924e-10	-2.2016e-10	-0.990134
158496306	chr5:158496306:C:T	3.01841e-10	-2.2016e-10	-0.348662
158496877	chr5:158496877:C:T	2.16714e-11	-1.48401	-1.49856
158496980	chr5:158496980:T:C	1.23403e-10	-2.2016e-10	-1.24311
158497049	chr5:158497049:T:C	1.2568e-10	-2.2016e-10	-1.22482
158497224	chr5:158497224:G:A	1.5164e-11	-1.89354	-1.4461
158497230	chr5:158497230:C:T	1.62687e-10	-2.2016e-10	-0.966734
158497298	chr5:158497298:C:T	1.48978e-11	-1.87094	-1.48641
158497585	chr5:158497585:G:C	1.10038e-10	-2.2016e-10	-1.35774
158497623	chr5:158497623:C:A	1.51055e-11	-1.89379	-1.44971
158497663	chr5:158497663:C:G	1.03889e-10	-2.2016e-10	-1.41524
158497967	chr5:158497967:G:A	9.4107e-11	-2.2016e-10	-1.51413
158498216	chr5:158498216:T:C	2.19244e-11	-1.49391	-1.47705
158498289	chr5:158498289:T:C	1.86239e-11	-1.66795	-1.46617
158498365	chr5:158498365:C:T	1.95945e-10	-2.2016e-10	-0.780727
158498855	chr5:158498855:G:T	1.49713e-11	-1.89259	-1.45984
158499078	chr5:158499078:TC:T	1.49683e-11	-1.89707	-1.45556
158499085	chr5:158499085:A:G	1.49824e-11	-1.89613	-1.45556
158499953	chr5:158499953:G:A	1.62921e-11	-1.84554	-1.42234
158500276	chr5:158500276:CT:C	8.25482e-11	-1.64518	-4.92792e-10
158500411	chr5:158500411:G:A	6.49198e-11	-1.88541	-4.92792e-10
158500751	chr5:158500751:T:C	1.5682e-10	-2.2016e-10	-1.00347
158500912	chr5:158500912:G:T	1.64082e-10	-2.2016e-10	-0.958193
158500938	chr5:158500938:G:C	1.02644e-10	-2.2016e-10	-1.42729
158500960	chr5:158500960:A:G	3.51207e-10	-0.197187	-4.92792e-10
158500976	chr5:158500976:G:A	2.91915e-11	-1.89445	-0.790236
158501188	chr5:158501188:T:C	1.43738e-11	-1.89701	-1.49614
158501373	chr5:158501373:A:T	1.44159e-11	-1.89546	-1.49476
158501407	chr5:158501407:C:T	1.43754e-11	-1.89684	-1.4962
158501616	chr5:158501616:C:T	1.43024e-11	-1.88809	-1.51004
158502199	chr5:158502199:C:A	9.45747e-11	-2.2016e-10	-1.50917
158502743	chr5:158502743:A:C	1.36351e-10	-2.2016e-10	-1.14333
158503125	chr5:158503125:T:G	1.87583e-11	-1.89363	-1.23329
158503325	chr5:158503325:C:T	1.44065e-11	-1.87669	-1.51419
158503559	chr5:158503559:C:T	1.44715e-11	-1.88891	-1.49747
158503636	chr5:158503636:G:T	1.44844e-11	-1.89143	-1.49406
158503818	chr5:158503818:A:C	6.72443e-11	-1.85023	-4.92792e-10
158504241	chr5:158504241:A:G	1.37064e-10	-2.2016e-10	-1.13811
158504492	chr5:158504492:C:T	1.59833e-11	-1.89568	-1.39134
158504577	chr5:158504577:G:A	2.82816e-11	-1.89425	-0.822102
158504668	chr5:158504668:T:C	1.55871e-11	-1.89522	-1.4169
158504825	chr5:158504825:T:C	1.53743e-11	-1.89699	-1.42888
158504859	chr5:158504859:G:A	3.3783e-11	-1.17364	-1.36496
158504990	chr5:158504990:T:C	1.44106e-11	-1.89303	-1.49756
158505117	chr5:158505117:C:T	1.44722e-11	-1.89016	-1.49618
158505550	chr5:158505550:G:T	1.43788e-11	-1.8832	-1.50961
158506011	chr5:158506011:A:G	1.02568e-10	-2.2016e-10	-1.42804
158506057	chr5:158506057:T:C	1.44584e-11	-1.89215	-1.49514
158506425	chr5:158506425:G:A	1.45204e-11	-1.89278	-1.49023
158506769	chr5:158506769:T:C	1.43267e-11	-1.88288	-1.51356
158507115	chr5:158507115:A:G	1.22474e-10	-2.2016e-10	-1.25066
158507485	chr5:158507485:T:G	1.43755e-11	-1.89279	-1.50025
158508694	chr5:158508694:G:A	7.63001e-11	-1.72389	-4.92792e-10
158509048	chr5:158509048:T:C	1.56906e-10	-2.2016e-10	-1.00292
158509155	chr5:158509155:G:T	2.80161e-10	-2.2016e-10	-0.423196
158509176	chr5:158509176:G:A	6.32838e-10	-2.2016e-10	0.391652
158509201	chr5:158509201:T:C	1.16507e-10	-2.2016e-10	-1.30061
158510175	chr5:158510175:A:C	1.70258e-11	-1.86378	-1.36005
158510418	chr5:158510418:A:G	1.6265e-11	-1.86666	-1.40288
158510514	chr5:158510514:A:G	1.61417e-11	-1.86639	-1.41077
158510602	chr5:158510602:T:C	1.58909e-11	-1.86348	-1.42933
158510647	chr5:158510647:G:A	1.64619e-11	-1.86208	-1.39544
158510686	chr5:158510686:C:T	6.4166e-11	-1.89709	-4.92792e-10
158510870	chr5:158510870:G:A	1.0836e-10	-2.2016e-10	-1.3731
158511002	chr5:158511002:G:A	4.56085e-10	-2.2016e-10	0.0641161
158511062	chr5:158511062:A:G	2.83249e-11	-1.89109	-0.823726
158511079	chr5:158511079:C:T	3.53902e-11	-1.89688	-0.59525
158511494	chr5:158511494:C:A	1.60652e-11	-1.86872	-1.41319
158511794	chr5:158511794:GC:G	9.06132e-11	-1.55196	-4.92792e-10
158511816	chr5:158511816:A:G	1.4311e-11	-1.88657	-1.51096
158511897	chr5:158511897:GT:G	1.42899e-11	-1.88775	-1.51125
158512319	chr5:158512319:A:G	1.6195e-11	-1.86869	-1.40517
158512394	chr5:158512394:G:A	1.64136e-11	-1.8686	-1.39186
158512406	chr5:158512406:C:A	1.7449e-11	-1.76912	-1.43016
158512575	chr5:158512575:G:A	1.62565e-11	-1.87086	-1.3992
158513003	chr5:158513003:C:T	2.03285e-11	-1.76201	-1.28453
158513147	chr5:158513147:A:G	3.41932e-11	-1.64208	-0.884457
158513166	chr5:158513166:G:A	1.77553e-11	-1.86333	-1.31855
158513205	chr5:158513205:C:T	1.14615e-10	-2.2016e-10	-1.31698
158513236	chr5:158513236:A:G	1.50312e-11	-1.83936	-1.50908
158513285	chr5:158513285:A:G	1.74757e-11	-1.8498	-1.34795
158513556	chr5:158513556:T:C	2.59994e-10	-2.2016e-10	-0.497903
158513888	chr5:158513888:A:T	1.75646e-11	-1.86424	-1.32844
158514145	chr5:158514145:T:C	1.59479e-10	-2.2016e-10	-0.986648
158514502	chr5:158514502:A:G	2.35048e-10	-2.2016e-10	-0.598771
158514724	chr5:158514724:TACTC:T	1.7729e-10	-2.2016e-10	-0.880773
158514857	chr5:158514857:T:A	1.68636e-11	-1.83753	-1.39587
158514937	chr5:158514937:T:C	9.41402e-11	-2.2016e-10	-1.51378
158515095	chr5:158515095:A:G	1.01935e-10	-2.2016e-10	-1.43423
158515344	chr5:158515344:C:G	1.97217e-10	-2.2016e-10	-0.774256
158515688	chr5:158515688:G:T	1.59232e-11	-1.8899	-1.40088
158516221	chr5:158516221:C:T	1.60761e-11	-1.88819	-1.39304
158516313	chr5:158516313:A:G	3.1356e-11	-1.89657	-0.71659
158516468	chr5:158516468:C:A	1.57386e-11	-1.88687	-1.41558
158516959	chr5:158516959:T:A	1.44291e-11	-1.87526	-1.51406
158516988	chr5:158516988:A:AT	1.83803e-11	-1.8973	-1.24998
158517029	chr5:158517029:C:T	4.42849e-11	-1.89648	-0.371434
158517041	chr5:158517041:C:T	4.42624e-11	-1.89699	-0.371434
158517169	chr5:158517169:A:T	7.9399e-11	-1.68408	-4.92792e-10
158517219	chr5:158517219:C:A	1.55486e-11	-1.8607	-1.45389
158517828	chr5:158517828:T:C	1.2988e-10	-2.2016e-10	-1.19195
158518114	chr5:158518114:T:C	2.08814e-10	-2.2016e-10	-0.71712
158518319	chr5:158518319:A:G	1.56881e-11	-1.87152	-1.43414
158518591	chr5:158518591:T:G	2.25908e-11	-1.75259	-1.18842
158518669	chr5:158518669:T:A	9.66188e-11	-2.2016e-10	-1.48779
158518844	chr5:158518844:T:C	1.56815e-11	-1.82921	-1.47687
158518907	chr5:158518907:A:G	1.57519e-11	-1.8694	-1.4322
158518990	chr5:158518990:C:T	6.41874e-11	-1.89676	-4.92792e-10
158519293	chr5:158519293:C:A	2.06135e-11	-1.79769	-1.23493
158519316	chr5:158519316:G:T	8.64851e-11	-1.59859	-4.92792e-10
158520120	chr5:158520120:T:C	9.89166e-11	-2.2016e-10	-1.46428
158520400	chr5:158520400:C:T	2.17761e-11	-1.74042	-1.23732
158520475	chr5:158520475:T:C	1.18451e-10	-2.2016e-10	-1.28406
158520529	chr5:158520529:A:G	4.55553e-11	-1.89582	-0.343817
158520870	chr5:158520870:A:G	1.45537e-10	-2.2016e-10	-1.07813
158522475	chr5:158522475:T:C	7.88315e-10	-2.2016e-10	0.611336
158522545	chr5:158522545:T:C	1.56613e-11	-1.81027	-1.4971
158522996	chr5:158522996:C:A	1.4913e-10	-2.2016e-10	-1.05375
158523117	chr5:158523117:G:T	2.18871e-11	-1.68217	-1.29049
158523375	chr5:158523375:A:G	9.41096e-11	-2.2016e-10	-1.5141
158523564	chr5:158523564:T:C	1.05567e-10	-2.2016e-10	-1.39921
158524569	chr5:158524569:C:T	2.55156e-11	-1.67844	-1.14083
158524836	chr5:158524836:G:A	2.04887e-11	-1.74358	-1.29511
158524918	chr5:158524918:C:T	1.08092e-10	-2.2016e-10	-1.37558
158524947	chr5:158524947:A:G	1.84612e-11	-1.67403	-1.46886
158524974	chr5:158524974:C:T	2.09681e-11	-1.77822	-1.23734
158525132	chr5:158525132:C:T	6.45578e-10	-2.2016e-10	0.411584
158525197	chr5:158525197:A:G	1.54757e-11	-1.88997	-1.42932
158525639	chr5:158525639:A:G	1.74695e-11	-1.79477	-1.40333
158525664	chr5:158525664:G:A	1.23013e-10	-2.2016e-10	-1.24627
158525827	chr5:158525827:G:T	6.4186e-11	-1.89678	-4.92792e-10
158525947	chr5:158525947:T:C	1.78113e-11	-1.73577	-1.44295
158526212	chr5:158526212:A:G	8.66583e-11	-1.59659	-4.92792e-10
158526381	chr5:158526381:G:A	6.66816e-11	-1.85863	-4.92792e-10
158526560	chr5:158526560:T:C	2.20573e-11	-1.46323	-1.50169
158526805	chr5:158526805:C:T	2.00177e-11	-1.69389	-1.36805
158527070	chr5:158527070:T:C	6.51984e-11	-1.88113	-4.92792e-10
158527211	chr5:158527211:C:A	2.0445e-11	-1.56454	-1.47628
158527267	chr5:158527267:T:C	2.25816e-11	-1.45181	-1.48962
158527344	chr5:158527344:A:G	1.07962e-10	-2.2016e-10	-1.37679
158527363	chr5:158527363:G:A	2.26859e-11	-1.43583	-1.50099
158527435	chr5:158527435:G:A	7.33994e-11	-1.76265	-4.92792e-10
158527456	chr5:158527456:AT:A	9.66716e-11	-2.2016e-10	-1.48724
158527654	chr5:158527654:G:A	1.87907e-11	-1.62535	-1.49985
158527867	chr5:158527867:T:A	1.52602e-09	-2.2016e-10	1.27185
158528010	chr5:158528010:G:A	2.38598e-11	-1.54438	-1.34199
158528347	chr5:158528347:C:T	1.89751e-11	-1.71962	-1.39581
158528522	chr5:158528522:G:A	9.41329e-11	-2.2016e-10	-1.51385
158529737	chr5:158529737:G:A	7.4389e-10	-2.2016e-10	0.553331
158529926	chr5:158529926:G:A	6.4858e-11	-1.88636	-4.92792e-10
158530359	chr5:158530359:A:C	9.61842e-11	-2.2016e-10	-1.4923
158530533	chr5:158530533:A:G	2.44089e-11	-1.40999	-1.45363
158530634	chr5:158530634:G:A	2.43035e-11	-1.40578	-1.46216
158530786	chr5:158530786:G:GT	2.42708e-11	-1.40867	-1.46062
158530848	chr5:158530848:G:A	2.78921e-11	-1.85646	-0.87376
158532258	chr5:158532258:A:G	6.91429e-11	-1.82239	-4.92792e-10
158532423	chr5:158532423:T:C	2.5992e-11	-1.56341	-1.23737
158532661	chr5:158532661:A:G	6.55878e-11	-1.87517	-4.92792e-10
158532915	chr5:158532915:C:T	9.94573e-11	-1.45883	-4.92792e-10
158532933	chr5:158532933:G:A	1.17783e-10	-2.2016e-10	-1.28972
158533039	chr5:158533039:C:T	2.2613e-10	-2.2016e-10	-0.637451
158533838	chr5:158533838:C:T	3.97502e-10	-2.2016e-10	-0.0733632
158534132	chr5:158534132:T:C	9.56798e-11	-2.2016e-10	-1.49755
158534775	chr5:158534775:A:C	9.60506e-11	-2.2016e-10	-1.49369
158534796	chr5:158534796:T:C	1.80091e-11	-1.65429	-1.51339
158534859	chr5:158534859:A:T	5.95883e-11	-1.89013	-0.0809775
158535077	chr5:158535077:T:C	2.46264e-11	-1.81562	-1.03913
158535139	chr5:158535139:C:G	9.59924e-11	-2.2016e-10	-1.49429
158535472	chr5:158535472:G:A	9.48958e-11	-2.2016e-10	-1.50578
158535570	chr5:158535570:C:T	9.44476e-11	-2.2016e-10	-1.51052
158535713	chr5:158535713:G:A	9.48975e-11	-2.2016e-10	-1.50576
158536452	chr5:158536452:G:A	4.41052e-11	-1.83002	-0.441969
158536530	chr5:158536530:GCACAGAGCCATGGTGCCCTC:G	9.43287e-11	-2.2016e-10	-1.51178
158536787	chr5:158536787:C:T	1.44262e-10	-2.2016e-10	-1.08693
158537366	chr5:158537366:T:C	1.4371e-10	-2.2016e-10	-1.09077
158537657	chr5:158537657:T:C	1.44182e-10	-2.2016e-10	-1.08749
158537676	chr5:158537676:A:G	1.44214e-10	-2.2016e-10	-1.08726
158537748	chr5:158537748:G:A	3.3224e-11	-1.71305	-0.842236
158537772	chr5:158537772:A:G	1.83438e-11	-1.76235	-1.38692
158538223	chr5:158538223:G:A	1.39149e-10	-2.2016e-10	-1.12301
158538546	chr5:158538546:C:T	3.12483e-11	-1.86275	-0.753846
158538642	chr5:158538642:T:C	2.30448e-11	-1.40832	-1.5128
158538658	chr5:158538658:G:A	9.59909e-11	-2.2016e-10	-1.49431
158539036	chr5:158539036:A:G	1.44262e-10	-2.2016e-10	-1.08693
158539116	chr5:158539116:CAAG:C	9.53732e-11	-2.2016e-10	-1.50076
158539157	chr5:158539157:A:G	3.0684e-11	-1.85804	-0.776779
158539380	chr5:158539380:ATTCCTATGTCAGGTACAAACTTC:A	3.08857e-11	-1.86815	-0.760118
158539506	chr5:158539506:T:C	1.10141e-10	-2.2016e-10	-1.3568
158539516	chr5:158539516:A:G	6.51453e-10	-2.2016e-10	0.420643
158539610	chr5:158539610:T:C	1.44913e-10	-2.2016e-10	-1.08243
158539672	chr5:158539672:G:A	2.38708e-11	-1.37334	-1.51256
158539762	chr5:158539762:T:C	1.4374e-10	-2.2016e-10	-1.09056
158539975	chr5:158539975:T:C	1.44351e-10	-2.2016e-10	-1.08632
158540170	chr5:158540170:C:T	1.44262e-10	-2.2016e-10	-1.08693
158540187	chr5:158540187:C:A	1.44366e-10	-2.2016e-10	-1.08621
158540531	chr5:158540531:T:C	1.43991e-10	-2.2016e-10	-1.08881
158540583	chr5:158540583:T:A	1.00651e-10	-2.2016e-10	-1.4469
158540615	chr5:158540615:A:G	1.44203e-10	-2.2016e-10	-1.08734
158540654	chr5:158540654:T:C	1.44262e-10	-2.2016e-10	-1.08693
158540694	chr5:158540694:C:T	1.18114e-10	-2.2016e-10	-1.28691
158540717	chr5:158540717:T:C	2.60543e-11	-1.4552	-1.34318
158541045	chr5:158541045:G:C	4.33077e-10	-2.2016e-10	0.0123537
158541127	chr5:158541127:G:A	1.44455e-10	-2.2016e-10	-1.0856
158541183	chr5:158541183:C:G	1.49682e-11	-1.83973	-1.5129
158541247	chr5:158541247:C:T	1.83396e-11	-1.78332	-1.36618
158541669	chr5:158541669:G:C	1.81808e-11	-1.79126	-1.36693
158541670	chr5:158541670:G:A	9.41506e-11	-2.2016e-10	-1.51367
158541681	chr5:158541681:A:T	1.44141e-10	-2.2016e-10	-1.08777
158541919	chr5:158541919:T:G	1.44262e-10	-2.2016e-10	-1.08693
158542031	chr5:158542031:A:G	1.65072e-10	-2.2016e-10	-0.952179
158542467	chr5:158542467:T:C	2.07605e-11	-1.51783	-1.50769
158542506	chr5:158542506:G:A	4.5442e-11	-1.88581	-0.356312
158542869	chr5:158542869:C:T	9.65723e-11	-2.2016e-10	-1.48827
158543185	chr5:158543185:A:G	1.43443e-10	-2.2016e-10	-1.09262
158543258	chr5:158543258:A:T	1.40984e-10	-2.2016e-10	-1.10992
158543268	chr5:158543268:C:T	1.68327e-11	-1.78443	-1.45081
158543398	chr5:158543398:G:A	1.44335e-10	-2.2016e-10	-1.08643
158543424	chr5:158543424:C:T	1.60436e-11	-1.78786	-1.4954
158543977	chr5:158543977:T:C	4.42599e-11	-1.89278	-0.3757
158544055	chr5:158544055:C:T	1.4546e-10	-2.2016e-10	-1.07866
158544363	chr5:158544363:A:G	1.24631e-10	-2.2016e-10	-1.2332
158544806	chr5:158544806:G:A	2.7138e-11	-1.87618	-0.881448
158544896	chr5:158544896:A:C	1.23325e-10	-1.24374	-4.92792e-10
158544899	chr5:158544899:C:T	1.84266e-10	-2.2016e-10	-0.842182
158545027	chr5:158545027:T:A	2.3487e-10	-2.2016e-10	-0.599529
158545139	chr5:158545139:T:G	1.76891e-10	-2.2016e-10	-0.88303
158545170	chr5:158545170:A:G	1.55374e-11	-1.82904	-1.48628
158545198	chr5:158545198:A:AGGT	1.69647e-10	-2.2016e-10	-0.92484
158545545	chr5:158545545:A:G	1.00207e-10	-2.2016e-10	-1.45132
158545583	chr5:158545583:G:A	1.01522e-10	-2.2016e-10	-1.43828
158546102	chr5:158546102:C:T	2.52858e-11	-1.44369	-1.38463
158546218	chr5:158546218:A:G	6.2901e-10	-2.2016e-10	0.385585
158546822	chr5:158546822:AT:A	6.7067e-11	-1.85287	-4.92792e-10
158547130	chr5:158547130:T:C	4.60714e-11	-1.87334	-0.355027
158547430	chr5:158547430:T:G	1.02654e-10	-2.2016e-10	-1.4272
158547552	chr5:158547552:G:A	2.97459e-10	-2.2016e-10	-0.363287
158547574	chr5:158547574:G:A	1.77438e-10	-2.2016e-10	-0.879941
158547613	chr5:158547613:A:G	2.13551e-11	-1.88619	-1.11108
158548463	chr5:158548463:T:C	1.01011e-10	-2.2016e-10	-1.44333
158548656	chr5:158548656:C:T	9.46799e-11	-2.2016e-10	-1.50806
158548731	chr5:158548731:C:T	1.80934e-10	-2.2016e-10	-0.860429
158548814	chr5:158548814:T:C	1.27108e-10	-2.2016e-10	-1.21352
158548962	chr5:158548962:G:T	1.48654e-11	-1.84909	-1.51044
158549366	chr5:158549366:A:G	1.58933e-10	-0.990079	-4.92792e-10
158549451	chr5:158549451:G:A	2.44172e-10	-2.2016e-10	-0.560688
158549998	chr5:158549998:AC:A	9.47335e-11	-2.2016e-10	-1.50749
158550000	chr5:158550000:AC:A	9.47768e-11	-2.2016e-10	-1.50704
158550041	chr5:158550041:A:C	1.78394e-10	-2.2016e-10	-0.874565
158550140	chr5:158550140:T:G	1.97162e-11	-1.87543	-1.2017
158550158	chr5:158550158:G:A	1.77438e-10	-2.2016e-10	-0.879941
158550332	chr5:158550332:A:G	1.45115e-10	-2.2016e-10	-1.08104
158550415	chr5:158550415:A:G	1.82776e-11	-1.6973	-1.45559
158550590	chr5:158550590:G:A	1.76942e-10	-2.2016e-10	-0.882739
158550881	chr5:158550881:G:A	1.77525e-10	-2.2016e-10	-0.87945
158551106	chr5:158551106:C:T	1.33592e-10	-1.16377	-4.92792e-10
158551461	chr5:158551461:C:T	9.88317e-11	-2.2016e-10	-1.46514
158551615	chr5:158551615:C:T	1.09224e-10	-1.36516	-4.92792e-10
158551660	chr5:158551660:T:C	1.83167e-11	-1.65493	-1.49582
158552654	chr5:158552654:C:T	1.01992e-10	-2.2016e-10	-1.43367
158552841	chr5:158552841:TC:T	1.02825e-10	-2.2016e-10	-1.42553
158553043	chr5:158553043:G:A	2.09185e-11	-1.89	-1.12792
158553091	chr5:158553091:T:G	2.16308e-11	-1.53279	-1.45166
158553548	chr5:158553548:A:G	9.57833e-11	-2.2016e-10	-1.49647
158553736	chr5:158553736:T:C	9.95745e-11	-2.2016e-10	-1.45766
158553877	chr5:158553877:G:A	1.24571e-10	-2.2016e-10	-1.23369
158554059	chr5:158554059:G:A	6.73684e-11	-1.84839	-4.92792e-10
158554189	chr5:158554189:G:A	1.36079e-10	-2.2016e-10	-1.14532
158554757	chr5:158554757:T:C	9.77717e-11	-2.2016e-10	-1.47593
158554765	chr5:158554765:C:T	9.47362e-11	-2.2016e-10	-1.50747
158554899	chr5:158554899:C:T	9.58999e-11	-2.2016e-10	-1.49526
158554955	chr5:158554955:T:G	6.50316e-11	-1.88369	-4.92792e-10
158555091	chr5:158555091:C:T	1.09366e-10	-2.2016e-10	-1.36386
158555130	chr5:158555130:T:C	9.40809e-11	-2.2016e-10	-1.51441
158555292	chr5:158555292:G:A	1.33626e-10	-2.2016e-10	-1.16352
158555322	chr5:158555322:C:T	1.79636e-11	-1.75789	-1.41232
158555748	chr5:158555748:T:G	1.54016e-11	-1.82556	-1.49853
158555771	chr5:158555771:A:G	1.58434e-11	-1.8016	-1.49421
158555842	chr5:158555842:T:C	1.18161e-10	-2.2016e-10	-1.28651
158556106	chr5:158556106:T:C	1.63309e-11	-1.87734	-1.38816
158556313	chr5:158556313:T:A	1.60077e-11	-1.7885	-1.49699
158556587	chr5:158556587:G:A	1.03052e-10	-2.2016e-10	-1.42333
158556708	chr5:158556708:C:T	6.4412e-11	-1.89326	-4.92792e-10
158556764	chr5:158556764:A:G	1.59141e-11	-1.79568	-1.49568
158557392	chr5:158557392:T:C	1.06263e-10	-2.2016e-10	-1.39264
158557471	chr5:158557471:A:G	2.1852e-11	-1.79052	-1.18375
158557544	chr5:158557544:A:G	6.48402e-11	-1.88664	-4.92792e-10
158557628	chr5:158557628:A:G	9.63247e-11	-2.2016e-10	-1.49084
158557752	chr5:158557752:T:C	7.72426e-10	-2.2016e-10	0.590974
158557764	chr5:158557764:TTCTC:T	1.49533e-11	-1.88072	-1.47291
158557947	chr5:158557947:T:C	9.4216e-11	-2.2016e-10	-1.51297
158558660	chr5:158558660:G:A	5.45347e-11	-1.89683	-0.162892
158558748	chr5:158558748:T:G	1.06242e-10	-2.2016e-10	-1.39284
158558792	chr5:158558792:C:T	4.49794e-11	-1.88507	-0.367284
158559349	chr5:158559349:T:C	5.35589e-11	-1.85274	-0.22504
158559386	chr5:158559386:A:T	5.06163e-10	-2.2016e-10	0.168296
158559548	chr5:158559548:C:G	2.13665e-11	-1.60575	-1.39099
158559695	chr5:158559695:T:G	2.56026e-10	-2.2016e-10	-0.513284
158560211	chr5:158560211:A:G	1.84443e-11	-1.77491	-1.3689
158560240	chr5:158560240:C:T	1.79664e-11	-1.67814	-1.49192
158560762	chr5:158560762:G:A	1.47632e-10	-2.2016e-10	-1.06384
158560832	chr5:158560832:C:T	6.6476e-11	-1.86172	-4.92792e-10
158562972	chr5:158562972:T:C	2.05075e-11	-1.73022	-1.30755
158563173	chr5:158563173:G:A	1.73188e-11	-1.70259	-1.50418
158563282	chr5:158563282:T:G	1.67238e-11	-1.74569	-1.49604
158563906	chr5:158563906:T:C	1.41893e-10	-2.2016e-10	-1.10349
158563934	chr5:158563934:C:T	6.61866e-11	-1.86608	-4.92792e-10
158564018	chr5:158564018:ACC:A	1.92184e-11	-1.68981	-1.41288
158564796	chr5:158564796:C:T	1.15933e-10	-2.2016e-10	-1.30555
158565203	chr5:158565203:C:T	2.6657e-10	-2.2016e-10	-0.472926
158565215	chr5:158565215:T:A	2.04728e-11	-1.74519	-1.29427
158565435	chr5:158565435:T:A	1.03293e-10	-2.2016e-10	-1.42099
158565656	chr5:158565656:C:T	1.73197e-11	-1.71315	-1.49357
158566025	chr5:158566025:C:T	5.26377e-10	-2.2016e-10	0.207455
158567536	chr5:158567536:A:G	1.96919e-11	-1.56666	-1.5117
158567890	chr5:158567890:T:G	1.04678e-10	-2.2016e-10	-1.40767
158568094	chr5:158568094:T:G	7.27637e-11	-1.88879	0.117443
158568643	chr5:158568643:T:A	5.08202e-11	-1.89298	-0.237285
158568686	chr5:158568686:G:T	1.01606e-10	-2.2016e-10	-1.43746
158568779	chr5:158568779:C:G	1.89185e-10	-2.2016e-10	-0.815838
158568795	chr5:158568795:G:A	2.1721e-11	-1.47117	-1.50911
158569018	chr5:158569018:T:G	2.20423e-11	-1.45306	-1.51254
158569321	chr5:158569321:C:T	2.04406e-11	-1.52662	-1.51441
158569984	chr5:158569984:A:T	6.42332e-11	-1.89604	-4.92792e-10
158570175	chr5:158570175:A:G	2.03393e-10	-2.2016e-10	-0.743422
158570480	chr5:158570480:ATCAGTTGTTAAACTTTGTTTACTG:A	9.62133e-11	-2.2016e-10	-1.49199
158571236	chr5:158571236:A:C	1.43986e-10	-2.2016e-10	-1.08885
158571562	chr5:158571562:G:A	3.32475e-11	-1.40035	-1.15423
158571602	chr5:158571602:C:T	1.32027e-10	-2.2016e-10	-1.17556
158571756	chr5:158571756:T:C	2.16697e-11	-1.46823	-1.51441
158572014	chr5:158572014:G:A	2.24838e-11	-1.43657	-1.5092
158572051	chr5:158572051:T:C	2.18057e-11	-1.46383	-1.51256
158572111	chr5:158572111:A:G	1.19552e-10	-2.2016e-10	-1.27481
158572299	chr5:158572299:T:C	1.48606e-10	-2.2016e-10	-1.05727
158572747	chr5:158572747:A:G	2.31443e-11	-1.59453	-1.32229
158573191	chr5:158573191:CT:C	1.48832e-10	-2.2016e-10	-1.05575
158573218	chr5:158573218:G:A	2.01276e-11	-1.54222	-1.51425
158573432	chr5:158573432:G:A	6.43219e-11	-1.89466	-4.92792e-10
158573827	chr5:158573827:T:C	2.57371e-11	-1.58825	-1.22238
158573836	chr5:158573836:G:A	2.38172e-11	-1.54275	-1.3454
158573930	chr5:158573930:C:T	8.89494e-11	-1.57049	-4.92792e-10
158574104	chr5:158574104:G:A	1.45645e-10	-2.2016e-10	-1.07739
158574128	chr5:158574128:G:A	2.39019e-11	-1.55063	-1.33397
158574166	chr5:158574166:G:A	7.76274e-10	0.595943	-4.92792e-10
158574301	chr5:158574301:A:T	1.9582e-11	-1.58379	-1.50016
158574501	chr5:158574501:G:A	1.36339e-10	-2.2016e-10	-1.14342
158575080	chr5:158575080:G:A	8.39379e-11	-1.86599	0.2375
158575330	chr5:158575330:G:T	2.19409e-10	-2.2016e-10	-0.667622
158575345	chr5:158575345:TCA:T	7.17268e-11	-1.89293	0.107236
158575826	chr5:158575826:A:G	1.84998e-10	-2.2016e-10	-0.838216
158576012	chr5:158576012:A:G	2.52073e-11	-1.40786	-1.42357
158576254	chr5:158576254:G:T	7.6339e-11	-1.72338	-4.92792e-10
158576430	chr5:158576430:T:C	1.48764e-10	-2.2016e-10	-1.0562
158576657	chr5:158576657:G:T	1.09364e-10	-2.2016e-10	-1.36388
158576813	chr5:158576813:T:C	1.28301e-10	-2.2016e-10	-1.20419
158576871	chr5:158576871:C:T	6.42956e-11	-1.89507	-4.92792e-10
158577244	chr5:158577244:G:A	1.33691e-10	-2.2016e-10	-1.16303
158577311	chr5:158577311:C:T	9.93217e-11	-2.2016e-10	-1.4602
158577367	chr5:158577367:T:C	1.45384e-11	-1.88443	-1.49734
158577675	chr5:158577675:T:C	1.4327e-11	-1.89693	-1.49949
158577706	chr5:158577706:C:T	1.2123e-10	-2.2016e-10	-1.26087
158577741	chr5:158577741:G:A	6.08283e-10	0.352078	-4.92792e-10
158577762	chr5:158577762:A:T	1.53726e-11	-1.89183	-1.43415
158577799	chr5:158577799:C:T	9.59895e-11	-2.2016e-10	-1.49432
158578313	chr5:158578313:T:G	1.4677e-10	-2.2016e-10	-1.06969
158578353	chr5:158578353:G:T	3.34639e-11	-1.45336	-1.09473
158578494	chr5:158578494:CA:C	3.36688e-11	-1.44334	-1.09866
158578790	chr5:158578790:A:G	3.25935e-11	-1.48915	-1.0853
158578961	chr5:158578961:G:T	1.21224e-10	-2.2016e-10	-1.26092
158579021	chr5:158579021:G:A	1.45303e-11	-1.88377	-1.49856
158580081	chr5:158580081:G:C	1.08053e-10	-2.2016e-10	-1.37594
158580256	chr5:158580256:C:T	3.33947e-11	-1.52154	-1.02863
158580291	chr5:158580291:G:A	9.51179e-11	-2.2016e-10	-1.50345
158580478	chr5:158580478:A:T	1.48018e-10	-2.2016e-10	-1.06123
158580521	chr5:158580521:A:G	1.50253e-11	-1.88265	-1.46618
158581296	chr5:158581296:C:T	1.44064e-11	-1.88716	-1.50373
158581356	chr5:158581356:A:T	7.00554e-11	-1.80928	-4.92792e-10
158581366	chr5:158581366:T:C	1.45134e-11	-1.88723	-1.49626
158582181	chr5:158582181:C:T	1.05587e-10	-2.2016e-10	-1.39903
158582211	chr5:158582211:G:A	7.55557e-11	-1.88152	0.147827
158582330	chr5:158582330:C:T	9.4148e-11	-2.2016e-10	-1.51369
158582331	chr5:158582331:G:A	1.1246e-10	-2.2016e-10	-1.33597
158582482	chr5:158582482:C:T	1.35571e-10	-2.2016e-10	-1.14907
158582643	chr5:158582643:A:AG	2.62492e-11	-1.50287	-1.28806
158582655	chr5:158582655:G:A	9.42741e-11	-2.2016e-10	-1.51236
158582809	chr5:158582809:GC:G	9.45212e-11	-2.2016e-10	-1.50974
158583330	chr5:158583330:G:A	6.29783e-11	-1.7551	-0.160673
158583424	chr5:158583424:G:A	1.31073e-09	-2.2016e-10	1.11977
158583484	chr5:158583484:C:G	1.53455e-10	-2.2016e-10	-1.02515
158583552	chr5:158583552:G:A	2.02414e-10	-2.2016e-10	-0.748248
158583553	chr5:158583553:G:A	1.44282e-11	-1.88949	-1.49988
158583560	chr5:158583560:A:G	1.45074e-11	-1.88314	-1.50076
158583564	chr5:158583564:G:A	1.50036e-11	-1.87275	-1.47752
158583571	chr5:158583571:C:T	9.95175e-11	-2.2016e-10	-1.45823
158583694	chr5:158583694:G:A	1.48511e-10	-2.2016e-10	-1.0579
158583826	chr5:158583826:C:G	2.63014e-10	-0.486353	-4.92792e-10
158583984	chr5:158583984:AT:A	1.46889e-11	-1.87122	-1.50025
158584071	chr5:158584071:C:T	3.32102e-10	-2.2016e-10	-0.253119
158584092	chr5:158584092:T:C	1.54751e-10	-2.2016e-10	-1.01675
158584421	chr5:158584421:C:T	1.47709e-10	-2.2016e-10	-1.06332
158584422	chr5:158584422:A:G	1.44324e-11	-1.88901	-1.50007
158584493	chr5:158584493:C:T	1.0816e-10	-2.2016e-10	-1.37495
158584571	chr5:158584571:G:T	1.19851e-10	-2.2016e-10	-1.27231
158584779	chr5:158584779:G:C	3.18009e-11	-1.49879	-1.10028
158584810	chr5:158584810:C:T	1.478e-10	-2.2016e-10	-1.0627
158585654	chr5:158585654:C:T	5.15671e-10	-2.2016e-10	0.186907
158586848	chr5:158586848:T:C	2.40136e-11	-1.63576	-1.24419
158586853	chr5:158586853:T:C	1.43989e-11	-1.88533	-1.50608
158587126	chr5:158587126:G:A	1.53311e-10	-2.2016e-10	-1.02609
158587178	chr5:158587178:C:T	1.15461e-10	-2.2016e-10	-1.30963
158587254	chr5:158587254:A:G	9.45074e-11	-2.2016e-10	-1.50988
158587476	chr5:158587476:A:AT	2.42843e-11	-1.65665	-1.21209
158587496	chr5:158587496:G:A	9.52622e-11	-2.2016e-10	-1.50193
158587734	chr5:158587734:G:T	6.87317e-11	-1.82835	-4.92792e-10
158588202	chr5:158588202:A:G	9.96942e-11	-2.2016e-10	-1.45645
158588290	chr5:158588290:G:A	1.08097e-10	-2.2016e-10	-1.37554
158588459	chr5:158588459:C:A	6.85651e-11	-1.89577	0.0649871
158588895	chr5:158588895:G:A	4.29821e-11	-1.47325	-0.824533
158588966	chr5:158588966:T:C	1.04897e-10	-2.2016e-10	-1.40558
158589846	chr5:158589846:A:G	1.95465e-10	-2.2016e-10	-0.783181
158590049	chr5:158590049:C:T	1.01408e-10	-2.2016e-10	-1.43941
158590341	chr5:158590341:T:G	1.04076e-10	-2.2016e-10	-1.41344
158590475	chr5:158590475:G:T	1.51078e-10	-2.2016e-10	-1.04076
158590861	chr5:158590861:C:T	1.06019e-10	-2.2016e-10	-1.39494
158591360	chr5:158591360:A:G	1.40362e-10	-2.2016e-10	-1.11433
158591912	chr5:158591912:G:A	6.09817e-10	-2.2016e-10	0.354596
158591993	chr5:158591993:A:G	1.56427e-10	-2.2016e-10	-1.00598
158592060	chr5:158592060:G:C	1.56847e-11	-1.79756	-1.50832
158592097	chr5:158592097:C:A	7.13023e-11	-1.87563	0.0839957
158593153	chr5:158593153:C:T	5.12447e-11	-1.46735	-0.6546
158593158	chr5:158593158:T:C	9.5514e-11	-2.2016e-10	-1.49929
158593320	chr5:158593320:G:A	2.35299e-10	-2.2016e-10	-0.597706
158593417	chr5:158593417:A:G	2.46059e-11	-1.69284	-1.16274
158593493	chr5:158593493:G:A	6.43546e-11	-1.89381	-0.000341042
158593731	chr5:158593731:T:C	1.55847e-11	-1.80882	-1.50345
158593782	chr5:158593782:C:A	3.1472e-11	-1.62491	-0.984555
158593856	chr5:158593856:G:A	1.50786e-10	-2.2016e-10	-1.0427
158594149	chr5:158594149:C:T	1.43708e-10	-2.2016e-10	-1.09078
158594395	chr5:158594395:G:C	1.41911e-11	-1.89316	-1.51278
158595195	chr5:158595195:T:G	1.82926e-11	-1.68876	-1.4633
158595586	chr5:158595586:G:A	1.77856e-10	-2.2016e-10	-0.877586
158595680	chr5:158595680:T:C	1.99071e-11	-1.89729	-1.1702
158595761	chr5:158595761:G:T	1.09647e-10	-2.2016e-10	-1.36129
158595923	chr5:158595923:T:C	1.81829e-11	-1.68785	-1.47023
158596083	chr5:158596083:A:C	1.81877e-10	-2.2016e-10	-0.855232
158596212	chr5:158596212:T:C	2.34039e-10	-2.2016e-10	-0.603076
158596294	chr5:158596294:C:T	2.03898e-10	-0.740943	-4.92792e-10
158596310	chr5:158596310:C:G	4.54482e-10	-2.2016e-10	0.0605957
158596774	chr5:158596774:G:A	1.85215e-10	-2.2016e-10	-0.837047
158596937	chr5:158596937:T:C	6.4497e-11	-1.89194	-4.92792e-10
158597007	chr5:158597007:C:T	1.58243e-10	-2.2016e-10	-0.994429
158597461	chr5:158597461:G:A	3.39054e-11	-1.61926	-0.91573
158597599	chr5:158597599:C:T	5.0587e-11	-1.86847	-0.266393
158597680	chr5:158597680:C:A	7.33045e-11	-1.8759	0.111957
158597765	chr5:158597765:A:G	1.4207e-11	-1.89491	-1.50991
158597976	chr5:158597976:G:A	1.01262e-10	-2.2016e-10	-1.44085
158598244	chr5:158598244:G:A	4.27883e-11	-1.87872	-0.42358
158598307	chr5:158598307:A:G	5.661e-11	-1.89324	-0.129139
158598460	chr5:158598460:G:A	1.32027e-10	-2.2016e-10	-1.17556
158598819	chr5:158598819:C:T	2.23223e-10	-2.2016e-10	-0.65039
158598920	chr5:158598920:T:G	1.42613e-11	-1.88795	-1.51306
158598975	chr5:158598975:T:C	2.70989e-11	-1.67727	-1.0818
158599078	chr5:158599078:A:C	1.28392e-10	-2.2016e-10	-1.20347
158599163	chr5:158599163:AG:A	9.6185e-11	-2.2016e-10	-1.49229
158599463	chr5:158599463:A:G	1.6116e-10	-2.2016e-10	-0.976162
158599708	chr5:158599708:AG:A	1.45303e-10	-2.2016e-10	-1.07974
158599719	chr5:158599719:C:T	3.59691e-11	-1.56755	-0.90835
158600061	chr5:158600061:C:T	1.08696e-10	-2.2016e-10	-1.37001
158600115	chr5:158600115:C:T	7.50022e-11	-1.87332	0.132271
158600310	chr5:158600310:A:G	1.52124e-11	-1.87733	-1.45912
158600312	chr5:158600312:C:T	7.14945e-11	-1.89425	0.105305
158600409	chr5:158600409:C:T	1.99544e-11	-1.63959	-1.42553
158600429	chr5:158600429:A:G	2.82345e-11	-1.51201	-1.20601
158600980	chr5:158600980:A:G	2.71547e-11	-1.51483	-1.24219
158600997	chr5:158600997:C:T	2.65196e-10	-2.2016e-10	-0.478093
158601359	chr5:158601359:G:A	2.02654e-10	-2.2016e-10	-0.747062
158601455	chr5:158601455:A:G	1.03236e-10	-2.2016e-10	-1.42154
158601568	chr5:158601568:A:G	2.56733e-11	-1.5372	-1.27591
158601612	chr5:158601612:T:A	1.61e-11	-1.79484	-1.4849
158601665	chr5:158601665:G:A	1.54715e-10	-2.2016e-10	-1.01698
158601674	chr5:158601674:G:C	1.4689e-10	-2.2016e-10	-1.06888
158601862	chr5:158601862:C:T	1.60881e-10	-2.2016e-10	-0.977899
158601892	chr5:158601892:T:A	2.63744e-11	-1.51525	-1.27092
158602022	chr5:158602022:C:T	1.25647e-10	-2.2016e-10	-1.22508
158602150	chr5:158602150:T:C	1.66119e-11	-1.77086	-1.47758
158602264	chr5:158602264:C:A	2.02968e-10	-2.2016e-10	-0.745516
158602355	chr5:158602355:A:G	1.61976e-11	-1.87914	-1.39455
158602542	chr5:158602542:G:A	2.90205e-11	-1.32332	-1.36723
158602658	chr5:158602658:C:T	1.58679e-11	-1.80606	-1.4882
158602726	chr5:158602726:G:A	3.78349e-11	-1.58859	-0.836736
158602760	chr5:158602760:A:C	3.7874e-11	-1.58152	-0.842776
158602769	chr5:158602769:A:G	2.78562e-11	-1.51686	-1.21464
158602796	chr5:158602796:TC:T	3.74752e-11	-1.57291	-0.861973
158602823	chr5:158602823:TC:T	2.52033e-11	-1.50142	-1.33017
158602839	chr5:158602839:T:C	1.28004e-10	-2.2016e-10	-1.2065
158602985	chr5:158602985:C:T	2.38439e-10	-0.584448	-4.92792e-10
158603614	chr5:158603614:C:T	6.03407e-11	-1.85663	-0.101929
158603805	chr5:158603805:G:A	4.5773e-11	-1.5151	-0.719766
158604280	chr5:158604280:G:A	2.39501e-11	-1.81074	-1.07184
158604397	chr5:158604397:G:A	2.60898e-10	-2.2016e-10	-0.494433
158604446	chr5:158604446:T:C	2.24198e-10	-2.2016e-10	-0.646032
158604487	chr5:158604487:G:A	3.87479e-11	-1.74963	-0.651858
158604503	chr5:158604503:C:G	2.25981e-11	-1.53948	-1.40122
158604527	chr5:158604527:G:A	2.07039e-11	-1.86363	-1.16461
158604584	chr5:158604584:C:T	1.7644e-11	-1.83841	-1.34976
158604687	chr5:158604687:G:T	8.42184e-11	-1.75475	0.129597
158604702	chr5:158604702:C:T	6.63483e-11	-1.86364	-4.92792e-10
158605326	chr5:158605326:C:A	1.17193e-10	-2.2016e-10	-1.29474
158605613	chr5:158605613:G:T	8.22513e-11	-1.84336	0.194579
158605730	chr5:158605730:A:G	1.76028e-11	-1.84835	-1.34215
158606004	chr5:158606004:T:A	2.91842e-11	-1.22609	-1.45885
158606062	chr5:158606062:G:T	3.77271e-11	-1.75914	-0.669044
158606629	chr5:158606629:T:C	3.04155e-11	-1.83284	-0.810773
158606636	chr5:158606636:A:T	2.30867e-11	-1.48227	-1.43704
158606699	chr5:158606699:T:C	1.73723e-11	-1.68992	-1.51377
158607232	chr5:158607232:TAAGTAAACTACCTA:T	1.32248e-10	-2.2016e-10	-1.17389
158607322	chr5:158607322:A:C	7.23532e-11	-1.75444	-0.0225634
158607345	chr5:158607345:C:A	2.26887e-11	-1.49958	-1.43712
158607373	chr5:158607373:G:A	5.27295e-11	-1.81355	-0.279839
158607624	chr5:158607624:T:A	1.98347e-11	-1.68974	-1.38139
158607671	chr5:158607671:C:T	1.82614e-11	-1.68791	-1.46586
158607683	chr5:158607683:A:C	1.89802e-10	-2.2016e-10	-0.812578
158607718	chr5:158607718:T:C	7.31134e-11	-1.75358	-0.0129693
158607747	chr5:158607747:A:T	1.87685e-10	-2.2016e-10	-0.823795
158607858	chr5:158607858:G:T	7.36076e-11	-1.7555	-0.00431216
158607953	chr5:158607953:G:A	3.16486e-11	-1.77675	-0.827118
158608078	chr5:158608078:C:T	1.78854e-11	-1.81102	-1.36355
158608138	chr5:158608138:A:C	6.49651e-11	-1.88471	-4.92792e-10
158608362	chr5:158608362:C:T	1.70736e-11	-1.84195	-1.37908
158608389	chr5:158608389:C:T	3.98147e-11	-1.37676	-0.997567
158608520	chr5:158608520:C:A	3.53689e-11	-1.42224	-1.07049
158608667	chr5:158608667:C:T	1.66508e-10	-2.2016e-10	-0.943516
158609100	chr5:158609100:A:G	2.91099e-11	-1.76435	-0.92313
158609133	chr5:158609133:TATG:T	1.01329e-09	-2.2016e-10	0.862393
158609193	chr5:158609193:G:C	9.94363e-10	-2.2016e-10	0.84354
158609348	chr5:158609348:C:T	1.8169e-11	-1.69642	-1.46243
158609500	chr5:158609500:T:G	1.76039e-10	-2.2016e-10	-0.887858
158609575	chr5:158609575:C:G	1.04353e-10	-1.83898	0.428189
158609701	chr5:158609701:A:C	2.00883e-11	-1.67236	-1.38607
158609742	chr5:158609742:G:A	4.15608e-09	-2.2016e-10	2.27377
158609841	chr5:158609841:T:G	1.02465e-10	-2.2016e-10	-1.42905
158611028	chr5:158611028:T:C	7.23532e-11	-1.777	-4.92792e-10
158611200	chr5:158611200:T:C	1.9012e-10	-2.2016e-10	-0.810906
158611505	chr5:158611505:A:G	3.85085e-10	-2.2016e-10	-0.105098
158611525	chr5:158611525:G:A	1.79532e-11	-1.69399	-1.4768
158611625	chr5:158611625:A:G	2.33178e-11	-1.67065	-1.23869
158611763	chr5:158611763:G:A	9.56009e-11	-1.83615	0.337769
158611923	chr5:158611923:A:G	1.45445e-11	-1.8971	-1.48425
158612554	chr5:158612554:T:C	1.84062e-11	-1.6386	-1.50727
158612590	chr5:158612590:T:G	1.43363e-11	-1.89665	-1.49912
158612731	chr5:158612731:T:C	2.64357e-11	-1.86828	-0.915564
158612977	chr5:158612977:C:CT	3.1479e-11	-1.51404	-1.0952
158613020	chr5:158613020:T:G	1.15507e-10	-2.2016e-10	-1.30923
158613441	chr5:158613441:G:A	3.86826e-10	-2.2016e-10	-0.100586
158613707	chr5:158613707:C:T	9.44832e-11	-2.2016e-10	-1.51014
158613710	chr5:158613710:T:A	1.67683e-11	-1.84697	-1.3921
158613721	chr5:158613721:A:G	2.02398e-11	-1.75999	-1.29091
158613887	chr5:158613887:C:T	9.88137e-11	-1.79402	0.328696
158613963	chr5:158613963:C:T	1.05727e-10	-1.3977	-4.92792e-10
158614280	chr5:158614280:A:T	4.49638e-10	-2.2016e-10	0.0498804
158614491	chr5:158614491:A:C	1.65624e-11	-1.86072	-1.39071
158614821	chr5:158614821:C:T	1.68961e-11	-1.84715	-1.38433
158615143	chr5:158615143:C:T	1.11682e-10	-2.2016e-10	-1.34291
158615525	chr5:158615525:G:A	4.1963e-11	-1.39787	-0.923903
158615727	chr5:158615727:G:A	4.26292e-10	-0.00343703	-4.92792e-10
158616361	chr5:158616361:C:T	3.21177e-11	-1.49845	-1.09071
158616690	chr5:158616690:A:T	1.74817e-10	-2.2016e-10	-0.89482
158617081	chr5:158617081:C:T	3.81391e-11	-1.39832	-1.019
158617531	chr5:158617531:A:G	1.58362e-11	-1.8248	-1.47147
158617710	chr5:158617710:G:A	6.70327e-11	-1.85338	-4.92792e-10
158617890	chr5:158617890:A:G	1.70086e-11	-1.89715	-1.32769
158618226	chr5:158618226:C:T	9.43775e-11	-2.2016e-10	-1.51126
158618607	chr5:158618607:T:C	1.06611e-10	-2.2016e-10	-1.38938
158618947	chr5:158618947:C:T	8.74512e-11	-1.84125	0.25377
158619081	chr5:158619081:G:A	9.9732e-11	-1.85146	0.395383
158619143	chr5:158619143:G:A	9.7556e-11	-2.2016e-10	-1.47814
158619309	chr5:158619309:C:A	6.41529e-11	-1.89729	-4.92792e-10
158619971	chr5:158619971:A:G	1.46073e-11	-1.86313	-1.51391
158620126	chr5:158620126:T:A	1.56106e-10	-2.2016e-10	-1.00803
158620529	chr5:158620529:A:C	1.55339e-11	-1.83171	-1.48383
158620680	chr5:158620680:C:A	1.76538e-11	-1.71472	-1.4729
158620969	chr5:158620969:C:T	1.41131e-11	-1.89712	-1.51433
158621002	chr5:158621002:A:C	1.0172e-10	-2.2016e-10	-1.43634
158621386	chr5:158621386:G:A	9.40985e-11	-2.2016e-10	-1.51422
158621998	chr5:158621998:T:C	1.02552e-10	-2.2016e-10	-1.42819
158622373	chr5:158622373:T:C	9.409e-11	-2.2016e-10	-1.51431
158622415	chr5:158622415:C:T	1.29109e-10	-2.2016e-10	-1.19791
158622541	chr5:158622541:G:A	6.57492e-11	-1.87271	-4.92792e-10
158622846	chr5:158622846:T:C	1.67302e-11	-1.77071	-1.47063
158623137	chr5:158623137:A:G	1.44654e-11	-1.89717	-1.48963
158623613	chr5:158623613:A:G	1.06971e-10	-2.2016e-10	-1.38601
158623873	chr5:158623873:C:A	6.76369e-11	-0.949499	-0.894909
158624088	chr5:158624088:T:C	9.41265e-11	-2.2016e-10	-1.51392
158624218	chr5:158624218:A:G	1.84223e-11	-1.70747	-1.43753
158624407	chr5:158624407:G:T	1.25138e-10	-2.2016e-10	-1.22914
158624924	chr5:158624924:T:C	1.52389e-11	-1.87598	-1.45873
158625642	chr5:158625642:G:A	1.69921e-11	-1.71192	-1.5139
158626330	chr5:158626330:G:A	8.29124e-11	-0.924087	-0.71669
158626432	chr5:158626432:C:A	1.78824e-11	-1.74768	-1.42707
158627061	chr5:158627061:T:G	9.41991e-11	-2.2016e-10	-1.51315
158627283	chr5:158627283:T:C	5.95492e-10	-2.2016e-10	0.330826
158627404	chr5:158627404:T:A	6.42807e-11	-1.8953	-4.92792e-10
158627608	chr5:158627608:C:A	1.68713e-11	-1.72312	-1.50983
158627714	chr5:158627714:T:G	1.61737e-11	-1.76631	-1.50886
158627795	chr5:158627795:T:G	7.86329e-11	-1.0162	-0.677576
158627857	chr5:158627857:C:T	1.47744e-11	-1.89336	-1.47231
158627875	chr5:158627875:G:A	1.48125e-11	-1.8909	-1.47219
158629218	chr5:158629218:T:G	1.84701e-11	-1.7295	-1.41291
158629404	chr5:158629404:C:T	1.52958e-11	-1.88203	-1.44895
158629756	chr5:158629756:AT:A	1.47152e-10	-2.2016e-10	-1.0671
158629829	chr5:158629829:T:G	1.42578e-11	-1.89704	-1.50422
158630422	chr5:158630422:A:G	1.34752e-10	-2.2016e-10	-1.15512
158630488	chr5:158630488:T:C	6.96583e-11	-1.20056	-0.614398
158630589	chr5:158630589:C:T	1.14603e-10	-2.2016e-10	-1.31709
158630712	chr5:158630712:C:T	1.16391e-10	-2.2016e-10	-1.30161
158630814	chr5:158630814:T:C	2.19853e-11	-1.62867	-1.33952
158630886	chr5:158630886:G:A	9.97694e-11	-2.2016e-10	-1.4557
158630950	chr5:158630950:T:C	4.95909e-11	-1.1667	-0.988054
158631561	chr5:158631561:G:A	1.93684e-11	-1.60045	-1.49447
158632308	chr5:158632308:G:A	4.5127e-10	-2.2016e-10	0.0535031
158632509	chr5:158632509:T:C	1.81213e-11	-1.77092	-1.39055
158632564	chr5:158632564:A:T	3.53538e-10	-2.2016e-10	-0.190571
158632895	chr5:158632895:C:T	2.83872e-10	-0.410039	-4.92792e-10
158633453	chr5:158633453:A:G	9.48899e-11	-2.2016e-10	-1.50585
158633854	chr5:158633854:G:A	9.76332e-11	-2.2016e-10	-1.47734
158634132	chr5:158634132:G:A	1.21272e-10	-2.2016e-10	-1.26053
158634268	chr5:158634268:C:G	5.48827e-10	-2.2016e-10	0.249221
158634276	chr5:158634276:A:G	9.89565e-11	-2.2016e-10	-1.46388
158634484	chr5:158634484:A:T	9.46475e-11	-2.2016e-10	-1.5084
158634568	chr5:158634568:C:T	9.73294e-11	-2.2016e-10	-1.48046
158635348	chr5:158635348:A:G	1.13072e-10	-2.2016e-10	-1.33054
158635511	chr5:158635511:G:A	2.20091e-10	-0.664523	-4.92792e-10
158635984	chr5:158635984:T:C	1.44391e-10	-2.2016e-10	-1.08603
158636059	chr5:158636059:C:T	1.4481e-10	-2.2016e-10	-1.08314
158636151	chr5:158636151:G:A	2.16183e-11	-1.78297	-1.20205
158636453	chr5:158636453:G:C	1.33189e-10	-2.2016e-10	-1.1668
158636835	chr5:158636835:T:G	1.00189e-10	-2.2016e-10	-1.45151
158637046	chr5:158637046:G:C	9.44694e-11	-2.2016e-10	-1.51029
158637233	chr5:158637233:C:T	6.52144e-11	-1.88088	-4.92792e-10
158637268	chr5:158637268:C:T	2.35997e-11	-1.57111	-1.32622
158637311	chr5:158637311:A:G	4.35966e-11	-1.85043	-0.433151
158637327	chr5:158637327:T:C	6.53663e-11	-1.87856	-4.92792e-10
158637638	chr5:158637638:T:C	1.17697e-10	-2.2016e-10	-1.29045
158637744	chr5:158637744:G:T	5.64672e-11	-1.77011	-0.254794
158637754	chr5:158637754:A:G	1.35599e-10	-2.2016e-10	-1.14886
158638159	chr5:158638159:T:G	4.64823e-11	-1.82993	-0.389561
158638362	chr5:158638362:T:C	1.0378e-10	-2.2016e-10	-1.41629
158638401	chr5:158638401:T:C	2.4233e-11	-1.50116	-1.36969
158638425	chr5:158638425:A:G	1.29864e-10	-2.2016e-10	-1.19208
158639231	chr5:158639231:T:G	1.45651e-10	-2.2016e-10	-1.07735
158639412	chr5:158639412:G:C	2.89766e-10	-2.2016e-10	-0.389487
158639460	chr5:158639460:A:C	1.35816e-10	-2.2016e-10	-1.14726
158639555	chr5:158639555:G:A	7.31271e-11	-1.76636	-4.92792e-10
158639618	chr5:158639618:T:C	2.78044e-10	-0.430783	-4.92792e-10
158639621	chr5:158639621:G:A	1.72043e-11	-1.78984	-1.42356
158639764	chr5:158639764:A:T	1.91952e-11	-1.6099	-1.49401
158640307	chr5:158640307:G:C	1.47218e-11	-1.85507	-1.51416
158641114	chr5:158641114:A:G	1.31248e-10	-2.2016e-10	-1.18148
158641265	chr5:158641265:A:G	3.70507e-11	-1.38759	-1.05869
158641373	chr5:158641373:T:C	1.66898e-10	-2.2016e-10	-0.94118
158641916	chr5:158641916:G:T	1.06437e-09	-2.2016e-10	0.911574
158642044	chr5:158642044:T:C	1.06219e-10	-2.2016e-10	-1.39306
158642207	chr5:158642207:T:G	3.2087e-11	-1.43801	-1.1521
158642607	chr5:158642607:C:T	1.36447e-10	-2.2016e-10	-1.14262
158642870	chr5:158642870:G:A	1.31614e-10	-2.2016e-10	-1.17869
158643396	chr5:158643396:A:G	1.34174e-10	-2.2016e-10	-1.15942
158643697	chr5:158643697:G:A	1.07272e-10	-2.2016e-10	-1.38319
158643860	chr5:158643860:T:C	9.48694e-11	-2.2016e-10	-1.50606
158643982	chr5:158643982:A:G	1.94539e-10	-2.2016e-10	-0.787928
158644009	chr5:158644009:C:T	2.46207e-11	-1.46038	-1.3946
158644241	chr5:158644241:C:T	1.2718e-10	-1.60486	0.391902
158644342	chr5:158644342:G:A	9.77985e-11	-2.2016e-10	-1.47565
158645111	chr5:158645111:T:C	9.91882e-11	-2.2016e-10	-1.46154
158645325	chr5:158645325:G:A	9.94011e-11	-2.2016e-10	-1.4594
158645485	chr5:158645485:G:A	6.78856e-11	-1.84074	-4.92792e-10
158645556	chr5:158645556:C:T	1.08757e-10	-2.2016e-10	-1.36944
158645607	chr5:158645607:C:T	1.08834e-10	-2.2016e-10	-1.36874
158645748	chr5:158645748:C:T	1.0378e-10	-2.2016e-10	-1.41629
158645990	chr5:158645990:T:TA	1.10499e-10	-2.2016e-10	-1.35356
158646068	chr5:158646068:G:A	9.86562e-11	-2.2016e-10	-1.46692
158646560	chr5:158646560:G:A	6.72147e-11	-1.85067	-4.92792e-10
158647207	chr5:158647207:CT:C	1.82284e-11	-1.79814	-1.35744
158647310	chr5:158647310:G:A	9.77985e-11	-2.2016e-10	-1.47565
158647626	chr5:158647626:A:G	2.71956e-11	-1.32314	-1.43236
158647719	chr5:158647719:C:T	1.48635e-11	-1.85765	-1.50201
158647962	chr5:158647962:T:C	1.45926e-11	-1.86536	-1.51269
158648264	chr5:158648264:T:C	1.20138e-10	-2.2016e-10	-1.26992
158648361	chr5:158648361:C:T	9.50732e-11	-2.2016e-10	-1.50392
158648401	chr5:158648401:T:C	2.19284e-10	-0.668193	-4.92792e-10
158648418	chr5:158648418:C:T	5.32875e-10	-2.2016e-10	0.219725
158648829	chr5:158648829:A:G	9.43968e-11	-2.2016e-10	-1.51105
158649129	chr5:158649129:C:T	1.99415e-10	-2.2016e-10	-0.763172
158649202	chr5:158649202:A:G	2.33969e-11	-1.46512	-1.44084
158650113	chr5:158650113:T:C	1.75626e-10	-2.2016e-10	-0.890204
158650211	chr5:158650211:A:G	9.42288e-11	-2.2016e-10	-1.51284
158650632	chr5:158650632:A:G	1.95375e-10	-2.2016e-10	-0.783639
158650845	chr5:158650845:C:T	9.83539e-11	-2.2016e-10	-1.46999
158650900	chr5:158650900:A:G	1.1474e-10	-2.2016e-10	-1.31589
158650936	chr5:158650936:T:C	2.02848e-10	-2.2016e-10	-0.746105
158651228	chr5:158651228:C:T	1.29689e-10	-2.2016e-10	-1.19342
158651268	chr5:158651268:C:G	9.82519e-11	-2.2016e-10	-1.47103
158652807	chr5:158652807:T:C	1.25082e-10	-2.2016e-10	-1.22959
158652948	chr5:158652948:C:T	9.80561e-11	-1.729	0.255983
158653298	chr5:158653298:G:A	1.77093e-10	-2.2016e-10	-0.881885
158653410	chr5:158653410:C:A	9.2271e-11	-1.73228	0.198446
158653426	chr5:158653426:G:A	1.33926e-10	-2.2016e-10	-1.16128
158653504	chr5:158653504:C:T	7.33044e-11	-1.76394	-4.92792e-10
158653612	chr5:158653612:A:G	1.43398e-11	-1.89323	-1.50229
158653751	chr5:158653751:G:A	1.4281e-11	-1.8905	-1.50913
158654271	chr5:158654271:A:T	1.34798e-10	-2.2016e-10	-1.15479
158654665	chr5:158654665:G:A	5.67522e-10	-2.2016e-10	0.282718
158654669	chr5:158654669:G:T	1.87035e-11	-1.847	-1.28286
158654813	chr5:158654813:A:G	1.43128e-11	-1.88855	-1.50886
158655147	chr5:158655147:A:G	3.95381e-11	-1.41585	-0.965446
158655252	chr5:158655252:T:A	2.13952e-10	-2.2016e-10	-0.692809
158655552	chr5:158655552:A:G	9.74419e-11	-2.2016e-10	-1.47931
158655784	chr5:158655784:A:G	1.27466e-10	-2.2016e-10	-1.21072
158656300	chr5:158656300:C:T	2.34866e-11	-1.76043	-1.1417
158656390	chr5:158656390:G:A	1.76645e-11	-1.74589	-1.44111
158656701	chr5:158656701:C:T	1.77693e-11	-1.80616	-1.37493
158656817	chr5:158656817:A:T	1.00356e-10	-2.2016e-10	-1.44984
158656842	chr5:158656842:A:G	9.59024e-11	-2.2016e-10	-1.49523
158657099	chr5:158657099:G:A	9.4857e-11	-2.2016e-10	-1.50619
158657339	chr5:158657339:A:G	1.27947e-10	-2.2016e-10	-1.20694
158657409	chr5:158657409:G:A	9.4857e-11	-2.2016e-10	-1.50619
158657460	chr5:158657460:T:C	2.21442e-10	-2.2016e-10	-0.658402
158657486	chr5:158657486:T:C	2.68627e-11	-1.33059	-1.43723
158658165	chr5:158658165:G:T	1.0078e-10	-2.2016e-10	-1.44562
158658336	chr5:158658336:C:T	1.13786e-10	-1.72026	0.396018
158658380	chr5:158658380:AC:A	7.80457e-11	-1.77349	0.0722246
158658904	chr5:158658904:C:G	1.74625e-11	-1.88663	-1.31188
158659047	chr5:158659047:G:T	1.72898e-11	-1.88524	-1.32321
158659096	chr5:158659096:G:A	9.44958e-11	-2.2016e-10	-1.51001
158659196	chr5:158659196:G:A	9.66453e-11	-2.2016e-10	-1.48752
158659200	chr5:158659200:C:A	1.879e-11	-1.82443	-1.30081
158659447	chr5:158659447:G:A	1.99595e-11	-1.84025	-1.2246
158659854	chr5:158659854:C:CTGG	1.1734e-10	-2.2016e-10	-1.29349
158660188	chr5:158660188:C:A	9.53208e-11	-2.2016e-10	-1.50131
158660421	chr5:158660421:G:A	1.20539e-10	-2.2016e-10	-1.26659
158660587	chr5:158660587:T:C	9.64266e-11	-2.2016e-10	-1.48978
158661029	chr5:158661029:C:T	4.47833e-11	-1.20413	-1.0526
158661437	chr5:158661437:A:G	1.53296e-11	-1.86646	-1.46231
158661889	chr5:158661889:A:G	1.51827e-11	-1.87832	-1.46008
158661947	chr5:158661947:T:C	9.49985e-11	-2.2016e-10	-1.5047
158661954	chr5:158661954:C:G	1.21708e-10	-2.2016e-10	-1.25694
158662955	chr5:158662955:G:A	1.09984e-10	-2.2016e-10	-1.35823
158663230	chr5:158663230:A:G	9.47878e-11	-2.2016e-10	-1.50692
158663233	chr5:158663233:A:G	1.08143e-10	-2.2016e-10	-1.37511
158663343	chr5:158663343:A:G	4.65397e-11	-1.30121	-0.917048
158663413	chr5:158663413:A:G	7.99116e-11	-1.67764	-4.92792e-10
158663547	chr5:158663547:A:G	1.78813e-11	-1.8775	-1.2973
158663556	chr5:158663556:A:T	5.41656e-10	-2.2016e-10	0.236068
158663854	chr5:158663854:C:T	9.53098e-11	-2.2016e-10	-1.50143
158663905	chr5:158663905:C:G	1.54955e-11	-1.86421	-1.45381
158663988	chr5:158663988:A:T	1.3168e-10	-2.2016e-10	-1.17818
158664184	chr5:158664184:C:T	2.24819e-10	-2.2016e-10	-0.643267
158664361	chr5:158664361:A:T	7.62208e-11	-1.6717	-0.0532271
158664375	chr5:158664375:A:G	1.09127e-10	-2.2016e-10	-1.36605
158664462	chr5:158664462:G:A	9.44122e-11	-2.2016e-10	-1.51089
158664725	chr5:158664725:C:T	1.89927e-11	-1.81116	-1.30335
158664912	chr5:158664912:C:T	4.56035e-11	-1.81331	-0.425272
158665268	chr5:158665268:A:G	1.99959e-10	-2.2016e-10	-0.760449
158665336	chr5:158665336:C:T	1.87857e-10	-2.2016e-10	-0.822881
158665497	chr5:158665497:A:G	5.10894e-11	-1.69052	-0.434469
158665502	chr5:158665502:G:C	1.0259e-10	-1.74886	0.321039
158665667	chr5:158665667:G:A	6.82346e-11	-1.83561	-4.92792e-10
158665856	chr5:158665856:A:C	1.92354e-10	-2.2016e-10	-0.799226
158666332	chr5:158666332:T:C	5.18461e-11	-1.26358	-0.8467
158666444	chr5:158666444:G:A	2.04239e-10	-2.2016e-10	-0.739271
158666664	chr5:158666664:A:G	4.66606e-11	-1.77508	-0.440582
158666745	chr5:158666745:C:G	4.7022e-11	-1.77809	-0.429853
158666787	chr5:158666787:T:C	9.92491e-11	-2.2016e-10	-1.46093
158666823	chr5:158666823:C:T	6.86345e-11	-1.78019	-0.0495769
158667033	chr5:158667033:AAATT:A	9.50616e-11	-2.2016e-10	-1.50404
158667136	chr5:158667136:A:G	1.09047e-10	-2.2016e-10	-1.36678
158667466	chr5:158667466:G:A	9.58857e-11	-2.2016e-10	-1.49541
158668257	chr5:158668257:C:T	9.50551e-11	-2.2016e-10	-1.50411
158668724	chr5:158668724:C:A	6.81184e-11	-1.77925	-0.0580659
158668751	chr5:158668751:T:A	5.81575e-11	-0.90939	-1.08602
158669106	chr5:158669106:T:A	1.18417e-10	-2.2016e-10	-1.28435
158669326	chr5:158669326:C:A	6.81137e-11	-1.83738	-4.92792e-10
158669327	chr5:158669327:A:G	1.26295e-10	-2.2016e-10	-1.21994
158669967	chr5:158669967:G:A	1.80579e-11	-1.65414	-1.51084
158670252	chr5:158670252:G:T	9.52967e-11	-2.2016e-10	-1.50157
158670322	chr5:158670322:C:T	1.16393e-10	-2.2016e-10	-1.30159
158670634	chr5:158670634:A:G	2.39375e-11	-1.4731	-1.41002
158670645	chr5:158670645:T:C	3.04522e-10	-2.2016e-10	-0.33982
158670665	chr5:158670665:T:A	6.56816e-11	-1.87374	-4.92792e-10
158670966	chr5:158670966:T:C	9.72416e-11	-2.2016e-10	-1.48136
158671112	chr5:158671112:A:G	1.15359e-10	-2.2016e-10	-1.31051
158671141	chr5:158671141:C:T	4.7337e-11	-1.19994	-1.00133
158671209	chr5:158671209:G:A	1.2055e-10	-2.2016e-10	-1.2665
158671290	chr5:158671290:T:C	1.81389e-10	-2.2016e-10	-0.85792
158671659	chr5:158671659:T:C	2.31989e-11	-1.48516	-1.42929
158671712	chr5:158671712:TC:T	9.44903e-11	-2.2016e-10	-1.51007
158671820	chr5:158671820:T:C	1.55554e-11	-1.86842	-1.44573
158671878	chr5:158671878:T:C	2.76716e-10	-2.2016e-10	-0.435571
158672387	chr5:158672387:C:T	9.42887e-11	-2.2016e-10	-1.5122
158672722	chr5:158672722:C:G	4.92355e-11	-1.55222	-0.609722
158672913	chr5:158672913:C:T	3.93397e-11	-1.31295	-1.07338
158672953	chr5:158672953:G:A	2.19573e-11	-1.46487	-1.50459
158673022	chr5:158673022:G:T	9.73096e-11	-2.2016e-10	-1.48066
158673203	chr5:158673203:G:A	1.33289e-10	-2.2016e-10	-1.16604
158673358	chr5:158673358:C:G	1.08706e-10	-2.2016e-10	-1.36992
158673416	chr5:158673416:C:T	7.9862e-11	-1.67826	-4.92792e-10
158673546	chr5:158673546:A:G	1.96616e-10	-2.2016e-10	-0.777309
158673906	chr5:158673906:T:C	3.08832e-10	-2.2016e-10	-0.325764
158673983	chr5:158673983:T:A	9.50478e-11	-2.2016e-10	-1.50418
158674111	chr5:158674111:T:C	3.25053e-10	-2.2016e-10	-0.274575
158674194	chr5:158674194:T:C	3.25699e-10	-2.2016e-10	-0.272587
158674755	chr5:158674755:A:G	2.44143e-11	-1.43595	-1.42745
158675936	chr5:158675936:G:A	8.69229e-11	-1.75659	0.163052
158676118	chr5:158676118:T:C	1.47919e-10	-2.2016e-10	-1.0619
158676206	chr5:158676206:T:C	7.61888e-10	-2.2016e-10	0.577238
158676214	chr5:158676214:A:T	2.16395e-09	1.62113	-4.92792e-10
158676233	chr5:158676233:C:T	1.42103e-10	-2.2016e-10	-1.10201
158676301	chr5:158676301:T:C	1.52397e-10	-2.2016e-10	-1.03207
158676305	chr5:158676305:A:G	9.52929e-11	-2.2016e-10	-1.50161
158676317	chr5:158676317:G:T	9.4097e-11	-2.2016e-10	-1.51424
158676420	chr5:158676420:CA:C	9.58579e-11	-2.2016e-10	-1.4957
158676552	chr5:158676552:C:T	1.25829e-10	-2.2016e-10	-1.22364
158676807	chr5:158676807:A:G	2.32934e-11	-1.86073	-1.04967
158676869	chr5:158676869:T:A	1.81486e-11	-1.68384	-1.47613
158676991	chr5:158676991:G:T	2.01276e-10	-2.2016e-10	-0.753887
158677007	chr5:158677007:G:T	1.54235e-10	-2.2016e-10	-1.02008
158677429	chr5:158677429:T:C	1.6545e-10	-2.2016e-10	-0.949895
158677507	chr5:158677507:A:G	3.51795e-11	-1.1005	-1.39759
158678616	chr5:158678616:T:A	1.27643e-10	-2.2016e-10	-1.20932
158679017	chr5:158679017:A:G	2.11135e-10	-2.2016e-10	-0.706064
158679140	chr5:158679140:T:A	9.89032e-10	-2.2016e-10	0.838165
158680032	chr5:158680032:C:G	9.40813e-11	-2.2016e-10	-1.5144
158680308	chr5:158680308:G:A	1.18058e-10	-2.2016e-10	-1.28738
158680632	chr5:158680632:T:C	3.96457e-10	1.05286	-1.12886
158680823	chr5:158680823:T:TA	1.27248e-10	-2.2016e-10	-1.21242
158680925	chr5:158680925:A:C	9.45019e-11	-2.2016e-10	-1.50994
158680998	chr5:158680998:A:G	1.11254e-09	2.46943	-1.51359
158681147	chr5:158681147:A:T	1.05443e-10	-2.2016e-10	-1.4004
158681257	chr5:158681257:A:G	1.11224e-10	-2.2016e-10	-1.34702
158682074	chr5:158682074:C:A	9.41133e-11	-2.2016e-10	-1.51406
158682667	chr5:158682667:G:A	9.46047e-11	-2.2016e-10	-1.50885
158682717	chr5:158682717:A:G	6.68993e-11	-1.85537	-4.92792e-10
158682735	chr5:158682735:G:A	9.43688e-11	-2.2016e-10	-1.51135
158683180	chr5:158683180:C:A	7.0913e-10	-2.2016e-10	0.505477
158683708	chr5:158683708:T:C	5.2822e-10	1.51627	-1.30532
158683767	chr5:158683767:A:G	1.6845e-10	-2.2016e-10	-0.931925
158683920	chr5:158683920:T:C	6.57687e-11	-1.87242	-4.92792e-10
158683925	chr5:158683925:AT:A	6.02676e-10	1.58787	-1.24505
158684649	chr5:158684649:G:A	1.27354e-10	-1.37189	0.160303
158684950	chr5:158684950:G:A	8.92788e-11	-1.5668	-4.92792e-10
158686022	chr5:158686022:G:A	9.11873e-10	0.756939	-4.92792e-10
158686408	chr5:158686408:G:A	9.5459e-11	-2.2016e-10	-1.49987
158686602	chr5:158686602:AT:A	1.0333e-10	-2.2016e-10	-1.42063
158687024	chr5:158687024:T:A	9.41039e-11	-2.2016e-10	-1.51416
158687280	chr5:158687280:T:C	1.20377e-09	2.54092	-1.50627
158687519	chr5:158687519:C:T	9.49845e-11	-2.2016e-10	-1.50485
158688163	chr5:158688163:A:T	9.53986e-11	-2.2016e-10	-1.5005
158688466	chr5:158688466:G:T	1.15452e-10	-2.2016e-10	-1.3097
158688870	chr5:158688870:T:G	1.47578e-10	-2.2016e-10	-1.0642
158689041	chr5:158689041:G:A	9.44656e-11	-2.2016e-10	-1.51033
158689241	chr5:158689241:C:T	1.76496e-09	2.85482	-1.4375
158689377	chr5:158689377:T:A	2.89193e-09	3.34578	-1.43467
158690106	chr5:158690106:G:T	9.43129e-11	-2.2016e-10	-1.51194
158690265	chr5:158690265:T:C	9.44356e-11	-2.2016e-10	-1.51064
158690485	chr5:158690485:C:T	9.40928e-11	-2.2016e-10	-1.51428
158690703	chr5:158690703:T:C	1.28684e-10	-2.2016e-10	-1.2012
158690750	chr5:158690750:C:A	1.27424e-10	-1.45767	0.246624
158690765	chr5:158690765:G:A	1.30544e-10	-1.18685	-4.92792e-10
158690796	chr5:158690796:A:C	5.61262e-10	1.66222	-1.39059
158690949	chr5:158690949:C:CAGAGA	1.17508e-10	-2.2016e-10	-1.29206
158691538	chr5:158691538:G:A	1.28677e-10	-1.20126	-4.92792e-10
158691578	chr5:158691578:G:T	1.70248e-10	-2.2016e-10	-0.921304
158692101	chr5:158692101:TC:T	5.5931e-09	3.98139	-1.41066
158692195	chr5:158692195:A:G	1.00619e-10	-2.2016e-10	-1.44722
158692571	chr5:158692571:T:G	9.73005e-11	-2.2016e-10	-1.48076
158692913	chr5:158692913:A:T	9.40931e-11	-2.2016e-10	-1.51428
158693029	chr5:158693029:G:A	9.54846e-11	-2.2016e-10	-1.4996
158693217	chr5:158693217:C:G	9.41628e-11	-2.2016e-10	-1.51354
158693230	chr5:158693230:A:G	9.41675e-11	-2.2016e-10	-1.51349
158693406	chr5:158693406:G:A	1.11299e-10	-2.2016e-10	-1.34635
158693933	chr5:158693933:C:T	6.53581e-10	0.423904	-4.92792e-10
158694380	chr5:158694380:T:A	9.41064e-11	-2.2016e-10	-1.51414
158694812	chr5:158694812:G:A	1.14405e-10	-2.2016e-10	-1.31882
158695189	chr5:158695189:C:T	2.43987e-09	0.170333	1.5708
158695558	chr5:158695558:G:A	2.46158e-10	0.773734	-1.32632
158697628	chr5:158697628:A:G	1.6052e-10	-2.2016e-10	-0.980142
158697858	chr5:158697858:A:G	2.245e-10	-2.2016e-10	-0.644688
158698491	chr5:158698491:A:C	1.19506e-10	-2.2016e-10	-1.2752
158699174	chr5:158699174:C:T	1.68823e-11	-1.80194	-1.43036
158699251	chr5:158699251:C:T	1.51026e-10	-2.2016e-10	-1.04111
158700005	chr5:158700005:T:C	1.74643e-09	2.65655	-1.24979
158700017	chr5:158700017:C:A	8.72767e-11	-1.58948	-4.92792e-10
158700143	chr5:158700143:T:A	9.41211e-11	-2.2016e-10	-1.51398
158700640	chr5:158700640:AGATTC:A	1.02465e-10	-2.2016e-10	-1.42904
158700876	chr5:158700876:C:T	1.78802e-11	-1.89679	-1.27808
158701200	chr5:158701200:T:C	1.92271e-09	2.91091	-1.40798
158701568	chr5:158701568:G:A	9.41541e-11	-2.2016e-10	-1.51363
158701815	chr5:158701815:G:T	9.43285e-11	-2.2016e-10	-1.51178
158703866	chr5:158703866:C:T	7.4752e-11	-1.74439	-4.92792e-10
158703946	chr5:158703946:T:C	1.04414e-09	2.37034	-1.47796
158704106	chr5:158704106:G:T	2.16907e-11	-1.49052	-1.49116
158704566	chr5:158704566:C:T	6.89276e-10	1.59254	-1.11546
158705321	chr5:158705321:G:C	7.76523e-10	2.0514	-1.45514
158705517	chr5:158705517:C:G	1.08619e-10	-2.2016e-10	-1.37072
158705758	chr5:158705758:C:A	1.34508e-10	-2.2016e-10	-1.15694
158705875	chr5:158705875:C:T	2.00759e-11	-1.89528	-1.16376
158706235	chr5:158706235:C:T	3.11123e-09	-2.2016e-10	1.98421
158706398	chr5:158706398:T:C	1.37744e-10	-2.2016e-10	-1.13317
158706482	chr5:158706482:T:G	9.69667e-11	-2.2016e-10	-1.48419
158706666	chr5:158706666:C:T	1.99639e-11	-1.89392	-1.17071
158706774	chr5:158706774:C:T	1.08905e-10	-2.2016e-10	-1.36808
158706933	chr5:158706933:C:T	9.50377e-11	-2.2016e-10	-1.50429
158707512	chr5:158707512:C:T	5.27087e-10	1.52722	-1.31841
158707926	chr5:158707926:AG:A	5.63795e-10	-2.2016e-10	0.276129
158708272	chr5:158708272:C:T	1.84196e-10	-2.2016e-10	-0.84256
158708302	chr5:158708302:T:G	1.03314e-10	-2.2016e-10	-1.42079
158709009	chr5:158709009:G:A	1.27177e-08	3.39219	-4.92792e-10
158709051	chr5:158709051:G:C	2.68273e-10	-0.466559	-4.92792e-10
158709116	chr5:158709116:C:T	1.05982e-10	-2.2016e-10	-1.39529
158709329	chr5:158709329:T:A	1.00755e-10	-1.44587	-4.92792e-10
158709398	chr5:158709398:G:A	2.71519e-11	-1.28107	-1.47604
158709622	chr5:158709622:A:T	8.38726e-10	2.13029	-1.45697
158710473	chr5:158710473:A:G	1.27753e-10	-2.2016e-10	-1.20846
158710542	chr5:158710542:T:C	9.54443e-11	-2.2016e-10	-1.50002
158710640	chr5:158710640:G:A	2.36255e-11	-1.53358	-1.36266
158711471	chr5:158711471:T:C	1.20637e-10	-2.2016e-10	-1.26578
158711546	chr5:158711546:G:A	9.54175e-11	-2.2016e-10	-1.5003
158711979	chr5:158711979:G:A	2.37672e-11	-1.43119	-1.45907
158712092	chr5:158712092:G:T	9.64514e-11	-2.2016e-10	-1.48952
158712131	chr5:158712131:G:A	1.34177e-10	-2.2016e-10	-1.1594
158713214	chr5:158713214:G:A	1.96609e-11	-1.82553	-1.2544
158713772	chr5:158713772:G:GA	9.57271e-11	-1.49706	-4.92792e-10
158713878	chr5:158713878:A:G	1.18386e-10	-2.2016e-10	-1.28462
158713961	chr5:158713961:T:C	1.1567e-10	-2.2016e-10	-1.30782
158714417	chr5:158714417:A:G	1.89162e-10	-2.2016e-10	-0.815961
158714512	chr5:158714512:T:TG	1.7688e-11	-1.87876	-1.30691
158715391	chr5:158715391:C:A	1.08278e-10	-2.2016e-10	-1.37386
158715608	chr5:158715608:T:A	9.47431e-11	-2.2016e-10	-1.50739
158716027	chr5:158716027:G:A	1.52083e-10	-2.2016e-10	-1.03414
158716352	chr5:158716352:T:C	9.5411e-11	-2.2016e-10	-1.50037
158717405	chr5:158717405:G:T	1.48594e-10	-1.05735	-4.92792e-10
158717645	chr5:158717645:A:T	7.88774e-11	-0.420532	-1.27013
158717869	chr5:158717869:G:A	9.84402e-11	-2.2016e-10	-1.46911
158718276	chr5:158718276:C:T	2.13683e-11	-1.78804	-1.20861
158718353	chr5:158718353:C:G	9.49563e-11	-2.2016e-10	-1.50514
158718898	chr5:158718898:A:T	1.21529e-10	-2.2016e-10	-1.25841
158719416	chr5:158719416:T:C	1.32195e-10	-2.2016e-10	-1.17428
158720668	chr5:158720668:C:A	2.11793e-11	-1.79026	-1.21528
158720793	chr5:158720793:G:A	1.67548e-11	-1.89701	-1.34286
158720798	chr5:158720798:A:T	8.01555e-10	2.11182	-1.48383
158721156	chr5:158721156:AT:A	1.15507e-10	-2.2016e-10	-1.30924
158721177	chr5:158721177:T:A	2.92628e-10	-2.2016e-10	-0.37966
158721650	chr5:158721650:T:A	5.28791e-10	-2.2016e-10	0.21203
158722656	chr5:158722656:C:T	1.0933e-10	-2.2016e-10	-1.36419
158723264	chr5:158723264:T:C	8.04602e-09	0.452015	2.48236
158723638	chr5:158723638:T:C	5.51128e-11	-1.13339	-0.915794
158723964	chr5:158723964:C:T	2.15985e-09	-2.2016e-10	1.61923
158724070	chr5:158724070:T:C	2.49524e-10	-2.2016e-10	-0.539007
158724804	chr5:158724804:C:T	9.48068e-11	-2.2016e-10	-1.50672
158725113	chr5:158725113:T:C	2.46268e-10	-2.2016e-10	-0.552143
158725240	chr5:158725240:T:C	3.12382e-10	1.16098	-1.47531
158725600	chr5:158725600:C:A	9.49822e-11	-2.2016e-10	-1.50487
158726070	chr5:158726070:G:A	1.16369e-10	-2.2016e-10	-1.3018
158726217	chr5:158726217:TA:T	1.26263e-10	-2.2016e-10	-1.2202
158726704	chr5:158726704:G:T	1.5885e-10	-0.990601	-4.92792e-10
158727149	chr5:158727149:T:A	9.60744e-11	-2.2016e-10	-1.49344
158727369	chr5:158727369:C:T	1.24296e-10	-2.2016e-10	-1.2359
158728146	chr5:158728146:C:T	2.14199e-10	-2.2016e-10	-0.691655
158728251	chr5:158728251:C:G	2.16664e-10	-2.2016e-10	-0.680213
158729513	chr5:158729513:A:G	9.4169e-11	-2.2016e-10	-1.51347
158729755	chr5:158729755:C:G	1.38422e-10	-2.2016e-10	-1.12825
158730615	chr5:158730615:G:T	6.35984e-10	1.68488	-1.28827
158730637	chr5:158730637:C:T	2.19381e-11	-1.70339	-1.26695
158730642	chr5:158730642:A:G	1.17494e-10	-2.2016e-10	-1.29217
158731276	chr5:158731276:T:G	9.85104e-11	-2.2016e-10	-1.4684
158731641	chr5:158731641:T:C	9.41575e-11	-2.2016e-10	-1.51359
158732689	chr5:158732689:A:T	1.1846e-10	-2.2016e-10	-1.28398
158732876	chr5:158732876:C:T	1.29348e-10	-2.2016e-10	-1.19606
158733062	chr5:158733062:T:C	1.02772e-10	-2.2016e-10	-1.42605
158733418	chr5:158733418:T:C	2.60481e-10	-2.2016e-10	-0.496031
158733733	chr5:158733733:C:T	1.22973e-10	-2.2016e-10	-1.2466
158733782	chr5:158733782:G:A	1.26914e-10	-2.2016e-10	-1.21505
158733992	chr5:158733992:G:T	2.38099e-10	-2.2016e-10	-0.585874
158734048	chr5:158734048:C:T	1.22856e-10	-2.2016e-10	-1.24755
158734337	chr5:158734337:G:A	7.59568e-11	-1.7284	-4.92792e-10
158734636	chr5:158734636:C:T	1.67944e-10	-2.2016e-10	-0.934929
158735098	chr5:158735098:G:A	9.41345e-10	2.21744	-1.4287
158735345	chr5:158735345:G:A	2.60679e-11	-1.77426	-1.0236
158735537	chr5:158735537:T:C	6.93586e-10	1.92648	-1.44316
158735965	chr5:158735965:C:T	9.56925e-11	-2.2016e-10	-1.49742
158736044	chr5:158736044:T:A	1.02682e-10	-2.2016e-10	-1.42692
158736193	chr5:158736193:G:A	1.00158e-10	-2.2016e-10	-1.45181
158737537	chr5:158737537:G:T	4.97726e-10	-2.2016e-10	0.151487
158738979	chr5:158738979:A:G	6.36291e-08	6.51222	-1.50995
158740184	chr5:158740184:A:G	3.81243e-09	3.70039	-1.51293
158740814	chr5:158740814:T:G	1.40219e-10	-2.2016e-10	-1.11536
158740936	chr5:158740936:C:T	9.42739e-11	-2.2016e-10	-1.51236
158741468	chr5:158741468:G:A	9.61235e-11	-2.2016e-10	-1.49293
158741924	chr5:158741924:A:G	1.23621e-10	-2.2016e-10	-1.24134
158742844	chr5:158742844:A:T	9.47488e-11	-2.2016e-10	-1.50733
158742889	chr5:158742889:T:C	9.71014e-11	-2.2016e-10	-1.48281
158743055	chr5:158743055:C:G	9.41324e-11	-2.2016e-10	-1.51386
158743146	chr5:158743146:G:T	1.29021e-10	-2.2016e-10	-1.19859
158743173	chr5:158743173:G:A	9.41074e-11	-2.2016e-10	-1.51413
158743480	chr5:158743480:C:G	9.40828e-11	-2.2016e-10	-1.51439
158744133	chr5:158744133:A:G	9.08633e-10	1.90232	-1.14894
158744308	chr5:158744308:T:C	1.05702e-10	-2.2016e-10	-1.39794
158744417	chr5:158744417:A:G	2.64662e-10	-2.2016e-10	-0.48011
158744692	chr5:158744692:A:C	1.36222e-10	-2.2016e-10	-1.14427
158744800	chr5:158744800:G:A	5.03859e-10	1.63387	-1.47014
158744857	chr5:158744857:A:T	9.94244e-11	-2.2016e-10	-1.45916
158745607	chr5:158745607:A:T	6.44219e-11	-1.89311	-4.92792e-10
158745802	chr5:158745802:C:T	1.70983e-10	-2.2016e-10	-0.917
158746264	chr5:158746264:T:C	3.34733e-10	-2.2016e-10	-0.245229
158746433	chr5:158746433:A:G	1.40768e-10	-2.2016e-10	-1.11145
158746501	chr5:158746501:C:T	4.73201e-10	1.5751	-1.47414
158747219	chr5:158747219:A:G	5.71824e-10	1.1711	-0.880829
158747307	chr5:158747307:A:G	6.46529e-10	1.40203	-0.988978
158747811	chr5:158747811:T:A	2.86313e-10	-2.2016e-10	-0.401478
158747928	chr5:158747928:G:C	1.1108e-10	-2.2016e-10	-1.34831
158748132	chr5:158748132:C:T	4.76671e-10	1.23366	-1.12539
158748710	chr5:158748710:G:A	2.25956e-10	-2.2016e-10	-0.638223
158749090	chr5:158749090:C:T	1.19856e-10	-2.2016e-10	-1.27227
158749339	chr5:158749339:A:G	1.17239e-10	-2.2016e-10	-1.29435
158750042	chr5:158750042:A:T	1.8419e-10	-2.2016e-10	-0.842595
158750061	chr5:158750061:G:A	7.78473e-11	-0.258203	-1.44561
158750407	chr5:158750407:T:A	1.53475e-07	7.3709	-1.48818
158750449	chr5:158750449:T:C	1.33439e-10	-2.2016e-10	-1.16492
158750518	chr5:158750518:A:G	6.47658e-11	-1.88779	-4.92792e-10
158750747	chr5:158750747:T:TA	1.19867e-10	-2.2016e-10	-1.27218
158751343	chr5:158751343:CT:C	1.10782e-10	-2.2016e-10	-1.351
158751362	chr5:158751362:G:A	2.28837e-10	-2.2016e-10	-0.625552
158751833	chr5:158751833:A:G	1.44251e-10	-2.2016e-10	-1.08701
158751853	chr5:158751853:G:T	1.14569e-10	-2.2016e-10	-1.31739
158751871	chr5:158751871:G:T	2.71735e-07	7.86907	-1.41505
158751942	chr5:158751942:A:G	5.27713e-10	1.25493	-1.04494
158752144	chr5:158752144:C:T	6.49247e-11	-0.546491	-1.33884
158753033	chr5:158753033:A:G	2.06939e-07	7.66472	-1.4831
158753049	chr5:158753049:A:G	2.38314e-07	7.6898	-1.36702
158754954	chr5:158754954:C:T	6.82435e-10	0.721929	-0.254824
158755301	chr5:158755301:C:T	7.8967e-11	-1.69456	0.00502637
158756107	chr5:158756107:T:G	9.78429e-11	-2.2016e-10	-1.4752
158756289	chr5:158756289:T:C	1.38097e-10	-2.2016e-10	-1.13061
158756641	chr5:158756641:C:T	1.14244e-10	-2.2016e-10	-1.32022
158757553	chr5:158757553:C:T	1.86624e-10	-0.829468	-4.92792e-10
158757702	chr5:158757702:C:G	4.00023e-11	-1.71378	-0.655846
158758416	chr5:158758416:G:A	1.03644e-10	-2.2016e-10	-1.4176
158758477	chr5:158758477:C:T	6.3864e-11	-0.539282	-1.36252
158758732	chr5:158758732:C:T	1.3979e-10	-2.2016e-10	-1.11842
158758880	chr5:158758880:G:T	1.06037e-10	-2.2016e-10	-1.39478
158759091	chr5:158759091:G:A	1.12769e-10	-2.2016e-10	-1.33322
158759161	chr5:158759161:A:G	9.49416e-11	-2.2016e-10	-1.5053
158759283	chr5:158759283:C:T	9.66846e-11	-2.2016e-10	-1.48711
158759461	chr5:158759461:G:A	6.21639e-11	-0.448913	-1.47987
158759465	chr5:158759465:A:G	1.18909e-10	-2.2016e-10	-1.2802
158759494	chr5:158759494:TG:T	1.8621e-10	-2.2016e-10	-0.831686
158760086	chr5:158760086:T:A	1.02155e-10	-2.2016e-10	-1.43207
158760191	chr5:158760191:T:C	5.91518e-09	2.81878	-0.192062
158760653	chr5:158760653:G:A	1.12042e-08	2.91165	0.353836
158761006	chr5:158761006:G:T	1.57517e-10	-2.2016e-10	-0.999032
158761451	chr5:158761451:T:C	1.256e-10	-2.2016e-10	-1.22546
158761762	chr5:158761762:A:T	5.71509e-10	-2.2016e-10	0.289718
158762988	chr5:158762988:G:A	1.40555e-10	-2.2016e-10	-1.11296
158763428	chr5:158763428:C:T	8.12978e-09	2.66498	0.27975
158763638	chr5:158763638:T:G	1.2896e-10	-2.2016e-10	-1.19906
158763695	chr5:158763695:C:T	1.44884e-10	-2.2016e-10	-1.08263
158764028	chr5:158764028:T:C	1.06953e-10	-1.38617	-4.92792e-10
158764102	chr5:158764102:T:C	1.0351e-10	-2.2016e-10	-1.4189
158764667	chr5:158764667:T:A	1.49806e-10	-2.2016e-10	-1.04922
158764760	chr5:158764760:A:G	3.40373e-08	4.73177	-0.355118
158764803	chr5:158764803:A:G	9.57344e-11	-2.2016e-10	-1.49698
158764851	chr5:158764851:G:A	1.55776e-10	-2.2016e-10	-1.01015
158765080	chr5:158765080:A:G	9.44342e-11	-2.2016e-10	-1.51066
158765201	chr5:158765201:G:A	1.0576e-10	-2.2016e-10	-1.39739
158765335	chr5:158765335:C:G	1.22625e-10	-2.2016e-10	-1.24943
158765413	chr5:158765413:C:CTGTAGA	9.89502e-11	-2.2016e-10	-1.46395
158765744	chr5:158765744:A:T	8.08999e-11	-0.221623	-1.44373
158766002	chr5:158766002:T:C	2.23319e-10	-2.2016e-10	-0.649959
158766211	chr5:158766211:C:T	1.25611e-10	-2.2016e-10	-1.22537
158766786	chr5:158766786:TATA:T	1.6243e-10	-2.2016e-10	-0.968317
158766810	chr5:158766810:C:T	3.27504e-10	-0.452178	0.185116
158766865	chr5:158766865:T:G	8.03566e-11	-1.67209	-4.92792e-10
158767405	chr5:158767405:G:T	4.84086e-08	4.34872	0.380149
158767836	chr5:158767836:T:C	2.51705e-10	-2.2016e-10	-0.530304
158767876	chr5:158767876:T:C	2.45148e-10	-2.2016e-10	-0.556699
158768150	chr5:158768150:C:A	1.04858e-10	-2.2016e-10	-1.40596
158768173	chr5:158768173:T:A	1.07719e-10	-2.2016e-10	-1.37904
158768508	chr5:158768508:C:T	1.95815e-07	4.37585	1.75051
158768533	chr5:158768533:A:G	2.95229e-09	-2.2016e-10	1.93177
158768647	chr5:158768647:T:C	2.52865e-10	-2.2016e-10	-0.525705
158768758	chr5:158768758:A:G	8.23901e-09	2.78218	0.17589
158768760	chr5:158768760:G:T	4.40332e-10	-2.2016e-10	0.0289664
158768831	chr5:158768831:C:T	8.74256e-11	-0.166058	-1.42172
158768858	chr5:158768858:G:A	9.42352e-11	-2.2016e-10	-1.51277
158769164	chr5:158769164:T:C	1.54587e-10	-1.01781	-4.92792e-10
158770449	chr5:158770449:C:T	1.09272e-10	-2.2016e-10	-1.36472
158770451	chr5:158770451:T:C	9.58025e-11	-2.2016e-10	-1.49627
158770461	chr5:158770461:A:G	3.58457e-07	4.56396	2.16704
158771121	chr5:158771121:A:C	9.63221e-09	3.18742	-0.07311
158771304	chr5:158771304:T:C	1.66202e-07	7.27868	-1.31628
158771505	chr5:158771505:C:T	1.09613e-09	-2.2016e-10	0.940978
158771826	chr5:158771826:A:G	2.96501e-07	4.61756	1.92369
158772248	chr5:158772248:A:G	1.97682e-07	4.56374	1.57211
158772685	chr5:158772685:C:T	8.94572e-11	-0.383924	-1.18088
158773868	chr5:158773868:A:G	1.63971e-10	-2.2016e-10	-0.958874
158773897	chr5:158773897:G:T	1.07464e-10	-2.2016e-10	-1.3814
158774047	chr5:158774047:T:C	1.12886e-10	-2.2016e-10	-1.33219
158774402	chr5:158774402:C:T	9.05048e-11	-0.0996644	-1.45349
158775212	chr5:158775212:T:A	1.05153e-10	-2.2016e-10	-1.40314
158775283	chr5:158775283:A:C	1.26448e-07	4.57708	1.11194
158775521	chr5:158775521:T:C	9.43264e-11	-2.2016e-10	-1.5118
158775593	chr5:158775593:G:C	9.8452e-11	-2.2016e-10	-1.46899
158775998	chr5:158775998:C:T	1.61497e-10	-0.518783	-0.455293
158776245	chr5:158776245:AT:A	2.16383e-10	-2.2016e-10	-0.681512
158776496	chr5:158776496:T:C	1.50526e-11	-1.87558	-1.47143
158776504	chr5:158776504:A:G	8.86011e-09	2.80539	0.225364
158776911	chr5:158776911:G:A	9.40953e-11	-2.2016e-10	-1.51425
158777106	chr5:158777106:G:T	6.49323e-11	-1.88522	-4.92792e-10
158777339	chr5:158777339:A:G	2.22762e-11	-1.52281	-1.43223
158777417	chr5:158777417:A:G	1.85064e-11	-1.8895	-1.25094
158777762	chr5:158777762:C:T	6.52811e-11	-1.87986	-4.92792e-10
158778068	chr5:158778068:A:T	1.95799e-10	-2.2016e-10	-0.781473
158778374	chr5:158778374:G:A	9.65634e-11	-2.2016e-10	-1.48836
158778557	chr5:158778557:G:A	2.4452e-10	0.383193	-0.942456
158779177	chr5:158779177:C:A	9.54223e-11	-2.2016e-10	-1.50025
158779483	chr5:158779483:C:T	8.99438e-09	2.79272	0.25307
158779547	chr5:158779547:A:G	1.05889e-09	-2.2016e-10	0.906417
158779653	chr5:158779653:C:T	9.46621e-11	-2.2016e-10	-1.50825
158779901	chr5:158779901:C:G	1.71173e-10	0.575871	-1.49176
158780267	chr5:158780267:G:C	1.10707e-08	3.11961	0.133881
158780579	chr5:158780579:G:A	1.37683e-08	4.22012	-0.748555
158780604	chr5:158780604:T:C	1.83944e-10	-2.2016e-10	-0.843933
158780831	chr5:158780831:A:G	6.43187e-10	-2.2016e-10	0.407874
158780943	chr5:158780943:T:C	3.32656e-10	-2.2016e-10	-0.251454
158780949	chr5:158780949:T:C	1.44457e-10	0.405133	-1.49072
158781038	chr5:158781038:T:C	5.18856e-10	-2.2016e-10	0.193065
158781703	chr5:158781703:T:C	1.57263e-10	-2.2016e-10	-1.00064
158781924	chr5:158781924:C:T	1.80882e-09	-2.2016e-10	1.44187
158782376	chr5:158782376:T:C	1.10818e-10	-2.2016e-10	-1.35068
158782506	chr5:158782506:T:A	1.3976e-10	-2.2016e-10	-1.11864
158782691	chr5:158782691:A:G	1.45114e-10	-2.2016e-10	-1.08104
158782858	chr5:158782858:C:T	1.46563e-10	-2.2016e-10	-1.07111
158784067	chr5:158784067:G:GT	5.63303e-10	-2.2016e-10	0.275256
158784271	chr5:158784271:C:T	9.6386e-11	-2.2016e-10	-1.4902
158784705	chr5:158784705:A:G	9.51028e-11	-2.2016e-10	-1.5036
158784785	chr5:158784785:G:A	1.17764e-10	-2.2016e-10	-1.28988
158785613	chr5:158785613:A:C	1.10025e-07	4.72715	0.822753
158786092	chr5:158786092:T:C	9.41188e-11	-2.2016e-10	-1.514
158786952	chr5:158786952:C:T	2.31318e-10	-2.2016e-10	-0.614768
158787549	chr5:158787549:A:G	9.49591e-11	-2.2016e-10	-1.50512
158788303	chr5:158788303:G:A	1.39592e-10	-2.2016e-10	-1.11984
158788369	chr5:158788369:A:G	1.97824e-08	4.28767	-0.453681
158788612	chr5:158788612:T:C	1.22192e-08	2.6695	0.682697
158788754	chr5:158788754:G:A	1.11109e-10	-2.2016e-10	-1.34805
158789545	chr5:158789545:C:A	1.80882e-09	-2.2016e-10	1.44187
158789900	chr5:158789900:G:C	1.20794e-10	-2.2016e-10	-1.26448
158790071	chr5:158790071:C:T	1.07656e-10	-2.2016e-10	-1.37962
158790234	chr5:158790234:G:C	1.13127e-10	-2.2016e-10	-1.33005
158790717	chr5:158790717:T:C	1.01969e-10	-2.2016e-10	-1.4339
158790896	chr5:158790896:C:A	2.32227e-08	4.3344	-0.340071
158790900	chr5:158790900:A:G	2.75176e-10	-2.2016e-10	-0.44115
158790902	chr5:158790902:C:G	1.2111e-10	-2.2016e-10	-1.26187
158791079	chr5:158791079:G:A	1.56311e-10	-2.2016e-10	-1.00671
158791492	chr5:158791492:G:T	9.46871e-11	-2.2016e-10	-1.50798
158791773	chr5:158791773:C:G	1.3963e-10	-2.2016e-10	-1.11957
158792025	chr5:158792025:C:T	1.00955e-10	-2.2016e-10	-1.44388
158792088	chr5:158792088:T:C	3.66107e-10	-2.2016e-10	-0.155636
158792258	chr5:158792258:A:C	9.4088e-11	-2.2016e-10	-1.51433
158792590	chr5:158792590:G:C	1.17997e-10	-2.2016e-10	-1.2879
158792803	chr5:158792803:C:T	8.04637e-11	-1.67076	-4.92792e-10
158793020	chr5:158793020:A:G	1.0228e-09	-2.2016e-10	0.871736
158793185	chr5:158793185:A:G	1.68447e-11	-1.87112	-1.3634
158795385	chr5:158795385:A:G	7.7859e-09	2.87034	0.0311644
158795789	chr5:158795789:C:T	4.9514e-08	6.17415	-1.4227
158795818	chr5:158795818:T:C	4.07518e-10	-2.2016e-10	-0.048477
158795988	chr5:158795988:T:G	8.3474e-10	0.668559	-4.92792e-10
158796932	chr5:158796932:C:T	3.59716e-10	-2.2016e-10	-0.173248
158797068	chr5:158797068:G:A	1.01699e-10	-2.2016e-10	-1.43654
158797547	chr5:158797547:G:A	1.06139e-10	-1.39382	-4.92792e-10
158797564	chr5:158797564:C:T	9.59894e-11	-2.2016e-10	-1.49432
158797944	chr5:158797944:G:A	1.10771e-10	-2.2016e-10	-1.3511
158798051	chr5:158798051:A:G	1.30641e-10	-2.2016e-10	-1.18611
158799646	chr5:158799646:A:C	1.33604e-07	6.93849	-1.19442
158799814	chr5:158799814:G:A	6.64532e-09	2.64413	0.0989755
158800362	chr5:158800362:T:C	7.85539e-08	6.51571	-1.30273
158800457	chr5:158800457:T:C	3.6419e-10	-2.2016e-10	-0.160885
158800615	chr5:158800615:G:A	9.65059e-11	-2.2016e-10	-1.48896
158800683	chr5:158800683:G:C	6.2987e-08	4.53786	0.454257
158800890	chr5:158800890:G:A	1.57924e-11	-1.89602	-1.40301
158801105	chr5:158801105:G:A	1.2972e-10	-2.2016e-10	-1.19319
158801714	chr5:158801714:T:C	4.23739e-10	-2.2016e-10	-0.00944442
158801843	chr5:158801843:C:T	1.54145e-10	-2.2016e-10	-1.02067
158801848	chr5:158801848:G:A	9.40882e-11	-2.2016e-10	-1.51433
158801992	chr5:158801992:T:A	2.03151e-08	4.36784	-0.507281
158802757	chr5:158802757:G:A	1.02669e-10	-2.2016e-10	-1.42705
158802773	chr5:158802773:G:A	5.73745e-09	2.44481	0.151398
158802816	chr5:158802816:C:T	1.49722e-08	4.08065	-0.525265
158802872	chr5:158802872:C:T	9.46625e-11	-2.2016e-10	-1.50824
158803097	chr5:158803097:G:C	1.01112e-10	-2.2016e-10	-1.44234
158803285	chr5:158803285:T:C	9.63466e-11	-2.2016e-10	-1.49061
158803361	chr5:158803361:T:G	1.04433e-10	-2.2016e-10	-1.41001
158803675	chr5:158803675:TAAAC:T	1.38875e-10	-1.12499	-4.92792e-10
158804983	chr5:158804983:T:G	1.00252e-10	-2.2016e-10	-1.45088
158805506	chr5:158805506:A:G	1.34919e-10	-2.2016e-10	-1.15389
158805523	chr5:158805523:G:A	6.42424e-11	-1.8959	-4.92792e-10
158805793	chr5:158805793:A:T	1.15415e-10	-2.2016e-10	-1.31003
158805839	chr5:158805839:A:G	1.37465e-08	4.18925	-0.719271
158805908	chr5:158805908:C:A	9.8292e-11	-2.2016e-10	-1.47062
158806509	chr5:158806509:T:C	1.1363e-10	-2.2016e-10	-1.32562
158806633	chr5:158806633:T:C	1.04026e-10	-2.2016e-10	-1.41392
158806724	chr5:158806724:C:G	7.46378e-09	2.76336	0.095893
158807258	chr5:158807258:A:C	7.36556e-09	2.79261	0.0533952
158807395	chr5:158807395:G:A	9.48501e-11	-2.2016e-10	-1.50626
158808072	chr5:158808072:T:C	1.04887e-10	-2.2016e-10	-1.40568
158808717	chr5:158808717:C:T	5.9893e-09	2.49153	0.147639
158809781	chr5:158809781:T:C	1.0343e-10	-2.2016e-10	-1.41967
158809839	chr5:158809839:T:C	4.33611e-10	-2.2016e-10	0.0135854
158810100	chr5:158810100:A:G	1.5878e-10	-2.2016e-10	-0.991042
158810137	chr5:158810137:C:T	9.41194e-11	-2.2016e-10	-1.514
158810259	chr5:158810259:C:T	2.29233e-10	-2.2016e-10	-0.623824
158810298	chr5:158810298:C:T	6.45909e-11	-1.89049	-4.92792e-10
158810428	chr5:158810428:A:G	1.28365e-10	-2.2016e-10	-1.20369
158810485	chr5:158810485:C:T	1.50219e-10	0.467684	-1.51415
158810930	chr5:158810930:C:T	1.09979e-10	-2.2016e-10	-1.35827
158810969	chr5:158810969:T:C	9.44694e-11	-2.2016e-10	-1.51029
158811093	chr5:158811093:A:G	2.7934e-09	1.89156	-0.01511
158811102	chr5:158811102:T:C	2.69869e-10	-2.2016e-10	-0.460624
158811380	chr5:158811380:T:C	1.65236e-11	-1.79564	-1.45813
158811543	chr5:158811543:T:G	2.25792e-10	-2.2016e-10	-0.638948
158812065	chr5:158812065:G:A	2.07963e-10	-2.2016e-10	-0.7212
158812203	chr5:158812203:A:G	9.55999e-11	-2.2016e-10	-1.49839
158812329	chr5:158812329:C:T	1.15092e-10	-2.2016e-10	-1.31283
158813039	chr5:158813039:T:G	1.63218e-10	0.550028	-1.5135
158813129	chr5:158813129:T:C	1.80989e-10	0.649271	-1.5094
158813982	chr5:158813982:A:G	1.01358e-10	-2.2016e-10	-1.4399
158814209	chr5:158814209:G:A	7.01945e-10	-2.2016e-10	0.495293
158814212	chr5:158814212:G:A	9.43992e-11	-2.2016e-10	-1.51103
158814718	chr5:158814718:T:C	1.43469e-10	-2.2016e-10	-1.09244
158814860	chr5:158814860:C:T	9.41109e-11	-2.2016e-10	-1.51409
158815230	chr5:158815230:T:C	2.99719e-11	-1.58868	-1.06962
158815295	chr5:158815295:G:T	3.91436e-11	-1.78462	-0.606707
158815537	chr5:158815537:G:A	2.85357e-08	4.89727	-0.696926
158815965	chr5:158815965:G:C	4.08033e-10	-2.2016e-10	-0.0472133
158816110	chr5:158816110:T:C	9.75067e-11	-2.2016e-10	-1.47864
158816113	chr5:158816113:T:C	8.65971e-11	-1.5973	-4.92792e-10
158816363	chr5:158816363:C:T	3.10627e-10	-2.2016e-10	-0.31997
158816444	chr5:158816444:G:A	4.19211e-10	-2.2016e-10	-0.0201871
158816934	chr5:158816934:G:A	1.90864e-10	-2.2016e-10	-0.807003
158816985	chr5:158816985:G:A	6.78778e-11	-1.84085	-4.92792e-10
158817075	chr5:158817075:C:T	1.50605e-11	-1.88	-1.46649
158817216	chr5:158817216:C:T	9.50895e-11	-2.2016e-10	-1.50374
158817508	chr5:158817508:G:A	1.35576e-10	-2.2016e-10	-1.14903
158818054	chr5:158818054:A:G	1.23913e-10	-2.2016e-10	-1.23899
158818626	chr5:158818626:A:C	2.09638e-11	-1.83523	-1.18054
158818681	chr5:158818681:C:A	9.40838e-11	-2.2016e-10	-1.51438
158818827	chr5:158818827:G:T	1.48375e-10	-2.2016e-10	-1.05882
158819642	chr5:158819642:T:C	2.23704e-08	5.13091	-1.17398
158819777	chr5:158819777:A:C	1.42201e-10	0.411924	-1.51324
158820034	chr5:158820034:G:A	1.80286e-10	-2.2016e-10	-0.864017
158820530	chr5:158820530:G:A	1.06368e-10	-1.39166	-4.92792e-10
158820634	chr5:158820634:TTG:T	1.17102e-10	-2.2016e-10	-1.29551
158821080	chr5:158821080:C:T	1.23485e-10	-2.2016e-10	-1.24245
158821953	chr5:158821953:C:T	9.71069e-11	-2.2016e-10	-1.48275
158822053	chr5:158822053:G:C	2.87477e-10	-2.2016e-10	-0.397418
158822080	chr5:158822080:G:A	9.73601e-11	-2.2016e-10	-1.48015
158822480	chr5:158822480:A:G	2.03238e-10	-2.2016e-10	-0.744185
158822629	chr5:158822629:A:C	1.03563e-10	-1.41838	-4.92792e-10
158823066	chr5:158823066:A:G	1.04127e-10	-2.2016e-10	-1.41295
158823093	chr5:158823093:A:G	4.85839e-10	-2.2016e-10	0.127314
158825141	chr5:158825141:C:A	1.22453e-10	-2.2016e-10	-1.25083
158825560	chr5:158825560:AAAT:A	7.30728e-11	-1.76711	-4.92792e-10
158825972	chr5:158825972:T:C	1.35161e-10	-2.2016e-10	-1.1521
158826226	chr5:158826226:G:A	2.11336e-11	-1.55179	-1.45591
158826231	chr5:158826231:C:T	3.88232e-09	3.69756	-1.49193
158826263	chr5:158826263:ATC:A	1.49731e-11	-1.88192	-1.47039
158827173	chr5:158827173:A:G	1.53529e-10	-1.02467	-4.92792e-10
158827286	chr5:158827286:T:C	1.40945e-10	-2.2016e-10	-1.11019
158827796	chr5:158827796:C:A	3.5521e-11	-1.55569	-0.932742
158827879	chr5:158827879:T:A	1.32616e-08	4.24667	-0.812605
158828038	chr5:158828038:T:A	3.11167e-11	-1.58776	-1.03305
158828720	chr5:158828720:T:C	1.25936e-10	-2.2016e-10	-1.22279
158829050	chr5:158829050:G:C	1.5892e-10	0.463641	-1.4538
158829743	chr5:158829743:T:A	1.47596e-10	-2.2016e-10	-1.06408
158829759	chr5:158829759:T:C	1.03583e-08	4.67363	-1.48664
158830018	chr5:158830018:G:A	9.61691e-11	-2.2016e-10	-1.49245
158830145	chr5:158830145:G:A	4.01938e-11	-1.52034	-0.844506
158830347	chr5:158830347:A:T	5.9899e-11	-1.51279	-0.453116
158830525	chr5:158830525:T:C	4.72153e-11	-1.66817	-0.535677
158830552	chr5:158830552:A:G	6.10658e-11	-1.48733	-0.459284
158830835	chr5:158830835:C:T	9.91738e-11	-2.2016e-10	-1.46169
158830869	chr5:158830869:G:A	1.29573e-10	-2.2016e-10	-1.19432
158831040	chr5:158831040:T:C	5.71298e-11	-1.52713	-0.486111
158831389	chr5:158831389:C:T	2.83214e-10	-2.2016e-10	-0.412361
158831453	chr5:158831453:C:T	3.48284e-11	-1.68511	-0.823016
158831613	chr5:158831613:T:C	2.49491e-10	-0.539139	-4.92792e-10
158831703	chr5:158831703:T:C	1.42917e-10	-2.2016e-10	-1.0963
158831728	chr5:158831728:C:T	9.88876e-11	-2.2016e-10	-1.46458
158831886	chr5:158831886:A:G	1.05856e-10	-2.2016e-10	-1.39649
158831961	chr5:158831961:T:C	1.23026e-08	4.84849	-1.48948
158832016	chr5:158832016:T:C	5.89978e-11	-1.52822	-0.452843
158832037	chr5:158832037:A:G	1.14567e-10	-2.2016e-10	-1.3174
158832241	chr5:158832241:C:T	1.48498e-10	-2.2016e-10	-1.05799
158832691	chr5:158832691:T:G	1.12664e-08	4.30959	-1.03857
158832694	chr5:158832694:C:T	9.88856e-11	-2.2016e-10	-1.4646
158832803	chr5:158832803:C:G	1.78058e-10	-2.2016e-10	-0.876454
158832919	chr5:158832919:T:C	9.51732e-11	-2.2016e-10	-1.50286
158833006	chr5:158833006:C:T	9.61668e-11	-2.2016e-10	-1.49248
158833114	chr5:158833114:A:T	1.51452e-05	10.4746	-4.92792e-10
158833221	chr5:158833221:G:A	1.13259e-10	-2.2016e-10	-1.32888
158833915	chr5:158833915:C:A	9.42026e-11	-2.2016e-10	-1.51311
158834155	chr5:158834155:C:T	1.56978e-11	-1.80086	-1.50418
158834248	chr5:158834248:C:T	2.48364e-11	-1.78224	-1.06401
158834346	chr5:158834346:T:C	9.89212e-11	-2.2016e-10	-1.46424
158834429	chr5:158834429:T:A	1.06982e-10	-2.2016e-10	-1.3859
158834462	chr5:158834462:C:T	9.40994e-11	-2.2016e-10	-1.51421
158834467	chr5:158834467:T:C	4.94688e-11	-1.46761	-0.689612
158834795	chr5:158834795:G:T	1.70001e-10	-2.2016e-10	-0.922757
158834841	chr5:158834841:A:G	6.86113e-11	-1.8301	-4.92792e-10
158835286	chr5:158835286:C:CA	1.09231e-10	-2.2016e-10	-1.3651
158835348	chr5:158835348:G:C	9.41997e-11	-2.2016e-10	-1.51315
158835355	chr5:158835355:T:C	1.03538e-10	-2.2016e-10	-1.41863
158835411	chr5:158835411:A:G	9.74875e-11	-2.2016e-10	-1.47884
158836041	chr5:158836041:T:C	1.12422e-10	-2.2016e-10	-1.3363
158836136	chr5:158836136:G:A	1.62332e-08	3.71786	-0.0816082
158836378	chr5:158836378:GACAA:G	1.02411e-10	-2.2016e-10	-1.42957
158836472	chr5:158836472:T:G	1.39244e-08	4.65536	-1.17253
158837012	chr5:158837012:A:G	2.50838e-11	-1.74951	-1.08683
158837407	chr5:158837407:CT:C	1.14308e-10	-2.2016e-10	-1.31967
158837491	chr5:158837491:C:G	1.3796e-10	-2.2016e-10	-1.1316
158837580	chr5:158837580:A:G	1.12556e-10	-2.2016e-10	-1.33511
158838067	chr5:158838067:T:C	1.67474e-10	-2.2016e-10	-0.937736
158838482	chr5:158838482:A:C	1.03457e-10	-2.2016e-10	-1.41941
158838660	chr5:158838660:C:T	9.41118e-11	-2.2016e-10	-1.51408
158838891	chr5:158838891:A:AGCCAT	1.42514e-08	5.01936	-1.5133
158839278	chr5:158839278:A:G	1.11794e-10	-2.2016e-10	-1.3419
158839615	chr5:158839615:TCAAA:T	1.4012e-10	-2.2016e-10	-1.11606
158839819	chr5:158839819:C:T	9.80869e-11	-2.2016e-10	-1.47271
158840461	chr5:158840461:T:G	7.02887e-11	-1.80595	-4.92792e-10
158840465	chr5:158840465:G:A	1.45228e-11	-1.88427	-1.49858
158840545	chr5:158840545:T:A	9.4744e-11	-2.2016e-10	-1.50738
158840867	chr5:158840867:T:C	1.64611e-10	-2.2016e-10	-0.954976
158840950	chr5:158840950:C:T	1.66409e-11	-1.89607	-1.35063
158840963	chr5:158840963:G:A	1.24691e-10	-2.2016e-10	-1.23272
158841307	chr5:158841307:T:C	8.26793e-11	-1.64359	-4.92792e-10
158841329	chr5:158841329:C:A	2.91299e-10	-2.2016e-10	-0.384212
158841418	chr5:158841418:C:T	1.45585e-11	-1.8697	-1.51068
158841746	chr5:158841746:G:C	9.25711e-11	-1.1131	-0.417481
158842390	chr5:158842390:A:G	1.11838e-10	-2.2016e-10	-1.34151
158842726	chr5:158842726:G:A	1.46991e-11	-1.87506	-1.49571
158843007	chr5:158843007:C:T	1.71405e-11	-1.78279	-1.43433
158843064	chr5:158843064:A:C	9.8925e-11	-2.2016e-10	-1.4642
158843217	chr5:158843217:A:C	1.57082e-11	-1.79058	-1.5138
158843756	chr5:158843756:C:T	7.84119e-11	-1.69659	-4.92792e-10
158843909	chr5:158843909:C:T	1.13864e-10	-2.2016e-10	-1.32356
158844277	chr5:158844277:T:C	3.00532e-10	-2.2016e-10	-0.353009
158844286	chr5:158844286:T:C	1.39258e-10	-2.2016e-10	-1.12223
158844323	chr5:158844323:A:G	9.59483e-11	-2.2016e-10	-1.49475
158844330	chr5:158844330:A:C	9.50672e-11	-2.2016e-10	-1.50398
158844551	chr5:158844551:C:T	1.25081e-10	-2.2016e-10	-1.2296
158844672	chr5:158844672:T:C	1.4779e-11	-1.85368	-1.51168
158845033	chr5:158845033:G:A	1.42919e-10	-2.2016e-10	-1.09628
158845075	chr5:158845075:T:C	2.40131e-10	0.855153	-1.43253
158845122	chr5:158845122:T:G	3.41527e-10	0.901581	-1.12672
158845529	chr5:158845529:T:C	9.50805e-11	-2.2016e-10	-1.50384
158845533	chr5:158845533:T:G	8.45831e-11	-1.16039	-0.460438
158845949	chr5:158845949:C:T	9.46162e-11	-1.50873	-4.92792e-10
158846076	chr5:158846076:G:A	1.66823e-10	-2.2016e-10	-0.941627
158847063	chr5:158847063:T:C	2.56322e-10	0.989196	-1.50132
158847483	chr5:158847483:A:G	1.55274e-11	-1.81026	-1.5057
158847532	chr5:158847532:T:C	1.34344e-10	-2.2016e-10	-1.15816
158847576	chr5:158847576:G:A	8.33292e-11	-1.15089	-0.484876
158847757	chr5:158847757:G:C	2.94952e-09	-2.2016e-10	1.93084
158847954	chr5:158847954:C:T	9.50424e-11	-2.2016e-10	-1.50424
158848104	chr5:158848104:G:A	3.05516e-09	3.16594	-1.19992
158848311	chr5:158848311:T:TA	2.95685e-10	1.11811	-1.48737
158848449	chr5:158848449:C:T	9.44536e-11	-2.2016e-10	-1.51045
158849105	chr5:158849105:C:G	9.40873e-11	-2.2016e-10	-1.51434
158849221	chr5:158849221:G:T	1.18945e-10	-2.2016e-10	-1.2799
158849296	chr5:158849296:T:C	1.76398e-10	-2.2016e-10	-0.88582
158849315	chr5:158849315:A:G	2.15979e-10	0.526843	-1.21022
158849634	chr5:158849634:G:A	1.5354e-10	-1.39087	0.366272
158850104	chr5:158850104:AT:A	6.41609e-11	-1.89717	-4.92792e-10
158850143	chr5:158850143:C:T	9.42918e-11	-2.2016e-10	-1.51217
158850433	chr5:158850433:T:C	6.52441e-11	-1.88043	-4.92792e-10
158852197	chr5:158852197:G:T	1.10625e-10	-2.2016e-10	-1.35241
158852221	chr5:158852221:C:T	9.68769e-11	-2.2016e-10	-1.48512
158852266	chr5:158852266:A:C	1.0785e-10	-2.2016e-10	-1.37782
158852313	chr5:158852313:C:T	4.27347e-11	-1.06044	-1.24311
158852373	chr5:158852373:T:C	4.76291e-11	-1.89714	-0.297975
158852492	chr5:158852492:A:T	1.16835e-10	-2.2016e-10	-1.2978
158852858	chr5:158852858:G:A	4.04334e-11	-0.861818	-1.49709
158853757	chr5:158853757:C:T	9.70857e-11	-2.2016e-10	-1.48297
158853759	chr5:158853759:C:T	1.44215e-10	-2.2016e-10	-1.08726
158853964	chr5:158853964:C:A	9.59943e-11	-0.193689	-1.30058
158854039	chr5:158854039:G:T	1.1363e-10	-2.2016e-10	-1.32562
158854059	chr5:158854059:G:C	1.17302e-10	-2.2016e-10	-1.29381
158854713	chr5:158854713:G:T	1.07263e-10	-2.2016e-10	-1.38328
158855003	chr5:158855003:C:T	6.54269e-11	-1.87763	-4.92792e-10
158855176	chr5:158855176:A:C	1.28483e-10	-2.2016e-10	-1.20277
158855257	chr5:158855257:T:C	2.75271e-10	-2.2016e-10	-0.440806
158855318	chr5:158855318:A:C	5.58129e-11	-1.28335	-0.753207
158856475	chr5:158856475:T:G	9.42023e-11	-2.2016e-10	-1.51312
158856505	chr5:158856505:T:G	1.03176e-10	-2.2016e-10	-1.42213
158856592	chr5:158856592:AAAT:A	1.01355e-10	-1.16289	-0.277035
158856668	chr5:158856668:G:A	9.13262e-11	-1.54412	-4.92792e-10
158856708	chr5:158856708:G:A	1.0939e-10	-2.2016e-10	-1.36364
158856784	chr5:158856784:T:C	1.13681e-10	0.0219488	-1.34711
158857077	chr5:158857077:G:A	1.07959e-10	-2.2016e-10	-1.37681
158857307	chr5:158857307:C:T	1.0175e-10	-0.117584	-1.31846
158857568	chr5:158857568:A:G	7.47125e-11	-1.74492	-4.92792e-10
158857700	chr5:158857700:G:A	1.48343e-10	-1.05903	-4.92792e-10
158858349	chr5:158858349:A:G	7.38695e-11	-1.75626	-4.92792e-10
158858945	chr5:158858945:T:C	1.04706e-10	-0.080899	-1.3265
158859231	chr5:158859231:T:C	1.03767e-10	-2.2016e-10	-1.41641
158859495	chr5:158859495:C:T	1.414e-10	-1.10697	-4.92792e-10
158859640	chr5:158859640:C:G	1.10255e-10	-2.2016e-10	-1.35576
158860673	chr5:158860673:G:C	1.11919e-10	-2.2016e-10	-1.34079
158860813	chr5:158860813:T:C	1.15826e-10	0.0201473	-1.32662
158860834	chr5:158860834:T:C	1.34504e-10	-2.2016e-10	-1.15697
158860962	chr5:158860962:C:A	1.53837e-10	-2.2016e-10	-1.02267
158861364	chr5:158861364:C:T	1.9063e-10	-2.2016e-10	-0.808228
158861723	chr5:158861723:C:T	1.28112e-10	-2.2016e-10	-1.20565
158863087	chr5:158863087:T:C	4.49754e-10	1.38017	-1.33003
158863159	chr5:158863159:T:C	1.98453e-10	0.539961	-1.30797
158863217	chr5:158863217:C:T	1.52275e-11	-1.83367	-1.50179
158863984	chr5:158863984:C:A	1.48133e-10	-2.2016e-10	-1.06045
158864520	chr5:158864520:G:A	1.21353e-10	-2.2016e-10	-1.25986
158865078	chr5:158865078:A:C	1.25783e-10	-2.2016e-10	-1.224
158865475	chr5:158865475:C:T	1.02511e-10	-0.140937	-1.28765
158865653	chr5:158865653:A:G	2.11069e-10	-2.2016e-10	-0.706377
158866025	chr5:158866025:C:T	9.45108e-11	-2.2016e-10	-1.50985
158866059	chr5:158866059:C:T	1.08054e-10	-1.37593	-4.92792e-10
158866567	chr5:158866567:T:A	1.13174e-10	-2.2016e-10	-1.32964
158867415	chr5:158867415:C:A	6.51619e-11	-1.88169	-4.92792e-10
158867437	chr5:158867437:A:G	9.44683e-11	-2.2016e-10	-1.5103
158867650	chr5:158867650:T:TCTC	3.07565e-10	0.430435	-0.76031
158868076	chr5:158868076:C:T	9.58434e-11	-0.171093	-1.32475
158868119	chr5:158868119:A:G	5.18492e-11	-1.34573	-0.764492
158868345	chr5:158868345:C:T	1.10262e-10	-2.2016e-10	-1.3557
158868631	chr5:158868631:C:T	1.62008e-10	-2.2016e-10	-0.970915
158868774	chr5:158868774:T:C	5.68888e-11	-1.2976	-0.719862
158869552	chr5:158869552:T:C	1.07309e-10	-0.0676987	-1.31515
158869988	chr5:158869988:C:T	1.49189e-11	-1.8665	-1.48943
158870362	chr5:158870362:C:A	1.09502e-10	-2.2016e-10	-1.36262
158870514	chr5:158870514:T:C	1.15089e-10	-2.2016e-10	-1.31285
158870667	chr5:158870667:C:A	1.49837e-10	-1.04901	-4.92792e-10
158870742	chr5:158870742:C:A	9.42948e-11	-2.2016e-10	-1.51214
158870835	chr5:158870835:G:T	1.34504e-10	-2.2016e-10	-1.15697
158870907	chr5:158870907:A:G	1.21326e-10	-2.2016e-10	-1.26008
158871703	chr5:158871703:C:A	7.41581e-10	0.806414	-0.256192
158872032	chr5:158872032:G:T	6.45356e-11	-1.89135	-4.92792e-10
158872071	chr5:158872071:C:T	2.59718e-11	-1.57864	-1.22291
158872098	chr5:158872098:A:C	1.04049e-10	-2.2016e-10	-1.4137
158872805	chr5:158872805:G:A	9.46185e-11	-2.2016e-10	-1.50871
158873118	chr5:158873118:C:T	6.56959e-11	-1.87352	-4.92792e-10
158873476	chr5:158873476:T:C	1.32713e-10	-2.2016e-10	-1.17038
158873790	chr5:158873790:C:A	6.81791e-11	-1.01661	-0.819814
158873863	chr5:158873863:A:G	1.3014e-10	-2.2016e-10	-1.18995
158874062	chr5:158874062:T:C	1.08707e-10	-2.2016e-10	-1.36991
158874787	chr5:158874787:A:G	1.03601e-10	-2.2016e-10	-1.41802
158875252	chr5:158875252:G:A	1.05476e-10	-2.2016e-10	-1.40008
158875626	chr5:158875626:T:A	6.52018e-11	-1.88108	-4.92792e-10
158876359	chr5:158876359:C:T	1.35129e-10	-2.2016e-10	-1.15233
158877014	chr5:158877014:C:T	2.57162e-11	-1.53937	-1.27207
158877425	chr5:158877425:C:G	2.67945e-10	-2.2016e-10	-0.46778
158877442	chr5:158877442:G:A	1.76027e-09	-2.2016e-10	1.41466
158877703	chr5:158877703:C:G	9.43477e-11	-2.2016e-10	-1.51158
158878068	chr5:158878068:T:A	1.54819e-11	-1.82918	-1.48972
158878128	chr5:158878128:A:G	5.44068e-10	1.33178	-1.09127
158878337	chr5:158878337:A:G	7.09457e-11	-1.79665	-4.92792e-10
158878467	chr5:158878467:A:G	1.79298e-09	-2.2016e-10	1.43307
158878879	chr5:158878879:A:G	1.11767e-09	-2.2016e-10	0.960439
158879174	chr5:158879174:C:T	6.57982e-11	-1.87197	-4.92792e-10
158879954	chr5:158879954:G:A	1.70961e-11	-1.72915	-1.49056
158881589	chr5:158881589:C:T	1.26346e-10	-2.2016e-10	-1.21953
158882262	chr5:158882262:T:C	1.61046e-10	-2.2016e-10	-0.97687
158882317	chr5:158882317:C:T	1.11126e-10	-1.3479	-4.92792e-10
158883623	chr5:158883623:A:G	3.62097e-11	-1.01907	-1.45016
158883874	chr5:158883874:T:G	3.32397e-11	-1.05754	-1.49728
158884311	chr5:158884311:ACT:A	6.91928e-11	-1.82167	-4.92792e-10
158884512	chr5:158884512:T:C	1.59892e-10	-2.2016e-10	-0.984064
158884614	chr5:158884614:G:A	1.84508e-11	-1.73272	-1.41073
158884635	chr5:158884635:G:A	2.77687e-11	-1.50894	-1.22571
158886191	chr5:158886191:G:T	3.15248e-11	-1.89622	-0.711568
158886253	chr5:158886253:T:G	1.19076e-10	-2.2016e-10	-1.2788
158886273	chr5:158886273:C:T	4.57416e-10	1.22807	-1.16103
158886494	chr5:158886494:G:T	1.05326e-10	-2.2016e-10	-1.4015
158886809	chr5:158886809:C:T	1.85561e-11	-1.65548	-1.48228
158886986	chr5:158886986:G:C	1.60936e-10	-2.2016e-10	-0.977554
158887363	chr5:158887363:C:T	1.15782e-10	-2.2016e-10	-1.30685
158887445	chr5:158887445:ATGT:A	1.33577e-10	-2.2016e-10	-1.16388
158888925	chr5:158888925:G:A	1.59171e-10	-2.2016e-10	-0.988583
158889540	chr5:158889540:G:A	9.9313e-11	-2.2016e-10	-1.46029
158889541	chr5:158889541:T:G	2.16129e-11	-1.6613	-1.32397
158889912	chr5:158889912:C:T	1.13472e-09	-2.2016e-10	0.975575
158890584	chr5:158890584:A:T	7.38266e-11	-0.293649	-1.46319
158890594	chr5:158890594:T:A	1.15738e-10	0.107842	-1.41508
158890796	chr5:158890796:G:C	1.76082e-11	-1.78472	-1.40548
158891102	chr5:158891102:C:T	9.40807e-11	-2.2016e-10	-1.51441
158891118	chr5:158891118:A:C	1.18866e-10	-2.2016e-10	-1.28056
158891139	chr5:158891139:T:G	1.59897e-11	-1.77264	-1.51398
158891219	chr5:158891219:C:T	8.32226e-11	-0.743438	-0.893606
158892000	chr5:158892000:C:A	9.78541e-11	-0.103238	-1.37185
158892460	chr5:158892460:T:G	2.70573e-09	3.06094	-1.21637
158892597	chr5:158892597:T:A	1.18912e-10	-2.2016e-10	-1.28018
158892812	chr5:158892812:C:T	1.12551e-10	0.0276434	-1.3628
158892877	chr5:158892877:G:A	1.51003e-10	-2.2016e-10	-1.04126
158892907	chr5:158892907:AT:A	1.60998e-11	-1.77793	-1.50182
158892942	chr5:158892942:A:G	1.02052e-10	-2.2016e-10	-1.43308
158892996	chr5:158892996:TC:T	8.98733e-11	-1.28314	-0.27702
158893718	chr5:158893718:A:G	9.40824e-11	-2.2016e-10	-1.51439
158893756	chr5:158893756:A:G	1.4601e-10	-2.2016e-10	-1.07488
158893827	chr5:158893827:A:G	1.84446e-10	-2.2016e-10	-0.841207
158893869	chr5:158893869:C:G	1.59542e-11	-1.77582	-1.51302
158894113	chr5:158894113:C:G	1.59278e-11	-1.77821	-1.51229
158894235	chr5:158894235:T:C	7.57544e-11	-1.73107	-4.92792e-10
158894397	chr5:158894397:G:A	1.63151e-11	-1.75783	-1.50864
158894815	chr5:158894815:C:T	1.56277e-10	-2.2016e-10	-1.00693
158894977	chr5:158894977:T:C	1.54293e-10	-2.2016e-10	-1.01971
158895181	chr5:158895181:A:G	1.26143e-10	-2.2016e-10	-1.22114
158895362	chr5:158895362:A:C	1.5435e-10	-2.2016e-10	-1.01934
158895375	chr5:158895375:C:T	9.40923e-11	-2.2016e-10	-1.51429
158895741	chr5:158895741:G:A	9.41025e-11	-2.2016e-10	-1.51418
158896061	chr5:158896061:G:T	9.40966e-11	-2.2016e-10	-1.51424
158896218	chr5:158896218:G:C	8.14688e-11	-1.10488	-0.553462
158896886	chr5:158896886:C:T	9.42e-11	-2.2016e-10	-1.51314
158897014	chr5:158897014:A:AG	8.44125e-11	-0.11191	-1.51094
158897038	chr5:158897038:G:T	1.02344e-10	-2.2016e-10	-1.43023
158897528	chr5:158897528:C:T	8.60401e-11	-0.0985522	-1.5052
158897559	chr5:158897559:T:G	1.12994e-10	-2.2016e-10	-1.33123
158897698	chr5:158897698:T:C	9.89013e-11	-1.46444	-4.92792e-10
158898024	chr5:158898024:T:C	8.75288e-11	-0.0731449	-1.51345
158898718	chr5:158898718:T:G	9.43283e-11	-2.2016e-10	-1.51178
158899007	chr5:158899007:A:G	1.89734e-10	-2.2016e-10	-0.812939
158899704	chr5:158899704:A:G	6.57808e-11	-1.87223	-4.92792e-10
158899792	chr5:158899792:G:A	1.05912e-10	-2.2016e-10	-1.39596
158900304	chr5:158900304:G:A	1.64344e-11	-1.75907	-1.50012
158900778	chr5:158900778:G:A	2.79562e-11	-1.89605	-0.831873
158901074	chr5:158901074:G:A	1.06758e-10	-2.2016e-10	-1.388
158901173	chr5:158901173:T:C	2.90116e-11	-1.8959	-0.794967
158901295	chr5:158901295:C:T	1.16394e-09	-2.2016e-10	1.001
158901692	chr5:158901692:G:A	9.41031e-11	-2.2016e-10	-1.51417
158903048	chr5:158903048:C:T	1.09493e-10	-2.2016e-10	-1.3627
158903086	chr5:158903086:G:A	1.91895e-09	-2.2016e-10	1.50097
158903182	chr5:158903182:T:A	9.49262e-11	-2.2016e-10	-1.50546
158903227	chr5:158903227:A:G	7.01478e-11	-1.2627	-0.545259
158903347	chr5:158903347:C:T	1.18571e-09	-2.2016e-10	1.01953
158903493	chr5:158903493:C:T	1.15807e-10	0.0779159	-1.38455
158903513	chr5:158903513:T:A	9.92348e-11	-2.2016e-10	-1.46107
158903922	chr5:158903922:C:T	9.57104e-10	0.80535	-4.92792e-10
158904548	chr5:158904548:T:G	1.01767e-10	-2.2016e-10	-1.43588
158904667	chr5:158904667:G:T	1.67423e-11	-1.74137	-1.49926
158904793	chr5:158904793:C:T	1.3809e-10	-2.2016e-10	-1.13066
158905457	chr5:158905457:C:T	9.4258e-11	-2.2016e-10	-1.51253
158906358	chr5:158906358:C:T	1.57852e-10	-2.2016e-10	-0.996902
158906584	chr5:158906584:C:G	1.36784e-10	-2.2016e-10	-1.14016
158906684	chr5:158906684:T:C	2.42974e-10	0.619153	-1.18476
158907178	chr5:158907178:C:T	6.35365e-11	-1.23081	-0.676137
158907674	chr5:158907674:G:C	1.42631e-10	-2.2016e-10	-1.0983
158907708	chr5:158907708:A:G	1.10855e-10	-2.2016e-10	-1.35034
158907865	chr5:158907865:G:A	1.36511e-10	-2.2016e-10	-1.14216
158907868	chr5:158907868:G:C	9.72484e-11	-2.2016e-10	-1.48129
158909012	chr5:158909012:G:C	9.92008e-11	-2.2016e-10	-1.46142
158909518	chr5:158909518:A:T	1.16876e-10	0.044708	-1.34215
158909535	chr5:158909535:T:C	1.1437e-10	0.0822751	-1.4014
158910099	chr5:158910099:T:C	1.19505e-10	-2.2016e-10	-1.2752
158910106	chr5:158910106:C:T	1.01852e-10	-1.43504	-4.92792e-10
158910244	chr5:158910244:C:T	1.382e-10	-2.2016e-10	-1.12986
158910940	chr5:158910940:G:A	9.40869e-11	-2.2016e-10	-1.51434
158911389	chr5:158911389:T:C	4.05769e-10	1.45918	-1.51196
158911627	chr5:158911627:GAACAAATCAT:G	6.45598e-11	-1.30093	-0.590042
158911862	chr5:158911862:T:C	1.13735e-10	-2.2016e-10	-1.32469
158911964	chr5:158911964:G:A	7.86935e-11	-1.693	-4.92792e-10
158911984	chr5:158911984:GCT:G	1.85283e-10	-2.2016e-10	-0.836679
158912026	chr5:158912026:A:G	9.65195e-11	-2.2016e-10	-1.48882
158912559	chr5:158912559:T:C	3.457e-10	-2.2016e-10	-0.212992
158912918	chr5:158912918:T:C	1.36483e-10	-2.2016e-10	-1.14236
158913192	chr5:158913192:G:A	1.04818e-10	-1.40633	-4.92792e-10
158913485	chr5:158913485:C:T	1.40693e-10	0.302071	-1.41406
158913600	chr5:158913600:A:G	6.72591e-11	-1.2853	-0.564709
158913864	chr5:158913864:G:C	1.09236e-09	1.9833	-1.04576
158915282	chr5:158915282:T:C	1.17327e-10	-2.2016e-10	-1.2936
158915589	chr5:158915589:G:A	1.3695e-10	-2.2016e-10	-1.13895
158915907	chr5:158915907:GAA:G	9.62522e-11	-1.49159	-4.92792e-10
158916879	chr5:158916879:A:G	1.11504e-10	-0.0678042	-1.2767
158916961	chr5:158916961:A:G	1.70587e-11	-1.74699	-1.47491
158918014	chr5:158918014:A:G	1.36814e-10	-2.2016e-10	-1.13994
158918253	chr5:158918253:A:T	1.41419e-10	-2.2016e-10	-1.10684
158918352	chr5:158918352:G:C	3.31582e-11	-1.89304	-0.664227
158918392	chr5:158918392:T:C	1.41196e-10	-2.2016e-10	-1.10841
158918915	chr5:158918915:A:G	1.94742e-09	3.03001	-1.51431
158919567	chr5:158919567:C:T	9.42314e-11	-2.2016e-10	-1.51281
158919646	chr5:158919646:C:G	9.81305e-11	-0.0241358	-1.44813
158919803	chr5:158919803:G:A	1.81754e-10	-0.85591	-4.92792e-10
158919833	chr5:158919833:G:C	8.926e-11	-0.0559229	-1.51109
158920012	chr5:158920012:C:A	8.80598e-11	-0.0670564	-1.51349
158920076	chr5:158920076:A:G	1.41837e-10	-2.2016e-10	-1.10388
158920141	chr5:158920141:C:T	9.25397e-11	-0.0172422	-1.51368
158920163	chr5:158920163:G:A	7.56536e-11	-1.7324	-4.92792e-10
158920168	chr5:158920168:T:C	9.9267e-11	-2.2016e-10	-1.46075
158920193	chr5:158920193:AT:A	9.42927e-11	-2.2016e-10	-1.51216
158920638	chr5:158920638:G:C	1.09057e-10	-2.2016e-10	-1.36669
158920763	chr5:158920763:A:G	6.41587e-11	-1.8972	-4.92792e-10
158920850	chr5:158920850:C:T	1.40192e-10	-2.2016e-10	-1.11555
158921093	chr5:158921093:G:A	1.05249e-10	-2.2016e-10	-1.40224
158921107	chr5:158921107:G:A	9.68621e-11	0.0280351	-1.51331
158921221	chr5:158921221:G:GTT	1.17071e-10	-2.2016e-10	-1.29578
158921904	chr5:158921904:A:C	2.71957e-11	-1.27366	-1.48184
158922593	chr5:158922593:C:T	1.07458e-10	-2.2016e-10	-1.38146
158922842	chr5:158922842:T:A	1.17407e-10	-2.2016e-10	-1.29292
158922983	chr5:158922983:C:T	1.17102e-10	-0.0276469	-1.26787
158924037	chr5:158924037:T:A	4.28829e-11	-0.949361	-1.35073
158924628	chr5:158924628:G:A	1.01894e-10	-2.2016e-10	-1.43463
158924648	chr5:158924648:C:T	2.61613e-11	-1.74651	-1.04777
158924768	chr5:158924768:G:A	1.18613e-10	-2.2016e-10	-1.2827
158926222	chr5:158926222:A:G	1.04577e-10	-2.2016e-10	-1.40864
158926271	chr5:158926271:G:A	1.23323e-10	-2.2016e-10	-1.24375
158926591	chr5:158926591:GC:G	2.00037e-10	-2.2016e-10	-0.760062
158926855	chr5:158926855:A:G	1.26711e-10	-2.2016e-10	-1.21665
158926958	chr5:158926958:C:T	1.21054e-10	-2.2016e-10	-1.26233
158927401	chr5:158927401:C:T	9.67507e-11	-2.2016e-10	-1.48642
158928011	chr5:158928011:A:C	9.41603e-11	-2.2016e-10	-1.51356
158928397	chr5:158928397:A:G	1.42199e-10	-2.2016e-10	-1.10133
158928830	chr5:158928830:T:C	1.75375e-10	-2.2016e-10	-0.891636
158928941	chr5:158928941:A:G	6.48859e-11	-1.88593	-4.92792e-10
158929188	chr5:158929188:T:C	1.29327e-10	-2.2016e-10	-1.19622
158929433	chr5:158929433:A:G	1.36406e-10	-2.2016e-10	-1.14293
158929511	chr5:158929511:T:C	6.64507e-11	-1.8621	-4.92792e-10
158929539	chr5:158929539:CAT:C	2.78661e-11	-1.32373	-1.40742
158929953	chr5:158929953:A:G	1.0669e-10	-2.2016e-10	-1.38863
158930055	chr5:158930055:A:G	1.16802e-10	-2.2016e-10	-1.29808
158930264	chr5:158930264:T:G	4.67356e-11	-1.28603	-0.928029
158930443	chr5:158930443:C:T	1.12378e-10	-2.2016e-10	-1.3367
158930486	chr5:158930486:G:A	4.30719e-11	-1.28502	-1.01067
158930660	chr5:158930660:A:T	9.69847e-11	-2.2016e-10	-1.48401
158931932	chr5:158931932:TCA:T	9.64863e-11	-2.2016e-10	-1.48916
158932012	chr5:158932012:T:C	1.13293e-10	-2.2016e-10	-1.32858
158932098	chr5:158932098:T:G	1.39111e-09	-2.2016e-10	1.1793
158932146	chr5:158932146:T:C	9.42363e-11	-2.2016e-10	-1.51276
158932468	chr5:158932468:C:A	2.35489e-11	-1.79302	-1.10647
158932663	chr5:158932663:A:G	3.45761e-09	-2.2016e-10	2.08977
158932694	chr5:158932694:C:T	6.59591e-11	-1.86953	-4.92792e-10
158932812	chr5:158932812:T:C	1.29467e-10	-2.2016e-10	-1.19514
158933176	chr5:158933176:T:A	1.00141e-10	-2.2016e-10	-1.45198
158933873	chr5:158933873:A:C	2.83728e-11	-1.40948	-1.30365
158934284	chr5:158934284:C:A	1.03971e-10	-2.2016e-10	-1.41445
158934357	chr5:158934357:C:T	1.28192e-10	-2.2016e-10	-1.20503
158934614	chr5:158934614:G:C	3.25093e-09	2.97074	-0.942604
158934633	chr5:158934633:A:G	9.71872e-11	-1.48192	-4.92792e-10
158935299	chr5:158935299:CAG:C	7.77167e-11	-1.70549	-4.92792e-10
158935349	chr5:158935349:C:T	9.46414e-11	-2.2016e-10	-1.50847
158935490	chr5:158935490:T:C	1.08789e-10	-2.2016e-10	-1.36915
158936573	chr5:158936573:G:A	3.36584e-09	2.99117	-0.928301
158936775	chr5:158936775:T:C	9.50213e-11	-2.2016e-10	-1.50446
158937441	chr5:158937441:G:A	1.44425e-11	-1.88065	-1.50774
158937466	chr5:158937466:G:A	1.40433e-10	-2.2016e-10	-1.11383
158938742	chr5:158938742:G:A	4.91153e-11	-1.32378	-0.840609
158938765	chr5:158938765:A:G	9.70322e-11	-2.2016e-10	-1.48352
158938811	chr5:158938811:C:T	1.54044e-10	-2.2016e-10	-1.02132
158939061	chr5:158939061:T:C	1.4224e-10	-2.2016e-10	-1.10105
158939255	chr5:158939255:A:G	3.56529e-11	-1.35335	-1.13138
158939299	chr5:158939299:A:G	1.26398e-10	-2.2016e-10	-1.21913
158939675	chr5:158939675:T:C	4.32105e-11	-1.31307	-0.979411
158939781	chr5:158939781:T:A	1.37852e-10	-2.2016e-10	-1.13238
158940124	chr5:158940124:A:G	1.0637e-10	-2.2016e-10	-1.39164
158940241	chr5:158940241:T:A	1.6829e-11	-1.72322	-1.51224
158940250	chr5:158940250:G:A	1.43109e-10	-2.2016e-10	-1.09496
158940399	chr5:158940399:T:A	2.952e-11	-1.24077	-1.43272
158940610	chr5:158940610:G:A	4.58703e-11	-1.28895	-0.943791
158941474	chr5:158941474:G:A	9.63319e-11	-2.2016e-10	-1.49076
158941500	chr5:158941500:C:T	1.94288e-10	-2.2016e-10	-0.789219
158941789	chr5:158941789:T:A	1.45832e-11	-1.87443	-1.50426
158942264	chr5:158942264:A:T	3.90088e-11	-1.14058	-1.25419
158942618	chr5:158942618:A:T	4.61241e-11	-1.30931	-0.917916
158942721	chr5:158942721:G:A	2.17628e-11	-1.59144	-1.38692
158943196	chr5:158943196:C:G	2.35245e-10	-2.2016e-10	-0.597937
158943503	chr5:158943503:G:A	1.16604e-10	-2.2016e-10	-1.29978
158944419	chr5:158944419:T:C	1.46137e-10	-1.07402	-4.92792e-10
158944480	chr5:158944480:T:G	1.26299e-10	-2.2016e-10	-1.21991
158945051	chr5:158945051:G:T	9.87145e-11	-2.2016e-10	-1.46633
158945557	chr5:158945557:G:A	9.67951e-11	-2.2016e-10	-1.48597
158945620	chr5:158945620:C:A	9.73721e-11	-2.2016e-10	-1.48002
158946074	chr5:158946074:C:T	1.61057e-09	-2.2016e-10	1.32578
158946191	chr5:158946191:G:A	8.01794e-11	-1.6743	-4.92792e-10
158946639	chr5:158946639:T:A	9.99622e-11	-2.2016e-10	-1.45377
158946910	chr5:158946910:G:C	3.51646e-10	-2.2016e-10	-0.195937
158946979	chr5:158946979:A:T	3.80947e-11	-1.30155	-1.11694
158947061	chr5:158947061:T:C	3.72388e-11	-1.31963	-1.12158
158947357	chr5:158947357:T:C	4.99281e-11	-1.26136	-0.886617
158947466	chr5:158947466:C:T	1.25838e-09	-2.2016e-10	1.07902
158947489	chr5:158947489:G:A	1.27403e-10	-2.2016e-10	-1.21121
158947882	chr5:158947882:C:T	1.47594e-10	-2.2016e-10	-1.0641
158947973	chr5:158947973:C:T	1.26424e-10	-2.2016e-10	-1.21892
158948114	chr5:158948114:C:G	9.9438e-11	-2.2016e-10	-1.45903
158948198	chr5:158948198:T:C	9.64841e-11	-2.2016e-10	-1.48918
158948254	chr5:158948254:T:C	4.61061e-11	-1.3114	-0.916215
158948375	chr5:158948375:T:C	9.42339e-11	-2.2016e-10	-1.51278
158948661	chr5:158948661:G:A	2.48125e-11	-1.42323	-1.42399
158948664	chr5:158948664:C:A	1.26424e-10	-2.2016e-10	-1.21892
158948857	chr5:158948857:T:C	1.30984e-10	-2.2016e-10	-1.18349
158949392	chr5:158949392:G:A	9.77955e-11	-2.2016e-10	-1.47568
158949785	chr5:158949785:C:T	1.12598e-10	-2.2016e-10	-1.33474
158949996	chr5:158949996:A:G	1.57329e-09	-2.2016e-10	1.30236
158950400	chr5:158950400:G:A	1.42096e-10	-2.2016e-10	-1.10206
158950575	chr5:158950575:A:G	3.10883e-11	-1.48594	-1.13579
158950702	chr5:158950702:C:T	4.47643e-11	-1.43364	-0.823512
158951333	chr5:158951333:G:A	1.56198e-10	0.504018	-1.51145
158951359	chr5:158951359:G:A	1.619e-11	-1.79938	-1.47479
158951752	chr5:158951752:C:T	3.4449e-11	-1.4019	-1.11718
158952345	chr5:158952345:C:T	9.50113e-11	-2.2016e-10	-1.50457
158952560	chr5:158952560:A:G	9.65752e-11	-2.2016e-10	-1.48824
158952619	chr5:158952619:A:G	9.42773e-11	-1.51232	-4.92792e-10
158953449	chr5:158953449:G:A	9.7868e-11	-2.2016e-10	-1.47494
158953904	chr5:158953904:T:C	1.41783e-10	-2.2016e-10	-1.10426
158953953	chr5:158953953:A:T	2.17904e-11	-1.47425	-1.50284
158953998	chr5:158953998:A:G	3.24216e-11	-1.88304	-0.696702
158954279	chr5:158954279:A:C	2.43325e-11	-1.57005	-1.2967
158954504	chr5:158954504:T:A	3.03261e-11	-1.22983	-1.41672
158954542	chr5:158954542:G:A	1.00021e-10	-2.2016e-10	-1.45318
158954841	chr5:158954841:T:G	2.35423e-11	-1.87991	-1.01985
158955635	chr5:158955635:G:T	2.254e-10	-2.2016e-10	-0.640688
158955636	chr5:158955636:G:A	1.46796e-11	-1.87884	-1.49326
158955748	chr5:158955748:G:A	1.07251e-10	-2.2016e-10	-1.38339
158955977	chr5:158955977:A:G	1.00271e-10	-2.2016e-10	-1.45069
158957033	chr5:158957033:C:T	1.04334e-10	-2.2016e-10	-1.41096
158957083	chr5:158957083:A:G	6.10167e-11	-0.558771	-1.38864
158958661	chr5:158958661:C:T	2.01407e-10	-0.753237	-4.92792e-10
158958756	chr5:158958756:A:G	2.23189e-09	-2.2016e-10	1.65204
158958910	chr5:158958910:G:A	3.28574e-11	-1.86951	-0.696873
158959133	chr5:158959133:T:C	1.04104e-10	-2.2016e-10	-1.41317
158959568	chr5:158959568:C:T	2.25544e-11	-1.89565	-1.04698
158959589	chr5:158959589:T:G	2.27708e-10	-2.2016e-10	-0.630496
158959686	chr5:158959686:T:C	1.4206e-11	-1.89694	-1.50796
158960342	chr5:158960342:T:C	1.5616e-10	-2.2016e-10	-1.00768
158960553	chr5:158960553:G:A	1.47003e-11	-1.88887	-1.48182
158960884	chr5:158960884:A:G	1.45422e-11	-1.88365	-1.49785
158960913	chr5:158960913:G:A	1.58032e-10	-2.2016e-10	-0.995763
158961524	chr5:158961524:A:G	1.41499e-11	-1.89501	-1.51384
158962045	chr5:158962045:A:T	1.34274e-10	-2.2016e-10	-1.15868
158962434	chr5:158962434:G:A	1.5516e-11	-1.81105	-1.50564
158962469	chr5:158962469:T:C	1.48331e-11	-1.86256	-1.49914
158962490	chr5:158962490:C:T	1.628e-11	-1.84991	-1.41872
158964099	chr5:158964099:A:C	1.17718e-10	-2.2016e-10	-1.29027
158964570	chr5:158964570:G:A	1.2387e-10	-2.2016e-10	-1.23933
158964677	chr5:158964677:TCTGAG:T	1.8857e-11	-1.71944	-1.40224
158964855	chr5:158964855:G:A	8.5611e-11	-1.60875	-4.92792e-10
158964973	chr5:158964973:T:C	1.2005e-10	-2.2016e-10	-1.27066
158965269	chr5:158965269:G:A	1.891e-11	-1.6426	-1.47627
158965494	chr5:158965494:T:C	1.1639e-10	-2.2016e-10	-1.30162
158965694	chr5:158965694:G:A	4.03253e-09	3.70278	-1.45919
158966445	chr5:158966445:A:G	6.42705e-11	-1.89546	-4.92792e-10
158966572	chr5:158966572:C:T	1.53069e-09	2.39758	-1.12267
158966674	chr5:158966674:C:A	2.69428e-10	-2.2016e-10	-0.462261
158966834	chr5:158966834:T:G	4.50906e-10	1.33206	-1.27937
158967299	chr5:158967299:A:G	9.74466e-11	-2.2016e-10	-1.47926
158967334	chr5:158967334:T:C	1.52566e-09	2.41007	-1.13845
158967421	chr5:158967421:G:A	9.48607e-11	-2.2016e-10	-1.50615
158967749	chr5:158967749:A:T	1.37362e-10	-2.2016e-10	-1.13595
158967838	chr5:158967838:C:T	4.81175e-10	1.25667	-1.139
158967983	chr5:158967983:G:A	9.59488e-11	-2.2016e-10	-1.49475
158968629	chr5:158968629:T:C	7.148e-11	-0.398384	-1.39076
158969054	chr5:158969054:A:C	1.59534e-09	2.40197	-1.08569
158969207	chr5:158969207:C:T	4.67125e-10	1.32236	-1.23433
158969552	chr5:158969552:C:T	2.3744e-10	-0.588645	-4.92792e-10
158969965	chr5:158969965:C:T	1.14175e-10	-2.2016e-10	-1.32083
158970057	chr5:158970057:G:T	7.70457e-11	-1.71416	-4.92792e-10
158970525	chr5:158970525:C:G	1.54444e-10	-2.2016e-10	-1.01873
158970850	chr5:158970850:T:A	7.00851e-11	-1.80885	-4.92792e-10
158972700	chr5:158972700:C:T	6.74563e-11	-1.84708	-4.92792e-10
158973952	chr5:158973952:G:A	7.09063e-11	-1.7972	-4.92792e-10
158973981	chr5:158973981:G:A	1.55369e-10	-2.2016e-10	-1.01276
158974378	chr5:158974378:C:T	6.41857e-11	-1.89678	-4.92792e-10
158974464	chr5:158974464:C:T	1.19584e-10	-2.2016e-10	-1.27455
158974496	chr5:158974496:T:C	1.32405e-10	-2.2016e-10	-1.1727
158974924	chr5:158974924:A:G	1.48644e-11	-1.84538	-1.51421
158975828	chr5:158975828:A:G	2.12603e-11	-1.72753	-1.27419
158976088	chr5:158976088:T:C	1.25869e-10	-2.2016e-10	-1.22332
158976605	chr5:158976605:T:C	1.25961e-10	-2.2016e-10	-1.22259
158976676	chr5:158976676:A:G	1.86177e-11	-1.62883	-1.50562
158976962	chr5:158976962:T:A	1.25224e-10	-2.2016e-10	-1.22846
158977121	chr5:158977121:A:G	1.5555e-11	-1.89706	-1.41712
158977136	chr5:158977136:C:T	3.19162e-11	-1.64217	-0.95328
158977345	chr5:158977345:T:C	5.87796e-11	-0.809762	-1.17501
158977672	chr5:158977672:G:A	9.49882e-11	-2.2016e-10	-1.50481
158977889	chr5:158977889:C:T	9.60895e-11	-2.2016e-10	-1.49328
158978891	chr5:158978891:C:T	9.9223e-11	-2.2016e-10	-1.46119
158979638	chr5:158979638:G:A	8.03993e-11	-1.67156	-4.92792e-10
158979956	chr5:158979956:C:T	9.60844e-11	-2.2016e-10	-1.49334
158981212	chr5:158981212:A:T	1.77335e-11	-1.68031	-1.5028
158981500	chr5:158981500:C:T	1.88727e-11	-1.68493	-1.43592
158981886	chr5:158981886:G:A	1.96537e-11	-1.67953	-1.40077
158981932	chr5:158981932:A:T	1.35667e-09	2.3253	-1.17107
158982111	chr5:158982111:C:T	1.92396e-11	-1.69965	-1.40194
158982125	chr5:158982125:C:G	1.06091e-10	-2.2016e-10	-1.39426
158982280	chr5:158982280:G:C	9.49656e-11	-2.2016e-10	-1.50505
158982497	chr5:158982497:C:T	6.82679e-09	3.3667	-0.596655
158982569	chr5:158982569:T:C	9.60844e-11	-2.2016e-10	-1.49334
158982632	chr5:158982632:TC:T	7.02277e-11	-1.80682	-4.92792e-10
158983073	chr5:158983073:C:G	1.54991e-09	2.5061	-1.21871
158983166	chr5:158983166:G:A	1.72953e-11	-1.70034	-1.50778
158983167	chr5:158983167:G:A	1.14721e-10	-1.31606	-4.92792e-10
158983170	chr5:158983170:C:T	1.91667e-11	-1.60002	-1.50537
158983507	chr5:158983507:C:T	5.7026e-10	1.36638	-1.07885
158983896	chr5:158983896:G:A	1.12434e-09	0.966386	-4.92792e-10
158984083	chr5:158984083:G:A	9.58756e-11	-2.2016e-10	-1.49551
158984566	chr5:158984566:G:A	1.26167e-10	-2.2016e-10	-1.22096
158984945	chr5:158984945:A:T	1.93054e-11	-1.75704	-1.34114
158986551	chr5:158986551:A:G	1.50591e-11	-1.87845	-1.46813
158986904	chr5:158986904:G:A	9.97019e-11	-2.2016e-10	-1.45638
158986937	chr5:158986937:A:G	1.33935e-10	-2.2016e-10	-1.16121
158987297	chr5:158987297:T:C	1.77476e-09	2.48815	-1.06529
158987761	chr5:158987761:G:A	9.63457e-11	-2.2016e-10	-1.49062
158987815	chr5:158987815:T:C	4.75578e-10	1.33212	-1.22615
158988004	chr5:158988004:CCT:C	9.99698e-11	-2.2016e-10	-1.45369
158989158	chr5:158989158:G:A	1.21534e-10	-2.2016e-10	-1.25837
158989317	chr5:158989317:C:T	9.65639e-11	-2.2016e-10	-1.48836
158989492	chr5:158989492:G:T	1.08942e-10	-2.2016e-10	-1.36774
158989585	chr5:158989585:C:G	4.08356e-11	-1.114	-1.235
158990101	chr5:158990101:A:C	6.08818e-09	3.25198	-0.59644
158990354	chr5:158990354:A:G	9.45177e-11	-2.2016e-10	-1.50978
158990452	chr5:158990452:TG:T	7.73376e-11	-1.71038	-4.92792e-10
158990578	chr5:158990578:T:C	2.4267e-10	-2.2016e-10	-0.566859
158990719	chr5:158990719:T:C	1.16902e-10	-2.2016e-10	-1.29722
158990795	chr5:158990795:A:G	7.21686e-11	-0.471575	-1.30798
158990916	chr5:158990916:C:T	1.73101e-11	-1.71572	-1.49155
158990980	chr5:158990980:G:C	1.63372e-11	-1.78533	-1.47978
158991482	chr5:158991482:C:T	1.46207e-09	2.35014	-1.12109
158991727	chr5:158991727:A:C	1.53275e-11	-1.88234	-1.44657
158991893	chr5:158991893:T:C	2.0899e-10	-2.2016e-10	-0.716277
158992106	chr5:158992106:A:G	2.05885e-10	-2.2016e-10	-0.731245
158992780	chr5:158992780:C:T	9.46789e-11	-2.2016e-10	-1.50807
158992895	chr5:158992895:T:C	2.91479e-09	1.91899	-4.92792e-10
158993132	chr5:158993132:C:T	1.97723e-11	-1.81946	-1.25482
158993910	chr5:158993910:G:A	9.37433e-11	-1.518	-4.92792e-10
158994055	chr5:158994055:A:G	5.45183e-10	1.28259	-1.04003
158994280	chr5:158994280:T:C	2.09171e-10	-2.2016e-10	-0.71541
158994569	chr5:158994569:A:C	9.4723e-11	-2.2016e-10	-1.50761
158995686	chr5:158995686:T:G	1.86724e-10	-2.2016e-10	-0.82893
158996684	chr5:158996684:G:A	6.46707e-11	-1.88925	-4.92792e-10
158996737	chr5:158996737:G:A	1.57882e-11	-1.88509	-1.41421
158996752	chr5:158996752:A:C	1.75552e-11	-1.75147	-1.44175
158997383	chr5:158997383:G:A	1.00891e-09	2.20231	-1.34425
158997443	chr5:158997443:A:G	1.18078e-09	2.34552	-1.33014
158997898	chr5:158997898:C:T	9.99698e-11	-2.2016e-10	-1.45369
158997912	chr5:158997912:C:T	8.18687e-11	-1.65344	-4.92792e-10
158998005	chr5:158998005:C:A	3.98234e-10	1.17862	-1.25014
158999776	chr5:158999776:T:C	1.61093e-11	-1.77646	-1.50271
158999875	chr5:158999875:T:C	1.55062e-11	-1.81527	-1.50206
158999922	chr5:158999922:T:C	9.57495e-11	-2.2016e-10	-1.49683
159000476	chr5:159000476:C:A	1.29324e-10	-2.2016e-10	-1.19624
159000498	chr5:159000498:TGACA:T	1.26039e-10	-2.2016e-10	-1.22197
159000719	chr5:159000719:C:T	1.56684e-11	-1.89258	-1.41434
159001241	chr5:159001241:T:C	9.45134e-11	-2.2016e-10	-1.50982
159002897	chr5:159002897:A:G	9.6534e-11	-2.2016e-10	-1.48867
159003040	chr5:159003040:T:C	1.45657e-11	-1.88276	-1.49713
159003179	chr5:159003179:C:G	1.55306e-11	-1.89534	-1.4204
159003290	chr5:159003290:C:A	1.27063e-10	-2.2016e-10	-1.21388
159003349	chr5:159003349:G:A	1.26913e-10	-2.2016e-10	-1.21506
159003516	chr5:159003516:A:G	1.82214e-11	-1.70474	-1.45122
159003557	chr5:159003557:G:A	2.24428e-10	-0.645006	-4.92792e-10
159003692	chr5:159003692:A:G	7.12487e-11	-0.471082	-1.3213
159003714	chr5:159003714:A:G	1.25869e-10	-2.2016e-10	-1.22332
159003867	chr5:159003867:G:T	1.55955e-11	-1.89159	-1.41999
159003922	chr5:159003922:A:C	1.25869e-10	-2.2016e-10	-1.22332
159004052	chr5:159004052:G:A	1.25737e-10	-2.2016e-10	-1.22437
159004187	chr5:159004187:G:A	1.27915e-10	-2.2016e-10	-1.2072
159004322	chr5:159004322:G:T	6.42779e-11	-1.89535	-4.92792e-10
159004862	chr5:159004862:A:T	9.46743e-11	-2.2016e-10	-1.50812
159005110	chr5:159005110:T:C	1.4442e-11	-1.88292	-1.5055
159005398	chr5:159005398:G:A	9.49015e-11	-2.2016e-10	-1.50572
159005449	chr5:159005449:A:T	1.72367e-11	-1.69946	-1.51206
159005481	chr5:159005481:A:G	3.94187e-10	-2.2016e-10	-0.0817375
159005641	chr5:159005641:C:T	1.26167e-10	-2.2016e-10	-1.22096
159006331	chr5:159006331:T:C	1.73284e-11	-1.69196	-1.51426
159006493	chr5:159006493:G:A	9.66066e-11	-2.2016e-10	-1.48791
159007028	chr5:159007028:G:T	4.76211e-10	1.19062	-1.08332
159008378	chr5:159008378:A:G	1.50154e-09	1.25568	-4.92792e-10
159008379	chr5:159008379:C:T	9.97822e-11	-2.2016e-10	-1.45557
159008452	chr5:159008452:CA:C	1.5238e-11	-1.87163	-1.46314
159008630	chr5:159008630:A:AT	2.1072e-11	-1.79238	-1.21823
159008773	chr5:159008773:G:A	1.76647e-10	-2.2016e-10	-0.884411
159008804	chr5:159008804:T:C	1.11518e-10	-2.2016e-10	-1.34437
159009005	chr5:159009005:G:A	1.21558e-10	-2.2016e-10	-1.25817
159009566	chr5:159009566:G:C	1.41519e-11	-1.89481	-1.51391
159009642	chr5:159009642:G:A	1.8864e-11	-1.60715	-1.51415
159009804	chr5:159009804:A:T	1.25355e-10	-2.2016e-10	-1.22741
159009867	chr5:159009867:A:C	1.80852e-10	-2.2016e-10	-0.860884
159010250	chr5:159010250:A:G	3.0294e-11	-1.30027	-1.34734
159010308	chr5:159010308:C:A	1.29414e-10	-2.2016e-10	-1.19555
159010460	chr5:159010460:C:G	1.48732e-11	-1.88177	-1.47723
159010583	chr5:159010583:T:C	9.81811e-11	-2.2016e-10	-1.47175
159010811	chr5:159010811:T:C	3.21422e-11	-1.08158	-1.50681
159011845	chr5:159011845:A:T	1.18266e-10	-2.2016e-10	-1.28563
159012157	chr5:159012157:C:T	8.49907e-11	-0.132922	-1.4831
159012899	chr5:159012899:A:G	1.72051e-11	-1.70352	-1.50984
159012929	chr5:159012929:C:T	9.56899e-11	-2.2016e-10	-1.49745
159013583	chr5:159013583:A:G	4.59236e-10	-2.2016e-10	0.0710029
159014168	chr5:159014168:A:T	5.41274e-10	1.29083	-1.05546
159014287	chr5:159014287:A:G	1.12575e-10	-2.2016e-10	-1.33494
159014349	chr5:159014349:C:T	8.52366e-11	-1.61313	-4.92792e-10
159014549	chr5:159014549:A:T	1.4917e-11	-1.8972	-1.45886
159014667	chr5:159014667:G:T	8.22846e-10	1.5936	-0.939396
159014742	chr5:159014742:A:T	9.55446e-11	-2.2016e-10	-1.49897
159014851	chr5:159014851:G:A	1.78753e-11	-1.6968	-1.47834
159014924	chr5:159014924:C:A	8.55412e-10	1.3694	-0.676376
159015922	chr5:159015922:T:C	7.15791e-10	1.60188	-1.08705
159016124	chr5:159016124:A:G	9.67198e-11	-2.2016e-10	-1.48674
159016344	chr5:159016344:G:T	6.75164e-10	1.61738	-1.16099
159017122	chr5:159017122:GC:G	1.73938e-11	-1.75971	-1.44274
159017266	chr5:159017266:C:T	9.23774e-09	3.8215	-0.749004
159017330	chr5:159017330:T:C	9.53492e-11	-2.2016e-10	-1.50102
159017472	chr5:159017472:G:C	3.60393e-09	2.51866	-0.387445
159017586	chr5:159017586:C:A	9.89394e-11	-2.2016e-10	-1.46405
159017800	chr5:159017800:C:T	9.50387e-11	-2.2016e-10	-1.50428
159018394	chr5:159018394:T:C	2.58004e-11	-1.66101	-1.14716
159018473	chr5:159018473:A:G	9.65387e-11	-2.2016e-10	-1.48862
159019215	chr5:159019215:C:T	1.65776e-11	-1.75684	-1.49367
159019779	chr5:159019779:T:C	2.52518e-10	-0.527081	-4.92792e-10
159019842	chr5:159019842:C:G	1.37248e-10	-2.2016e-10	-1.13677
159020095	chr5:159020095:G:C	1.50236e-11	-1.8722	-1.47674
159020849	chr5:159020849:TAAC:T	2.50909e-10	-0.533474	-4.92792e-10
159020958	chr5:159020958:G:A	9.821e-11	-2.2016e-10	-1.47145
159021038	chr5:159021038:T:C	1.94094e-11	-1.66896	-1.42385
159021393	chr5:159021393:G:C	4.39967e-11	-0.835602	-1.43885
159021506	chr5:159021506:T:C	4.59976e-11	-0.781088	-1.44888
159021541	chr5:159021541:C:T	9.40849e-11	-2.2016e-10	-1.51436
159021850	chr5:159021850:A:G	8.54233e-11	-1.61094	-4.92792e-10
159023050	chr5:159023050:C:T	2.04639e-11	-1.79145	-1.24845
159023299	chr5:159023299:A:T	9.54026e-11	-1.50046	-4.92792e-10
159024150	chr5:159024150:A:G	6.25246e-11	-0.481381	-1.44162
159024155	chr5:159024155:A:G	1.65071e-10	-2.2016e-10	-0.952188
159024484	chr5:159024484:C:T	9.50465e-11	-0.279734	-1.22446
159024527	chr5:159024527:C:T	9.40978e-11	-2.2016e-10	-1.51423
159024618	chr5:159024618:C:T	7.35143e-10	-2.2016e-10	0.541503
159024778	chr5:159024778:G:T	9.42228e-11	-2.2016e-10	-1.5129
159025206	chr5:159025206:G:T	1.41602e-10	-2.2016e-10	-1.10554
159025679	chr5:159025679:T:A	3.25592e-10	-2.2016e-10	-0.272917
159025799	chr5:159025799:C:G	9.7511e-11	-2.2016e-10	-1.4786
159026142	chr5:159026142:T:C	7.2125e-11	-1.78016	-4.92792e-10
159026348	chr5:159026348:C:A	1.538e-11	-1.82154	-1.50395
159026775	chr5:159026775:G:A	1.52204e-11	-1.87667	-1.45926
159027395	chr5:159027395:G:A	1.4793e-10	-2.2016e-10	-1.06182
159027413	chr5:159027413:T:A	1.14285e-10	-2.2016e-10	-1.31986
159027897	chr5:159027897:T:C	1.28157e-10	-2.2016e-10	-1.20531
159027955	chr5:159027955:A:C	1.0757e-10	-2.2016e-10	-1.38042
159028779	chr5:159028779:A:G	3.18143e-10	-2.2016e-10	-0.296061
159029190	chr5:159029190:C:T	9.48195e-11	-2.2016e-10	-1.50659
159029450	chr5:159029450:T:C	1.86607e-11	-1.89588	-1.23626
159029702	chr5:159029702:CCTAACA:C	3.49065e-10	-2.2016e-10	-0.203304
159029872	chr5:159029872:A:G	1.21385e-10	-2.2016e-10	-1.2596
159029941	chr5:159029941:A:G	9.40843e-11	-2.2016e-10	-1.51437
159029988	chr5:159029988:G:A	9.41349e-11	-2.2016e-10	-1.51383
159030518	chr5:159030518:G:A	1.44983e-11	-1.89326	-1.49127
159030570	chr5:159030570:C:T	1.46476e-11	-1.88567	-1.48861
159030708	chr5:159030708:G:A	1.46988e-11	-1.86981	-1.50099
159030898	chr5:159030898:C:A	9.25952e-11	-0.0999646	-1.43036
159030913	chr5:159030913:C:T	5.52721e-11	-0.714097	-1.3322
159031090	chr5:159031090:CT:C	3.5885e-11	-1.0533	-1.42494
159031168	chr5:159031168:C:T	9.68359e-11	-2.2016e-10	-1.48554
159032128	chr5:159032128:C:T	7.01189e-11	-1.80837	-4.92792e-10
159032194	chr5:159032194:A:G	5.22219e-11	-0.732039	-1.37102
159032713	chr5:159032713:T:C	1.53698e-11	-1.88353	-1.44262
159033196	chr5:159033196:G:A	9.4086e-11	-2.2016e-10	-1.51435
159034261	chr5:159034261:A:G	6.51663e-11	-1.88162	-4.92792e-10
159034600	chr5:159034600:T:C	1.04246e-10	-2.2016e-10	-1.41181
159035315	chr5:159035315:A:T	5.90423e-11	-0.543218	-1.43709
159035459	chr5:159035459:G:A	9.68628e-11	-2.2016e-10	-1.48527
159035615	chr5:159035615:G:A	9.41836e-11	-2.2016e-10	-1.51332
159035910	chr5:159035910:A:G	6.10966e-11	-0.532704	-1.4134
159036221	chr5:159036221:A:T	9.40924e-11	-2.2016e-10	-1.51428
159037572	chr5:159037572:C:T	1.79773e-10	-2.2016e-10	-0.866865
159037784	chr5:159037784:T:C	9.85387e-11	-2.2016e-10	-1.46811
159038094	chr5:159038094:C:G	9.66194e-11	-0.0895734	-1.39821
159038249	chr5:159038249:A:G	3.89729e-11	-1.48377	-0.911924
159038423	chr5:159038423:C:T	9.41664e-11	-2.2016e-10	-1.5135
159038467	chr5:159038467:A:G	1.11749e-10	-2.2016e-10	-1.3423
159038571	chr5:159038571:T:G	1.45509e-10	-2.2016e-10	-1.07833
159038581	chr5:159038581:C:T	9.42522e-11	-2.2016e-10	-1.51259
159039275	chr5:159039275:T:A	1.38082e-10	0.229822	-1.36053
159039463	chr5:159039463:A:G	4.23781e-11	-1.08646	-1.22547
159039581	chr5:159039581:C:T	5.20904e-11	-0.889322	-1.21626
159039854	chr5:159039854:T:C	3.29717e-10	-2.2016e-10	-0.260327
159040393	chr5:159040393:G:A	2.75222e-11	-1.25002	-1.49355
159040598	chr5:159040598:A:G	1.00085e-10	-2.2016e-10	-1.45254
159040977	chr5:159040977:AT:A	9.40954e-11	-2.2016e-10	-1.51425
159041015	chr5:159041015:A:G	3.427e-10	-2.2016e-10	-0.221706
159041048	chr5:159041048:A:G	1.4335e-11	-1.89479	-1.50107
159041132	chr5:159041132:T:C	9.40804e-11	-2.2016e-10	-1.51441
159041749	chr5:159041749:C:T	1.1508e-10	-2.2016e-10	-1.31293
159041982	chr5:159041982:A:G	9.45755e-11	-2.2016e-10	-1.50916
159043055	chr5:159043055:T:C	8.72473e-11	-0.224722	-1.36509
159043761	chr5:159043761:G:A	1.96022e-10	-0.780335	-4.92792e-10
159043917	chr5:159043917:A:G	5.15903e-11	-1.20913	-0.906102
159044069	chr5:159044069:A:G	3.22281e-10	-2.2016e-10	-0.283138
159044373	chr5:159044373:G:C	1.42628e-11	-1.89702	-1.50389
159044469	chr5:159044469:C:T	1.7738e-10	-2.2016e-10	-0.880266
159044882	chr5:159044882:T:C	4.10224e-11	-0.831241	-1.5132
159044994	chr5:159044994:C:T	5.01464e-11	-1.05618	-1.08743
159045315	chr5:159045315:T:C	1.08034e-10	-1.37611	-4.92792e-10
159045749	chr5:159045749:A:G	4.40724e-10	-2.2016e-10	0.0298557
159045891	chr5:159045891:A:G	1.59687e-11	-1.89193	-1.396
159046359	chr5:159046359:C:T	7.88199e-11	-1.6914	-4.92792e-10
159046516	chr5:159046516:C:T	2.06241e-11	-1.60281	-1.42929
159046677	chr5:159046677:A:T	1.00501e-10	-2.2016e-10	-1.44839
159047155	chr5:159047155:C:T	1.01895e-10	-2.2016e-10	-1.43462
159047249	chr5:159047249:G:A	2.42755e-11	-1.39258	-1.47651
159047534	chr5:159047534:C:T	9.47022e-11	-2.2016e-10	-1.50782
159047689	chr5:159047689:C:T	2.13709e-11	-1.60678	-1.38975
159048203	chr5:159048203:C:T	1.2008e-10	-2.2016e-10	-1.2704
159048683	chr5:159048683:A:G	8.05463e-11	-1.66973	-4.92792e-10
159048978	chr5:159048978:A:G	4.31331e-11	-1.06488	-1.2294
159049378	chr5:159049378:G:A	6.46049e-11	-1.89027	-4.92792e-10
159049417	chr5:159049417:T:C	6.57972e-11	-1.87198	-4.92792e-10
159049826	chr5:159049826:T:C	9.84338e-11	-2.2016e-10	-1.46918
159049883	chr5:159049883:T:C	3.46535e-11	-1.18714	-1.32602
159050514	chr5:159050514:G:A	9.42853e-11	-2.2016e-10	-1.51224
159050600	chr5:159050600:G:A	4.37795e-10	-2.2016e-10	0.0231886
159050972	chr5:159050972:T:C	7.56241e-11	-1.73279	-4.92792e-10
159051608	chr5:159051608:C:A	7.32262e-10	-2.2016e-10	0.537576
159052736	chr5:159052736:C:T	2.57982e-10	-2.2016e-10	-0.505673
159052906	chr5:159052906:T:C	4.55565e-10	-2.2016e-10	0.0629757
159052973	chr5:159052973:C:T	4.12393e-10	-2.2016e-10	-0.036585
159053551	chr5:159053551:T:C	1.1746e-10	-2.2016e-10	-1.29246
159053607	chr5:159053607:A:T	2.11753e-10	-0.70314	-4.92792e-10
159054489	chr5:159054489:T:C	6.75144e-11	-1.84622	-4.92792e-10
159055495	chr5:159055495:T:C	1.98333e-10	-1.19003	0.421419
159055819	chr5:159055819:T:C	8.16041e-11	-0.342947	-1.31374
159056234	chr5:159056234:A:G	1.53872e-11	-1.89267	-1.43236
159056274	chr5:159056274:G:A	1.93523e-11	-1.79658	-1.29917
159056393	chr5:159056393:CAG:C	1.59938e-10	-0.983776	-4.92792e-10
159056556	chr5:159056556:A:G	1.01411e-10	-2.2016e-10	-1.43939
159056728	chr5:159056728:A:G	1.43365e-10	-2.2016e-10	-1.09317
159056962	chr5:159056962:T:C	9.40847e-11	-2.2016e-10	-1.51437
159057406	chr5:159057406:C:T	1.33132e-10	-2.2016e-10	-1.16722
159058100	chr5:159058100:G:A	2.69284e-11	-1.89447	-0.870911
159058244	chr5:159058244:G:A	1.13413e-10	-2.2016e-10	-1.32753
159058569	chr5:159058569:G:GAAAGA	1.01257e-10	-2.2016e-10	-1.4409
159058777	chr5:159058777:A:T	5.66289e-10	-2.2016e-10	0.280542
159059590	chr5:159059590:C:T	1.18402e-10	-2.2016e-10	-1.28448
159059985	chr5:159059985:A:G	1.00165e-10	-0.848369	-0.603372
159060413	chr5:159060413:A:G	2.49063e-11	-1.73799	-1.10546
159060736	chr5:159060736:C:T	9.41524e-11	-2.2016e-10	-1.51365
159060975	chr5:159060975:C:T	1.7154e-10	-2.2016e-10	-0.913744
159061318	chr5:159061318:G:C	1.54311e-10	-1.82383	0.804241
159061603	chr5:159061603:A:G	1.25816e-09	-2.2016e-10	1.07884
159062307	chr5:159062307:A:G	5.61327e-11	-1.40919	-0.62165
159062344	chr5:159062344:G:A	7.1679e-11	-1.78636	-4.92792e-10
159063166	chr5:159063166:G:A	4.58463e-10	-2.2016e-10	0.0693167
159063194	chr5:159063194:C:T	2.94196e-11	-1.88463	-0.792273
159063789	chr5:159063789:C:T	1.53013e-11	-1.81667	-1.51395
159063902	chr5:159063902:T:A	7.42152e-11	-1.41708	-0.334512
159064441	chr5:159064441:T:C	5.83923e-10	-2.2016e-10	0.311208
159064647	chr5:159064647:C:T	1.80051e-11	-1.71569	-1.45221
159064657	chr5:159064657:A:G	3.26397e-10	-2.2016e-10	-0.270448
159065320	chr5:159065320:T:C	1.05065e-10	-2.2016e-10	-1.40398
159065927	chr5:159065927:C:T	9.52521e-11	-2.2016e-10	-1.50204
159066073	chr5:159066073:G:C	4.55338e-10	-2.2016e-10	0.0624777
159067080	chr5:159067080:C:T	1.76396e-10	-2.2016e-10	-0.885831
159067373	chr5:159067373:T:C	9.41438e-11	-1.51374	-4.92792e-10
159067881	chr5:159067881:A:G	9.40802e-11	-2.2016e-10	-1.51441
159068132	chr5:159068132:T:C	4.76312e-10	-2.2016e-10	0.107511
159068188	chr5:159068188:T:G	1.79117e-11	-1.72685	-1.44626
159068301	chr5:159068301:C:T	9.40801e-11	-2.2016e-10	-1.51442
159068608	chr5:159068608:A:G	1.10447e-10	-1.35402	-4.92792e-10
159068989	chr5:159068989:A:G	1.49911e-10	-1.04852	-4.92792e-10
159069081	chr5:159069081:T:C	7.59635e-11	-1.72831	-4.92792e-10
159069558	chr5:159069558:C:T	1.14702e-10	-2.2016e-10	-1.31622
159070128	chr5:159070128:C:T	2.06106e-09	-2.2016e-10	1.57241
159070209	chr5:159070209:A:G	1.7572e-10	-2.2016e-10	-0.889668
159070593	chr5:159070593:TA:T	3.38767e-10	-2.2016e-10	-0.23325
159070631	chr5:159070631:T:C	3.9315e-11	-1.27606	-1.11089
159070659	chr5:159070659:G:A	1.187e-10	-2.2016e-10	-1.28197
159070676	chr5:159070676:T:G	1.33013e-10	-2.2016e-10	-1.16811
159070884	chr5:159070884:C:T	9.43194e-11	-2.2016e-10	-1.51187
159071035	chr5:159071035:T:G	7.9217e-11	-1.68637	-4.92792e-10
159071053	chr5:159071053:C:T	2.22045e-11	-1.51384	-1.44442
159071704	chr5:159071704:C:T	3.29419e-10	-2.2016e-10	-0.261233
159072145	chr5:159072145:T:C	1.0093e-10	-2.2016e-10	-1.44413
159072146	chr5:159072146:A:G	9.42419e-11	-2.2016e-10	-1.5127
159072208	chr5:159072208:A:G	1.02526e-10	-2.2016e-10	-1.42845
159072359	chr5:159072359:G:A	1.78056e-11	-1.69919	-1.47986
159072370	chr5:159072370:C:G	2.02039e-10	-2.2016e-10	-0.750103
159072597	chr5:159072597:C:T	1.37189e-10	-2.2016e-10	-1.1372
159072751	chr5:159072751:A:G	9.68066e-11	-2.2016e-10	-1.48585
159073079	chr5:159073079:C:T	9.62312e-11	-2.2016e-10	-1.49181
159073550	chr5:159073550:T:C	9.81077e-11	-2.2016e-10	-1.4725
159074183	chr5:159074183:C:T	3.62875e-10	-2.2016e-10	-0.164503
159074842	chr5:159074842:C:T	3.93903e-11	-1.45057	-0.934477
159074912	chr5:159074912:GA:G	9.72553e-11	-2.2016e-10	-1.48122
159075238	chr5:159075238:A:G	3.97188e-11	-1.89093	-0.485811
159075370	chr5:159075370:C:T	1.66454e-11	-1.88441	-1.36202
159075797	chr5:159075797:C:T	6.04806e-11	-0.567095	-1.38914
159075936	chr5:159075936:A:T	5.72857e-11	-0.496619	-1.51389
159076201	chr5:159076201:C:T	6.41747e-11	-1.89695	-4.92792e-10
159076792	chr5:159076792:T:C	3.88497e-11	-1.17971	-1.21915
159077039	chr5:159077039:T:C	4.91423e-11	-0.694334	-1.46951
159077132	chr5:159077132:C:T	3.52554e-11	-1.26896	-1.22698
159077393	chr5:159077393:C:T	9.89886e-11	-2.2016e-10	-1.46356
159077430	chr5:159077430:G:A	1.00182e-10	-2.2016e-10	-1.45158
159077432	chr5:159077432:C:T	5.36276e-11	-0.574608	-1.50189
159079126	chr5:159079126:A:G	6.10753e-11	-0.448214	-1.49824
159079407	chr5:159079407:T:G	4.21307e-11	-1.78466	-0.533131
159079820	chr5:159079820:G:T	9.50794e-11	-2.2016e-10	-1.50385
159079859	chr5:159079859:C:A	9.56964e-11	-2.2016e-10	-1.49738
159079866	chr5:159079866:C:T	6.53728e-11	-0.549755	-1.3287
159080025	chr5:159080025:C:T	9.70307e-11	-2.2016e-10	-1.48353
159080647	chr5:159080647:T:C	4.30258e-11	-1.30051	-0.996253
159080668	chr5:159080668:G:A	4.43078e-11	-1.7388	-0.528599
159081843	chr5:159081843:C:T	1.1045e-10	-1.354	-4.92792e-10
159083802	chr5:159083802:T:C	6.41533e-11	-1.89729	-4.92792e-10
159083881	chr5:159083881:T:C	1.04814e-10	-2.2016e-10	-1.40637
159084100	chr5:159084100:C:T	6.43346e-11	-1.89447	-4.92792e-10
159084326	chr5:159084326:G:A	9.55285e-11	-0.376974	-1.12216
159084340	chr5:159084340:C:T	9.87628e-11	-2.2016e-10	-1.46584
159084958	chr5:159084958:A:T	2.58965e-11	-1.58093	-1.22353
159085618	chr5:159085618:G:T	2.4052e-11	-1.66744	-1.21091
159085804	chr5:159085804:C:G	2.43226e-11	-1.70611	-1.16104
159085856	chr5:159085856:C:A	2.18482e-11	-1.89612	-1.07833
159086117	chr5:159086117:G:A	1.16666e-10	-0.921237	-0.378007
159086142	chr5:159086142:C:A	6.7651e-11	-0.579772	-1.26443
159086493	chr5:159086493:A:G	9.408e-11	-2.2016e-10	-1.51442
159086538	chr5:159086538:T:C	3.88052e-11	-1.35779	-1.04222
159086850	chr5:159086850:A:T	3.66722e-11	-1.38024	-1.0763
159087629	chr5:159087629:A:G	5.46421e-11	-0.566715	-1.49104
159087763	chr5:159087763:T:G	2.583e-11	-1.29266	-1.51437
159087873	chr5:159087873:G:T	9.67889e-11	-2.2016e-10	-1.48603
159088011	chr5:159088011:G:A	6.1155e-11	-0.748116	-1.19703
159088191	chr5:159088191:C:A	2.68414e-11	-1.25423	-1.51439
159088552	chr5:159088552:G:C	4.64097e-11	-0.790876	-1.43018
159088844	chr5:159088844:A:G	2.36367e-11	-1.40712	-1.48864
159089203	chr5:159089203:T:C	1.68243e-10	-0.933151	-4.92792e-10
159089679	chr5:159089679:CA:C	4.10437e-11	-1.75204	-0.59189
159089739	chr5:159089739:A:G	3.18955e-11	-1.16067	-1.43543
159090261	chr5:159090261:A:G	6.6335e-11	-1.86384	-4.92792e-10
159091733	chr5:159091733:A:T	1.68918e-10	-2.2016e-10	-0.92915
159092039	chr5:159092039:C:A	1.01696e-10	-2.2016e-10	-1.43658
159093739	chr5:159093739:G:C	4.51105e-11	-0.78172	-1.46773
159094053	chr5:159094053:G:A	4.86065e-11	-0.692668	-1.48214
159094577	chr5:159094577:T:A	9.46606e-11	-2.2016e-10	-1.50826
159094629	chr5:159094629:C:T	3.39119e-11	-1.40743	-1.12736
159095192	chr5:159095192:G:T	2.26494e-11	-1.44787	-1.49056
159095380	chr5:159095380:A:G	9.43206e-11	-2.2016e-10	-1.51186
159095694	chr5:159095694:G:T	1.08834e-10	-2.2016e-10	-1.36874
159096159	chr5:159096159:C:T	2.85816e-11	-1.82354	-0.882255
159096242	chr5:159096242:A:G	1.74491e-10	-0.0208635	-0.875825
159096616	chr5:159096616:C:T	1.5388e-10	-0.171772	-0.85062
159096760	chr5:159096760:TCTA:T	1.05793e-10	-2.2016e-10	-1.39708
159096763	chr5:159096763:A:AGGGG	1.05775e-10	-2.2016e-10	-1.39724
159097483	chr5:159097483:A:G	1.70805e-10	-2.2016e-10	-0.918037
159098877	chr5:159098877:GAAAGAAAAAAAGAAAGAA:G	1.81539e-10	-2.2016e-10	-0.857094
159099680	chr5:159099680:C:T	1.22249e-10	-2.2016e-10	-1.2525
159100461	chr5:159100461:C:T	1.24076e-10	-2.2016e-10	-1.23767
159101624	chr5:159101624:A:G	1.69551e-11	-1.85573	-1.37226
159102127	chr5:159102127:C:T	5.63591e-11	-1.06048	-0.966334
159102166	chr5:159102166:T:G	9.68363e-11	-2.2016e-10	-1.48554
159102335	chr5:159102335:C:A	2.42039e-10	0.768351	-1.33781
159102484	chr5:159102484:C:G	5.18903e-11	-1.0547	-1.05473
159102693	chr5:159102693:G:A	1.85338e-11	-1.69653	-1.44244
159102988	chr5:159102988:C:T	1.35615e-10	0.153008	-1.30175
159103007	chr5:159103007:G:A	2.19585e-10	0.500065	-1.16689
159103732	chr5:159103732:G:T	1.98382e-10	-0.501632	-0.266735
159104299	chr5:159104299:G:A	2.22572e-11	-1.88689	-1.069
159104422	chr5:159104422:G:A	6.54115e-11	-1.87786	-4.92792e-10
159104541	chr5:159104541:G:C	2.54118e-11	-1.89695	-0.926397
159104590	chr5:159104590:AC:A	8.62384e-11	-0.156631	-1.44481
159104619	chr5:159104619:T:G	1.23441e-10	-0.813908	-0.428894
159104703	chr5:159104703:A:G	2.143e-10	0.384531	-1.07572
159104769	chr5:159104769:C:T	2.34746e-10	0.453956	-1.05401
159104872	chr5:159104872:G:A	1.33212e-10	-0.791024	-0.375595
159105023	chr5:159105023:T:A	1.56606e-11	-1.79341	-1.514
159105304	chr5:159105304:A:G	7.35637e-11	-1.76041	-4.92792e-10
159105353	chr5:159105353:G:A	9.41368e-11	-2.2016e-10	-1.51381
159106252	chr5:159106252:A:G	1.8827e-11	-1.64077	-1.4825
159106665	chr5:159106665:G:A	1.4423e-11	-1.88286	-1.50688
159106751	chr5:159106751:A:G	9.64839e-11	-2.2016e-10	-1.48919
159106805	chr5:159106805:G:A	1.54724e-10	-2.2016e-10	-1.01692
159107147	chr5:159107147:G:A	1.67837e-11	-1.75941	-1.47875
159107770	chr5:159107770:T:C	2.0613e-10	-0.973474	0.243418
159107884	chr5:159107884:C:A	6.46196e-11	-1.89004	-4.92792e-10
159107891	chr5:159107891:C:T	9.67409e-11	-2.2016e-10	-1.48653
159107905	chr5:159107905:T:C	1.78927e-10	0.24637	-1.11795
159108026	chr5:159108026:A:C	2.5749e-10	-0.872652	0.365071
159108033	chr5:159108033:C:A	2.56528e-10	-0.881668	0.370344
159108399	chr5:159108399:G:T	2.58591e-11	-1.79326	-1.01264
159108537	chr5:159108537:G:A	1.628e-11	-1.82706	-1.44156
159108727	chr5:159108727:A:G	2.05109e-10	-0.973418	0.238399
159108970	chr5:159108970:T:C	1.21231e-10	-2.2016e-10	-1.26087
159109031	chr5:159109031:C:T	1.09158e-10	-0.93504	-0.43073
159109623	chr5:159109623:G:A	6.51598e-11	-1.88172	-4.92792e-10
159110111	chr5:159110111:A:G	1.90024e-10	-1.03383	0.222423
159110130	chr5:159110130:A:G	1.51867e-10	-2.2016e-10	-1.03556
159110189	chr5:159110189:C:T	1.5033e-11	-1.83979	-1.50852
159110270	chr5:159110270:G:A	1.86965e-10	0.302914	-1.13056
159110385	chr5:159110385:G:A	1.66755e-11	-1.81297	-1.43165
159110430	chr5:159110430:C:CAG	1.34601e-10	-1.03992	-0.116327
159110553	chr5:159110553:A:G	1.29568e-10	-1.09054	-0.103815
159110917	chr5:159110917:G:A	1.33325e-10	-1.08293	-0.0828453
159111269	chr5:159111269:A:G	1.12366e-10	-1.58486	0.248062
159111406	chr5:159111406:A:G	8.40662e-11	-0.962668	-0.664289
159111580	chr5:159111580:A:T	1.58529e-11	-1.78757	-1.50764
159111716	chr5:159111716:T:C	1.33206e-10	-1.08392	-0.0827452
159111717	chr5:159111717:G:T	7.78424e-11	-1.00681	-0.697065
159112245	chr5:159112245:G:T	1.6159e-11	-1.78117	-1.49492
159112283	chr5:159112283:C:A	1.34106e-10	-1.0768	-0.0831355
159112422	chr5:159112422:T:C	7.53272e-11	-1.73672	-4.92792e-10
159112507	chr5:159112507:A:G	1.34652e-10	-1.08462	-0.0712561
159112546	chr5:159112546:A:C	1.70557e-10	0.315812	-1.2353
159112778	chr5:159112778:C:G	1.37444e-10	-1.06354	-0.0718058
159112824	chr5:159112824:A:G	1.3778e-10	-1.05071	-0.0821977
159112921	chr5:159112921:C:G	1.22023e-10	-1.11948	-0.134872
159113097	chr5:159113097:G:A	1.11462e-10	-1.11553	-0.229346
159113102	chr5:159113102:T:C	8.58591e-11	-1.53233	-0.0735252
159113584	chr5:159113584:T:A	6.42924e-11	-1.89512	-4.92792e-10
159113893	chr5:159113893:T:G	1.18151e-10	-1.11335	-0.173249
159113935	chr5:159113935:T:C	1.14413e-10	-1.13935	-0.179397
159114147	chr5:159114147:A:G	1.12757e-10	-2.2016e-10	-1.33332
159114155	chr5:159114155:AC:A	1.92265e-11	-1.78713	-1.31515
159114192	chr5:159114192:C:A	1.72204e-11	-1.79119	-1.42127
159115504	chr5:159115504:T:C	8.2144e-11	-1.11268	-0.537411
159115733	chr5:159115733:T:G	9.80342e-11	-2.2016e-10	-1.47325
159115757	chr5:159115757:T:C	1.37851e-10	-1.33852	0.206135
159115859	chr5:159115859:A:G	1.53881e-10	-2.2016e-10	-1.02238
159116184	chr5:159116184:T:C	1.53275e-10	-1.15456	0.128231
159116328	chr5:159116328:G:A	6.41649e-11	-1.89711	-4.92792e-10
159116544	chr5:159116544:T:C	1.46716e-10	-1.20071	0.130643
159116660	chr5:159116660:C:T	1.33001e-10	-1.16752	-0.000681281
159116714	chr5:159116714:C:T	1.39267e-10	-1.1781	0.0559346
159116742	chr5:159116742:G:A	2.31552e-11	-1.89007	-1.02627
159116961	chr5:159116961:G:A	1.22149e-10	-1.21634	-0.0369737
159117209	chr5:159117209:T:C	9.46337e-11	-2.2016e-10	-1.50855
159117439	chr5:159117439:T:C	1.58822e-10	-2.2016e-10	-0.990779
159117454	chr5:159117454:G:A	1.36183e-10	-1.16319	0.0186328
159117493	chr5:159117493:G:C	8.71186e-11	-1.12469	-0.466603
159117600	chr5:159117600:G:A	1.95119e-11	-1.66216	-1.42538
159117671	chr5:159117671:C:T	1.45242e-10	-1.17813	0.0979762
159117927	chr5:159117927:A:G	1.267e-10	-1.19676	-0.0199762
159118322	chr5:159118322:T:A	1.20595e-10	-1.02074	-0.245377
159118363	chr5:159118363:A:C	1.23662e-10	0.051182	-1.29219
159118430	chr5:159118430:G:A	1.1916e-10	-1.17634	-0.101752
159118456	chr5:159118456:C:T	1.31755e-10	-1.20019	0.0225783
159118690	chr5:159118690:T:G	2.18384e-11	-1.65711	-1.31778
159118740	chr5:159118740:G:T	1.15447e-10	-1.25775	-0.0519997
159118742	chr5:159118742:G:T	1.15614e-10	-1.25123	-0.0570685
159118744	chr5:159118744:G:T	1.1078e-10	-1.28724	-0.0637672
159118838	chr5:159118838:TCTCC:T	1.28345e-10	-1.19516	-0.00868437
159119098	chr5:159119098:T:C	1.24544e-10	-1.22717	-0.00673401
159119551	chr5:159119551:G:A	1.32184e-10	-2.2016e-10	-1.17437
159119691	chr5:159119691:G:A	1.3976e-10	-1.28472	0.166086
159119795	chr5:159119795:A:T	6.37169e-11	-1.15945	-0.744663
159119867	chr5:159119867:C:T	1.95056e-11	-1.66329	-1.42457
159120118	chr5:159120118:A:G	9.50842e-11	-2.2016e-10	-1.5038
159120248	chr5:159120248:T:C	1.69877e-10	-1.2803	0.356816
159120629	chr5:159120629:T:C	3.799e-11	-1.64553	-0.775706
159120672	chr5:159120672:C:T	1.9115e-10	-0.0150233	-0.790482
159120833	chr5:159120833:A:G	2.20539e-11	-1.4517	-1.51337
159120868	chr5:159120868:C:G	2.01359e-11	-1.62094	-1.43512
159121500	chr5:159121500:T:C	6.87822e-11	-1.82762	-4.92792e-10
159121716	chr5:159121716:T:C	6.49176e-11	-1.88544	-4.92792e-10
159121722	chr5:159121722:T:A	9.9448e-11	-2.2016e-10	-1.45893
159122004	chr5:159122004:T:C	1.02218e-10	-2.2016e-10	-1.43146
159122228	chr5:159122228:G:A	1.18745e-10	-2.2016e-10	-1.28158
159122480	chr5:159122480:G:GA	8.14518e-11	-0.159133	-1.49942
159122522	chr5:159122522:A:G	1.14711e-10	-2.2016e-10	-1.31615
159122868	chr5:159122868:C:T	3.8066e-10	-2.2016e-10	-0.116657
159122882	chr5:159122882:C:G	3.56668e-10	-2.2016e-10	-0.181758
159122896	chr5:159122896:T:A	3.77131e-10	0.878436	-1.00441
159123256	chr5:159123256:G:A	9.70035e-11	-2.2016e-10	-1.48381
159123377	chr5:159123377:T:G	1.64467e-11	-1.75391	-1.50453
159124031	chr5:159124031:C:CA	2.18761e-10	-2.2016e-10	-0.670583
159124110	chr5:159124110:G:A	4.0703e-10	0.905147	-0.954822
159124236	chr5:159124236:G:A	6.5407e-11	-1.87793	-4.92792e-10
159124739	chr5:159124739:C:A	9.61317e-11	-2.2016e-10	-1.49284
159124858	chr5:159124858:A:G	2.05444e-10	-2.2016e-10	-0.73339
159125189	chr5:159125189:A:T	6.47222e-11	-1.88846	-4.92792e-10
159125902	chr5:159125902:A:G	2.95917e-10	0.94331	-1.31179
159126306	chr5:159126306:C:T	3.34475e-11	-1.53382	-1.01477
159127057	chr5:159127057:C:G	9.88309e-11	-2.2016e-10	-1.46515
159127371	chr5:159127371:G:T	4.00121e-10	0.792248	-0.859044
159127865	chr5:159127865:A:T	6.54203e-11	-1.87773	-4.92792e-10
159128098	chr5:159128098:T:G	1.83347e-10	-2.2016e-10	-0.847182
159128772	chr5:159128772:A:G	4.00114e-10	-2.2016e-10	-0.0668135
159129075	chr5:159129075:ATAT:A	6.48467e-11	-1.88654	-4.92792e-10
159129764	chr5:159129764:G:A	6.64936e-11	-1.86146	-4.92792e-10
159129795	chr5:159129795:T:A	6.55142e-11	-1.87629	-4.92792e-10
159130192	chr5:159130192:A:G	6.55946e-11	-1.87507	-4.92792e-10
159131677	chr5:159131677:C:T	3.29607e-11	-1.85494	-0.708303
159132301	chr5:159132301:G:A	9.99733e-11	-2.2016e-10	-1.45366
159132462	chr5:159132462:T:C	6.55331e-11	-1.87601	-4.92792e-10
159132918	chr5:159132918:C:CT	1.26361e-10	-2.2016e-10	-1.21942
159133073	chr5:159133073:C:G	1.49605e-10	-1.88469	0.834127
159133126	chr5:159133126:C:T	1.21902e-10	-2.2016e-10	-1.25535
159133173	chr5:159133173:C:T	7.32195e-11	-1.51085	-0.254252
159133611	chr5:159133611:C:G	5.45683e-10	-2.2016e-10	0.243476
159133751	chr5:159133751:C:T	3.46482e-11	-1.45732	-1.056
159133834	chr5:159133834:T:C	3.988e-10	1.26003	-1.33013
159133856	chr5:159133856:A:G	1.73868e-10	-2.2016e-10	-0.900266
159134122	chr5:159134122:G:A	4.95691e-11	-1.53357	-0.621622
159134222	chr5:159134222:C:T	6.50512e-11	-1.88339	-4.92792e-10
159134351	chr5:159134351:G:A	5.24513e-11	-1.40326	-0.695415
159134504	chr5:159134504:T:C	9.8493e-11	-2.2016e-10	-1.46858
159134709	chr5:159134709:T:C	2.59143e-10	0.801288	-1.30247
159135011	chr5:159135011:C:T	2.93247e-11	-1.26309	-1.41704
159136148	chr5:159136148:G:A	1.16699e-10	-2.2016e-10	-1.29896
159136633	chr5:159136633:G:T	2.27606e-11	-1.69656	-1.23697
159137014	chr5:159137014:T:C	1.18379e-10	-2.2016e-10	-1.28467
159137192	chr5:159137192:T:C	9.70258e-11	-2.2016e-10	-1.48359
159137199	chr5:159137199:T:C	6.18054e-11	-0.420264	-1.51431
159137243	chr5:159137243:T:C	1.22916e-10	-2.2016e-10	-1.24706
159137380	chr5:159137380:G:A	4.36147e-10	1.34598	-1.32656
159138101	chr5:159138101:T:C	7.68044e-11	-0.388971	-1.32833
159138352	chr5:159138352:G:T	1.13562e-10	-2.2016e-10	-1.32621
159138847	chr5:159138847:G:A	1.2996e-10	-2.2016e-10	-1.19134
159139024	chr5:159139024:G:A	4.94533e-10	1.39046	-1.2454
159139666	chr5:159139666:C:T	1.22676e-10	-2.2016e-10	-1.24902
159139925	chr5:159139925:T:C	2.31428e-11	-1.66129	-1.25559
159140302	chr5:159140302:C:T	4.96038e-10	0.14809	-4.92792e-10
159140482	chr5:159140482:T:C	1.21357e-10	-2.2016e-10	-1.25982
159140608	chr5:159140608:C:A	3.58424e-11	-1.18292	-1.29652
159140654	chr5:159140654:T:C	1.64519e-11	-1.75658	-1.50155
159140942	chr5:159140942:T:C	4.34542e-10	-2.2016e-10	0.0157305
159141102	chr5:159141102:C:A	8.18476e-10	1.85761	-1.20873
159141301	chr5:159141301:T:C	2.9357e-11	-1.16747	-1.51156
159141388	chr5:159141388:T:C	1.4375e-11	-1.89177	-1.5013
159141603	chr5:159141603:A:C	1.25572e-10	-2.2016e-10	-1.22568
159142033	chr5:159142033:G:A	1.33555e-09	1.88118	-0.742639
159142140	chr5:159142140:T:C	3.8102e-11	-1.11747	-1.30082
159142396	chr5:159142396:C:T	1.66466e-11	-1.74317	-1.50319
159142938	chr5:159142938:A:G	1.0194e-10	-2.2016e-10	-1.43418
159143185	chr5:159143185:A:T	1.37397e-10	-2.2016e-10	-1.13569
159143343	chr5:159143343:C:T	8.40994e-10	1.84712	-1.1711
159143492	chr5:159143492:C:T	5.07022e-10	1.48597	-1.31598
159143551	chr5:159143551:C:A	1.22695e-10	-2.2016e-10	-1.24886
159143746	chr5:159143746:G:A	5.0155e-10	1.57566	-1.41652
159144187	chr5:159144187:A:T	6.66956e-11	-1.85842	-4.92792e-10
159144611	chr5:159144611:A:G	1.69758e-11	-1.73268	-1.49409
159144934	chr5:159144934:A:G	1.20427e-10	-2.2016e-10	-1.26752
159145322	chr5:159145322:T:C	1.13643e-10	-1.58903	0.263526
159146297	chr5:159146297:G:A	8.79957e-10	-2.2016e-10	0.721311
159146396	chr5:159146396:G:A	1.00689e-10	-2.2016e-10	-1.44653
159146488	chr5:159146488:C:T	2.70729e-11	-1.58217	-1.17786
159147294	chr5:159147294:G:C	7.95086e-10	1.65877	-1.03888
159147705	chr5:159147705:G:C	1.02026e-10	-2.2016e-10	-1.43334
159149032	chr5:159149032:T:G	9.44365e-11	-2.2016e-10	-1.51063
159149079	chr5:159149079:G:A	1.71902e-09	1.7336	-0.342653
159149205	chr5:159149205:G:A	9.50398e-11	-2.2016e-10	-1.50427
159149907	chr5:159149907:G:A	6.04953e-10	1.53125	-1.18467
159150240	chr5:159150240:G:T	1.35321e-10	-2.2016e-10	-1.15091
159150505	chr5:159150505:G:A	1.09714e-10	-2.2016e-10	-1.36069
159151028	chr5:159151028:T:G	9.43572e-11	-2.2016e-10	-1.51147
159151282	chr5:159151282:A:G	1.23344e-10	-2.2016e-10	-1.24358
159151924	chr5:159151924:G:A	1.19929e-09	1.03093	-4.92792e-10
159151953	chr5:159151953:C:T	2.13126e-10	-1.75908	1.0624
159151958	chr5:159151958:A:G	1.05917e-10	-2.2016e-10	-1.39591
159152074	chr5:159152074:T:G	2.97333e-11	-1.43445	-1.23184
159152758	chr5:159152758:C:T	1.58469e-10	-1.559	0.566001
159152838	chr5:159152838:T:A	9.60415e-11	-2.2016e-10	-1.49378
159153228	chr5:159153228:A:G	6.29423e-11	-1.63627	-0.280074
159153523	chr5:159153523:G:C	3.08015e-10	-0.328414	-4.92792e-10
159154240	chr5:159154240:CCTGG:C	3.84405e-11	-0.990017	-1.41943
159154561	chr5:159154561:G:A	9.42798e-11	-2.2016e-10	-1.5123
159154915	chr5:159154915:A:G	2.13759e-11	-1.56309	-1.43321
159154962	chr5:159154962:T:C	9.60229e-11	-2.2016e-10	-1.49398
159155188	chr5:159155188:G:A	9.57967e-11	-2.2016e-10	-1.49633
159155229	chr5:159155229:AG:A	9.85391e-11	-2.2016e-10	-1.46811
159155364	chr5:159155364:A:T	4.17089e-11	-1.87889	-0.448961
159156155	chr5:159156155:T:C	9.6721e-11	-2.2016e-10	-1.48673
159157600	chr5:159157600:TAC:T	2.03198e-10	0.603344	-1.34772
159159423	chr5:159159423:T:C	1.32811e-10	-2.2016e-10	-1.16963
159160282	chr5:159160282:A:AAACC	5.52212e-10	-2.2016e-10	0.255371
159160468	chr5:159160468:GT:G	1.33394e-10	-2.2016e-10	-1.16526
159160510	chr5:159160510:T:G	8.27734e-11	-1.64246	-4.92792e-10
159161133	chr5:159161133:T:G	2.09557e-10	-2.2016e-10	-0.713566
159161238	chr5:159161238:C:G	8.37266e-11	-1.63101	-4.92792e-10
159161741	chr5:159161741:G:C	1.47749e-11	-1.89076	-1.47488
159162064	chr5:159162064:C:T	9.56388e-11	-2.2016e-10	-1.49798
159162070	chr5:159162070:C:T	2.15093e-11	-1.59524	-1.39484
159162617	chr5:159162617:G:A	7.73203e-11	-1.71061	-4.92792e-10
159162726	chr5:159162726:G:A	2.44065e-10	-0.561127	-4.92792e-10
159162850	chr5:159162850:T:C	3.19497e-10	-1.89699	1.60517
159163253	chr5:159163253:T:C	6.77826e-10	-2.2016e-10	0.460329
159163446	chr5:159163446:C:T	1.48686e-11	-1.89299	-1.46633
159163742	chr5:159163742:G:A	5.36829e-10	-2.2016e-10	0.227118
159163926	chr5:159163926:A:T	9.43845e-11	-2.2016e-10	-1.51119
159164026	chr5:159164026:G:T	8.26973e-11	-1.64337	-4.92792e-10
159164158	chr5:159164158:G:A	1.43137e-11	-1.88884	-1.5085
159164238	chr5:159164238:T:C	2.23991e-11	-1.73055	-1.21899
159164565	chr5:159164565:A:G	3.96326e-11	-1.8887	-0.490209
159164612	chr5:159164612:A:G	1.85274e-10	-2.2016e-10	-0.836725
159165007	chr5:159165007:G:C	1.70322e-10	0.587982	-1.50885
159165078	chr5:159165078:GTACTGTCATC:G	1.03129e-10	-2.2016e-10	-1.42258
159165143	chr5:159165143:T:C	1.78492e-10	0.639259	-1.51328
159166271	chr5:159166271:G:A	1.92172e-10	-2.2016e-10	-0.800172
159166365	chr5:159166365:T:C	6.70152e-09	3.6691	-0.917573
159166662	chr5:159166662:G:A	1.46517e-11	-1.89569	-1.47832
159167650	chr5:159167650:G:A	6.30778e-10	-2.2016e-10	0.388392
159167878	chr5:159167878:T:C	6.30778e-10	-2.2016e-10	0.388392
159168839	chr5:159168839:G:A	1.02163e-10	-2.2016e-10	-1.43199
159169024	chr5:159169024:G:A	1.27825e-10	-2.2016e-10	-1.2079
159169365	chr5:159169365:C:T	1.50401e-11	-1.89355	-1.45429
159169447	chr5:159169447:G:A	8.6878e-10	-2.2016e-10	0.708528
159169981	chr5:159169981:T:C	1.85624e-11	-1.64663	-1.49079
159170484	chr5:159170484:A:G	7.16379e-11	-1.78694	-4.92792e-10
159170908	chr5:159170908:T:C	9.98918e-10	0.848111	-4.92792e-10
159170928	chr5:159170928:A:G	3.85553e-11	-1.88722	-0.519246
159170973	chr5:159170973:A:G	3.82647e-11	-1.88808	-0.525954
159171041	chr5:159171041:T:C	9.66193e-11	-2.2016e-10	-1.48778
159171373	chr5:159171373:C:T	1.93774e-11	-1.58099	-1.51346
159171553	chr5:159171553:T:C	9.59435e-11	-2.2016e-10	-1.4948
159172350	chr5:159172350:G:A	1.08093e-08	3.20521	0.0243861
159172929	chr5:159172929:A:G	2.98949e-10	-1.89476	1.53647
159173024	chr5:159173024:G:C	6.2892e-10	-2.2016e-10	0.385442
159173338	chr5:159173338:G:A	2.5769e-11	-1.50291	-1.30648
159173449	chr5:159173449:G:C	2.54031e-11	-1.52131	-1.30238
159173768	chr5:159173768:C:T	3.94271e-11	-1.88627	-0.49784
159173913	chr5:159173913:C:G	3.76743e-11	-1.88018	-0.549403
159174087	chr5:159174087:G:A	9.86673e-11	-1.46681	-4.92792e-10
159174559	chr5:159174559:A:G	2.49556e-10	-2.2016e-10	-0.538877
159175323	chr5:159175323:C:T	6.79019e-11	-1.8405	-4.92792e-10
159175686	chr5:159175686:A:G	1.43161e-10	-1.86835	0.773756
159176263	chr5:159176263:T:C	2.28512e-10	0.763362	-1.39033
159176563	chr5:159176563:T:C	8.11704e-09	3.49577	-0.552609
159177252	chr5:159177252:T:C	9.59084e-11	-2.2016e-10	-1.49517
159177376	chr5:159177376:A:G	1.87223e-11	-1.63101	-1.49784
159177503	chr5:159177503:G:A	8.32844e-11	-0.323691	-1.31261
159177632	chr5:159177632:T:C	1.9415e-10	0.706237	-1.49617
159177955	chr5:159177955:G:A	1.16021e-08	3.32452	-0.024142
159177987	chr5:159177987:T:C	6.75879e-10	-2.2016e-10	0.457451
159178073	chr5:159178073:T:C	9.5225e-11	-2.2016e-10	-1.50232
159178579	chr5:159178579:T:C	1.81842e-11	-1.66069	-1.49732
159178619	chr5:159178619:T:G	1.62982e-10	0.541078	-1.506
159180087	chr5:159180087:T:C	1.4797e-09	-2.2016e-10	1.24103
159180289	chr5:159180289:G:A	9.87578e-11	-2.2016e-10	-1.46589
159180403	chr5:159180403:G:A	1.06354e-10	-2.2016e-10	-1.39179
159180983	chr5:159180983:C:T	2.93276e-10	-0.377449	-4.92792e-10
159181078	chr5:159181078:T:C	2.26396e-11	-1.54809	-1.39078
159181118	chr5:159181118:G:C	2.03771e-10	-2.2016e-10	-0.741563
159181730	chr5:159181730:AC:A	1.87526e-11	-1.63625	-1.49098
159181817	chr5:159181817:C:T	2.39603e-11	-1.54673	-1.33543
159181872	chr5:159181872:T:C	2.03539e-10	0.756062	-1.49877
159182360	chr5:159182360:T:A	3.8255e-11	-1.86964	-0.544646
159182608	chr5:159182608:T:C	1.85834e-11	-1.64547	-1.49082
159183032	chr5:159183032:C:T	9.53019e-11	-2.2016e-10	-1.50151
159183737	chr5:159183737:C:T	1.04087e-10	-2.2016e-10	-1.41334
159183847	chr5:159183847:C:T	5.1585e-11	-1.23796	-0.877371
159183907	chr5:159183907:G:A	7.7006e-11	-1.71468	-4.92792e-10
159184453	chr5:159184453:C:T	3.01099e-10	-2.2016e-10	-0.351122
159186130	chr5:159186130:C:T	2.79161e-11	-1.50656	-1.2228
159186781	chr5:159186781:C:A	4.31967e-11	-1.27025	-1.02255
159187079	chr5:159187079:A:C	5.98755e-09	3.03469	-0.395809
159187404	chr5:159187404:T:C	8.177e-11	-1.65465	-4.92792e-10
159187460	chr5:159187460:T:C	2.615e-11	-1.76307	-1.03165
159187476	chr5:159187476:T:C	9.40963e-11	-2.2016e-10	-1.51424
159187478	chr5:159187478:C:A	1.00931e-10	-2.2016e-10	-1.44413
159187617	chr5:159187617:A:G	2.81652e-11	-1.82775	-0.892724
159188210	chr5:159188210:A:G	1.02302e-10	-2.2016e-10	-1.43064
159188319	chr5:159188319:G:A	1.85379e-11	-1.75063	-1.38811
159188349	chr5:159188349:G:A	9.1213e-11	-1.54536	-4.92792e-10
159188929	chr5:159188929:T:A	3.465e-11	-1.55655	-0.956718
159189232	chr5:159189232:A:T	1.45393e-10	-2.2016e-10	-1.07912
159189282	chr5:159189282:T:C	9.66169e-11	-2.2016e-10	-1.48781
159189395	chr5:159189395:C:A	1.73227e-11	-1.69984	-1.5067
159190109	chr5:159190109:C:T	9.53888e-11	-2.2016e-10	-1.5006
159190767	chr5:159190767:C:A	9.5319e-11	-2.2016e-10	-1.50133
159191561	chr5:159191561:G:A	9.6208e-11	-2.2016e-10	-1.49205
159192500	chr5:159192500:CA:C	9.65613e-11	-2.2016e-10	-1.48838
159192666	chr5:159192666:A:G	9.7958e-11	-2.2016e-10	-1.47402
159192827	chr5:159192827:G:A	1.13394e-10	0.148039	-1.47573
159193513	chr5:159193513:C:T	1.71487e-11	-1.71702	-1.49961
159193878	chr5:159193878:T:C	9.40838e-11	-2.2016e-10	-1.51438
159194325	chr5:159194325:C:A	9.52412e-11	-2.2016e-10	-1.50215
159194360	chr5:159194360:C:T	1.58218e-11	-1.84381	-1.45337
159195524	chr5:159195524:C:A	1.7891e-09	2.91735	-1.48644
159196232	chr5:159196232:T:G	9.68393e-11	-2.2016e-10	-1.48551
159196592	chr5:159196592:C:A	9.41631e-11	-2.2016e-10	-1.51353
159196873	chr5:159196873:T:C	8.42662e-11	-1.62458	-4.92792e-10
159196881	chr5:159196881:C:T	3.09202e-10	-1.73718	1.41261
159196925	chr5:159196925:C:T	9.58661e-11	-2.2016e-10	-1.49561
159196973	chr5:159196973:T:C	9.43774e-11	-2.2016e-10	-1.51126
159197335	chr5:159197335:T:C	1.72532e-10	-2.2016e-10	-0.907981
159197561	chr5:159197561:A:G	3.6184e-11	-1.509	-0.960948
159197567	chr5:159197567:TACTA:T	9.6539e-11	-2.2016e-10	-1.48861
159197743	chr5:159197743:T:G	2.15889e-08	4.18272	-0.261354
159198196	chr5:159198196:T:C	6.54825e-11	-0.879339	-0.99744
159198780	chr5:159198780:T:G	1.01302e-10	-1.38469	-0.055761
159199103	chr5:159199103:T:C	1.55113e-11	-1.80622	-1.51077
159199199	chr5:159199199:C:G	3.04936e-11	-1.85454	-0.786503
159199329	chr5:159199329:C:A	9.67776e-11	-2.2016e-10	-1.48615
159199339	chr5:159199339:C:A	3.32059e-10	-0.515402	0.262153
159200005	chr5:159200005:C:T	2.70642e-09	-2.2016e-10	1.84482
159200125	chr5:159200125:C:T	9.48186e-11	-2.2016e-10	-1.5066
159200130	chr5:159200130:C:T	1.42955e-10	-2.2016e-10	-1.09603
159200373	chr5:159200373:C:T	9.44901e-11	-2.2016e-10	-1.51007
159200634	chr5:159200634:C:T	6.44204e-11	-1.89313	-4.92792e-10
159200810	chr5:159200810:T:C	9.51055e-11	-2.2016e-10	-1.50358
159201179	chr5:159201179:C:T	3.16395e-11	-1.83938	-0.764774
159201185	chr5:159201185:C:A	1.70295e-11	-1.72254	-1.50107
159201613	chr5:159201613:T:C	1.49216e-10	-2.2016e-10	-1.05317
159201695	chr5:159201695:A:G	1.7771e-11	-1.69379	-1.4872
159202554	chr5:159202554:AGTTTTAG:A	9.47465e-11	-2.2016e-10	-1.50736
159203038	chr5:159203038:C:T	1.93699e-08	4.38447	-0.571556
159204170	chr5:159204170:C:A	9.47057e-11	-2.2016e-10	-1.50779
159204266	chr5:159204266:C:T	7.72817e-11	-1.7111	-4.92792e-10
159204485	chr5:159204485:T:C	9.77945e-11	-2.2016e-10	-1.47569
159204528	chr5:159204528:G:A	1.25234e-10	-2.2016e-10	-1.22838
159204898	chr5:159204898:C:CT	5.54225e-10	-2.2016e-10	0.259009
159205154	chr5:159205154:AT:A	3.01784e-11	-1.86963	-0.781803
159205199	chr5:159205199:T:C	1.49393e-10	-2.2016e-10	-1.05198
159205559	chr5:159205559:G:A	1.71377e-11	-1.71574	-1.50154
159205707	chr5:159205707:T:G	4.50786e-10	-2.2016e-10	0.0524301
159205978	chr5:159205978:C:G	3.07889e-11	-1.84691	-0.784502
159206581	chr5:159206581:G:A	2.25407e-11	-1.82698	-1.11626
159207362	chr5:159207362:T:C	9.52373e-11	-2.2016e-10	-1.50219
159208063	chr5:159208063:G:C	3.23664e-10	-2.2016e-10	-0.278855
159208094	chr5:159208094:T:C	2.92531e-08	4.49593	-0.270753
159208416	chr5:159208416:A:G	4.6876e-11	-1.46103	-0.750025
159208625	chr5:159208625:C:G	9.69079e-11	-2.2016e-10	-1.4848
159208661	chr5:159208661:G:T	9.72788e-11	-2.2016e-10	-1.48098
159208699	chr5:159208699:G:C	1.45056e-10	-2.2016e-10	-1.08144
159209188	chr5:159209188:G:A	9.60605e-11	-2.2016e-10	-1.49358
159209561	chr5:159209561:G:C	1.07383e-09	-2.2016e-10	0.92042
159209591	chr5:159209591:C:T	1.02672e-10	-2.2016e-10	-1.42703
159210123	chr5:159210123:C:T	1.39988e-10	-2.2016e-10	-1.11701
159210750	chr5:159210750:T:A	1.8069e-10	-0.812211	-0.0495652
159210882	chr5:159210882:A:C	1.74546e-10	-2.2016e-10	-0.896375
159210988	chr5:159210988:T:G	6.31684e-11	-1.04278	-0.869978
159211028	chr5:159211028:A:G	1.21137e-10	-2.2016e-10	-1.26164
159212099	chr5:159212099:G:T	8.63197e-11	-1.6005	-4.92792e-10
159212540	chr5:159212540:A:G	1.06633e-10	-2.2016e-10	-1.38917
159213099	chr5:159213099:G:A	4.6668e-10	-2.2016e-10	0.0870826
159214155	chr5:159214155:T:C	9.40895e-11	-2.2016e-10	-1.51432
159215056	chr5:159215056:T:A	9.50236e-09	3.69828	-0.59755
159215633	chr5:159215633:G:C	2.2475e-11	-1.63401	-1.31215
159215751	chr5:159215751:T:C	1.64217e-10	-2.2016e-10	-0.957375
159215921	chr5:159215921:G:A	6.49841e-11	-1.88442	-4.92792e-10
159216129	chr5:159216129:C:T	1.26186e-10	0.196467	-1.41728
159216438	chr5:159216438:C:T	9.5799e-11	-1.49631	-4.92792e-10
159217270	chr5:159217270:TG:T	9.42234e-11	-2.2016e-10	-1.51289
159217313	chr5:159217313:A:AC	1.64091e-10	-0.796279	-0.161862
159217785	chr5:159217785:A:C	5.69403e-11	-1.12599	-0.890571
159217914	chr5:159217914:G:C	1.45886e-11	-1.8928	-1.48553
159218209	chr5:159218209:G:A	9.40945e-11	-2.2016e-10	-1.51426
159218458	chr5:159218458:A:G	5.37827e-11	-1.1586	-0.915006
159218475	chr5:159218475:A:G	9.48773e-11	-2.2016e-10	-1.50598
159218646	chr5:159218646:T:C	9.97393e-10	-2.2016e-10	0.846583
159219394	chr5:159219394:G:GT	9.40147e-11	-1.51511	-4.92792e-10
159219419	chr5:159219419:G:C	2.08764e-11	-1.82088	-1.19906
159219460	chr5:159219460:G:A	1.46453e-11	-1.89435	-1.4801
159219707	chr5:159219707:T:C	7.1222e-10	-2.2016e-10	0.509825
159219758	chr5:159219758:A:C	9.48511e-11	-2.2016e-10	-1.50625
159220338	chr5:159220338:A:G	3.12576e-10	-2.2016e-10	-0.313716
159220647	chr5:159220647:A:G	9.60366e-11	-2.2016e-10	-1.49383
159220739	chr5:159220739:T:G	1.18304e-10	-1.28531	-4.92792e-10
159220824	chr5:159220824:T:C	1.51753e-11	-1.86719	-1.4717
159220943	chr5:159220943:T:G	1.14049e-10	-1.32194	-4.92792e-10
159221664	chr5:159221664:T:G	1.642e-10	-2.2016e-10	-0.957478
159221967	chr5:159221967:G:C	6.43938e-11	-1.17532	-0.718228
159222303	chr5:159222303:T:C	2.26815e-10	-0.634427	-4.92792e-10
159222541	chr5:159222541:T:C	1.45356e-11	-1.88898	-1.49298
159222842	chr5:159222842:C:T	9.41661e-11	-2.2016e-10	-1.5135
159222864	chr5:159222864:C:T	6.54823e-11	-1.87678	-4.92792e-10
159223113	chr5:159223113:T:C	7.92624e-10	-2.2016e-10	0.616786
159223806	chr5:159223806:C:T	9.97382e-11	-0.782929	-0.673084
159224149	chr5:159224149:C:T	1.98995e-10	-0.765284	-4.92792e-10
159224563	chr5:159224563:C:T	9.70133e-11	-2.2016e-10	-1.48371
159225107	chr5:159225107:ACTAT:A	1.06975e-10	-2.2016e-10	-1.38597
159225347	chr5:159225347:T:C	7.47919e-11	-1.74385	-4.92792e-10
159225387	chr5:159225387:G:A	4.16788e-09	3.62278	-1.34618
159225459	chr5:159225459:G:A	3.19948e-11	-1.61354	-0.979447
159225481	chr5:159225481:T:C	5.08723e-11	-1.68357	-0.445675
159226659	chr5:159226659:T:C	1.68923e-10	-1.85243	0.923306
159226921	chr5:159226921:T:C	6.47969e-11	-1.8873	-4.92792e-10
159228059	chr5:159228059:C:G	9.43507e-11	-2.2016e-10	-1.51154
159228214	chr5:159228214:C:T	9.71085e-11	-2.2016e-10	-1.48273
159228249	chr5:159228249:T:C	1.76866e-10	-2.2016e-10	-0.883171
159228299	chr5:159228299:A:G	9.74947e-11	-2.2016e-10	-1.47876
159228402	chr5:159228402:T:C	1.87537e-11	-1.64149	-1.48568
159228715	chr5:159228715:A:G	1.39081e-10	-1.84137	0.717864
159228833	chr5:159228833:A:G	3.03529e-11	-1.1468	-1.49886
159229630	chr5:159229630:G:T	1.33411e-10	0.336993	-1.50212
159229633	chr5:159229633:T:C	2.62756e-09	3.17138	-1.35613
159229866	chr5:159229866:A:G	4.31835e-11	-1.42475	-0.868353
159230173	chr5:159230173:TG:T	5.35934e-11	-1.71433	-0.362808
159230808	chr5:159230808:G:A	1.83601e-11	-1.6517	-1.49669
159231004	chr5:159231004:A:G	5.23681e-11	-1.6939	-0.406364
159231587	chr5:159231587:A:G	1.08409e-10	-1.37265	-4.92792e-10
159232368	chr5:159232368:C:T	1.0606e-09	-2.2016e-10	0.90803
159232502	chr5:159232502:G:C	8.77299e-10	-2.2016e-10	0.718286
159232555	chr5:159232555:G:A	1.47506e-11	-1.85379	-1.51349
159232699	chr5:159232699:G:A	1.24766e-10	-2.2016e-10	-1.23212
159232714	chr5:159232714:G:A	7.26998e-11	-1.77222	-4.92792e-10
159232788	chr5:159232788:C:T	9.41107e-11	-2.2016e-10	-1.51409
159233513	chr5:159233513:A:G	1.28037e-10	-2.2016e-10	-1.20624
159233864	chr5:159233864:G:A	2.24723e-11	-1.65633	-1.28994
159233876	chr5:159233876:G:A	8.93092e-11	-0.790193	-0.776265
159235068	chr5:159235068:G:T	1.67986e-10	-2.2016e-10	-0.93468
159235111	chr5:159235111:G:A	9.65068e-11	-2.2016e-10	-1.48895
159235457	chr5:159235457:C:T	7.71851e-10	-2.2016e-10	0.590229
159236599	chr5:159236599:T:C	1.68222e-10	-2.2016e-10	-0.933278
159237623	chr5:159237623:T:C	2.60994e-10	1.00418	-1.49825
159237696	chr5:159237696:G:A	1.6378e-11	-1.76849	-1.49413
159237923	chr5:159237923:AATAGGAT:A	9.46453e-11	-2.2016e-10	-1.50843
159238150	chr5:159238150:G:T	1.59643e-11	-1.7919	-1.49631
159238243	chr5:159238243:C:T	1.60895e-11	-1.78924	-1.49116
159238291	chr5:159238291:T:C	1.12701e-10	-0.873094	-0.460727
159238814	chr5:159238814:G:A	9.55126e-11	-2.2016e-10	-1.4993
159239102	chr5:159239102:C:G	1.60872e-11	-1.78185	-1.49869
159239723	chr5:159239723:C:T	2.20366e-10	0.218345	-0.881619
159239883	chr5:159239883:G:GTA	9.45143e-11	-2.2016e-10	-1.50981
159240017	chr5:159240017:A:G	1.60949e-10	-2.2016e-10	-0.977474
159241059	chr5:159241059:C:T	1.60706e-11	-1.80395	-1.47762
159241480	chr5:159241480:A:G	1.6279e-11	-1.78977	-1.47892
159241616	chr5:159241616:G:A	1.10552e-10	-2.2016e-10	-1.35307
159241655	chr5:159241655:G:A	1.59673e-11	-1.80178	-1.48624
159241752	chr5:159241752:G:A	1.07285e-10	-2.2016e-10	-1.38307
159241854	chr5:159241854:G:A	9.45747e-11	-2.2016e-10	-1.50917
159241993	chr5:159241993:G:A	3.03944e-11	-1.15916	-1.48514
159242387	chr5:159242387:G:A	1.63699e-11	-1.79212	-1.471
159242787	chr5:159242787:C:T	1.24763e-10	-0.784638	-0.447508
159242860	chr5:159242860:C:G	6.42843e-11	-1.89525	-4.92792e-10
159242905	chr5:159242905:C:T	7.08393e-11	-1.79815	-4.92792e-10
159243733	chr5:159243733:A:G	1.57926e-11	-1.80142	-1.4976
159243887	chr5:159243887:C:G	1.58593e-11	-1.79195	-1.50286
159243930	chr5:159243930:T:C	2.83003e-10	1.08613	-1.49923
159244087	chr5:159244087:T:C	6.37549e-11	-0.921229	-0.982287
159244750	chr5:159244750:G:A	6.19502e-11	-0.912756	-1.01948
159244977	chr5:159244977:A:G	9.4559e-11	-2.2016e-10	-1.50934
159245314	chr5:159245314:C:G	1.89766e-11	-1.80965	-1.3057
159245574	chr5:159245574:A:G	5.58287e-10	-2.2016e-10	0.266312
159245623	chr5:159245623:T:C	9.46019e-11	-2.2016e-10	-1.50889
159246362	chr5:159246362:C:T	9.577e-11	-2.2016e-10	-1.49661
159246447	chr5:159246447:C:G	7.37898e-11	-1.75734	-4.92792e-10
159246498	chr5:159246498:T:C	5.38885e-10	0.23094	-4.92792e-10
159246536	chr5:159246536:T:G	1.55463e-11	-1.81415	-1.5006
159246853	chr5:159246853:A:G	1.07432e-10	-2.2016e-10	-1.38171
159246941	chr5:159246941:C:G	1.06306e-10	-1.01477	-0.377467
159247045	chr5:159247045:T:C	3.65651e-10	-2.2016e-10	-0.156882
159247192	chr5:159247192:C:T	8.43416e-10	-2.2016e-10	0.678898
159247233	chr5:159247233:G:A	9.45747e-11	-2.2016e-10	-1.50917
159247383	chr5:159247383:C:T	2.49102e-11	-1.8108	-1.03248
159247397	chr5:159247397:C:T	3.10667e-10	-2.2016e-10	-0.31984
159248039	chr5:159248039:A:G	5.48486e-11	-1.00731	-1.04668
159248135	chr5:159248135:T:A	1.57704e-10	0.512424	-1.51027
159249714	chr5:159249714:G:A	1.06511e-10	-1.01279	-0.377521
159250444	chr5:159250444:C:T	6.56801e-11	-1.87377	-4.92792e-10
159250711	chr5:159250711:G:A	1.10074e-09	-2.2016e-10	0.945173
159251051	chr5:159251051:T:C	1.03366e-10	-0.975168	-0.445117
159251378	chr5:159251378:A:C	9.45805e-11	-2.2016e-10	-1.50911
159251546	chr5:159251546:T:A	5.88503e-10	-2.2016e-10	0.31902
159251937	chr5:159251937:T:C	7.24558e-11	-1.77559	-4.92792e-10
159252571	chr5:159252571:C:T	1.64089e-11	-1.74711	-1.51363
159252633	chr5:159252633:T:C	2.31545e-11	-1.89385	-1.02252
159253049	chr5:159253049:C:T	1.07146e-09	-2.2016e-10	0.918219
159253359	chr5:159253359:A:T	9.15239e-11	-1.54196	-4.92792e-10
159253687	chr5:159253687:A:C	1.18989e-10	-2.2016e-10	-1.27953
159253689	chr5:159253689:G:T	1.17359e-10	-2.2016e-10	-1.29333
159253703	chr5:159253703:TTGAC:T	9.70756e-11	-1.48307	-4.92792e-10
159254618	chr5:159254618:T:C	1.78122e-10	-0.506696	-0.369399
159257284	chr5:159257284:A:T	2.90779e-10	-2.2016e-10	-0.385997
159257327	chr5:159257327:A:G	7.26282e-10	0.529376	-4.92792e-10
159257657	chr5:159257657:C:T	9.54408e-11	-0.961284	-0.538772
159257823	chr5:159257823:A:C	8.20514e-11	-1.65122	-4.92792e-10
159258072	chr5:159258072:A:T	9.55009e-11	-2.2016e-10	-1.49943
159258099	chr5:159258099:C:T	1.05709e-10	-2.2016e-10	-1.39787
159258319	chr5:159258319:C:T	9.43881e-11	-2.2016e-10	-1.51115
159258409	chr5:159258409:A:C	1.09368e-10	-2.2016e-10	-1.36384
159258983	chr5:159258983:A:T	7.60661e-10	0.575626	-4.92792e-10
159259134	chr5:159259134:C:G	1.06198e-10	-2.2016e-10	-1.39326
159259369	chr5:159259369:T:C	1.55265e-10	-0.311629	-0.7018
159259546	chr5:159259546:A:G	1.28689e-10	-2.2016e-10	-1.20117
159259785	chr5:159259785:G:A	2.04683e-11	-1.86343	-1.17626
159260050	chr5:159260050:C:A	9.8077e-11	-2.2016e-10	-1.47281
159260145	chr5:159260145:T:C	1.23611e-10	-1.00878	-0.232643
159260217	chr5:159260217:T:C	9.80873e-11	-2.2016e-10	-1.4727
159260273	chr5:159260273:C:T	4.52743e-11	-0.909533	-1.33629
159260276	chr5:159260276:G:T	1.26176e-10	-2.2016e-10	-1.22088
159260396	chr5:159260396:C:T	8.49695e-11	-0.824908	-0.791361
159260590	chr5:159260590:T:C	1.01742e-10	-2.2016e-10	-1.43612
159261067	chr5:159261067:T:G	1.32317e-10	-2.2016e-10	-1.17336
159261655	chr5:159261655:T:C	2.49836e-10	-0.104055	-0.433702
159261926	chr5:159261926:C:T	9.9332e-11	-2.2016e-10	-1.46009
159262691	chr5:159262691:C:T	1.00122e-10	-2.2016e-10	-1.45217
159262969	chr5:159262969:A:C	9.71324e-11	-2.2016e-10	-1.48249
159263022	chr5:159263022:G:A	7.86156e-11	-1.69399	-4.92792e-10
159263612	chr5:159263612:C:T	9.45448e-11	-2.2016e-10	-1.50949
159263943	chr5:159263943:T:C	5.06997e-11	-0.79025	-1.34239
159264352	chr5:159264352:TAAGA:T	9.51607e-11	-2.2016e-10	-1.50299
159264785	chr5:159264785:C:G	4.55481e-11	-0.97917	-1.26062
159264802	chr5:159264802:T:C	7.22591e-11	-1.06816	-0.710144
159265194	chr5:159265194:T:A	9.87933e-11	-2.2016e-10	-1.46553
159265589	chr5:159265589:T:C	1.1016e-10	-2.2016e-10	-1.35663
159265704	chr5:159265704:C:T	1.08649e-10	-1.37044	-4.92792e-10
159266649	chr5:159266649:G:A	1.15068e-10	-2.2016e-10	-1.31303
159266927	chr5:159266927:G:A	9.47374e-11	-2.2016e-10	-1.50745
159267092	chr5:159267092:C:G	4.21687e-11	-0.881076	-1.43581
159268366	chr5:159268366:G:A	1.49856e-11	-1.87576	-1.47571
159269622	chr5:159269622:T:C	2.06219e-10	-2.2016e-10	-0.729624
159270123	chr5:159270123:C:T	1.43177e-11	-1.88561	-1.51146
159270473	chr5:159270473:C:G	1.43309e-11	-1.88492	-1.51123
159271060	chr5:159271060:C:A	1.48603e-11	-1.89692	-1.46295
159271660	chr5:159271660:C:A	8.88884e-11	-0.851453	-0.719728
159271673	chr5:159271673:G:C	1.12158e-10	-2.2016e-10	-1.33865
159271711	chr5:159271711:A:G	1.62926e-10	-0.965269	-4.92792e-10
159271827	chr5:159271827:T:C	1.00447e-10	-2.2016e-10	-1.44893
159271829	chr5:159271829:A:G	1.00551e-10	-2.2016e-10	-1.4479
159273559	chr5:159273559:A:G	1.21012e-10	-0.873065	-0.389603
159273657	chr5:159273657:C:T	7.94663e-11	-1.68323	-4.92792e-10
159274113	chr5:159274113:A:G	1.00354e-10	-2.2016e-10	-1.44986
159274285	chr5:159274285:G:T	1.02091e-10	-2.2016e-10	-1.4327
159274356	chr5:159274356:C:T	8.15757e-11	-0.922385	-0.734645
159274905	chr5:159274905:A:G	1.39134e-10	-2.2016e-10	-1.12313
159274953	chr5:159274953:C:G	9.54844e-11	-2.2016e-10	-1.4996
159274961	chr5:159274961:A:G	9.55716e-11	-2.2016e-10	-1.49869
159275259	chr5:159275259:T:G	5.59778e-10	-2.2016e-10	0.268979
159275747	chr5:159275747:G:A	1.49602e-11	-1.85091	-1.50226
159275885	chr5:159275885:G:A	9.42081e-11	-2.2016e-10	-1.51306
159276275	chr5:159276275:A:G	9.64538e-10	0.813087	-4.92792e-10
159277114	chr5:159277114:A:C	1.10189e-10	-2.2016e-10	-1.35637
159277447	chr5:159277447:A:G	9.86216e-11	-2.2016e-10	-1.46727
159277942	chr5:159277942:A:T	1.00715e-10	-2.2016e-10	-1.44627
159278057	chr5:159278057:T:C	3.8356e-11	-0.931413	-1.48024
159278362	chr5:159278362:A:G	2.0922e-11	-1.88163	-1.13613
159278766	chr5:159278766:T:A	2.20476e-11	-1.8901	-1.07526
159279061	chr5:159279061:G:A	9.7704e-11	-2.2016e-10	-1.47662
159279080	chr5:159279080:C:T	1.50323e-11	-1.88661	-1.46175
159279116	chr5:159279116:G:A	3.5529e-10	-2.2016e-10	-0.185628
159279353	chr5:159279353:A:G	9.63481e-11	-2.2016e-10	-1.49059
159279464	chr5:159279464:C:T	2.63006e-10	-2.2016e-10	-0.486386
159279705	chr5:159279705:C:T	1.50069e-10	-0.356681	-0.690787
159279783	chr5:159279783:A:G	9.54543e-11	-2.2016e-10	-1.49991
159280119	chr5:159280119:C:T	9.76183e-11	-2.2016e-10	-1.4775
159280168	chr5:159280168:T:G	9.63655e-11	-2.2016e-10	-1.49041
159280297	chr5:159280297:C:T	1.52584e-11	-1.88404	-1.44939
159280608	chr5:159280608:G:T	1.42571e-11	-1.88934	-1.51196
159280926	chr5:159280926:C:T	8.87918e-11	-1.57227	-4.92792e-10
159281057	chr5:159281057:A:G	1.15398e-10	-0.892414	-0.417759
159281087	chr5:159281087:G:A	1.50081e-11	-1.88548	-1.46449
159281329	chr5:159281329:A:G	1.00454e-10	-2.2016e-10	-1.44886
159281668	chr5:159281668:A:G	1.49615e-10	-1.0505	-4.92792e-10
159282220	chr5:159282220:T:A	1.05016e-10	-2.2016e-10	-1.40445
159282269	chr5:159282269:C:T	4.64067e-11	-0.967674	-1.25344
159282682	chr5:159282682:A:G	4.0733e-11	-1.27643	-1.0751
159282974	chr5:159282974:A:T	1.21018e-10	-0.864077	-0.398549
159283411	chr5:159283411:C:T	1.42659e-11	-1.88984	-1.51085
159283639	chr5:159283639:G:A	1.29681e-10	-2.2016e-10	-1.19348
159283760	chr5:159283760:A:T	4.6552e-11	-1.05699	-1.161
159283990	chr5:159283990:G:A	1.52125e-10	-0.341222	-0.692638
159284004	chr5:159284004:C:A	9.64215e-11	-2.2016e-10	-1.48983
159284211	chr5:159284211:A:G	4.01887e-11	-0.902509	-1.46247
159284589	chr5:159284589:C:G	1.16134e-10	-2.2016e-10	-1.30382
159286201	chr5:159286201:T:G	5.77239e-10	-2.2016e-10	0.299694
159286336	chr5:159286336:ATTTC:A	4.5663e-11	-0.85656	-1.38071
159286383	chr5:159286383:AATTTT:A	1.83756e-11	-1.89017	-1.25737
159286664	chr5:159286664:G:A	6.80932e-11	-1.83768	-4.92792e-10
159287453	chr5:159287453:G:C	1.1525e-10	-0.899393	-0.412063
159287816	chr5:159287816:AT:A	1.5132e-11	-1.86409	-1.47766
159288244	chr5:159288244:T:A	9.93571e-11	-2.2016e-10	-1.45984
159288742	chr5:159288742:T:C	1.29533e-10	-1.19463	-4.92792e-10
159289426	chr5:159289426:G:A	1.12715e-10	-2.2016e-10	-1.3337
159289527	chr5:159289527:T:G	9.74735e-11	-2.2016e-10	-1.47898
159289842	chr5:159289842:T:C	1.44077e-11	-1.88261	-1.50819
159289847	chr5:159289847:G:C	6.99375e-11	-0.545339	-1.26562
159290060	chr5:159290060:A:C	1.41504e-10	-0.350605	-0.755631
159290199	chr5:159290199:G:C	9.42654e-11	-2.2016e-10	-1.51245
159290781	chr5:159290781:G:A	4.81767e-11	-0.800077	-1.38361
159290986	chr5:159290986:C:T	1.44342e-10	-0.380094	-0.706281
159291452	chr5:159291452:G:A	7.49052e-11	-1.74234	-4.92792e-10
159292725	chr5:159292725:G:A	1.76702e-11	-1.81753	-1.36915
159293046	chr5:159293046:G:A	9.65346e-11	-2.2016e-10	-1.48866
159293105	chr5:159293105:A:G	1.0037e-10	-2.2016e-10	-1.4497
159293471	chr5:159293471:G:A	6.46961e-11	-1.84436	-0.0444982
159293521	chr5:159293521:C:T	6.7543e-11	-1.8458	-4.92792e-10
159293707	chr5:159293707:A:G	8.93953e-11	-1.56549	-4.92792e-10
159294525	chr5:159294525:G:A	9.62472e-11	-2.2016e-10	-1.49164
159294895	chr5:159294895:A:G	8.91033e-11	-1.56877	-4.92792e-10
159295086	chr5:159295086:A:G	2.02216e-11	-1.865	-1.18681
159295366	chr5:159295366:T:C	9.50717e-11	-2.2016e-10	-1.50393
159296244	chr5:159296244:T:G	1.03274e-10	-2.2016e-10	-1.42117
159296285	chr5:159296285:C:T	1.26562e-10	-0.342749	-0.875081
159296286	chr5:159296286:G:A	5.0543e-11	-0.869168	-1.26657
159297208	chr5:159297208:T:C	5.05738e-11	-1.20984	-0.925287
159297354	chr5:159297354:C:T	9.48542e-11	-2.2016e-10	-1.50622
159297595	chr5:159297595:A:G	9.46739e-11	-2.2016e-10	-1.50812
159297867	chr5:159297867:T:C	1.14589e-10	-2.2016e-10	-1.31721
159297941	chr5:159297941:C:T	1.24442e-10	-0.316119	-0.918601
159298072	chr5:159298072:T:C	1.50943e-11	-1.82991	-1.51433
159298108	chr5:159298108:C:T	6.43468e-11	-1.89428	-4.92792e-10
159298289	chr5:159298289:C:T	6.75256e-10	-2.2016e-10	0.45653
159298317	chr5:159298317:C:T	2.56223e-10	-0.512513	-4.92792e-10
159298327	chr5:159298327:T:C	9.78938e-11	-2.2016e-10	-1.47468
159298561	chr5:159298561:G:A	1.43922e-10	-2.2016e-10	-1.08929
159298701	chr5:159298701:T:C	1.12959e-10	-2.2016e-10	-1.33153
159299279	chr5:159299279:A:G	1.49274e-10	-2.2016e-10	-1.05278
159299323	chr5:159299323:G:A	3.75676e-11	-0.957447	-1.47497
159299495	chr5:159299495:A:T	3.92849e-11	-1.06424	-1.32348
159299527	chr5:159299527:G:T	1.82181e-11	-1.88457	-1.27157
159299602	chr5:159299602:A:G	2.27402e-10	-2.2016e-10	-0.631843
159300548	chr5:159300548:T:C	3.80285e-11	-1.06581	-1.35442
159300697	chr5:159300697:A:G	1.1384e-10	-1.32376	-4.92792e-10
159301256	chr5:159301256:T:C	3.37497e-11	-1.72424	-0.815347
159301400	chr5:159301400:C:A	9.50875e-11	-2.2016e-10	-1.50376
159301563	chr5:159301563:T:A	1.41325e-10	-2.2016e-10	-1.1075
159301634	chr5:159301634:T:C	1.00713e-10	-0.503894	-0.942389
159302042	chr5:159302042:C:G	1.05807e-10	-2.2016e-10	-1.39695
159302147	chr5:159302147:G:A	1.08371e-10	-2.2016e-10	-1.373
159302157	chr5:159302157:C:A	1.45635e-10	-2.2016e-10	-1.07746
159302233	chr5:159302233:C:T	1.5441e-10	-1.01895	-4.92792e-10
159302416	chr5:159302416:C:G	8.70527e-11	-1.59205	-4.92792e-10
159302513	chr5:159302513:T:C	3.94208e-11	-1.05318	-1.33109
159302939	chr5:159302939:C:T	7.93896e-11	-0.389183	-1.29501
159303360	chr5:159303360:A:G	1.57102e-11	-1.81436	-1.48989
159303436	chr5:159303436:C:T	1.09169e-10	-2.2016e-10	-1.36566
159303493	chr5:159303493:G:A	6.41538e-11	-1.89728	-4.92792e-10
159303659	chr5:159303659:T:C	1.01519e-10	-2.2016e-10	-1.43831
159303784	chr5:159303784:T:C	5.91521e-11	-0.794695	-1.18376
159304436	chr5:159304436:G:A	1.77181e-10	-2.2016e-10	-0.881389
159304540	chr5:159304540:G:A	1.55877e-11	-1.81736	-1.49472
159304819	chr5:159304819:A:T	1.01693e-10	-2.2016e-10	-1.43661
159305276	chr5:159305276:G:A	1.86106e-10	-2.2016e-10	-0.832245
159305298	chr5:159305298:T:C	1.00146e-10	-2.2016e-10	-1.45194
159305764	chr5:159305764:T:C	1.49716e-11	-1.87801	-1.4744
159306303	chr5:159306303:C:T	1.04946e-10	-2.2016e-10	-1.40511
159306365	chr5:159306365:C:A	6.41589e-11	-1.8972	-4.92792e-10
159306419	chr5:159306419:G:T	1.04062e-10	-0.410411	-1.00316
159306611	chr5:159306611:G:A	1.46746e-11	-1.85904	-1.5134
159306654	chr5:159306654:T:C	3.26324e-11	-1.19947	-1.37378
159307105	chr5:159307105:C:T	1.00978e-10	-2.2016e-10	-1.44366
159307509	chr5:159307509:T:C	1.5486e-11	-1.813	-1.50563
159307610	chr5:159307610:G:A	1.00481e-10	-2.2016e-10	-1.44859
159308031	chr5:159308031:A:T	9.40908e-11	-2.2016e-10	-1.5143
159308100	chr5:159308100:G:A	2.83158e-10	-0.412555	-4.92792e-10
159308925	chr5:159308925:G:A	7.88353e-11	-0.634768	-1.05643
159309051	chr5:159309051:A:C	9.47144e-11	-2.2016e-10	-1.5077
159309354	chr5:159309354:C:A	1.12432e-10	-1.33621	-4.92792e-10
159309984	chr5:159309984:G:A	5.7211e-11	-0.785463	-1.22635
159310519	chr5:159310519:G:A	9.42048e-11	-2.2016e-10	-1.51309
159312069	chr5:159312069:G:C	9.61893e-11	-2.2016e-10	-1.49224
159312760	chr5:159312760:TTTC:T	7.30102e-11	-0.479175	-1.28879
159313522	chr5:159313522:C:G	1.53827e-10	-0.128814	-0.893917
159313615	chr5:159313615:G:A	1.502e-10	-0.0542539	-0.992338
159313842	chr5:159313842:A:G	1.76107e-11	-1.89375	-1.2963
159313906	chr5:159313906:A:G	1.05135e-10	-2.2016e-10	-1.40331
159315006	chr5:159315006:G:T	5.12587e-11	-0.909736	-1.21194
159315218	chr5:159315218:G:T	9.84109e-11	-2.2016e-10	-1.46941
159315876	chr5:159315876:T:G	9.65072e-11	-2.2016e-10	-1.48894
159315942	chr5:159315942:T:G	5.37809e-11	-0.82218	-1.25146
159315979	chr5:159315979:T:TA	9.45785e-11	-2.2016e-10	-1.50913
159316100	chr5:159316100:C:T	8.22612e-11	-1.64866	-4.92792e-10
159316780	chr5:159316780:C:A	8.32266e-11	-1.637	-4.92792e-10
159316838	chr5:159316838:G:A	4.13385e-11	-1.87484	-0.461932
159317159	chr5:159317159:A:T	1.0403e-10	-2.2016e-10	-1.41388
159317213	chr5:159317213:G:A	1.44521e-09	-2.2016e-10	1.21745
159317377	chr5:159317377:C:T	1.43465e-09	-2.2016e-10	1.21012
159317834	chr5:159317834:G:A	1.44233e-10	-2.2016e-10	-1.08713
159317944	chr5:159317944:G:C	1.57339e-10	-2.2016e-10	-1.00016
159318042	chr5:159318042:A:G	9.5653e-11	-2.2016e-10	-1.49783
159318191	chr5:159318191:A:AAAGGGGGT	9.82846e-11	-2.2016e-10	-1.47069
159318691	chr5:159318691:C:T	1.74069e-09	-2.2016e-10	1.40348
159319299	chr5:159319299:G:A	9.74471e-11	-0.441405	-1.03785
159320150	chr5:159320150:A:G	1.19315e-10	-2.2016e-10	-1.2768
159320528	chr5:159320528:C:G	1.1045e-09	-2.2016e-10	0.948589
159320556	chr5:159320556:A:C	2.02127e-11	-1.76412	-1.28813
159320710	chr5:159320710:C:T	1.43639e-10	-2.2016e-10	-1.09126
159321671	chr5:159321671:A:T	5.4767e-11	-0.700675	-1.3548
159321990	chr5:159321990:GGGC:G	9.4114e-11	-2.2016e-10	-1.51406
159323005	chr5:159323005:T:C	5.82393e-11	-0.617089	-1.37691
159323439	chr5:159323439:A:T	1.13209e-10	-2.2016e-10	-1.32933
159323535	chr5:159323535:T:A	9.47399e-11	-2.2016e-10	-1.50743
159323761	chr5:159323761:C:T	5.89358e-11	-0.619448	-1.36267
159323979	chr5:159323979:A:G	9.43783e-11	-2.2016e-10	-1.51125
159323985	chr5:159323985:T:C	1.43023e-11	-1.89647	-1.50167
159324232	chr5:159324232:C:T	3.15973e-10	-2.2016e-10	-0.302905
159324241	chr5:159324241:C:T	1.27396e-10	-0.244595	-0.966665
159325131	chr5:159325131:C:T	1.05019e-10	-1.83499	0.430577
159325138	chr5:159325138:C:T	5.71965e-11	-0.671444	-1.34063
159325262	chr5:159325262:C:T	5.81788e-11	-0.645609	-1.34943
159325599	chr5:159325599:C:T	9.40809e-11	-2.2016e-10	-1.51441
159325970	chr5:159325970:A:T	5.3486e-11	-0.602922	-1.47622
159326060	chr5:159326060:T:C	9.50412e-11	-2.2016e-10	-1.50425
159326260	chr5:159326260:A:G	1.07409e-10	-2.2016e-10	-1.38192
159326280	chr5:159326280:G:T	9.43016e-11	-2.2016e-10	-1.51206
159327081	chr5:159327081:A:T	9.40951e-11	-2.2016e-10	-1.51426
159327187	chr5:159327187:C:A	5.45505e-11	-0.676504	-1.38293
159327453	chr5:159327453:C:A	5.48798e-11	-0.678088	-1.37533
159327723	chr5:159327723:T:C	1.13215e-10	-2.2016e-10	-1.32927
159328122	chr5:159328122:C:G	8.68719e-11	-0.420789	-1.17334
159328531	chr5:159328531:C:T	9.41765e-11	-2.2016e-10	-1.51339
159328837	chr5:159328837:G:A	8.51718e-11	-0.969296	-0.644595
159328952	chr5:159328952:G:A	3.35858e-11	-1.8969	-0.647556
159329037	chr5:159329037:G:A	4.86584e-10	-2.2016e-10	0.128848
159329158	chr5:159329158:G:A	3.71331e-11	-1.09253	-1.35152
159329219	chr5:159329219:T:C	7.77806e-11	-1.86337	0.158698
159329733	chr5:159329733:C:A	9.49521e-11	-2.2016e-10	-1.50519
159329783	chr5:159329783:C:T	3.4899e-11	-1.16653	-1.33958
159329960	chr5:159329960:A:G	3.59624e-11	-1.19488	-1.28121
159330091	chr5:159330091:A:G	1.39091e-10	-2.2016e-10	-1.12343
159332012	chr5:159332012:T:C	9.59209e-11	-2.2016e-10	-1.49504
159332053	chr5:159332053:G:A	2.5314e-10	-2.2016e-10	-0.524618
159332523	chr5:159332523:C:G	1.72999e-11	-1.88473	-1.32313
159332892	chr5:159332892:A:G	1.88027e-11	-1.61201	-1.51255
159333190	chr5:159333190:CATTAG:C	5.78765e-11	-1.86179	-0.138456
159333197	chr5:159333197:G:GC	5.84225e-11	-1.86827	-0.122593
159333474	chr5:159333474:ATAACT:A	1.53398e-10	-2.2016e-10	-1.02553
159334260	chr5:159334260:C:T	9.49802e-11	-2.2016e-10	-1.50489
159334291	chr5:159334291:C:T	5.79167e-11	-1.87035	-0.129203
159334383	chr5:159334383:G:A	1.10419e-10	-2.2016e-10	-1.35428
159335610	chr5:159335610:G:A	6.31518e-11	-1.88995	-0.0230742
159336212	chr5:159336212:G:A	2.14865e-10	-2.2016e-10	-0.688551
159336635	chr5:159336635:C:T	9.90544e-11	-2.2016e-10	-1.46289
159336912	chr5:159336912:T:C	9.64104e-11	-2.2016e-10	-1.48995
159337103	chr5:159337103:T:C	6.54851e-11	-1.87674	-4.92792e-10
159337169	chr5:159337169:T:C	9.78669e-11	-1.59588	0.120931
159337296	chr5:159337296:T:C	3.84706e-11	-1.78529	-0.623381
159337482	chr5:159337482:G:C	1.20901e-10	-2.2016e-10	-1.26359
159337930	chr5:159337930:T:C	1.4465e-11	-1.88019	-1.50664
159338033	chr5:159338033:A:G	1.00871e-10	-1.44472	-4.92792e-10
159338242	chr5:159338242:A:G	2.69416e-10	-2.2016e-10	-0.462305
159339072	chr5:159339072:G:A	1.4914e-11	-1.84981	-1.50645
159339450	chr5:159339450:T:C	1.67678e-10	-2.2016e-10	-0.936514
159339562	chr5:159339562:T:C	6.87602e-11	-1.82794	-4.92792e-10
159339716	chr5:159339716:G:C	1.21537e-10	-2.2016e-10	-1.25834
159339848	chr5:159339848:G:A	9.48373e-11	-2.2016e-10	-1.5064
159340227	chr5:159340227:C:T	1.10442e-10	-2.2016e-10	-1.35407
159340273	chr5:159340273:C:T	9.47492e-11	-2.2016e-10	-1.50733
159340548	chr5:159340548:G:A	1.5264e-10	-1.03048	-4.92792e-10
159340788	chr5:159340788:G:A	9.41184e-11	-2.2016e-10	-1.51401
159340953	chr5:159340953:C:T	6.55783e-11	-1.87532	-4.92792e-10
159341357	chr5:159341357:A:G	7.77616e-11	-1.68378	-0.0211299
159341606	chr5:159341606:C:G	9.44482e-11	-2.2016e-10	-1.51051
159341678	chr5:159341678:T:A	1.03722e-10	-2.2016e-10	-1.41685
159342121	chr5:159342121:T:A	8.37539e-11	-1.63068	-4.92792e-10
159342245	chr5:159342245:G:A	2.01535e-11	-1.72643	-1.32876
159342405	chr5:159342405:T:C	1.87183e-11	-1.72389	-1.40517
159342745	chr5:159342745:T:C	1.66368e-11	-1.75528	-1.49167
159343066	chr5:159343066:C:T	1.52502e-10	-2.2016e-10	-1.03138
159343087	chr5:159343087:T:C	1.09675e-10	-2.2016e-10	-1.36104
159343258	chr5:159343258:T:C	2.84924e-11	-1.89586	-0.813064
159343289	chr5:159343289:A:G	1.10748e-10	-2.2016e-10	-1.3513
159343747	chr5:159343747:C:T	2.76777e-11	-1.89584	-0.842091
159344329	chr5:159344329:G:A	3.83605e-11	-1.78367	-0.627869
159344811	chr5:159344811:C:T	4.4827e-11	-1.76241	-0.493341
159345066	chr5:159345066:A:G	1.09113e-10	-2.2016e-10	-1.36618
159345442	chr5:159345442:G:A	1.04186e-10	-2.2016e-10	-1.41238
159345574	chr5:159345574:G:A	7.78851e-11	-1.63233	-0.0709983
159346109	chr5:159346109:G:A	1.61792e-11	-1.79327	-1.48156
159346406	chr5:159346406:T:C	1.05164e-10	-2.2016e-10	-1.40304
159346436	chr5:159346436:C:T	2.71759e-11	-1.68283	-1.0734
159346771	chr5:159346771:C:T	2.02261e-11	-1.8848	-1.16679
159347171	chr5:159347171:T:C	1.66795e-11	-1.76595	-1.47843
159347380	chr5:159347380:AAAG:A	2.36584e-11	-1.89082	-1.00402
159347957	chr5:159347957:C:A	1.67202e-11	-1.77999	-1.46195
159348237	chr5:159348237:C:T	1.38656e-10	-2.2016e-10	-1.12656
159348252	chr5:159348252:A:G	1.02881e-10	-2.2016e-10	-1.42499
159348401	chr5:159348401:C:T	1.02633e-10	-2.2016e-10	-1.4274
159348469	chr5:159348469:C:T	1.18386e-10	-2.2016e-10	-1.28461
159348623	chr5:159348623:AT:A	1.0117e-10	-2.2016e-10	-1.44176
159349993	chr5:159349993:G:T	4.03456e-11	-1.76871	-0.592367
159350624	chr5:159350624:C:T	1.46856e-10	-2.2016e-10	-1.06911
159350629	chr5:159350629:C:T	9.86228e-11	-2.2016e-10	-1.46726
159350667	chr5:159350667:C:A	9.75482e-11	-2.2016e-10	-1.47822
159350805	chr5:159350805:G:A	1.15204e-10	-2.2016e-10	-1.31185
159350996	chr5:159350996:C:T	2.78359e-11	-1.89705	-0.835186
159352024	chr5:159352024:A:G	2.66104e-11	-1.89595	-0.881311
159352469	chr5:159352469:G:A	1.10261e-10	-2.2016e-10	-1.35571
159352636	chr5:159352636:G:T	3.1525e-11	-1.78427	-0.823513
159353147	chr5:159353147:A:G	1.04755e-10	-2.2016e-10	-1.40694
159353322	chr5:159353322:A:G	2.03522e-11	-1.57456	-1.47081
159353391	chr5:159353391:C:A	9.46934e-11	-2.2016e-10	-1.50792
159353407	chr5:159353407:C:T	1.03491e-10	-2.2016e-10	-1.41908
159354245	chr5:159354245:GCTGGGGTTA:G	3.95318e-11	-1.79969	-0.581763
159354344	chr5:159354344:G:C	8.20909e-11	-1.64323	-0.00750236
159354345	chr5:159354345:C:T	9.95956e-11	-2.2016e-10	-1.45744
159354375	chr5:159354375:A:G	1.31191e-10	-2.2016e-10	-1.18191
159355119	chr5:159355119:A:T	1.71421e-10	-2.2016e-10	-0.91444
159355552	chr5:159355552:G:C	1.20043e-10	-2.2016e-10	-1.27071
159355681	chr5:159355681:G:A	4.41546e-11	-1.82827	-0.442592
159355977	chr5:159355977:G:A	3.55281e-11	-1.76593	-0.722311
159356109	chr5:159356109:A:G	1.08418e-10	-2.2016e-10	-1.37257
159356215	chr5:159356215:G:T	1.61785e-11	-1.80068	-1.4742
159356419	chr5:159356419:C:T	1.00535e-10	-2.2016e-10	-1.44805
159357029	chr5:159357029:A:G	5.60397e-11	-0.602202	-1.4303
159357103	chr5:159357103:C:G	5.03886e-11	-1.70026	-0.438533
159358239	chr5:159358239:G:C	1.08783e-10	-2.2016e-10	-1.3692
159358632	chr5:159358632:A:G	1.08865e-10	-2.2016e-10	-1.36845
159358727	chr5:159358727:A:G	6.42144e-11	-1.89634	-4.92792e-10
159358774	chr5:159358774:AT:A	1.92591e-10	-2.2016e-10	-0.797995
159358871	chr5:159358871:G:A	1.35605e-10	-2.2016e-10	-1.14882
159358877	chr5:159358877:T:C	1.72239e-11	-1.69793	-1.51433
159359116	chr5:159359116:T:C	4.22074e-11	-1.70059	-0.615376
159359133	chr5:159359133:A:G	1.19589e-10	-2.2016e-10	-1.2745
159359308	chr5:159359308:C:T	1.95944e-11	-1.70105	-1.38227
159359751	chr5:159359751:T:C	9.65497e-11	-2.2016e-10	-1.4885
159360724	chr5:159360724:T:C	1.55383e-10	-2.2016e-10	-1.01267
159361704	chr5:159361704:C:T	2.36463e-11	-1.38229	-1.51306
159362544	chr5:159362544:G:C	2.01323e-11	-1.68513	-1.37111
159362802	chr5:159362802:T:G	9.99273e-11	-2.2016e-10	-1.45412
159362823	chr5:159362823:A:G	1.00806e-10	-2.2016e-10	-1.44537
159363106	chr5:159363106:C:T	1.38636e-10	-2.2016e-10	-1.12671
159363125	chr5:159363125:GT:G	5.71404e-11	-1.81574	-0.197312
159363950	chr5:159363950:T:C	1.23217e-10	-2.2016e-10	-1.24462
159364236	chr5:159364236:A:G	1.16496e-10	-2.2016e-10	-1.30071
159364873	chr5:159364873:G:A	1.02675e-10	-2.2016e-10	-1.427
159365040	chr5:159365040:G:A	1.13215e-10	-2.2016e-10	-1.32927
159365076	chr5:159365076:C:T	1.36537e-10	-2.2016e-10	-1.14196
159365298	chr5:159365298:A:G	1.66829e-11	-1.74227	-1.5019
159365811	chr5:159365811:C:G	1.75991e-11	-1.74157	-1.44914
159366626	chr5:159366626:G:A	1.43937e-10	-1.08919	-4.92792e-10
159366683	chr5:159366683:G:A	9.95111e-11	-2.2016e-10	-1.45829
159366763	chr5:159366763:G:A	9.86779e-11	-2.2016e-10	-1.4667
159366788	chr5:159366788:G:T	1.57283e-10	-2.2016e-10	-1.00051
159366854	chr5:159366854:G:C	6.0089e-11	-1.84773	-0.115005
159366873	chr5:159366873:G:C	2.88747e-11	-1.72853	-0.967067
159367064	chr5:159367064:T:C	6.70256e-11	-1.85349	-4.92792e-10
159367444	chr5:159367444:A:G	1.00628e-10	-2.2016e-10	-1.44713
159367716	chr5:159367716:G:A	9.4123e-11	-2.2016e-10	-1.51396
159367748	chr5:159367748:C:T	1.15379e-10	-2.2016e-10	-1.31034
159368518	chr5:159368518:A:G	2.01663e-11	-1.60154	-1.45301
159368910	chr5:159368910:T:C	9.41523e-11	-2.2016e-10	-1.51365
159369157	chr5:159369157:C:A	9.77381e-11	-2.2016e-10	-1.47627
159369317	chr5:159369317:A:G	1.70328e-11	-1.76324	-1.46018
159369366	chr5:159369366:T:G	7.81286e-11	-1.72941	0.0292031
159369560	chr5:159369560:A:T	1.17398e-10	-2.2016e-10	-1.29299
159369747	chr5:159369747:C:T	1.82004e-11	-1.65515	-1.50197
159369929	chr5:159369929:C:T	9.80529e-11	-2.2016e-10	-1.47306
159370566	chr5:159370566:C:T	6.41987e-11	-1.89658	-4.92792e-10
159370624	chr5:159370624:T:C	6.27851e-11	-1.83518	-0.0836601
159370978	chr5:159370978:C:T	1.32652e-10	-2.2016e-10	-1.17083
159371067	chr5:159371067:A:G	6.49368e-11	-1.83851	-0.046642
159371080	chr5:159371080:C:G	2.65388e-11	-1.28835	-1.49161
159371483	chr5:159371483:G:T	2.59927e-11	-1.33689	-1.46385
159371808	chr5:159371808:C:A	9.91412e-11	-2.2016e-10	-1.46202
159372285	chr5:159372285:C:G	1.13255e-10	-2.2016e-10	-1.32892
159372740	chr5:159372740:T:C	4.5569e-11	-1.86112	-0.37821
159374179	chr5:159374179:G:A	6.93004e-11	-1.76959	-0.0505181
159374212	chr5:159374212:T:C	1.34752e-10	-2.2016e-10	-1.15512
159374792	chr5:159374792:G:A	6.46757e-11	-1.88918	-4.92792e-10
159374952	chr5:159374952:A:G	1.12308e-10	-2.2016e-10	-1.33732
159375042	chr5:159375042:C:G	3.32964e-11	-1.7172	-0.835917
159375435	chr5:159375435:C:T	3.27403e-11	-1.67186	-0.898093
159375570	chr5:159375570:T:A	6.68071e-11	-1.85675	-4.92792e-10
159375788	chr5:159375788:G:T	1.19182e-10	-2.2016e-10	-1.27791
159375844	chr5:159375844:A:G	6.424e-11	-1.89594	-4.92792e-10
159375871	chr5:159375871:G:A	2.72174e-11	-1.69692	-1.05779
159376078	chr5:159376078:A:G	1.87532e-11	-1.7435	-1.3837
159376220	chr5:159376220:G:A	7.29341e-11	-1.73115	-0.0378556
159376471	chr5:159376471:G:A	3.74322e-10	-0.133444	-4.92792e-10
159376653	chr5:159376653:T:G	1.89849e-11	-1.89257	-1.22235
159377174	chr5:159377174:C:T	3.20852e-11	-1.68852	-0.901646
159377322	chr5:159377322:G:A	1.36676e-10	-2.2016e-10	-1.14095
159377377	chr5:159377377:G:A	2.02163e-11	-1.89457	-1.15751
159377609	chr5:159377609:A:G	3.24866e-11	-1.70997	-0.867762
159377920	chr5:159377920:G:T	3.14234e-11	-1.68402	-0.926994
159378357	chr5:159378357:T:C	1.10787e-10	-2.2016e-10	-1.35095
159378556	chr5:159378556:G:A	1.18456e-10	-2.2016e-10	-1.28402
159378759	chr5:159378759:A:G	3.29265e-11	-1.71709	-0.847201
159378882	chr5:159378882:A:G	2.36354e-10	-2.2016e-10	-0.593232
159379236	chr5:159379236:A:G	3.31286e-11	-1.05647	-1.50169
159379880	chr5:159379880:C:T	9.40911e-11	-2.2016e-10	-1.5143
159380031	chr5:159380031:A:C	2.37783e-10	-2.2016e-10	-0.587204
159380202	chr5:159380202:A:G	4.97128e-11	-1.88316	-0.269143
159380338	chr5:159380338:T:C	1.42925e-11	-1.89293	-1.5059
159380609	chr5:159380609:C:T	6.41529e-11	-1.89729	-4.92792e-10
159380962	chr5:159380962:A:G	6.41734e-11	-1.89697	-4.92792e-10
159380980	chr5:159380980:C:T	2.05981e-10	-2.2016e-10	-0.730779
159381496	chr5:159381496:GA:G	1.14742e-10	-2.2016e-10	-1.31588
159381530	chr5:159381530:T:A	1.17683e-10	-2.2016e-10	-1.29057
159382048	chr5:159382048:A:G	2.84508e-11	-1.65715	-1.05323
159382303	chr5:159382303:G:C	1.11022e-10	-2.2016e-10	-1.34884
159383455	chr5:159383455:C:T	2.80566e-11	-1.56952	-1.15482
159383477	chr5:159383477:G:A	4.96649e-11	-1.8863	-0.266962
159383942	chr5:159383942:C:T	1.00182e-10	-2.2016e-10	-1.45157
159383943	chr5:159383943:G:A	3.31794e-11	-1.7166	-0.840033
159384207	chr5:159384207:G:A	4.26906e-11	-1.71585	-0.588731
159384370	chr5:159384370:A:C	3.4676e-11	-1.01845	-1.49407
159385059	chr5:159385059:T:C	1.28233e-10	-2.2016e-10	-1.20472
159385146	chr5:159385146:C:T	8.29052e-11	-1.64086	-4.92792e-10
159385409	chr5:159385409:C:T	4.93276e-11	-1.49922	-0.660858
159385994	chr5:159385994:A:C	2.21384e-11	-1.59436	-1.36689
159386841	chr5:159386841:A:AT	7.22749e-11	-1.61261	-0.165471
159387023	chr5:159387023:T:A	1.47152e-10	-2.2016e-10	-1.0671
159387525	chr5:159387525:A:C	1.78464e-11	-1.67123	-1.50553
159387569	chr5:159387569:T:G	1.80673e-11	-1.65537	-1.50909
159387790	chr5:159387790:G:C	1.28435e-10	-2.2016e-10	-1.20314
159388041	chr5:159388041:A:G	1.4713e-10	-2.2016e-10	-1.06725
159388133	chr5:159388133:T:C	1.32697e-10	-2.2016e-10	-1.17049
159388611	chr5:159388611:G:A	3.73087e-11	-1.14485	-1.29449
159389301	chr5:159389301:T:C	9.41052e-11	-2.2016e-10	-1.51415
159389591	chr5:159389591:C:T	2.99617e-11	-1.21117	-1.44747
159389803	chr5:159389803:C:A	2.97871e-11	-1.22324	-1.44125
159389855	chr5:159389855:C:T	9.76785e-11	-2.2016e-10	-1.47688
159389994	chr5:159389994:G:A	2.28077e-11	-1.82487	-1.10659
159389995	chr5:159389995:A:G	2.28062e-11	-1.82456	-1.10697
159391176	chr5:159391176:G:A	2.43175e-11	-1.88146	-0.985907
159391232	chr5:159391232:C:T	4.40682e-11	-1.42602	-0.846803
159391381	chr5:159391381:A:G	2.88706e-11	-1.84526	-0.850476
159391690	chr5:159391690:A:G	2.93449e-11	-1.2317	-1.44775
159391799	chr5:159391799:A:G	6.42668e-11	-1.89552	-4.92792e-10
159391919	chr5:159391919:T:C	3.0652e-11	-1.18392	-1.45194
159391959	chr5:159391959:G:A	1.93446e-10	-2.2016e-10	-0.793566
159392273	chr5:159392273:G:T	2.96661e-11	-1.83168	-0.836879
159392299	chr5:159392299:C:T	8.97748e-11	-1.7629	0.201644
159392392	chr5:159392392:C:T	2.96632e-11	-1.22999	-1.43867
159392725	chr5:159392725:C:T	9.65818e-11	-2.2016e-10	-1.48817
159393016	chr5:159393016:T:C	2.16714e-10	-2.2016e-10	-0.679986
159393053	chr5:159393053:T:C	9.11801e-11	-1.63697	0.0912459
159393390	chr5:159393390:C:G	2.39113e-10	-2.2016e-10	-0.581624
159393505	chr5:159393505:G:A	1.00381e-10	-2.2016e-10	-1.44959
159393671	chr5:159393671:G:A	1.05069e-10	-2.2016e-10	-1.40395
159393814	chr5:159393814:T:C	2.11165e-11	-1.81979	-1.18872
159393836	chr5:159393836:A:G	5.33407e-11	-1.6261	-0.455766
159394371	chr5:159394371:C:T	2.26442e-11	-1.84454	-1.09412
159394485	chr5:159394485:A:C	4.21584e-11	-1.48765	-0.829477
159394521	chr5:159394521:C:G	2.13988e-11	-1.83022	-1.16501
159394870	chr5:159394870:A:G	1.09152e-10	-2.2016e-10	-1.36582
159395138	chr5:159395138:A:C	3.24879e-11	-1.12837	-1.44933
159395637	chr5:159395637:G:C	5.48982e-11	-1.50423	-0.548856
159395921	chr5:159395921:T:A	1.11569e-10	-1.77029	0.426371
159396462	chr5:159396462:G:A	9.505e-11	-2.2016e-10	-1.50416
159397166	chr5:159397166:C:G	5.55248e-11	-1.75435	-0.287385
159397276	chr5:159397276:G:A	9.67482e-11	-2.2016e-10	-1.48645
159397502	chr5:159397502:G:T	5.70907e-11	-1.49836	-0.51556
159397516	chr5:159397516:G:A	1.02966e-10	-2.2016e-10	-1.42416
159397604	chr5:159397604:C:T	1.12382e-10	-2.2016e-10	-1.33666
159397802	chr5:159397802:A:G	2.27986e-11	-1.8598	-1.07206
159397878	chr5:159397878:G:A	7.31184e-11	-1.76648	-4.92792e-10
159397971	chr5:159397971:T:C	1.82809e-11	-1.73519	-1.41752
159398209	chr5:159398209:C:T	2.80981e-11	-1.81599	-0.906874
159398312	chr5:159398312:C:T	1.4398e-10	-1.08889	-4.92792e-10
159398379	chr5:159398379:A:G	1.51716e-11	-1.8714	-1.46774
159398775	chr5:159398775:A:T	1.03251e-10	-2.2016e-10	-1.4214
159399225	chr5:159399225:A:G	1.05024e-10	-2.2016e-10	-1.40438
159399239	chr5:159399239:A:G	2.68819e-11	-1.25398	-1.51313
159399245	chr5:159399245:C:A	1.33388e-10	-2.2016e-10	-1.1653
159399349	chr5:159399349:A:G	2.72562e-11	-1.33001	-1.42327
159399393	chr5:159399393:G:A	1.3498e-10	-2.2016e-10	-1.15344
159399485	chr5:159399485:A:G	2.1477e-11	-1.49529	-1.49629
159399784	chr5:159399784:C:A	2.41548e-11	-1.58427	-1.28981
159399865	chr5:159399865:G:GT	2.73476e-11	-1.38072	-1.36921
159400031	chr5:159400031:G:A	3.22283e-11	-1.87868	-0.70704
159400489	chr5:159400489:C:T	1.08281e-10	-1.77798	0.404145
159400518	chr5:159400518:C:T	3.39963e-11	-1.48614	-1.04617
159400624	chr5:159400624:A:G	1.70576e-10	-2.2016e-10	-0.919382
159400761	chr5:159400761:C:A	2.18494e-11	-1.59609	-1.3783
159401217	chr5:159401217:A:G	7.3878e-11	-1.77664	0.020493
159401307	chr5:159401307:G:A	9.90955e-11	-2.2016e-10	-1.46248
159401329	chr5:159401329:T:TA	9.48679e-11	-2.2016e-10	-1.50608
159401472	chr5:159401472:G:A	8.92263e-11	-1.75635	0.188968
159402006	chr5:159402006:A:T	9.84782e-11	-2.2016e-10	-1.46873
159402281	chr5:159402281:A:G	3.0006e-11	-1.7597	-0.89746
159402286	chr5:159402286:C:T	3.10117e-11	-1.29628	-1.32792
159402493	chr5:159402493:T:C	4.61122e-11	-0.720701	-1.50678
159402519	chr5:159402519:A:T	5.80623e-11	-1.55076	-0.446282
159403037	chr5:159403037:G:A	1.07293e-10	-2.2016e-10	-1.383
159403346	chr5:159403346:G:C	1.08509e-10	-2.2016e-10	-1.37173
159403482	chr5:159403482:T:G	2.16808e-10	-2.2016e-10	-0.67955
159403551	chr5:159403551:A:G	1.18299e-10	-2.2016e-10	-1.28535
159403808	chr5:159403808:T:C	2.7205e-10	-2.2016e-10	-0.452575
159403811	chr5:159403811:G:A	7.72194e-11	-1.05025	-0.661664
159404018	chr5:159404018:A:G	9.42628e-11	-2.2016e-10	-1.51248
159404136	chr5:159404136:C:T	2.86269e-10	-2.2016e-10	-0.40163
159404395	chr5:159404395:T:C	2.85623e-10	-2.2016e-10	-0.403888
159404403	chr5:159404403:G:A	2.32325e-10	-0.554973	-0.055453
159404628	chr5:159404628:T:C	1.73713e-10	-2.2016e-10	-0.901155
159405702	chr5:159405702:A:T	1.54771e-10	-2.2016e-10	-1.01662
159405711	chr5:159405711:C:T	9.82245e-11	-2.2016e-10	-1.47131
159406069	chr5:159406069:G:A	1.00204e-08	-2.2016e-10	3.15382
159406527	chr5:159406527:G:A	1.47556e-11	-1.89125	-1.47569
159406576	chr5:159406576:A:G	1.39742e-10	-2.2016e-10	-1.11876
159407606	chr5:159407606:A:G	9.54225e-11	-2.2016e-10	-1.50025
159407874	chr5:159407874:G:T	1.01551e-10	-2.2016e-10	-1.438
159408171	chr5:159408171:TTTTC:T	1.48389e-11	-1.89601	-1.4653
159408253	chr5:159408253:GTTCT:G	1.45691e-11	-1.88788	-1.49177
159408272	chr5:159408272:CCT:C	1.03876e-10	-2.2016e-10	-1.41537
159408723	chr5:159408723:G:T	1.05207e-10	-2.2016e-10	-1.40263
159408830	chr5:159408830:AAATT:A	1.05207e-10	-2.2016e-10	-1.40263
159408898	chr5:159408898:A:G	1.61451e-10	-2.2016e-10	-0.974358
159409099	chr5:159409099:T:C	1.48641e-11	-1.85302	-1.50659
159409118	chr5:159409118:G:A	1.77533e-11	-1.88811	-1.29389
159409406	chr5:159409406:T:A	1.42124e-11	-1.89019	-1.51425
159409518	chr5:159409518:G:A	1.00917e-10	-2.2016e-10	-1.44426
159409526	chr5:159409526:A:G	1.69878e-10	-2.2016e-10	-0.923481
159409573	chr5:159409573:C:T	1.53271e-11	-1.87908	-1.44986
159409612	chr5:159409612:G:T	6.89519e-11	-1.82515	-4.92792e-10
159409768	chr5:159409768:G:T	9.57258e-11	-2.2016e-10	-1.49707
159410222	chr5:159410222:C:T	8.8983e-11	-1.57012	-4.92792e-10
159410329	chr5:159410329:A:C	9.49748e-11	-2.2016e-10	-1.50495
159410526	chr5:159410526:G:A	1.44336e-11	-1.89651	-1.49249
159410786	chr5:159410786:C:T	6.6817e-11	-1.85661	-4.92792e-10
159410818	chr5:159410818:C:T	2.02253e-10	-2.2016e-10	-0.749042
159411126	chr5:159411126:G:A	1.06625e-10	-2.2016e-10	-1.38924
159411466	chr5:159411466:A:G	1.8465e-10	-2.2016e-10	-0.840101
159411505	chr5:159411505:A:G	1.06916e-10	-2.2016e-10	-1.38651
159411868	chr5:159411868:G:A	1.11958e-10	-2.2016e-10	-1.34044
159412244	chr5:159412244:G:A	1.71113e-11	-1.8265	-1.39232
159412504	chr5:159412504:A:G	1.50896e-11	-1.85515	-1.4894
159412737	chr5:159412737:T:C	1.49764e-11	-1.84607	-1.50602
159412966	chr5:159412966:C:A	1.26391e-10	-2.2016e-10	-1.21918
159413060	chr5:159413060:T:C	9.468e-11	-2.2016e-10	-1.50806
159413242	chr5:159413242:C:T	1.11335e-10	-2.2016e-10	-1.34602
159413375	chr5:159413375:T:C	1.06966e-10	-2.2016e-10	-1.38605
159414462	chr5:159414462:C:T	1.4669e-11	-1.87949	-1.49333
159415284	chr5:159415284:AAACAG:A	5.7659e-11	-1.89016	-0.113851
159415444	chr5:159415444:C:T	6.41645e-11	-1.89711	-4.92792e-10
159415448	chr5:159415448:A:G	9.41494e-11	-2.2016e-10	-1.51368
159415628	chr5:159415628:A:G	1.03945e-10	-2.2016e-10	-1.4147
159415729	chr5:159415729:G:C	1.02138e-10	-1.87863	0.446397
159415861	chr5:159415861:G:A	1.80566e-10	-2.2016e-10	-0.862467
159416245	chr5:159416245:T:C	1.43434e-11	-1.88193	-1.51334
159416315	chr5:159416315:G:A	1.09949e-10	-2.2016e-10	-1.35855
159416380	chr5:159416380:A:G	1.688e-11	-1.71854	-1.51389
159417032	chr5:159417032:T:G	8.61367e-11	-1.67551	0.0728796
159417161	chr5:159417161:C:A	1.26802e-10	-2.2016e-10	-1.21593
159417224	chr5:159417224:G:A	1.62668e-11	-1.75537	-1.51406
159417656	chr5:159417656:G:A	2.25041e-11	-1.43224	-1.51263
159417860	chr5:159417860:G:A	1.01954e-10	-2.2016e-10	-1.43404
159417981	chr5:159417981:G:A	2.09218e-11	-1.5814	-1.43637
159418005	chr5:159418005:T:A	7.23749e-11	-1.89718	0.120474
159418053	chr5:159418053:T:C	6.76794e-11	-1.72931	-0.114466
159418561	chr5:159418561:A:AAG	9.35836e-11	-1.64901	0.129304
159419419	chr5:159419419:C:T	9.83213e-11	-2.2016e-10	-1.47032
159419431	chr5:159419431:C:T	1.03639e-10	-2.2016e-10	-1.41765
159419526	chr5:159419526:C:T	1.25182e-09	-2.2016e-10	1.07379
159419598	chr5:159419598:C:T	1.74708e-11	-1.80479	-1.39324
159419701	chr5:159419701:T:C	1.37008e-10	-1.59745	0.458923
159419891	chr5:159419891:C:T	1.74402e-10	-0.897199	-4.92792e-10
159420063	chr5:159420063:T:C	1.426e-11	-1.89543	-1.50567
159420676	chr5:159420676:C:T	1.66231e-10	-2.2016e-10	-0.945186
159420719	chr5:159420719:T:C	1.26604e-10	-1.71948	0.501986
159420720	chr5:159420720:G:A	2.47659e-10	-1.80772	1.26121
159421063	chr5:159421063:T:C	1.16628e-10	-1.75289	0.453323
159421197	chr5:159421197:C:T	1.07544e-10	-2.2016e-10	-1.38066
159421425	chr5:159421425:G:A	5.50401e-11	-1.78566	-0.26484
159421484	chr5:159421484:T:C	1.54259e-11	-1.81732	-1.50519
159421544	chr5:159421544:A:G	9.49749e-11	-1.75491	0.249957
159421801	chr5:159421801:G:C	2.13338e-11	-1.49796	-1.5003
159422248	chr5:159422248:G:T	1.5667e-10	-2.2016e-10	-1.00442
159422412	chr5:159422412:G:C	1.58589e-11	-1.85503	-1.4398
159422483	chr5:159422483:T:C	9.76199e-11	-1.37888	-0.0986036
159422628	chr5:159422628:G:A	5.39514e-11	-1.78486	-0.285618
159422829	chr5:159422829:A:G	5.60894e-11	-1.79071	-0.240901
159423505	chr5:159423505:A:G	6.20722e-11	-1.77654	-0.153725
159424209	chr5:159424209:G:A	9.46015e-11	-2.2016e-10	-1.50889
159424867	chr5:159424867:A:T	3.25703e-10	-2.2016e-10	-0.272575
159425109	chr5:159425109:C:A	1.65334e-11	-1.73887	-1.51431
159425192	chr5:159425192:A:G	1.73591e-11	-1.72004	-1.48441
159425465	chr5:159425465:T:C	9.57802e-11	-2.2016e-10	-1.49651
159425486	chr5:159425486:G:A	9.70726e-11	-2.2016e-10	-1.4831
159425936	chr5:159425936:T:A	1.17894e-10	-1.70477	0.415994
159426013	chr5:159426013:G:A	9.94632e-11	-2.2016e-10	-1.45877
159426612	chr5:159426612:C:G	1.088e-10	-2.2016e-10	-1.36905
159426765	chr5:159426765:T:C	1.07544e-10	-2.2016e-10	-1.38066
159426933	chr5:159426933:A:T	5.49333e-11	-1.80304	-0.2494
159428368	chr5:159428368:A:G	9.44133e-11	-2.2016e-10	-1.51088
159429498	chr5:159429498:C:A	1.48385e-11	-1.89082	-1.47052
159429630	chr5:159429630:T:C	1.29478e-10	-2.2016e-10	-1.19505
159429803	chr5:159429803:G:A	1.1468e-10	-2.2016e-10	-1.31641
159430064	chr5:159430064:T:C	4.30242e-11	-1.37843	-0.918364
159430464	chr5:159430464:T:C	1.67275e-10	-1.85386	0.914938
159430689	chr5:159430689:C:T	1.66885e-10	-2.2016e-10	-0.941255
159430863	chr5:159430863:T:C	1.47893e-11	-1.8515	-1.51316
159430865	chr5:159430865:C:A	4.48865e-11	-0.7579	-1.49652
159430958	chr5:159430958:C:T	1.7951e-10	-2.2016e-10	-0.868332
159431189	chr5:159431189:T:C	3.76968e-10	-2.2016e-10	-0.126403
159431267	chr5:159431267:A:G	7.92712e-11	-1.68569	-4.92792e-10
159431439	chr5:159431439:G:A	7.08011e-11	-1.79869	-4.92792e-10
159431455	chr5:159431455:A:AG	5.8593e-11	-0.721421	-1.26653
159431573	chr5:159431573:G:T	1.29197e-10	-2.2016e-10	-1.19723
159431890	chr5:159431890:C:T	1.86198e-11	-1.89636	-1.23797
159432035	chr5:159432035:G:A	7.30169e-11	-1.76787	-4.92792e-10
159432045	chr5:159432045:G:A	9.4355e-11	-2.2016e-10	-1.5115
159432325	chr5:159432325:G:A	1.27158e-10	-2.2016e-10	-1.21313
159432356	chr5:159432356:G:T	1.73779e-11	-1.71481	-1.48856
159432490	chr5:159432490:T:A	1.8813e-11	-1.89256	-1.23146
159432584	chr5:159432584:G:T	1.37018e-10	-2.2016e-10	-1.13845
159432637	chr5:159432637:G:A	1.27839e-10	-2.2016e-10	-1.20779
159432981	chr5:159432981:C:CTA	1.8193e-11	-1.89212	-1.26541
159432995	chr5:159432995:C:A	1.23141e-10	-2.2016e-10	-1.24523
159433008	chr5:159433008:T:C	9.42565e-11	-2.2016e-10	-1.51254
159433066	chr5:159433066:T:A	1.10011e-10	-2.2016e-10	-1.35799
159433305	chr5:159433305:G:C	1.22044e-10	-2.2016e-10	-1.25418
159433560	chr5:159433560:C:G	3.99013e-10	-2.2016e-10	-0.0695676
159433628	chr5:159433628:T:C	1.69747e-11	-1.88476	-1.34208
159433826	chr5:159433826:T:C	9.93617e-11	-2.2016e-10	-1.45979
159433862	chr5:159433862:C:T	9.44548e-11	-2.2016e-10	-1.51044
159433931	chr5:159433931:A:G	1.45466e-11	-1.89723	-1.48398
159434484	chr5:159434484:C:T	9.45051e-11	-2.2016e-10	-1.50991
159434496	chr5:159434496:T:C	1.88205e-10	-2.2016e-10	-0.821028
159434701	chr5:159434701:GA:G	1.60145e-11	-1.89457	-1.3905
159435205	chr5:159435205:T:G	1.59224e-11	-1.89313	-1.3977
159435230	chr5:159435230:G:T	1.95638e-11	-1.88571	-1.19917
159435644	chr5:159435644:A:G	9.5582e-11	-2.2016e-10	-1.49858
159435673	chr5:159435673:A:G	1.99986e-11	-1.89729	-1.16561
159435684	chr5:159435684:T:TG	1.80623e-11	-1.89707	-1.26766
159435763	chr5:159435763:C:T	9.67147e-11	-2.2016e-10	-1.4868
159435828	chr5:159435828:G:A	1.31126e-10	-2.2016e-10	-1.1824
159436105	chr5:159436105:C:G	2.52358e-10	-1.88594	1.35823
159436189	chr5:159436189:A:G	9.83841e-11	-2.2016e-10	-1.46968
159436241	chr5:159436241:C:T	2.17135e-11	-1.59221	-1.38842
159436379	chr5:159436379:C:T	3.29094e-11	-1.55831	-1.0065
159436452	chr5:159436452:G:A	3.03719e-10	-0.34246	-4.92792e-10
159436528	chr5:159436528:C:T	2.57462e-11	-1.86755	-0.942726
159436529	chr5:159436529:T:G	3.13044e-11	-1.8326	-0.782206
159436736	chr5:159436736:T:A	1.73536e-11	-1.69276	-1.512
159436826	chr5:159436826:C:T	1.26122e-10	-2.2016e-10	-1.22131
159436868	chr5:159436868:T:C	9.61236e-11	-1.49293	-4.92792e-10
159437362	chr5:159437362:C:T	1.04247e-10	-2.2016e-10	-1.4118
159437732	chr5:159437732:A:G	2.70531e-10	-0.952216	0.494041
159438249	chr5:159438249:G:A	9.49543e-11	-2.2016e-10	-1.50517
159438354	chr5:159438354:G:A	2.07884e-11	-1.65676	-1.3674
159438648	chr5:159438648:T:C	9.57071e-11	-2.2016e-10	-1.49727
159439755	chr5:159439755:A:C	2.37648e-09	-2.2016e-10	1.71481
159439960	chr5:159439960:T:C	1.02471e-10	-2.2016e-10	-1.42898
159439972	chr5:159439972:G:T	3.20892e-11	-1.78909	-0.800953
159440204	chr5:159440204:G:A	2.17386e-11	-1.84832	-1.13115
159440285	chr5:159440285:GTCAATCCCTAT:G	8.84781e-11	-1.57581	-4.92792e-10
159440544	chr5:159440544:G:A	5.0052e-11	-0.712941	-1.43256
159440658	chr5:159440658:T:G	9.51129e-11	-2.2016e-10	-1.5035
159441023	chr5:159441023:T:A	1.73683e-10	-2.2016e-10	-0.901329
159441167	chr5:159441167:G:A	3.35958e-10	-1.48326	1.24168
159441475	chr5:159441475:C:A	3.32888e-11	-1.73876	-0.814579
159441869	chr5:159441869:G:T	9.67544e-11	-1.48639	-4.92792e-10
159442105	chr5:159442105:A:T	2.44725e-10	-2.2016e-10	-0.558427
159442285	chr5:159442285:C:T	2.51523e-10	-2.2016e-10	-0.531026
159442286	chr5:159442286:G:A	3.56641e-11	-1.71587	-0.768546
159442540	chr5:159442540:C:T	9.52271e-11	-2.2016e-10	-1.5023
159443295	chr5:159443295:T:A	1.82881e-10	-2.2016e-10	-0.849724
159443436	chr5:159443436:G:A	1.02502e-10	-2.2016e-10	-1.42868
159443487	chr5:159443487:G:C	4.49504e-11	-0.825316	-1.42769
159444673	chr5:159444673:T:A	1.96514e-11	-1.80095	-1.27946
159444813	chr5:159444813:T:G	6.24119e-11	-1.87938	-0.0454299
159445203	chr5:159445203:G:A	9.5273e-11	-2.2016e-10	-1.50182
159445479	chr5:159445479:T:C	5.59826e-10	-1.81704	2.08611
159445623	chr5:159445623:G:A	7.267e-10	-1.8348	2.36475
159446484	chr5:159446484:T:C	2.15293e-10	-2.2016e-10	-0.686564
159447033	chr5:159447033:G:C	9.07865e-10	-1.87709	2.62962
159447313	chr5:159447313:C:T	9.84944e-11	-2.2016e-10	-1.46856
159447347	chr5:159447347:A:G	2.85152e-10	-2.2016e-10	-0.405538
159447476	chr5:159447476:G:A	1.2869e-10	-2.2016e-10	-1.20116
159447563	chr5:159447563:C:T	1.1354e-10	-1.75456	0.428152
159448663	chr5:159448663:C:T	1.38906e-10	-2.2016e-10	-1.12477
159448969	chr5:159448969:A:G	1.74587e-10	-0.896139	-4.92792e-10
159449227	chr5:159449227:G:A	8.04053e-11	-1.87798	0.206501
159449692	chr5:159449692:A:G	4.40496e-10	-2.2016e-10	0.0293395
159450179	chr5:159450179:G:A	2.71859e-10	-2.2016e-10	-0.453279
159450923	chr5:159450923:G:C	1.05123e-10	-2.2016e-10	-1.40343
159451373	chr5:159451373:G:A	2.48544e-11	-1.34085	-1.50467
159451625	chr5:159451625:A:G	1.1399e-10	-2.2016e-10	-1.32245
159451654	chr5:159451654:C:T	9.42207e-11	-2.2016e-10	-1.51292
159452023	chr5:159452023:G:A	1.15675e-10	-2.2016e-10	-1.30778
159452061	chr5:159452061:C:T	1.16874e-09	-1.60727	2.61238
159452182	chr5:159452182:T:C	5.22694e-11	-1.89343	-0.208721
159452287	chr5:159452287:T:A	9.64203e-11	-2.2016e-10	-1.48985
159452861	chr5:159452861:C:G	4.17437e-11	-1.86667	-0.460339
159452970	chr5:159452970:C:T	4.80417e-10	-2.2016e-10	0.116092
159453024	chr5:159453024:C:T	3.11553e-11	-1.75555	-0.864023
159453388	chr5:159453388:C:T	1.66263e-11	-1.7814	-1.46618
159453445	chr5:159453445:G:A	9.40937e-11	-2.2016e-10	-1.51427
159453519	chr5:159453519:C:T	2.96087e-11	-1.74732	-0.923173
159453765	chr5:159453765:G:A	1.01916e-10	-2.2016e-10	-1.43442
159453903	chr5:159453903:G:A	4.35127e-10	-2.2016e-10	0.0170763
159453954	chr5:159453954:G:T	4.53204e-11	-1.893	-0.351803
159454268	chr5:159454268:T:C	3.30938e-11	-1.71525	-0.843968
159454489	chr5:159454489:C:A	2.81554e-11	-1.83127	-0.889558
159454939	chr5:159454939:A:G	1.29353e-10	-2.2016e-10	-1.19602
159455203	chr5:159455203:G:A	3.15076e-10	-2.2016e-10	-0.305747
159455298	chr5:159455298:AAAAATCACAAATCACAGAATAAATTGGAATG:A	1.67382e-10	-2.2016e-10	-0.938285
159455982	chr5:159455982:T:A	1.55417e-11	-1.8398	-1.47524
159456019	chr5:159456019:A:G	2.25329e-11	-1.55751	-1.38608
159456340	chr5:159456340:T:C	2.41888e-10	-2.2016e-10	-0.570087
159456665	chr5:159456665:A:C	2.51887e-11	-1.32207	-1.51009
159456676	chr5:159456676:T:A	1.21928e-10	-2.2016e-10	-1.25514
159457111	chr5:159457111:G:A	4.14795e-11	-1.79432	-0.539043
159457527	chr5:159457527:A:G	2.41889e-11	-1.45719	-1.41548
159457947	chr5:159457947:T:C	9.49198e-11	-2.2016e-10	-1.50553
159457997	chr5:159457997:G:A	1.22609e-10	-2.2016e-10	-1.24956
159458067	chr5:159458067:T:C	1.50695e-10	-1.7108	0.667493
159458098	chr5:159458098:C:T	9.58908e-11	-2.2016e-10	-1.49535
159458157	chr5:159458157:G:A	9.8977e-11	-2.2016e-10	-1.46367
159459931	chr5:159459931:A:G	5.77632e-11	-1.79099	-0.211217
159460964	chr5:159460964:T:C	5.67218e-11	-1.7998	-0.220608
159461098	chr5:159461098:C:T	1.55229e-10	-1.87636	0.862697
159461199	chr5:159461199:C:G	9.96081e-11	-2.2016e-10	-1.45732
159461380	chr5:159461380:C:T	9.74258e-11	-2.2016e-10	-1.47947
159462084	chr5:159462084:G:A	4.98747e-10	-2.2016e-10	0.153537
159462210	chr5:159462210:A:C	8.70765e-11	-1.59178	-4.92792e-10
159462267	chr5:159462267:T:C	1.40287e-10	-2.2016e-10	-1.11487
159462320	chr5:159462320:T:C	8.04975e-11	-1.87827	0.207937
159462676	chr5:159462676:T:G	3.5584e-11	-1.36324	-1.12342
159463372	chr5:159463372:G:A	1.29767e-10	-2.2016e-10	-1.19282
159463710	chr5:159463710:A:G	1.67018e-10	-1.69268	0.752219
159463730	chr5:159463730:C:A	2.67844e-10	-2.2016e-10	-0.468158
159463958	chr5:159463958:C:T	2.39841e-11	-1.51384	-1.36733
159464130	chr5:159464130:TG:T	4.06742e-11	-1.31734	-1.03563
159464460	chr5:159464460:T:C	1.99962e-10	-2.2016e-10	-0.760435
159465632	chr5:159465632:T:C	1.67203e-10	-1.69282	0.75347
159466480	chr5:159466480:C:T	9.40822e-11	-2.2016e-10	-1.51439
159467298	chr5:159467298:C:T	2.08856e-10	-2.2016e-10	-0.716915
159467341	chr5:159467341:C:T	9.42984e-11	-2.2016e-10	-1.5121
159467780	chr5:159467780:GC:G	1.19698e-10	-2.2016e-10	-1.27359
159467853	chr5:159467853:C:G	3.26934e-10	-2.2016e-10	-0.268804
159468001	chr5:159468001:T:A	4.47607e-10	-2.2016e-10	0.0453526
159468314	chr5:159468314:G:A	1.73851e-10	-2.2016e-10	-0.900362
159468539	chr5:159468539:A:T	2.34599e-10	-2.2016e-10	-0.600686
159470762	chr5:159470762:G:A	8.45401e-11	-1.62134	-4.92792e-10
159470940	chr5:159470940:G:A	1.11375e-10	-2.2016e-10	-1.34566
159472202	chr5:159472202:A:G	2.39692e-11	-1.75792	-1.12387
159472217	chr5:159472217:A:G	3.05462e-11	-1.61982	-1.01951
159472235	chr5:159472235:T:C	9.41216e-11	-2.2016e-10	-1.51397
159472592	chr5:159472592:A:G	9.41508e-11	-2.2016e-10	-1.51366
159472781	chr5:159472781:G:T	1.12413e-10	-2.2016e-10	-1.33638
159473435	chr5:159473435:A:G	1.13059e-10	-2.2016e-10	-1.33065
159474008	chr5:159474008:A:G	2.39789e-09	-1.55755	3.28133
159474167	chr5:159474167:G:A	9.41147e-11	-2.2016e-10	-1.51405
159474699	chr5:159474699:C:T	1.46744e-11	-1.88998	-1.48247
159474835	chr5:159474835:G:A	3.8372e-10	-2.2016e-10	-0.108649
159474957	chr5:159474957:A:G	5.67585e-11	-1.84914	-0.17062
159476112	chr5:159476112:C:G	9.11118e-11	-1.54648	-4.92792e-10
159476558	chr5:159476558:T:TA	8.39406e-11	-1.62845	-4.92792e-10
159477305	chr5:159477305:G:A	1.46018e-11	-1.86373	-1.51369
159477382	chr5:159477382:T:C	3.20036e-11	-1.18865	-1.40406
159477690	chr5:159477690:A:G	3.71507e-10	-2.2016e-10	-0.140993
159478143	chr5:159478143:A:G	1.1693e-10	-2.2016e-10	-1.29699
159478775	chr5:159478775:G:C	4.66423e-10	-2.2016e-10	0.0865314
159479066	chr5:159479066:T:A	8.76868e-10	-2.2016e-10	0.717795
159479197	chr5:159479197:A:G	4.53715e-11	-0.857905	-1.38577
159479391	chr5:159479391:G:T	2.31478e-11	-1.42903	-1.48763
159479400	chr5:159479400:G:A	2.91545e-11	-1.2615	-1.42446
159480008	chr5:159480008:C:T	1.62821e-11	-1.87451	-1.39398
159480428	chr5:159480428:A:G	3.56629e-11	-1.85364	-0.630812
159480640	chr5:159480640:T:C	4.37668e-11	-0.880723	-1.39896
159480729	chr5:159480729:T:C	2.99754e-11	-1.75888	-0.899311
159481219	chr5:159481219:A:G	1.64816e-11	-1.89506	-1.36126
159481642	chr5:159481642:T:C	2.51378e-11	-1.32154	-1.51265
159481710	chr5:159481710:G:C	2.5844e-10	-2.2016e-10	-0.503898
159482254	chr5:159482254:C:T	2.67086e-10	-2.2016e-10	-0.47099
159482259	chr5:159482259:G:A	2.10746e-11	-1.61541	-1.39509
159483007	chr5:159483007:A:G	1.19986e-10	-2.2016e-10	-1.27119
159483290	chr5:159483290:A:G	2.67801e-11	-1.29565	-1.47525
159483322	chr5:159483322:GAA:G	2.08696e-11	-1.88522	-1.13505
159483490	chr5:159483490:G:A	1.26826e-10	-2.2016e-10	-1.21575
159484007	chr5:159484007:G:A	1.21094e-10	-2.2016e-10	-1.26199
159484085	chr5:159484085:G:A	2.53598e-11	-1.33603	-1.48937
159484244	chr5:159484244:A:AT	1.14142e-10	-2.2016e-10	-1.32112
159484302	chr5:159484302:C:T	4.67786e-10	-2.2016e-10	0.0894491
159485185	chr5:159485185:G:C	4.71635e-11	-0.929237	-1.2757
159485254	chr5:159485254:G:A	7.22625e-11	-1.27294	-0.505315
159485661	chr5:159485661:C:T	1.86651e-11	-1.89419	-1.23772
159485907	chr5:159485907:G:A	1.14653e-10	-2.2016e-10	-1.31665
159485979	chr5:159485979:G:T	1.48502e-10	-1.05796	-4.92792e-10
159486321	chr5:159486321:T:C	1.08024e-10	-2.2016e-10	-1.37621
159486649	chr5:159486649:G:A	1.41734e-11	-1.89646	-1.51073
159487063	chr5:159487063:G:A	1.05225e-10	-2.2016e-10	-1.40246
159487921	chr5:159487921:C:T	1.44601e-11	-1.87381	-1.51335
159488279	chr5:159488279:G:A	7.118e-11	-0.351263	-1.44209
159488371	chr5:159488371:G:A	4.58651e-11	-0.91621	-1.31665
159488503	chr5:159488503:C:T	5.17362e-11	-1.47883	-0.63357
159488594	chr5:159488594:T:C	1.64121e-10	-0.957956	-4.92792e-10
159488815	chr5:159488815:A:C	1.41561e-10	-1.10583	-4.92792e-10
159488889	chr5:159488889:C:G	1.13101e-10	-2.2016e-10	-1.33028
159489411	chr5:159489411:C:T	1.27821e-10	-2.2016e-10	-1.20793
159490529	chr5:159490529:G:T	2.02806e-11	-1.89055	-1.15835
159490564	chr5:159490564:A:G	8.66711e-11	-1.59644	-4.92792e-10
159490834	chr5:159490834:T:C	1.85776e-10	-2.2016e-10	-0.834021
159491227	chr5:159491227:T:G	4.63554e-11	-0.952274	-1.26995
159491252	chr5:159491252:T:G	7.86326e-11	-1.33566	-0.358114
159491256	chr5:159491256:C:T	6.43849e-11	-1.89368	-4.92792e-10
159491272	chr5:159491272:A:C	1.55893e-11	-1.86115	-1.45083
159491381	chr5:159491381:A:G	4.3142e-11	-1.37458	-0.919483
159491485	chr5:159491485:C:T	2.79015e-11	-1.38557	-1.34431
159491514	chr5:159491514:C:G	1.37307e-10	-1.13634	-4.92792e-10
159491886	chr5:159491886:G:A	1.45317e-11	-1.87059	-1.51164
159491901	chr5:159491901:C:T	1.14712e-10	-2.2016e-10	-1.31614
159492307	chr5:159492307:AGTT:A	9.80465e-10	-2.2016e-10	0.829464
159492360	chr5:159492360:G:A	1.15329e-10	-2.2016e-10	-1.31078
159492447	chr5:159492447:C:G	2.6123e-10	-2.2016e-10	-0.493159
159492522	chr5:159492522:C:T	2.00717e-11	-1.54635	-1.5129
159492647	chr5:159492647:C:A	1.34492e-10	-1.15706	-4.92792e-10
159493232	chr5:159493232:A:G	1.14883e-10	-2.2016e-10	-1.31465
159493375	chr5:159493375:C:T	2.68958e-09	-2.2016e-10	1.83858
159493408	chr5:159493408:G:A	4.60708e-10	-2.2016e-10	0.074203
159493429	chr5:159493429:C:G	1.39414e-10	-1.12111	-4.92792e-10
159493577	chr5:159493577:C:T	1.30498e-10	-1.18721	-4.92792e-10
159493620	chr5:159493620:A:G	1.12225e-10	-2.2016e-10	-1.33806
159494094	chr5:159494094:C:G	2.02355e-10	-2.2016e-10	-0.748537
159494258	chr5:159494258:G:C	1.10755e-10	-2.2016e-10	-1.35124
159494373	chr5:159494373:A:T	6.54013e-11	-1.87802	-4.92792e-10
159494887	chr5:159494887:G:A	1.97005e-11	-1.59766	-1.48026
159494985	chr5:159494985:C:T	1.34655e-10	-2.2016e-10	-1.15584
159495625	chr5:159495625:T:C	9.59059e-11	-2.2016e-10	-1.49519
159495804	chr5:159495804:A:T	1.30075e-10	-2.2016e-10	-1.19045
159496075	chr5:159496075:C:T	1.11173e-10	-2.2016e-10	-1.34748
159496376	chr5:159496376:G:C	9.49058e-11	-2.2016e-10	-1.50568
159496405	chr5:159496405:G:T	2.02482e-10	-2.2016e-10	-0.747911
159496416	chr5:159496416:G:T	6.495e-11	-1.88494	-4.92792e-10
159496689	chr5:159496689:A:G	2.38602e-10	-2.2016e-10	-0.583764
159496724	chr5:159496724:T:G	1.37694e-10	-2.2016e-10	-1.13353
159496822	chr5:159496822:A:C	1.06802e-10	-1.79729	0.409702
159497018	chr5:159497018:T:C	2.45086e-10	-2.2016e-10	-0.556954
159497075	chr5:159497075:G:A	3.4653e-11	-1.32558	-1.1876
159497093	chr5:159497093:G:A	9.47034e-11	-2.2016e-10	-1.50781
159497115	chr5:159497115:G:A	5.07703e-10	-2.2016e-10	0.171334
159497464	chr5:159497464:G:A	1.33011e-10	-2.2016e-10	-1.16813
159498033	chr5:159498033:T:C	1.1915e-10	-2.2016e-10	-1.27818
159498205	chr5:159498205:C:T	5.5763e-10	-2.2016e-10	0.265133
159498399	chr5:159498399:T:C	1.67071e-11	-1.83996	-1.40276
159498520	chr5:159498520:A:G	6.31085e-11	-1.32818	-0.585526
159498541	chr5:159498541:G:A	9.51177e-11	-2.2016e-10	-1.50345
159498546	chr5:159498546:A:G	4.67538e-11	-0.930656	-1.28301
159498575	chr5:159498575:G:A	1.61928e-11	-1.87196	-1.40204
159498594	chr5:159498594:G:T	1.22928e-10	-2.2016e-10	-1.24696
159498618	chr5:159498618:C:T	1.67507e-10	-2.2016e-10	-0.937536
159499222	chr5:159499222:C:T	1.42346e-10	-1.1003	-4.92792e-10
159499437	chr5:159499437:A:T	1.09322e-10	-2.2016e-10	-1.36426
159499517	chr5:159499517:T:C	1.24538e-10	-2.2016e-10	-1.23396
159499943	chr5:159499943:A:G	1.676e-10	-2.2016e-10	-0.936982
159500469	chr5:159500469:A:G	4.58093e-10	-2.2016e-10	0.0685091
159501307	chr5:159501307:A:C	1.04475e-10	-2.2016e-10	-1.40962
159501530	chr5:159501530:T:G	1.8228e-10	-2.2016e-10	-0.853017
159501534	chr5:159501534:T:G	1.87356e-10	-2.2016e-10	-0.825549
159501572	chr5:159501572:C:T	5.35434e-11	-1.47291	-0.605157
159502177	chr5:159502177:A:C	1.16008e-10	-2.2016e-10	-1.30491
159502227	chr5:159502227:A:G	1.88426e-10	-2.2016e-10	-0.819854
159502774	chr5:159502774:A:G	1.07629e-10	-2.2016e-10	-1.37987
159504299	chr5:159504299:G:A	1.67062e-10	-2.2016e-10	-0.940195
159505178	chr5:159505178:C:A	2.79466e-11	-1.31312	-1.41515
159505687	chr5:159505687:A:G	9.96135e-11	-2.2016e-10	-1.45726
159506878	chr5:159506878:T:C	1.16055e-10	-2.2016e-10	-1.3045
159506909	chr5:159506909:T:A	2.68503e-11	-1.25855	-1.50974
159507270	chr5:159507270:A:G	1.09076e-10	-2.2016e-10	-1.36652
159507287	chr5:159507287:C:T	2.10246e-11	-1.55038	-1.46249
159507425	chr5:159507425:G:A	2.70866e-11	-1.5494	-1.21012
159507503	chr5:159507503:C:T	2.17896e-10	-0.607382	-0.0671635
159507692	chr5:159507692:G:A	9.46134e-11	-2.2016e-10	-1.50876
159508471	chr5:159508471:T:C	3.91142e-11	-1.42829	-0.963785
159508715	chr5:159508715:C:A	6.66517e-11	-1.85908	-4.92792e-10
159508755	chr5:159508755:G:A	2.85529e-10	-2.2016e-10	-0.40422
159509049	chr5:159509049:T:C	4.51844e-10	-2.2016e-10	0.0547744
159509298	chr5:159509298:A:C	3.90755e-11	-1.02087	-1.37219
159509684	chr5:159509684:G:A	1.05832e-10	-2.2016e-10	-1.39671
159509693	chr5:159509693:G:A	3.45592e-10	-1.3735	1.16019
159509761	chr5:159509761:A:C	1.60177e-10	-2.2016e-10	-0.98228
159509900	chr5:159509900:G:C	1.12609e-10	-2.2016e-10	-1.33464
159510089	chr5:159510089:A:G	1.1925e-10	-2.2016e-10	-1.27734
159510512	chr5:159510512:C:T	1.61808e-11	-1.89723	-1.3775
159510952	chr5:159510952:C:G	1.38162e-10	-2.2016e-10	-1.13014
159511041	chr5:159511041:A:C	1.81944e-10	-2.2016e-10	-0.854862
159511092	chr5:159511092:T:C	1.16428e-10	-2.2016e-10	-1.30129
159511292	chr5:159511292:G:A	3.79793e-11	-1.05295	-1.36857
159511911	chr5:159511911:T:A	1.7282e-11	-1.69451	-1.51438
159512057	chr5:159512057:T:C	6.82523e-11	-0.342298	-1.49305
159512068	chr5:159512068:A:C	1.02696e-10	-1.46937	0.0425859
159512113	chr5:159512113:T:C	4.31975e-11	-1.24007	-1.05271
159512311	chr5:159512311:T:C	5.91618e-10	-2.2016e-10	0.324299
159512502	chr5:159512502:C:T	1.04265e-10	-2.2016e-10	-1.41163
159512898	chr5:159512898:G:A	4.37585e-11	-1.25127	-1.0286
159513049	chr5:159513049:G:T	1.0136e-10	-2.2016e-10	-1.43989
159513282	chr5:159513282:G:A	1.09553e-10	-2.2016e-10	-1.36215
159513623	chr5:159513623:G:A	1.12615e-10	-2.2016e-10	-1.33459
159513875	chr5:159513875:G:T	1.01804e-10	-2.2016e-10	-1.43552
159513910	chr5:159513910:T:C	1.04592e-10	-1.4085	-4.92792e-10
159514301	chr5:159514301:T:C	5.48082e-11	-1.69158	-0.363143
159514377	chr5:159514377:C:T	1.45166e-11	-1.8832	-1.50006
159514497	chr5:159514497:C:T	6.76561e-11	-1.84413	-4.92792e-10
159514731	chr5:159514731:G:A	1.50169e-11	-1.89582	-1.45357
159515120	chr5:159515120:T:C	1.00569e-10	-2.2016e-10	-1.44772
159515457	chr5:159515457:C:A	2.8035e-11	-1.21644	-1.50866
159515722	chr5:159515722:T:A	1.9658e-10	-2.2016e-10	-0.777494
159515808	chr5:159515808:A:G	9.11268e-11	-0.213681	-1.33263
159516273	chr5:159516273:A:G	1.39888e-10	0.207276	-1.32499
159517047	chr5:159517047:A:T	3.47971e-10	-2.2016e-10	-0.206442
159517175	chr5:159517175:G:A	1.1688e-09	-2.2016e-10	1.00517
159517210	chr5:159517210:A:T	2.87256e-11	-1.18656	-1.51421
159517258	chr5:159517258:A:G	3.25171e-11	-1.87846	-0.698332
159517265	chr5:159517265:T:C	1.04052e-10	-2.2016e-10	-1.41367
159517449	chr5:159517449:A:G	1.69165e-11	-1.73055	-1.49973
159518521	chr5:159518521:T:C	2.18633e-09	-2.2016e-10	1.63142
159518826	chr5:159518826:T:C	1.80014e-10	-0.631875	-0.233655
159519122	chr5:159519122:C:G	2.11985e-11	-1.75167	-1.25296
159519319	chr5:159519319:G:A	9.57361e-11	-2.2016e-10	-1.49697
159519487	chr5:159519487:G:A	2.77534e-11	-1.88547	-0.849735
159519499	chr5:159519499:C:T	2.84898e-11	-1.45685	-1.25217
159519512	chr5:159519512:A:G	5.41178e-10	-2.2016e-10	0.235187
159520134	chr5:159520134:A:G	3.87276e-11	-1.30994	-1.09207
159520684	chr5:159520684:A:G	1.08573e-10	-2.2016e-10	-1.37114
159521163	chr5:159521163:C:T	1.68373e-10	-2.2016e-10	-0.93238
159521325	chr5:159521325:T:C	1.98223e-11	-1.88648	-1.18528
159521637	chr5:159521637:G:A	1.36474e-10	-2.2016e-10	-1.14243
159521986	chr5:159521986:C:A	1.7534e-11	-1.88145	-1.31297
159522039	chr5:159522039:C:T	5.31204e-11	-0.86486	-1.22114
159522412	chr5:159522412:T:G	6.44823e-11	-1.89217	-4.92792e-10
159522520	chr5:159522520:A:G	9.72947e-11	-1.48082	-4.92792e-10
159522582	chr5:159522582:C:A	1.02539e-10	-2.2016e-10	-1.42832
159523320	chr5:159523320:A:G	1.94977e-11	-1.57463	-1.51364
159524274	chr5:159524274:T:C	2.85389e-09	0.410916	1.48696
159524275	chr5:159524275:G:A	4.42127e-10	-0.949326	0.982362
159524410	chr5:159524410:G:A	1.77481e-10	-2.2016e-10	-0.879699
159525434	chr5:159525434:A:G	1.3219e-10	-2.2016e-10	-1.17432
159525876	chr5:159525876:T:A	4.96602e-11	-0.643088	-1.51027
159526020	chr5:159526020:A:G	9.842e-11	-2.2016e-10	-1.46932
159526032	chr5:159526032:C:CT	2.60278e-11	-1.33682	-1.46258
159526058	chr5:159526058:G:A	1.28903e-10	-2.2016e-10	-1.1995
159526470	chr5:159526470:G:GA	1.11811e-10	-2.2016e-10	-1.34176
159526571	chr5:159526571:T:A	1.85559e-11	-1.7994	-1.33837
159526695	chr5:159526695:A:G	2.12055e-10	-0.605549	-0.0961657
159526926	chr5:159526926:G:A	9.35859e-10	-2.2016e-10	0.782902
159527193	chr5:159527193:C:T	9.87428e-11	-2.2016e-10	-1.46604
159527264	chr5:159527264:A:G	7.02058e-11	-0.405462	-1.40167
159527415	chr5:159527415:G:A	9.57223e-11	-2.2016e-10	-1.49711
159528230	chr5:159528230:T:G	4.01653e-11	-0.879402	-1.48616
159528727	chr5:159528727:A:G	7.50234e-10	-2.2016e-10	0.561823
159528875	chr5:159528875:C:T	1.41666e-11	-1.89388	-1.51379
159529090	chr5:159529090:A:G	3.79823e-09	-2.2016e-10	2.18373
159529186	chr5:159529186:G:T	2.32125e-10	0.849722	-1.46101
159529763	chr5:159529763:A:G	2.23135e-11	-1.45733	-1.49605
159530045	chr5:159530045:C:T	1.01844e-10	-1.43512	-4.92792e-10
159530246	chr5:159530246:C:T	7.80872e-10	-2.2016e-10	0.601849
159530270	chr5:159530270:A:G	9.42835e-11	-2.2016e-10	-1.51226
159530331	chr5:159530331:T:A	9.95913e-11	-2.2016e-10	-1.45749
159531228	chr5:159531228:C:G	9.95209e-11	-1.45819	-4.92792e-10
159531246	chr5:159531246:C:T	4.20796e-11	-0.887181	-1.43182
159531490	chr5:159531490:T:C	2.40766e-11	-1.39328	-1.48404
159531731	chr5:159531731:A:G	1.25772e-10	-2.2016e-10	-1.22409
159532150	chr5:159532150:C:T	2.15019e-10	-0.687835	-4.92792e-10
159532231	chr5:159532231:A:G	1.15153e-10	-2.2016e-10	-1.3123
159532314	chr5:159532314:G:T	1.13361e-10	-2.2016e-10	-1.32798
159532721	chr5:159532721:AC:A	3.02313e-11	-1.20591	-1.44378
159532827	chr5:159532827:A:G	9.94327e-11	-2.2016e-10	-1.45908
159532911	chr5:159532911:G:A	4.16816e-11	-1.1193	-1.2092
159533578	chr5:159533578:C:T	1.07438e-10	-2.2016e-10	-1.38165
159533623	chr5:159533623:T:G	1.17147e-10	-2.2016e-10	-1.29514
159534354	chr5:159534354:A:G	3.29401e-11	-1.86021	-0.703667
159534704	chr5:159534704:G:A	1.78705e-11	-1.69163	-1.48378
159534824	chr5:159534824:T:G	1.07487e-10	-2.2016e-10	-1.38119
159535069	chr5:159535069:G:A	1.96167e-11	-1.61255	-1.46963
159535154	chr5:159535154:C:T	1.13568e-10	-2.2016e-10	-1.32616
159535188	chr5:159535188:G:A	5.803e-10	1.70628	-1.40129
159535431	chr5:159535431:A:G	6.54135e-10	-2.2016e-10	0.424752
159535607	chr5:159535607:A:G	6.72582e-10	1.9652	-1.51264
159536147	chr5:159536147:T:A	1.0202e-10	-2.2016e-10	-1.43339
159536668	chr5:159536668:A:G	1.38482e-10	0.335657	-1.46348
159537096	chr5:159537096:T:C	1.92458e-11	-1.63942	-1.46185
159537316	chr5:159537316:A:C	1.54159e-11	-1.8227	-1.50046
159537368	chr5:159537368:T:C	6.61571e-11	-1.86653	-4.92792e-10
159537407	chr5:159537407:T:C	9.57059e-11	-2.2016e-10	-1.49728
159537636	chr5:159537636:A:ACC	2.72884e-11	-1.28778	-1.46432
159537819	chr5:159537819:A:T	2.22014e-09	2.73851	-1.09175
159538132	chr5:159538132:G:A	1.56258e-11	-1.80381	-1.50583
159538585	chr5:159538585:C:T	1.16394e-10	-2.2016e-10	-1.30158
159538767	chr5:159538767:G:A	8.81828e-11	-0.212961	-1.36619
159538800	chr5:159538800:G:A	1.13575e-10	-1.78337	0.457273
159539897	chr5:159539897:C:T	3.00486e-11	-1.15383	-1.50192
159540076	chr5:159540076:A:T	1.02421e-10	-2.2016e-10	-1.42947
159540561	chr5:159540561:A:G	9.47941e-11	-2.2016e-10	-1.50685
159540705	chr5:159540705:T:G	1.02086e-10	-2.2016e-10	-1.43275
159540707	chr5:159540707:C:T	1.35588e-10	-2.2016e-10	-1.14894
159541461	chr5:159541461:C:T	1.20743e-10	-0.311644	-0.953257
159541646	chr5:159541646:G:C	6.61917e-11	-1.86601	-4.92792e-10
159542579	chr5:159542579:A:T	8.02886e-10	1.65147	-1.02182
159542898	chr5:159542898:A:G	8.42602e-11	-0.11049	-1.51416
159542902	chr5:159542902:C:G	8.30636e-11	-0.124593	-1.51436
159543195	chr5:159543195:G:A	1.19957e-10	-2.2016e-10	-1.27143
159543222	chr5:159543222:A:G	1.17832e-08	2.08178	1.23409
159543445	chr5:159543445:G:A	1.04076e-10	-2.2016e-10	-1.41344
159543624	chr5:159543624:G:T	5.08044e-10	-2.2016e-10	0.172005
159543831	chr5:159543831:A:G	1.03996e-10	-2.2016e-10	-1.41421
159544042	chr5:159544042:G:A	6.57596e-11	-1.87256	-4.92792e-10
159544089	chr5:159544089:T:C	1.55045e-11	-1.82523	-1.4922
159544610	chr5:159544610:C:T	1.0279e-10	-2.2016e-10	-1.42587
159544777	chr5:159544777:G:A	3.09321e-11	-1.2184	-1.40837
159544783	chr5:159544783:A:G	3.22055e-11	-1.19196	-1.39446
159544908	chr5:159544908:A:G	1.22373e-10	-0.128701	-1.12279
159545119	chr5:159545119:A:G	6.47155e-11	-1.88856	-4.92792e-10
159545392	chr5:159545392:G:T	1.49187e-11	-1.87669	-1.47926
159545524	chr5:159545524:CT:C	7.99855e-09	3.78989	-0.861439
159545625	chr5:159545625:G:A	3.03059e-11	-1.34671	-1.30051
159546217	chr5:159546217:G:A	2.83671e-09	1.89184	-4.92792e-10
159546445	chr5:159546445:C:T	9.28841e-11	-1.52721	-4.92792e-10
159547294	chr5:159547294:TGA:T	1.63849e-10	-2.2016e-10	-0.959617
159547361	chr5:159547361:A:G	7.92862e-11	-1.6855	-4.92792e-10
159547366	chr5:159547366:AAGTCACAGGAAGTGACTT:A	1.03239e-10	-2.2016e-10	-1.42151
159547460	chr5:159547460:G:A	8.37905e-11	-1.63024	-4.92792e-10
159547536	chr5:159547536:GAGAT:G	5.78438e-11	-1.43431	-0.56651
159548014	chr5:159548014:G:A	9.42679e-11	-2.2016e-10	-1.51242
159548202	chr5:159548202:A:G	6.5267e-11	-1.88008	-4.92792e-10
159548655	chr5:159548655:G:A	3.09447e-10	1.12741	-1.45118
159548766	chr5:159548766:C:T	7.65353e-09	2.5549	0.329465
159549396	chr5:159549396:A:G	1.59256e-11	-1.82948	-1.46115
159549728	chr5:159549728:AC:A	4.5944e-09	2.22316	0.150871
159550126	chr5:159550126:T:C	1.21106e-10	-2.2016e-10	-1.26189
159550355	chr5:159550355:T:G	1.13753e-10	-2.2016e-10	-1.32453
159550640	chr5:159550640:G:T	1.21517e-10	-2.2016e-10	-1.25851
159550679	chr5:159550679:T:C	1.9691e-10	-2.2016e-10	-0.775815
159550818	chr5:159550818:G:A	3.00831e-11	-1.15506	-1.49954
159551253	chr5:159551253:G:A	1.59437e-11	-1.81813	-1.47136
159551636	chr5:159551636:G:A	1.08121e-08	2.84818	0.381677
159551831	chr5:159551831:T:G	9.49049e-11	-2.2016e-10	-1.50569
159551917	chr5:159551917:G:A	7.31919e-11	-1.76548	-4.92792e-10
159552312	chr5:159552312:G:A	9.44374e-11	-2.2016e-10	-1.51062
159552550	chr5:159552550:G:C	2.35713e-11	-1.83667	-1.06186
159552591	chr5:159552591:G:T	1.05215e-10	-2.2016e-10	-1.40256
159552937	chr5:159552937:A:G	3.03682e-10	-2.2016e-10	-0.342581
159553028	chr5:159553028:T:C	6.08679e-11	-0.490697	-1.45916
159553029	chr5:159553029:C:T	9.57967e-11	-2.2016e-10	-1.49633
159553216	chr5:159553216:G:A	2.33074e-11	-1.40972	-1.50008
159553467	chr5:159553467:C:T	4.40756e-10	-2.2016e-10	0.0299289
159553485	chr5:159553485:C:T	2.3342e-11	-1.40897	-1.49934
159553742	chr5:159553742:T:C	7.73959e-11	-0.970965	-0.738664
159553891	chr5:159553891:G:A	1.68806e-11	-1.80201	-1.43039
159554195	chr5:159554195:A:G	2.02668e-11	-1.53516	-1.51442
159554829	chr5:159554829:G:A	1.80992e-10	-2.2016e-10	-0.860111
159554841	chr5:159554841:A:G	1.12362e-10	-2.2016e-10	-1.33684
159554990	chr5:159554990:T:G	7.12797e-11	-1.79195	-4.92792e-10
159555482	chr5:159555482:C:A	8.10167e-11	-1.66391	-4.92792e-10
159555720	chr5:159555720:A:G	2.02277e-10	-0.748922	-4.92792e-10
159556011	chr5:159556011:A:G	6.73829e-11	-1.84817	-4.92792e-10
159556241	chr5:159556241:G:C	1.02997e-10	-1.42386	-4.92792e-10
159556371	chr5:159556371:A:T	7.50085e-11	-1.74096	-4.92792e-10
159556406	chr5:159556406:T:C	4.70343e-10	-2.2016e-10	0.0948996
159556795	chr5:159556795:T:G	1.59823e-11	-1.79203	-1.49505
159557085	chr5:159557085:T:C	8.86366e-11	-1.75203	0.178009
159557486	chr5:159557486:A:G	9.48744e-11	-2.2016e-10	-1.50601
159557808	chr5:159557808:T:C	1.59419e-10	-2.2016e-10	-0.987027
159558010	chr5:159558010:A:G	1.72727e-10	-2.2016e-10	-0.906851
159558197	chr5:159558197:T:C	9.96897e-11	-1.4565	-4.92792e-10
159558216	chr5:159558216:T:C	1.47576e-09	-2.2016e-10	1.23837
159558227	chr5:159558227:G:A	6.53513e-11	-1.86698	-0.0118004
159558533	chr5:159558533:G:A	1.79838e-11	-1.67127	-1.49782
159558901	chr5:159558901:T:C	6.44998e-11	-1.8919	-4.92792e-10
159558908	chr5:159558908:G:C	7.08432e-10	1.37564	-0.871146
159559041	chr5:159559041:G:T	8.36281e-11	-1.63218	-4.92792e-10
159559275	chr5:159559275:G:T	9.45204e-11	-2.2016e-10	-1.50975
159559326	chr5:159559326:A:G	1.81499e-11	-1.65968	-1.50022
159559604	chr5:159559604:G:A	1.38129e-10	-2.2016e-10	-1.13037
159559629	chr5:159559629:A:G	5.11817e-11	-1.89201	-0.231168
159559783	chr5:159559783:A:G	8.7507e-11	-1.58684	-4.92792e-10
159559833	chr5:159559833:C:T	3.22323e-11	-1.21125	-1.37434
159559891	chr5:159559891:G:A	7.97007e-11	-1.68028	-4.92792e-10
159560514	chr5:159560514:C:T	1.87043e-11	-1.62994	-1.49987
159560580	chr5:159560580:A:G	6.94276e-11	-1.88224	0.0639609
159560682	chr5:159560682:A:G	9.47146e-11	-2.2016e-10	-1.50769
159560700	chr5:159560700:C:T	1.94066e-11	-1.63477	-1.45818
159560721	chr5:159560721:T:C	1.68954e-10	-0.928933	-4.92792e-10
159560725	chr5:159560725:G:A	1.22131e-10	-2.2016e-10	-1.25347
159561390	chr5:159561390:C:T	4.32076e-10	-2.2016e-10	0.0100387
159561619	chr5:159561619:A:G	2.30041e-11	-1.4422	-1.48069
159561636	chr5:159561636:C:A	9.61778e-11	-2.2016e-10	-1.49236
159561689	chr5:159561689:C:T	1.94129e-11	-1.69218	-1.40045
159562034	chr5:159562034:T:C	9.51225e-11	-2.2016e-10	-1.5034
159562479	chr5:159562479:C:T	9.46301e-11	-2.2016e-10	-1.50859
159563503	chr5:159563503:C:G	1.66126e-11	-1.7388	-1.5096
159563718	chr5:159563718:A:G	6.94566e-09	-2.2016e-10	2.78731
159563728	chr5:159563728:C:T	2.07432e-11	-1.84535	-1.18099
159563752	chr5:159563752:G:C	9.59028e-11	-2.2016e-10	-1.49523
159564782	chr5:159564782:A:G	3.93297e-10	-0.494705	0.410709
159565545	chr5:159565545:G:A	7.51947e-11	-1.73848	-4.92792e-10
159565804	chr5:159565804:T:G	8.76005e-11	-1.58577	-4.92792e-10
159566155	chr5:159566155:G:A	7.46774e-11	-0.987778	-0.757607
159566712	chr5:159566712:G:A	2.6843e-11	-1.25447	-1.51409
159566730	chr5:159566730:A:G	1.53287e-10	-2.2016e-10	-1.02625
159566734	chr5:159566734:G:A	1.09333e-10	-2.2016e-10	-1.36417
159567621	chr5:159567621:C:G	1.64352e-11	-1.74722	-1.51192
159567873	chr5:159567873:A:G	1.11161e-10	-2.2016e-10	-1.34758
159567976	chr5:159567976:C:G	1.84003e-11	-1.65534	-1.49086
159568661	chr5:159568661:C:T	1.14395e-10	-2.2016e-10	-1.31891
159568859	chr5:159568859:G:A	1.29152e-10	-2.2016e-10	-1.19757
159568927	chr5:159568927:T:C	2.30066e-10	-2.2016e-10	-0.620198
159569280	chr5:159569280:G:A	1.98616e-10	0.368791	-1.13598
159569768	chr5:159569768:G:A	1.47088e-11	-1.88621	-1.48391
159569903	chr5:159569903:A:G	2.23112e-10	-2.2016e-10	-0.650888
159570612	chr5:159570612:G:A	1.70608e-11	-1.86153	-1.36025
159571271	chr5:159571271:T:A	2.02312e-10	0.619307	-1.36806
159571313	chr5:159571313:A:G	9.69142e-11	-2.2016e-10	-1.48474
159571522	chr5:159571522:T:C	2.00245e-10	0.250808	-1.00983
159571779	chr5:159571779:A:G	9.97881e-11	0.0187958	-1.47431
159572344	chr5:159572344:T:A	1.12281e-10	-2.2016e-10	-1.33756
159572534	chr5:159572534:C:CT	4.39584e-11	-1.14179	-1.13353
159572660	chr5:159572660:C:T	2.98837e-11	-1.22703	-1.43422
159572757	chr5:159572757:G:A	2.38643e-11	-1.70059	-1.18559
159573078	chr5:159573078:T:C	2.52871e-10	-2.2016e-10	-0.525681
159573307	chr5:159573307:C:T	5.934e-09	-2.2016e-10	2.62989
159573311	chr5:159573311:T:C	2.89401e-11	-1.39383	-1.29951
159573446	chr5:159573446:G:A	8.19073e-11	-0.146584	-1.50639
159573471	chr5:159573471:AG:A	6.421e-11	-1.8964	-4.92792e-10
159573846	chr5:159573846:G:C	8.71739e-11	-0.435946	-1.15471
159573926	chr5:159573926:G:A	1.87454e-11	-1.65423	-1.47338
159573930	chr5:159573930:A:G	1.67448e-10	-1.49491	0.557018
159574011	chr5:159574011:G:T	1.39339e-10	-1.12165	-4.92792e-10
159574291	chr5:159574291:A:G	2.25044e-10	0.866765	-1.50903
159574406	chr5:159574406:T:C	4.11568e-11	-1.46219	-0.878978
159574460	chr5:159574460:C:G	1.02177e-10	-2.2016e-10	-1.43185
159574487	chr5:159574487:G:A	2.02671e-11	-1.71173	-1.33784
159574717	chr5:159574717:T:C	2.71597e-11	-1.42364	-1.33318
159574968	chr5:159574968:C:T	8.83283e-11	-1.5775	-4.92792e-10
159575303	chr5:159575303:C:T	1.09502e-10	-2.2016e-10	-1.36262
159575809	chr5:159575809:C:T	1.0431e-10	0.0713884	-1.48258
159576118	chr5:159576118:C:A	1.88257e-10	-2.2016e-10	-0.820752
159576712	chr5:159576712:A:G	3.14042e-11	-1.25036	-1.36126
159576814	chr5:159576814:T:G	1.03721e-10	-2.2016e-10	-1.41686
159577087	chr5:159577087:G:T	4.0256e-11	-1.8658	-0.497505
159577384	chr5:159577384:A:G	1.0504e-09	-2.2016e-10	0.898364
159577629	chr5:159577629:T:A	6.96867e-11	-0.322918	-1.49163
159577715	chr5:159577715:C:G	3.09356e-11	-1.83197	-0.794683
159577751	chr5:159577751:A:T	9.62447e-11	-0.0906957	-1.40097
159578431	chr5:159578431:G:A	3.27718e-11	-1.22865	-1.34034
159578719	chr5:159578719:A:G	9.48038e-11	-2.2016e-10	-1.50675
159579048	chr5:159579048:T:C	1.9379e-11	-1.66144	-1.43293
159579086	chr5:159579086:C:T	2.22692e-11	-1.44094	-1.51442
159579320	chr5:159579320:A:G	2.1075e-11	-1.61794	-1.39253
159579350	chr5:159579350:A:G	2.45125e-11	-1.57636	-1.28302
159579642	chr5:159579642:C:T	1.50885e-11	-1.87305	-1.47157
159579646	chr5:159579646:C:T	1.13786e-10	-2.2016e-10	-1.32424
159579747	chr5:159579747:T:C	1.53339e-10	-2.2016e-10	-1.02591
159580202	chr5:159580202:C:T	8.86651e-11	-0.14666	-1.42704
159580770	chr5:159580770:C:A	5.90648e-11	-0.492178	-1.48775
159581773	chr5:159581773:A:C	4.27131e-11	-1.13081	-1.17325
159581885	chr5:159581885:A:G	2.62273e-10	-2.2016e-10	-0.489177
159581916	chr5:159581916:A:C	2.37362e-11	-1.78558	-1.10598
159582076	chr5:159582076:A:G	1.41284e-10	-1.63293	0.525137
159582266	chr5:159582266:G:A	2.4124e-11	-1.4459	-1.42946
159582393	chr5:159582393:A:G	3.12613e-11	-1.33638	-1.2798
159582398	chr5:159582398:T:A	5.54921e-10	-2.2016e-10	0.260264
159582400	chr5:159582400:A:G	2.81393e-10	-2.2016e-10	-0.418811
159582796	chr5:159582796:G:T	7.52327e-11	-1.73798	-4.92792e-10
159583067	chr5:159583067:T:C	2.1445e-10	-2.2016e-10	-0.690488
159584130	chr5:159584130:A:T	2.57203e-11	-1.88778	-0.923498
159584333	chr5:159584333:A:C	3.85043e-11	-1.68819	-0.719599
159584560	chr5:159584560:G:T	1.91537e-10	-1.61043	0.806944
159584691	chr5:159584691:T:C	7.40415e-09	-2.2016e-10	2.85123
159585249	chr5:159585249:C:G	9.32432e-11	-0.0156814	-1.50767
159585281	chr5:159585281:G:A	3.38023e-11	-1.86906	-0.668969
159585287	chr5:159585287:C:T	9.77191e-11	-2.2016e-10	-1.47646
159585294	chr5:159585294:G:A	1.00496e-10	-1.44844	-4.92792e-10
159585317	chr5:159585317:T:C	1.72249e-10	-2.2016e-10	-0.909624
159585497	chr5:159585497:G:A	6.54506e-11	-1.87727	-4.92792e-10
159585571	chr5:159585571:T:C	2.03105e-11	-1.89677	-1.15066
159585586	chr5:159585586:G:A	1.90231e-10	-2.2016e-10	-0.810324
159585896	chr5:159585896:C:A	9.05009e-11	-0.12796	-1.42524
159586021	chr5:159586021:A:T	1.59556e-11	-1.8455	-1.44325
159586038	chr5:159586038:T:G	6.66101e-11	-0.35657	-1.50314
159587048	chr5:159587048:C:T	9.445e-11	-0.542272	-0.968219
159587259	chr5:159587259:G:A	1.97783e-09	-1.5078	3.03899
159587293	chr5:159587293:A:G	7.4999e-10	-2.2016e-10	0.561497
159587299	chr5:159587299:G:A	1.58738e-10	0.144596	-1.13591
159587366	chr5:159587366:TTTC:T	9.49324e-11	-2.2016e-10	-1.5054
159587368	chr5:159587368:TC:T	1.00472e-10	-2.2016e-10	-1.44869
159587459	chr5:159587459:A:T	2.7464e-10	-2.2016e-10	-0.443102
159587480	chr5:159587480:C:T	8.71704e-11	-1.5907	-4.92792e-10
159587724	chr5:159587724:G:C	7.50794e-10	-2.2016e-10	0.562569
159588111	chr5:159588111:C:T	8.0823e-11	-1.70401	0.0377079
159588112	chr5:159588112:G:A	2.08866e-10	-2.2016e-10	-0.716868
159588241	chr5:159588241:G:A	1.72505e-10	0.577809	-1.48595
159588732	chr5:159588732:G:T	9.80221e-11	-2.2016e-10	-1.47337
159588794	chr5:159588794:A:C	1.05451e-10	-2.2016e-10	-1.40031
159589049	chr5:159589049:G:A	9.91559e-11	-2.2016e-10	-1.46187
159589100	chr5:159589100:T:C	9.71619e-11	-2.2016e-10	-1.48218
159589416	chr5:159589416:A:C	3.08075e-11	-1.14558	-1.48522
159590054	chr5:159590054:A:C	1.68139e-11	-1.85959	-1.37676
159590089	chr5:159590089:T:C	1.60587e-11	-1.8663	-1.41601
159590152	chr5:159590152:T:C	2.15362e-11	-1.86523	-1.12359
159590423	chr5:159590423:G:T	1.49049e-11	-1.87854	-1.47833
159591152	chr5:159591152:T:A	9.5649e-11	-2.2016e-10	-1.49788
159591323	chr5:159591323:C:T	2.14943e-10	-2.2016e-10	-0.688187
159591396	chr5:159591396:A:T	1.26825e-10	-0.546403	-0.669348
159591700	chr5:159591700:C:T	2.30563e-11	-1.88937	-1.03125
159592188	chr5:159592188:A:G	6.38096e-11	-0.751344	-1.15131
159592505	chr5:159592505:G:T	5.77333e-11	-1.50851	-0.494215
159592975	chr5:159592975:G:A	3.04384e-11	-1.89491	-0.747948
159593371	chr5:159593371:G:C	2.34915e-10	-2.2016e-10	-0.599338
159593403	chr5:159593403:A:T	1.00434e-10	-2.2016e-10	-1.44906
159593427	chr5:159593427:G:A	3.5823e-11	-1.87232	-0.607649
159593527	chr5:159593527:A:G	4.95234e-10	-2.2016e-10	0.146468
159593745	chr5:159593745:GC:G	9.4471e-11	-1.51027	-4.92792e-10
159593933	chr5:159593933:G:A	1.00739e-10	-2.2016e-10	-1.44603
159594321	chr5:159594321:C:T	1.20117e-10	-2.2016e-10	-1.2701
159594426	chr5:159594426:T:C	1.47824e-11	-1.87652	-1.48861
159594524	chr5:159594524:G:A	1.87668e-09	-1.56416	3.04286
159594576	chr5:159594576:G:A	6.54257e-11	-1.46071	-0.416939
159594734	chr5:159594734:G:A	1.14074e-10	-2.2016e-10	-1.32172
159595227	chr5:159595227:G:C	1.44881e-11	-1.88531	-1.49993
159595268	chr5:159595268:G:A	6.26629e-11	-1.48507	-0.435727
159595377	chr5:159595377:A:G	1.21888e-10	-2.2016e-10	-1.25546
159595569	chr5:159595569:C:A	4.9134e-09	-2.2016e-10	2.44116
159595797	chr5:159595797:G:A	2.57839e-10	-2.2016e-10	-0.506226
159595996	chr5:159595996:C:T	3.43652e-11	-1.35068	-1.17084
159596038	chr5:159596038:T:C	3.58802e-11	-1.32675	-1.15162
159596160	chr5:159596160:C:T	6.78191e-11	-1.56074	-0.280981
159596275	chr5:159596275:C:T	6.29712e-11	-1.49367	-0.422215
159596434	chr5:159596434:C:T	1.17191e-10	-2.2016e-10	-1.29476
159596474	chr5:159596474:G:T	1.01485e-10	-2.2016e-10	-1.43865
159596606	chr5:159596606:T:C	4.21585e-11	-0.893896	-1.42323
159596651	chr5:159596651:C:G	1.03472e-10	-2.2016e-10	-1.41926
159596693	chr5:159596693:T:G	1.47485e-11	-1.86059	-1.50683
159597025	chr5:159597025:G:A	1.44922e-10	0.363061	-1.44543
159597037	chr5:159597037:G:T	1.03474e-10	-2.2016e-10	-1.41925
159597175	chr5:159597175:C:T	1.20473e-10	-0.566415	-0.700723
159597274	chr5:159597274:G:T	9.78152e-11	-0.53562	-0.939862
159597332	chr5:159597332:G:C	8.70473e-11	-1.59211	-4.92792e-10
159597436	chr5:159597436:C:T	1.28357e-10	-0.538346	-0.665402
159597530	chr5:159597530:C:T	8.8906e-11	-1.57098	-4.92792e-10
159597731	chr5:159597731:T:C	3.92799e-11	-1.19708	-1.19077
159597758	chr5:159597758:C:T	1.76649e-11	-1.88177	-1.30521
159597899	chr5:159597899:T:C	1.34679e-10	0.312764	-1.46843
159598358	chr5:159598358:G:A	2.73446e-10	-2.2016e-10	-0.447458
159598515	chr5:159598515:T:C	2.94993e-10	-2.2016e-10	-0.371611
159598709	chr5:159598709:G:T	2.92504e-11	-1.21961	-1.46306
159599212	chr5:159599212:AT:A	3.50965e-11	-1.00415	-1.49631
159599343	chr5:159599343:A:G	2.0361e-10	-2.2016e-10	-0.742354
159599605	chr5:159599605:C:T	9.46089e-11	-2.2016e-10	-1.50881
159599682	chr5:159599682:A:C	4.34374e-11	-1.2699	-1.01734
159599704	chr5:159599704:A:G	4.2647e-11	-1.28831	-1.01729
159600371	chr5:159600371:C:T	1.51402e-10	-2.2016e-10	-1.03862
159600478	chr5:159600478:G:T	2.24856e-10	-2.2016e-10	-0.643102
159600514	chr5:159600514:G:A	7.32122e-09	-2.2016e-10	2.83997
159600577	chr5:159600577:A:G	7.91224e-10	-2.2016e-10	0.61502
159601411	chr5:159601411:G:T	3.53672e-11	-1.41205	-1.08073
159601597	chr5:159601597:T:C	1.03574e-10	-2.2016e-10	-1.41828
159602077	chr5:159602077:A:C	1.05546e-10	-2.2016e-10	-1.39941
159602117	chr5:159602117:G:A	4.09455e-11	-0.855119	-1.4912
159602825	chr5:159602825:T:C	1.03889e-10	-0.0990349	-1.3162
159602935	chr5:159602935:A:G	1.0444e-10	-0.121852	-1.2881
159603169	chr5:159603169:C:A	2.10952e-11	-1.89271	-1.1168
159603327	chr5:159603327:C:T	2.2798e-10	-2.2016e-10	-0.629303
159603587	chr5:159603587:G:A	8.40985e-11	-1.62657	-4.92792e-10
159603961	chr5:159603961:C:T	6.77207e-11	-1.54388	-0.299286
159604257	chr5:159604257:A:G	9.57939e-11	-2.2016e-10	-1.49636
159604283	chr5:159604283:A:G	3.38124e-11	-1.47294	-1.06479
159604366	chr5:159604366:G:A	1.22791e-10	0.207914	-1.45599
159604636	chr5:159604636:G:A	7.73095e-09	-2.2016e-10	2.89442
159605429	chr5:159605429:A:G	6.3914e-11	-1.4852	-0.415823
159605508	chr5:159605508:C:T	2.21961e-10	0.0122447	-0.668306
159605539	chr5:159605539:C:T	4.61075e-11	-1.03815	-1.18943
159606323	chr5:159606323:AC:A	7.85037e-09	-2.2016e-10	2.90975
159606619	chr5:159606619:T:A	3.75317e-11	-1.35705	-1.07633
159607130	chr5:159607130:T:C	6.65972e-11	-1.60516	-0.254738
159607481	chr5:159607481:T:A	3.30834e-11	-1.06966	-1.48987
159607496	chr5:159607496:A:C	1.80747e-11	-1.65583	-1.50822
159608176	chr5:159608176:A:G	2.14211e-10	-2.2016e-10	-0.691599
159608616	chr5:159608616:G:A	2.75407e-10	-2.2016e-10	-0.440311
159608697	chr5:159608697:A:G	1.3486e-10	-2.2016e-10	-1.15433
159609291	chr5:159609291:G:A	4.37323e-11	-1.18526	-1.09522
159609596	chr5:159609596:A:G	1.08237e-10	-2.2016e-10	-1.37424
159609682	chr5:159609682:ACGGCTC:A	1.84475e-10	-0.0179704	-0.823077
159609689	chr5:159609689:ACCCT:A	1.65761e-10	-0.101586	-0.846428
159609704	chr5:159609704:A:G	1.90267e-10	-0.014216	-0.795916
159609923	chr5:159609923:T:C	1.45612e-11	-1.89708	-1.48313
159610121	chr5:159610121:T:A	6.35927e-11	-1.50872	-0.397345
159610285	chr5:159610285:T:C	1.89447e-10	-0.00368136	-0.810771
159610447	chr5:159610447:C:T	7.85037e-09	-2.2016e-10	2.90975
159610547	chr5:159610547:G:T	7.84371e-09	-2.2016e-10	2.9089
159611102	chr5:159611102:T:G	4.35962e-11	-0.771779	-1.51181
159611112	chr5:159611112:A:G	3.63066e-11	-1.80623	-0.660336
159611241	chr5:159611241:C:T	9.6902e-11	-2.2016e-10	-1.48486
159611383	chr5:159611383:G:A	1.04011e-10	-2.2016e-10	-1.41407
159611651	chr5:159611651:T:C	1.03787e-10	-2.2016e-10	-1.41623
159611691	chr5:159611691:A:G	3.50912e-11	-1.34913	-1.15148
159611796	chr5:159611796:T:C	1.69664e-11	-1.8582	-1.36912
159611980	chr5:159611980:A:T	3.60439e-11	-1.33737	-1.13645
159612111	chr5:159612111:G:A	1.68674e-11	-1.85918	-1.37401
159612310	chr5:159612310:G:A	1.86842e-11	-1.89458	-1.2363
159612450	chr5:159612450:G:A	1.66364e-11	-1.86437	-1.3826
159612594	chr5:159612594:GCCAACATGGTGAAAC:G	2.07596e-11	-1.89305	-1.13251
159612870	chr5:159612870:A:G	6.564e-11	-1.62543	-0.248943
159613183	chr5:159613183:C:T	1.636e-11	-1.86124	-1.40248
159613336	chr5:159613336:A:G	1.81429e-11	-1.74489	-1.4154
159613349	chr5:159613349:T:C	2.46813e-10	-2.2016e-10	-0.549932
159613379	chr5:159613379:C:T	1.63816e-11	-1.85813	-1.40427
159613382	chr5:159613382:A:C	1.85709e-11	-1.89222	-1.24475
159613527	chr5:159613527:A:G	1.63705e-11	-1.85769	-1.40539
159613557	chr5:159613557:A:G	1.01658e-10	-2.2016e-10	-1.43695
159613679	chr5:159613679:C:T	1.62971e-11	-1.86639	-1.40118
159613810	chr5:159613810:G:A	2.07903e-10	0.145832	-0.867322
159613920	chr5:159613920:G:C	1.647e-11	-1.85455	-1.40248
159613941	chr5:159613941:C:T	9.49142e-11	-2.2016e-10	-1.50559
159614113	chr5:159614113:C:T	9.41442e-11	-2.2016e-10	-1.51373
159614669	chr5:159614669:C:T	1.74392e-10	-0.310349	-0.586905
159614805	chr5:159614805:C:T	1.50692e-11	-1.88852	-1.45739
159615085	chr5:159615085:G:A	1.6919e-11	-1.86449	-1.36563
159615236	chr5:159615236:A:G	1.05126e-10	-2.2016e-10	-1.40341
159615304	chr5:159615304:T:A	1.83366e-11	-1.87373	-1.27593
159615338	chr5:159615338:C:T	1.90605e-11	-1.88947	-1.22148
159615505	chr5:159615505:T:C	1.64685e-11	-1.866	-1.39111
159615645	chr5:159615645:C:T	6.93457e-11	-1.57248	-0.246978
159615654	chr5:159615654:T:C	3.4304e-11	-1.37403	-1.14927
159615742	chr5:159615742:A:G	6.87444e-11	-1.58191	-0.246257
159615854	chr5:159615854:T:A	1.64258e-11	-1.86145	-1.39826
159615994	chr5:159615994:C:G	1.64802e-11	-1.8583	-1.3981
159616240	chr5:159616240:G:A	1.67596e-11	-1.86526	-1.37432
159616259	chr5:159616259:C:T	6.91781e-11	-1.5695	-0.252375
159616284	chr5:159616284:TGCTCCAATA:T	1.47304e-11	-1.87403	-1.49462
159616323	chr5:159616323:C:T	1.68241e-11	-1.85634	-1.37941
159616377	chr5:159616377:C:A	4.19309e-10	-2.2016e-10	-0.0199543
159616646	chr5:159616646:G:A	6.92248e-11	-1.5734	-0.247806
159616662	chr5:159616662:C:T	1.99837e-11	-1.57523	-1.48842
159616728	chr5:159616728:T:G	1.10315e-10	-0.921278	-0.433942
159616745	chr5:159616745:C:G	6.94427e-11	-1.57025	-0.247806
159616822	chr5:159616822:A:G	1.09224e-10	-0.930928	-0.434233
159616859	chr5:159616859:C:T	8.6293e-11	-1.60081	-4.92792e-10
159616975	chr5:159616975:C:T	4.07172e-11	-1.32265	-1.02926
159617005	chr5:159617005:C:T	7.04854e-11	-1.5618	-0.241359
159617312	chr5:159617312:A:G	1.82894e-10	0.655496	-1.50515
159617471	chr5:159617471:G:A	1.8237e-11	-1.64876	-1.50635
159617478	chr5:159617478:G:A	6.8769e-11	-1.58	-0.247806
159617492	chr5:159617492:T:C	1.82271e-11	-1.64993	-1.50573
159617519	chr5:159617519:T:A	1.89594e-10	0.699461	-1.51314
159617861	chr5:159617861:C:T	1.73577e-11	-1.76919	-1.43533
159617935	chr5:159617935:GCCT:G	1.82583e-11	-1.64923	-1.50471
159618106	chr5:159618106:G:T	1.47597e-11	-1.86869	-1.49797
159618329	chr5:159618329:A:G	6.4222e-11	-1.46872	-0.4275
159618351	chr5:159618351:G:A	1.82467e-11	-1.65	-1.50457
159618460	chr5:159618460:A:C	7.89681e-10	-2.2016e-10	0.613067
159618673	chr5:159618673:T:C	2.19789e-11	-1.88718	-1.08131
159618683	chr5:159618683:A:C	2.68088e-11	-1.89132	-0.878513
159618695	chr5:159618695:T:C	7.22884e-11	-1.60884	-0.169058
159618978	chr5:159618978:A:G	7.76045e-11	-1.61895	-0.0879871
159618986	chr5:159618986:C:A	4.64517e-11	-1.17316	-1.04699
159619057	chr5:159619057:G:A	9.9589e-11	-2.2016e-10	-1.45751
159619089	chr5:159619089:G:A	3.83517e-10	-2.2016e-10	-0.109178
159619171	chr5:159619171:G:A	9.77555e-11	-2.2016e-10	-1.47609
159619482	chr5:159619482:C:T	1.60258e-10	-2.2016e-10	-0.981777
159619612	chr5:159619612:T:C	6.07847e-11	-1.35193	-0.599292
159619850	chr5:159619850:A:T	7.54055e-10	-2.2016e-10	0.566903
159619874	chr5:159619874:C:T	2.99339e-10	-0.356985	-4.92792e-10
159620194	chr5:159620194:C:T	7.89053e-09	-2.2016e-10	2.91486
159620245	chr5:159620245:C:G	1.15621e-10	-1.89655	0.588301
159620348	chr5:159620348:C:T	1.07681e-10	-1.89411	0.514715
159620352	chr5:159620352:A:G	8.96268e-11	-1.56291	-4.92792e-10
159620433	chr5:159620433:C:T	1.57273e-11	-1.81096	-1.49221
159620450	chr5:159620450:G:A	1.97038e-10	-2.2016e-10	-0.775163
159620461	chr5:159620461:A:G	1.10962e-10	-1.89593	0.546551
159620462	chr5:159620462:A:G	4.80688e-11	-1.19054	-0.995387
159620581	chr5:159620581:CAGCGTTTTTCTTTGATATTTACAGAAAGTTTGAAAAAGAATATGATTTGATTGATTTTGGAGACAGTTAGAAGAT:C	1.11216e-10	-2.2016e-10	-1.34709
159620618	chr5:159620618:A:C	1.19688e-10	-2.2016e-10	-1.27367
159620894	chr5:159620894:C:T	1.03442e-10	-2.2016e-10	-1.41955
159621328	chr5:159621328:T:C	7.123e-11	-0.835813	-0.956835
159621439	chr5:159621439:C:T	8.45216e-11	-1.62155	-4.92792e-10
159621613	chr5:159621613:C:G	2.1681e-10	-2.2016e-10	-0.679542
159621716	chr5:159621716:T:C	3.77582e-11	-1.39115	-1.03621
159622005	chr5:159622005:G:A	1.82445e-10	0.649531	-1.50164
159622064	chr5:159622064:C:T	1.57996e-11	-1.86396	-1.43462
159622191	chr5:159622191:G:A	1.06708e-10	-2.2016e-10	-1.38847
159622309	chr5:159622309:G:A	1.01582e-10	-2.2016e-10	-1.4377
159623336	chr5:159623336:A:G	1.39956e-10	-2.2016e-10	-1.11723
159623363	chr5:159623363:T:C	1.18031e-10	-2.2016e-10	-1.28761
159623509	chr5:159623509:TA:T	9.50031e-11	-2.2016e-10	-1.50465
159623838	chr5:159623838:T:C	1.52991e-11	-1.81986	-1.51091
159624141	chr5:159624141:T:G	1.82066e-11	-1.64849	-1.50828
159624286	chr5:159624286:G:T	8.18953e-11	-1.65312	-4.92792e-10
159624386	chr5:159624386:G:A	8.14047e-11	-1.65913	-4.92792e-10
159624391	chr5:159624391:A:G	5.42579e-10	-2.2016e-10	0.237772
159624426	chr5:159624426:A:G	8.5508e-11	-1.60995	-4.92792e-10
159624479	chr5:159624479:T:G	3.14006e-11	-1.80834	-0.803397
159624497	chr5:159624497:C:T	8.28944e-11	-1.64099	-4.92792e-10
159624905	chr5:159624905:A:G	6.59997e-11	-1.86891	-4.92792e-10
159624907	chr5:159624907:G:A	8.25882e-11	-1.6447	-4.92792e-10
159625025	chr5:159625025:G:A	8.3081e-11	-1.63875	-4.92792e-10
159625035	chr5:159625035:A:G	8.16669e-11	-1.65591	-4.92792e-10
159625085	chr5:159625085:C:T	8.28322e-11	-1.64175	-4.92792e-10
159625139	chr5:159625139:A:G	8.24516e-11	-1.64635	-4.92792e-10
159625154	chr5:159625154:A:G	8.26014e-11	-1.64454	-4.92792e-10
159625453	chr5:159625453:C:T	4.12768e-11	-1.60275	-0.735513
159625512	chr5:159625512:C:CAA	8.30114e-11	-1.63958	-4.92792e-10
159625538	chr5:159625538:C:A	2.17122e-10	-0.678102	-4.92792e-10
159625549	chr5:159625549:T:TA	8.34005e-11	-1.63491	-4.92792e-10
159625631	chr5:159625631:A:AT	8.24868e-11	-1.64592	-4.92792e-10
159625632	chr5:159625632:G:A	8.1248e-11	-1.66106	-4.92792e-10
159625642	chr5:159625642:A:G	1.62302e-11	-1.79269	-1.47899
159625668	chr5:159625668:A:C	9.09916e-11	-1.5478	-4.92792e-10
159625800	chr5:159625800:G:A	8.44129e-11	-1.62284	-4.92792e-10
159625966	chr5:159625966:G:A	8.6706e-09	-2.2016e-10	3.00913
159626651	chr5:159626651:T:G	9.76047e-11	-2.2016e-10	-1.47764
159626713	chr5:159626713:A:C	3.88659e-11	-1.38294	-1.01551
159626837	chr5:159626837:C:T	1.84049e-11	-1.64212	-1.50383
159627212	chr5:159627212:A:T	3.44661e-11	-1.88365	-0.634935
159627280	chr5:159627280:T:G	5.16673e-10	-2.2016e-10	0.188848
159627366	chr5:159627366:TCAAA:T	1.04815e-10	-2.2016e-10	-1.40637
159627387	chr5:159627387:AAAAAC:A	7.87105e-09	-2.2016e-10	2.91239
159627629	chr5:159627629:G:A	7.85965e-11	-1.69423	-4.92792e-10
159627646	chr5:159627646:C:T	9.78391e-11	-2.2016e-10	-1.47524
159627747	chr5:159627747:G:T	2.77331e-10	-2.2016e-10	-0.43335
159627832	chr5:159627832:G:T	9.67356e-11	-2.2016e-10	-1.48658
159628524	chr5:159628524:C:T	1.53784e-08	-2.2016e-10	3.58216
159628529	chr5:159628529:T:A	1.39039e-10	-2.2016e-10	-1.1238
159628800	chr5:159628800:A:G	8.11718e-11	-1.66199	-4.92792e-10
159628934	chr5:159628934:G:T	1.08769e-10	-2.2016e-10	-1.36934
159629005	chr5:159629005:G:A	3.71345e-11	-1.37813	-1.06588
159629108	chr5:159629108:T:C	8.29301e-11	-1.64056	-4.92792e-10
159629159	chr5:159629159:T:C	6.42271e-11	-1.89614	-4.92792e-10
159629243	chr5:159629243:T:C	4.66712e-11	-1.2014	-1.01403
159629321	chr5:159629321:GC:G	7.86266e-10	-2.2016e-10	0.608734
159629492	chr5:159629492:C:A	1.66584e-10	0.567212	-1.51027
159629521	chr5:159629521:C:T	6.24287e-11	-1.41773	-0.506811
159629761	chr5:159629761:C:T	1.71194e-10	0.595022	-1.51079
159629938	chr5:159629938:C:T	9.2727e-11	-1.5289	-4.92792e-10
159630036	chr5:159630036:C:T	2.31294e-10	-2.2016e-10	-0.614871
159630037	chr5:159630037:G:A	5.72229e-11	-1.5673	-0.444313
159630111	chr5:159630111:A:G	9.62549e-11	-2.2016e-10	-1.49156
159630323	chr5:159630323:A:C	1.62987e-11	-1.77663	-1.49084
159630759	chr5:159630759:G:A	5.73627e-11	-1.51175	-0.49742
159632122	chr5:159632122:G:A	1.81277e-11	-1.64891	-1.51221
159632315	chr5:159632315:C:T	1.73761e-11	-1.71566	-1.4878
159632785	chr5:159632785:A:G	7.9514e-11	-1.68263	-4.92792e-10
159633984	chr5:159633984:T:G	1.47815e-11	-1.85089	-1.5143
159634017	chr5:159634017:C:T	9.06287e-11	-1.55179	-4.92792e-10
159634203	chr5:159634203:G:A	1.48803e-10	-2.2016e-10	-1.05594
159634582	chr5:159634582:C:T	8.70424e-11	-0.101547	-1.49062
159634604	chr5:159634604:G:A	1.50143e-10	-1.04697	-4.92792e-10
159635523	chr5:159635523:G:A	2.12955e-11	-1.66513	-1.33493
159635759	chr5:159635759:G:A	6.69411e-11	-1.85475	-4.92792e-10
159636457	chr5:159636457:G:A	9.92383e-11	-2.2016e-10	-1.46104
159636545	chr5:159636545:A:G	6.83669e-11	-0.327836	-1.50584
159636554	chr5:159636554:T:C	8.6505e-11	-0.107215	-1.49114
159636828	chr5:159636828:G:A	1.04768e-10	-2.2016e-10	-1.40681
159637011	chr5:159637011:A:G	6.73772e-09	-2.2016e-10	2.75692
159637223	chr5:159637223:C:T	2.25196e-10	-2.2016e-10	-0.641592
159637844	chr5:159637844:A:G	1.01653e-10	-2.2016e-10	-1.437
159638036	chr5:159638036:A:C	7.41279e-11	-1.75277	-4.92792e-10
159638079	chr5:159638079:G:A	1.09372e-10	-2.2016e-10	-1.3638
159638267	chr5:159638267:A:T	7.70357e-10	-2.2016e-10	0.588292
159639128	chr5:159639128:C:T	9.46604e-11	-2.2016e-10	-1.50827
159639146	chr5:159639146:G:A	1.76242e-11	-1.68622	-1.50307
159639637	chr5:159639637:C:A	6.45643e-09	-2.2016e-10	2.71427
159639897	chr5:159639897:T:C	1.19728e-10	-2.2016e-10	-1.27334
159640155	chr5:159640155:TC:T	6.4175e-11	-1.89695	-4.92792e-10
159641128	chr5:159641128:A:G	1.1166e-10	-2.2016e-10	-1.34311
159641238	chr5:159641238:C:T	1.18841e-10	0.225952	-1.50673
159641348	chr5:159641348:G:A	1.23161e-09	1.05752	-4.92792e-10
159641487	chr5:159641487:G:A	9.89713e-11	-2.2016e-10	-1.46373
159641633	chr5:159641633:G:C	1.10503e-10	-2.2016e-10	-1.35352
159641799	chr5:159641799:G:C	6.61997e-11	-0.394144	-1.47174
159641877	chr5:159641877:C:G	3.19844e-10	-2.2016e-10	-0.29073
159641969	chr5:159641969:C:T	3.23685e-10	-2.2016e-10	-0.278792
159641979	chr5:159641979:G:A	1.05953e-10	-2.2016e-10	-1.39557
159642087	chr5:159642087:C:T	4.42602e-10	0.0341088	-4.92792e-10
159642498	chr5:159642498:A:G	7.36023e-10	-2.2016e-10	0.542699
159642628	chr5:159642628:T:C	7.52539e-11	-1.73769	-4.92792e-10
159642635	chr5:159642635:A:G	1.23056e-10	-2.2016e-10	-1.24592
159642693	chr5:159642693:A:C	2.50491e-11	-1.34932	-1.4884
159642878	chr5:159642878:T:C	9.54897e-11	-2.2016e-10	-1.49954
159643051	chr5:159643051:T:A	7.27721e-11	-0.265524	-1.50571
159643267	chr5:159643267:C:A	3.16301e-10	-2.2016e-10	-0.301868
159644101	chr5:159644101:TC:CC	7.66879e-10	-2.2016e-10	0.583767
159644213	chr5:159644213:C:T	1.20412e-10	-2.2016e-10	-1.26765
159644219	chr5:159644219:C:T	1.10848e-10	-2.2016e-10	-1.3504
159645515	chr5:159645515:A:G	2.49337e-11	-1.37727	-1.46507
159645539	chr5:159645539:G:A	6.58833e-09	-2.2016e-10	2.73449
159645644	chr5:159645644:T:C	1.10295e-10	-2.2016e-10	-1.35541
159645706	chr5:159645706:T:C	3.79862e-10	-2.2016e-10	-0.118754
159645953	chr5:159645953:T:C	4.03271e-11	-1.46179	-0.899748
159646171	chr5:159646171:A:C	2.56434e-10	0.354208	-0.865898
159646540	chr5:159646540:A:T	9.82454e-11	-2.2016e-10	-1.47109
159646999	chr5:159646999:C:T	9.07649e-11	-1.55029	-4.92792e-10
159647014	chr5:159647014:C:A	1.00192e-10	-2.2016e-10	-1.45147
159647564	chr5:159647564:C:T	6.84406e-09	-2.2016e-10	2.77257
159647818	chr5:159647818:G:A	9.56887e-11	-2.2016e-10	-1.49746
159647876	chr5:159647876:C:T	6.42029e-11	-0.408274	-1.48824
159648002	chr5:159648002:A:T	2.35725e-11	-1.52284	-1.37564
159648312	chr5:159648312:A:G	4.65083e-09	-2.2016e-10	2.38624
159648315	chr5:159648315:T:TA	9.64596e-11	-2.2016e-10	-1.48944
159648436	chr5:159648436:G:A	6.87688e-11	-0.343615	-1.4842
159648466	chr5:159648466:T:G	2.68227e-11	-1.31266	-1.45665
159648560	chr5:159648560:G:A	8.78643e-11	-1.58277	-4.92792e-10
159648797	chr5:159648797:T:C	3.70124e-10	-2.2016e-10	-0.144725
159648826	chr5:159648826:T:A	9.42556e-11	-2.2016e-10	-1.51255
159648942	chr5:159648942:G:A	6.51774e-10	-2.2016e-10	0.421136
159649130	chr5:159649130:T:G	3.58579e-10	-2.2016e-10	-0.176413
159649340	chr5:159649340:G:A	2.23119e-11	-1.44077	-1.51267
159649466	chr5:159649466:A:G	6.40811e-11	-0.41106	-1.48735
159650120	chr5:159650120:C:A	3.40233e-10	-2.2016e-10	-0.228932
159650169	chr5:159650169:T:C	2.78171e-11	-1.22302	-1.50989
159650508	chr5:159650508:G:A	7.82338e-11	-0.221131	-1.47773
159651280	chr5:159651280:T:G	6.58833e-09	-2.2016e-10	2.73449
159651359	chr5:159651359:C:G	1.0171e-10	-2.2016e-10	-1.43644
159651682	chr5:159651682:T:C	1.18994e-10	0.13574	-1.41523
159652860	chr5:159652860:G:A	8.89497e-11	-1.57049	-4.92792e-10
159652881	chr5:159652881:T:A	4.72913e-11	-0.766392	-1.43585
159652888	chr5:159652888:C:T	4.8214e-11	-0.747436	-1.43548
159652908	chr5:159652908:C:A	1.67695e-10	-0.936413	-4.92792e-10
159652953	chr5:159652953:T:TTTGGGAGTAAG	1.09157e-10	-2.2016e-10	-1.36577
159653012	chr5:159653012:G:C	1.53724e-10	-2.2016e-10	-1.0234
159653020	chr5:159653020:A:C	9.66428e-11	-2.2016e-10	-1.48754
159653080	chr5:159653080:T:C	8.93559e-11	-1.56593	-4.92792e-10
159653222	chr5:159653222:C:T	6.58678e-09	-2.2016e-10	2.73426
159653899	chr5:159653899:C:T	1.02401e-10	-2.2016e-10	-1.42967
159654063	chr5:159654063:CTT:C	9.48993e-11	-2.2016e-10	-1.50575
159654110	chr5:159654110:A:G	9.48323e-11	-2.2016e-10	-1.50645
159654409	chr5:159654409:A:T	3.73944e-11	-1.69213	-0.744915
159654427	chr5:159654427:C:T	3.10057e-10	-2.2016e-10	-0.321806
159654603	chr5:159654603:A:G	1.77466e-10	-2.2016e-10	-0.879784
159654683	chr5:159654683:G:A	1.04273e-10	-2.2016e-10	-1.41155
159655168	chr5:159655168:G:A	1.73134e-10	-0.904496	-4.92792e-10
159655468	chr5:159655468:T:C	1.20821e-10	-2.2016e-10	-1.26425
159655512	chr5:159655512:C:A	1.03517e-10	-2.2016e-10	-1.41883
159655618	chr5:159655618:C:T	1.06552e-10	-2.2016e-10	-1.38993
159655659	chr5:159655659:C:T	3.94515e-10	-2.2016e-10	-0.0809046
159655683	chr5:159655683:G:T	1.8943e-11	-1.61268	-1.50445
159655883	chr5:159655883:A:T	6.58833e-09	-2.2016e-10	2.73449
159656053	chr5:159656053:G:A	3.68875e-09	-2.2016e-10	2.15448
159656341	chr5:159656341:A:G	6.94979e-11	-0.457226	-1.36004
159656410	chr5:159656410:T:C	1.81582e-11	-1.6784	-1.48104
159656685	chr5:159656685:G:A	5.96019e-11	-0.535572	-1.4353
159656929	chr5:159656929:C:T	3.16152e-11	-1.81642	-0.788501
159657019	chr5:159657019:G:A	1.03066e-10	-2.2016e-10	-1.42319
159657192	chr5:159657192:G:T	1.05692e-10	-1.39803	-4.92792e-10
159657255	chr5:159657255:C:A	5.25351e-11	-1.62274	-0.474338
159657269	chr5:159657269:C:T	6.7687e-11	-1.84367	-4.92792e-10
159657416	chr5:159657416:G:A	2.25148e-11	-1.66059	-1.2838
159657474	chr5:159657474:G:A	2.00987e-11	-1.65928	-1.39863
159657496	chr5:159657496:C:T	8.77614e-11	-1.58394	-4.92792e-10
159657838	chr5:159657838:A:G	2.80182e-11	-1.21789	-1.50782
159658004	chr5:159658004:G:A	3.68958e-10	-2.2016e-10	-0.14788
159658246	chr5:159658246:A:C	1.24107e-10	-2.2016e-10	-1.23741
159658542	chr5:159658542:C:G	4.41362e-09	-2.2016e-10	2.33389
159658986	chr5:159658986:G:C	7.21448e-09	-2.2016e-10	2.82528
159659189	chr5:159659189:G:A	4.78677e-10	-2.2016e-10	0.112464
159659242	chr5:159659242:T:C	3.66653e-11	-0.957188	-1.49954
159659636	chr5:159659636:G:A	6.99699e-09	-2.2016e-10	2.79467
159660009	chr5:159660009:A:C	4.74699e-10	-2.2016e-10	0.104119
159660154	chr5:159660154:T:C	1.17735e-10	-2.2016e-10	-1.29012
159660159	chr5:159660159:G:A	4.41605e-11	-1.73921	-0.531519
159660567	chr5:159660567:C:A	1.0152e-10	-2.2016e-10	-1.43831
159660622	chr5:159660622:A:C	2.63096e-11	-1.75706	-1.03157
159660629	chr5:159660629:T:C	6.44879e-11	-1.89209	-4.92792e-10
159660648	chr5:159660648:T:C	4.88008e-11	-0.742409	-1.42841
159660737	chr5:159660737:T:G	4.06113e-11	-0.86932	-1.4852
159660762	chr5:159660762:T:C	1.92756e-11	-1.78162	-1.3181
159660781	chr5:159660781:C:T	4.3602e-11	-0.867049	-1.41641
159660835	chr5:159660835:A:C	2.791e-10	1.08599	-1.51298
159660880	chr5:159660880:G:A	1.50176e-10	-0.0202235	-1.02653
159660933	chr5:159660933:G:A	1.98498e-10	-2.2016e-10	-0.767785
159661139	chr5:159661139:A:G	6.80063e-11	-1.83896	-4.92792e-10
159661333	chr5:159661333:A:G	7.84109e-10	-2.2016e-10	0.605986
159661367	chr5:159661367:A:G	7.79792e-10	-2.2016e-10	0.600465
159661422	chr5:159661422:C:G	1.21935e-10	-2.2016e-10	-1.25508
159661521	chr5:159661521:A:T	6.7499e-11	-1.84645	-4.92792e-10
159661574	chr5:159661574:T:C	7.22107e-11	-1.78957	0.0105926
159661792	chr5:159661792:A:G	9.43248e-11	-2.2016e-10	-1.51182
159661840	chr5:159661840:G:C	1.94682e-10	-2.2016e-10	-0.787195
159661884	chr5:159661884:A:G	5.80738e-11	-0.500872	-1.49597
159662146	chr5:159662146:G:A	2.44602e-11	-1.85937	-1.00215
159662263	chr5:159662263:G:A	6.31566e-11	-1.7875	-0.125441
159662269	chr5:159662269:T:G	2.86415e-10	1.0743	-1.47542
159662516	chr5:159662516:T:C	1.49613e-11	-1.87866	-1.47444
159662765	chr5:159662765:T:G	1.56871e-11	-1.88561	-1.42011
159662812	chr5:159662812:A:G	1.84862e-11	-1.84508	-1.29646
159662894	chr5:159662894:C:G	5.25877e-11	-0.599899	-1.49618
159663238	chr5:159663238:G:C	8.57302e-11	-1.60736	-4.92792e-10
159663328	chr5:159663328:G:A	1.48316e-11	-1.88449	-1.47731
159663536	chr5:159663536:G:A	1.12697e-09	-2.2016e-10	0.968729
159663840	chr5:159663840:A:G	7.90758e-10	-2.2016e-10	0.61443
159664068	chr5:159664068:T:C	4.64776e-10	-2.2016e-10	0.0829936
159664098	chr5:159664098:C:T	1.73204e-11	-1.88501	-1.32167
159664323	chr5:159664323:C:A	2.41615e-11	-1.8576	-1.0162
159664358	chr5:159664358:A:AAGG	5.66526e-11	-0.612164	-1.40946
159664463	chr5:159664463:T:A	1.22031e-10	-2.2016e-10	-1.25428
159664466	chr5:159664466:T:C	6.57103e-11	-1.87331	-4.92792e-10
159664523	chr5:159664523:TC:T	1.82597e-10	0.610303	-1.46159
159664637	chr5:159664637:G:T	1.49195e-11	-1.88334	-1.47256
159665342	chr5:159665342:GTTC:G	1.02833e-10	-2.2016e-10	-1.42546
159665410	chr5:159665410:G:A	3.47082e-10	1.26489	-1.47389
159665520	chr5:159665520:A:G	4.74264e-10	-2.2016e-10	0.103201
159665656	chr5:159665656:C:T	9.44278e-09	-2.2016e-10	3.09444
159665747	chr5:159665747:G:A	4.51737e-11	-1.85846	-0.389592
159666211	chr5:159666211:A:G	1.48691e-11	-1.88191	-1.47737
159666274	chr5:159666274:C:A	1.48392e-11	-1.88435	-1.47694
159666499	chr5:159666499:C:T	6.12088e-10	-2.2016e-10	0.358314
159666640	chr5:159666640:T:C	1.49192e-11	-1.88468	-1.47124
159666760	chr5:159666760:A:G	1.27111e-09	-2.2016e-10	1.08908
159667063	chr5:159667063:G:A	1.72306e-11	-1.7086	-1.50327
159667101	chr5:159667101:GT:G	7.81055e-11	-0.433491	-1.26701
159667105	chr5:159667105:T:G	2.36239e-11	-1.87074	-1.02557
159667114	chr5:159667114:G:A	2.14078e-10	0.773682	-1.4659
159667118	chr5:159667118:GTGTCT:G	1.72647e-11	-1.70536	-1.50454
159667155	chr5:159667155:T:G	1.49704e-11	-1.88218	-1.47031
159667562	chr5:159667562:T:A	1.221e-10	-2.2016e-10	-1.25372
159667602	chr5:159667602:G:T	2.88818e-10	-2.2016e-10	-0.392766
159668033	chr5:159668033:C:T	1.47614e-11	-1.88139	-1.48515
159668452	chr5:159668452:C:T	6.59405e-11	-1.7887	-0.0811094
159668482	chr5:159668482:G:A	1.47141e-11	-1.88099	-1.48877
159668521	chr5:159668521:A:G	5.13224e-10	-2.2016e-10	0.18215
159668555	chr5:159668555:A:G	1.48082e-11	-1.87834	-1.48504
159668671	chr5:159668671:C:T	1.49087e-11	-1.87651	-1.48011
159668728	chr5:159668728:C:T	1.30738e-10	-2.2016e-10	-1.18537
159668974	chr5:159668974:A:G	2.15812e-10	-2.2016e-10	-0.684153
159669214	chr5:159669214:C:T	1.01648e-10	-2.2016e-10	-1.43705
159669507	chr5:159669507:G:C	1.5235e-10	-2.2016e-10	-1.03238
159669596	chr5:159669596:G:A	6.90085e-11	-1.82433	-4.92792e-10
159669736	chr5:159669736:G:T	9.63726e-11	-2.2016e-10	-1.49034
159669799	chr5:159669799:T:G	1.46321e-11	-1.88275	-1.49259
159669875	chr5:159669875:T:C	1.47268e-11	-1.88438	-1.48451
159669918	chr5:159669918:C:A	1.48046e-11	-1.87875	-1.48487
159670005	chr5:159670005:A:C	4.37233e-09	-2.2016e-10	2.32449
159670060	chr5:159670060:A:T	1.47043e-11	-1.88808	-1.48234
159670177	chr5:159670177:C:T	1.19115e-10	-2.2016e-10	-1.27847
159670206	chr5:159670206:T:C	1.48619e-11	-1.88292	-1.47684
159670309	chr5:159670309:A:T	1.22226e-10	-2.2016e-10	-1.25269
159670311	chr5:159670311:A:G	2.09219e-10	-2.2016e-10	-0.715182
159670606	chr5:159670606:T:C	7.81095e-10	-2.2016e-10	0.602135
159670657	chr5:159670657:C:A	1.45742e-11	-1.89154	-1.48778
159670727	chr5:159670727:C:T	3.16817e-10	1.16869	-1.46893
159670769	chr5:159670769:G:A	1.84627e-10	0.614565	-1.45479
159670863	chr5:159670863:G:A	1.47972e-11	-1.87852	-1.4856
159670887	chr5:159670887:A:G	5.38006e-11	-0.57132	-1.50196
159671335	chr5:159671335:C:T	5.01708e-11	-0.630745	-1.51238
159671411	chr5:159671411:C:T	1.4362e-11	-1.88405	-1.50992
159671424	chr5:159671424:A:G	7.83515e-10	-2.2016e-10	0.605228
159671516	chr5:159671516:T:C	1.5041e-11	-1.87079	-1.47699
159671554	chr5:159671554:C:T	1.73089e-10	0.563127	-1.46788
159671627	chr5:159671627:C:T	1.12438e-09	-2.2016e-10	0.966427
159671742	chr5:159671742:A:G	5.50527e-11	-0.608552	-1.44172
159671857	chr5:159671857:A:C	1.46986e-11	-1.88585	-1.48496
159671863	chr5:159671863:A:G	1.46874e-11	-1.88495	-1.48662
159671954	chr5:159671954:CAGA:C	1.46057e-11	-1.88574	-1.49141
159671982	chr5:159671982:T:C	1.42681e-10	-2.2016e-10	-1.09795
159672013	chr5:159672013:GT:G	2.36261e-10	-2.2016e-10	-0.593624
159672043	chr5:159672043:G:A	8.25162e-10	-2.2016e-10	0.657018
159672179	chr5:159672179:T:C	1.48612e-11	-1.87757	-1.48224
159672255	chr5:159672255:T:G	1.47261e-11	-1.88108	-1.48786
159672261	chr5:159672261:A:G	8.3058e-10	-2.2016e-10	0.663563
159672536	chr5:159672536:T:C	4.47695e-11	-0.793304	-1.46373
159672756	chr5:159672756:G:C	1.47976e-11	-1.87934	-1.48476
159672773	chr5:159672773:T:C	1.47924e-11	-1.87949	-1.48496
159672883	chr5:159672883:G:T	2.55059e-11	-1.32423	-1.49542
159673072	chr5:159673072:T:C	1.45177e-11	-1.88984	-1.49335
159673182	chr5:159673182:C:T	1.4963e-11	-1.8898	-1.46318
159673312	chr5:159673312:A:C	9.40656e-09	-2.2016e-10	3.0906
159673345	chr5:159673345:G:A	1.43385e-11	-1.89249	-1.50313
159673415	chr5:159673415:G:A	9.4181e-09	-2.2016e-10	3.09183
159673463	chr5:159673463:G:C	2.12781e-10	-2.2016e-10	-0.698299
159673851	chr5:159673851:C:G	4.75069e-11	-1.86672	-0.330966
159673855	chr5:159673855:G:A	1.11549e-10	-2.2016e-10	-1.3441
159673914	chr5:159673914:C:T	2.15685e-11	-1.86993	-1.11739
159674077	chr5:159674077:T:A	8.72086e-11	-0.0849868	-1.50527
159674083	chr5:159674083:A:G	9.28312e-11	-0.0290882	-1.49869
159674256	chr5:159674256:G:A	1.4364e-10	-2.2016e-10	-1.09125
159674281	chr5:159674281:A:G	1.11785e-10	-1.89048	0.548489
159675038	chr5:159675038:A:G	1.7606e-09	-2.2016e-10	1.41485
159675072	chr5:159675072:C:T	7.56167e-11	-1.86997	0.137081
159675144	chr5:159675144:G:C	6.2254e-11	-0.537854	-1.38949
159675150	chr5:159675150:C:T	1.51343e-10	0.328698	-1.36771
159675151	chr5:159675151:T:C	6.11371e-11	-0.566043	-1.3794
159675494	chr5:159675494:C:T	8.39636e-11	-1.62818	-4.92792e-10
159675540	chr5:159675540:T:C	1.28322e-10	-2.2016e-10	-1.20402
159675586	chr5:159675586:T:G	2.19343e-09	-0.780874	2.41553
159675653	chr5:159675653:A:C	1.26743e-10	-1.89696	0.68056
159675670	chr5:159675670:G:C	9.92021e-11	-2.2016e-10	-1.4614
159675673	chr5:159675673:C:T	1.00974e-09	-0.800091	1.65898
159675680	chr5:159675680:T:G	1.21455e-10	-1.25902	-4.92792e-10
159676070	chr5:159676070:G:A	4.51155e-11	-1.54547	-0.703864
159676253	chr5:159676253:AC:A	6.66019e-11	-1.85983	-4.92792e-10
159676295	chr5:159676295:G:A	4.17729e-11	-0.895634	-1.43068
159676308	chr5:159676308:A:G	3.23559e-11	-1.49352	-1.08825
159676360	chr5:159676360:C:T	3.87225e-11	-0.899313	-1.50283
159676409	chr5:159676409:A:G	6.67486e-11	-1.85763	-4.92792e-10
159677217	chr5:159677217:C:G	4.52636e-11	-0.800677	-1.44538
159677311	chr5:159677311:A:G	2.21107e-09	-2.2016e-10	1.64267
159677334	chr5:159677334:C:T	4.16712e-11	-0.898195	-1.43056
159677335	chr5:159677335:A:G	4.11503e-11	-0.906247	-1.43508
159677378	chr5:159677378:C:T	1.1514e-09	-2.2016e-10	0.990174
159677465	chr5:159677465:C:A	3.26232e-11	-1.45692	-1.11662
159677709	chr5:159677709:T:C	2.0558e-10	-2.2016e-10	-0.732728
159677870	chr5:159677870:A:C	3.3726e-11	-1.44183	-1.09846
159677902	chr5:159677902:G:A	4.99125e-10	-2.2016e-10	0.154295
159677935	chr5:159677935:A:G	4.36633e-11	-0.852442	-1.42961
159677942	chr5:159677942:A:C	4.50432e-11	-0.819454	-1.43149
159678229	chr5:159678229:A:T	3.33594e-11	-1.45002	-1.1012
159678413	chr5:159678413:T:C	3.2622e-11	-1.45541	-1.11816
159678673	chr5:159678673:G:A	5.0638e-11	-1.87902	-0.254843
159678735	chr5:159678735:T:C	4.55011e-11	-0.801316	-1.43951
159678816	chr5:159678816:G:A	4.78022e-11	-1.87979	-0.311696
159678908	chr5:159678908:A:G	4.22691e-11	-0.875673	-1.43883
159678911	chr5:159678911:T:C	4.31827e-11	-0.854404	-1.43872
159678933	chr5:159678933:A:C	3.29745e-11	-1.4448	-1.11803
159679145	chr5:159679145:C:G	4.11606e-11	-0.915539	-1.42554
159679258	chr5:159679258:T:C	1.90731e-11	-1.7534	-1.35688
159679284	chr5:159679284:C:A	2.36649e-09	-2.2016e-10	1.7106
159679397	chr5:159679397:T:A	2.99574e-11	-1.47026	-1.18853
159679419	chr5:159679419:A:G	4.14669e-11	-0.915768	-1.4179
159679576	chr5:159679576:T:C	4.29916e-09	-2.2016e-10	2.30761
159679645	chr5:159679645:G:A	2.42683e-10	-2.2016e-10	-0.566807
159679669	chr5:159679669:A:G	5.2069e-11	-1.88985	-0.216137
159679725	chr5:159679725:C:T	5.06881e-10	-2.2016e-10	0.169715
159679738	chr5:159679738:C:T	1.01245e-10	-1.81837	0.377356
159679902	chr5:159679902:G:T	5.2929e-11	-1.88659	-0.203024
159680115	chr5:159680115:G:A	3.24234e-11	-1.88354	-0.696141
159680244	chr5:159680244:G:T	1.00394e-10	-2.2016e-10	-1.44946
159680325	chr5:159680325:G:A	3.13621e-11	-1.49496	-1.118
159680328	chr5:159680328:G:A	9.45517e-11	-2.2016e-10	-1.50941
159680369	chr5:159680369:G:A	3.1704e-11	-1.4719	-1.13022
159680460	chr5:159680460:C:T	3.17842e-11	-1.4735	-1.12609
159680489	chr5:159680489:T:C	3.14835e-11	-1.48375	-1.12535
159680493	chr5:159680493:A:G	3.16242e-11	-1.46356	-1.14108
159680607	chr5:159680607:A:G	6.72933e-11	-1.8495	-4.92792e-10
159680608	chr5:159680608:T:G	3.1547e-11	-1.48993	-1.11715
159680670	chr5:159680670:A:G	3.22558e-11	-1.46072	-1.12415
159680773	chr5:159680773:C:T	4.22904e-11	-0.886941	-1.42706
159680784	chr5:159680784:G:C	1.87978e-11	-1.67589	-1.44893
159680842	chr5:159680842:G:A	5.15027e-11	-1.88769	-0.229242
159680892	chr5:159680892:T:C	4.26766e-11	-0.892905	-1.41201
159680961	chr5:159680961:T:A	1.74647e-10	-2.2016e-10	-0.895797
159681014	chr5:159681014:G:C	1.08408e-10	-1.37266	-4.92792e-10
159681110	chr5:159681110:T:C	3.1921e-11	-1.47058	-1.12472
159681266	chr5:159681266:C:T	3.17315e-11	-1.47954	-1.12171
159681300	chr5:159681300:T:C	1.84169e-11	-1.68082	-1.46447
159681319	chr5:159681319:T:C	1.77916e-11	-1.87374	-1.30609
159681533	chr5:159681533:TC:T	4.05198e-11	-0.92569	-1.43108
159681590	chr5:159681590:T:G	3.19051e-11	-1.47847	-1.11733
159681733	chr5:159681733:G:A	3.17749e-11	-1.47705	-1.12284
159681938	chr5:159681938:A:G	5.1067e-11	-1.8881	-0.237322
159682037	chr5:159682037:C:G	3.07349e-11	-1.48835	-1.14482
159682066	chr5:159682066:T:G	3.96584e-11	-0.932139	-1.44612
159682140	chr5:159682140:C:G	7.7054e-11	-1.71406	-4.92792e-10
159682177	chr5:159682177:A:G	3.31462e-11	-1.44803	-1.10961
159682202	chr5:159682202:G:A	2.21073e-10	-2.2016e-10	-0.660071
159682247	chr5:159682247:T:G	2.42693e-10	-2.2016e-10	-0.566763
159682304	chr5:159682304:A:G	4.01819e-11	-0.931207	-1.43394
159682456	chr5:159682456:G:A	3.17404e-11	-1.4769	-1.12407
159682552	chr5:159682552:G:T	1.09576e-10	-2.2016e-10	-1.36195
159682618	chr5:159682618:C:T	9.42534e-11	-2.2016e-10	-1.51257
159682750	chr5:159682750:G:A	6.63292e-11	-1.86393	-4.92792e-10
159682790	chr5:159682790:T:C	3.16632e-11	-1.4648	-1.13861
159682807	chr5:159682807:A:G	2.5984e-10	-2.2016e-10	-0.498496
159682933	chr5:159682933:G:A	9.7534e-11	-2.2016e-10	-1.47836
159683078	chr5:159683078:G:T	3.27997e-11	-1.45113	-1.11701
159683231	chr5:159683231:A:G	4.83967e-11	-0.90353	-1.2756
159683446	chr5:159683446:C:T	1.75807e-10	-2.2016e-10	-0.889177
159683588	chr5:159683588:C:T	3.1244e-11	-1.46563	-1.15111
159683801	chr5:159683801:G:C	1.06321e-10	-1.88947	0.497373
159683820	chr5:159683820:T:C	4.60625e-11	-0.959614	-1.26895
159683833	chr5:159683833:C:T	4.52696e-11	-0.984908	-1.26102
159683842	chr5:159683842:C:T	1.84167e-09	-2.2016e-10	1.45986
159683890	chr5:159683890:C:T	9.50603e-11	-1.88485	0.380795
159683903	chr5:159683903:G:T	3.11549e-11	-1.4834	-1.13619
159684136	chr5:159684136:G:A	9.40972e-11	-2.2016e-10	-1.51423
159684179	chr5:159684179:G:A	1.10059e-10	-2.2016e-10	-1.35754
159684316	chr5:159684316:C:T	1.56971e-10	-1.89299	0.890486
159684325	chr5:159684325:G:A	9.72924e-11	-1.87336	0.392522
159684440	chr5:159684440:A:T	3.11659e-11	-1.49069	-1.12855
159684564	chr5:159684564:C:T	3.12519e-11	-1.48865	-1.12783
159684629	chr5:159684629:G:A	3.1162e-11	-1.47409	-1.14527
159684662	chr5:159684662:G:A	1.07742e-10	-2.2016e-10	-1.37882
159684720	chr5:159684720:C:T	2.47363e-10	-2.2016e-10	-0.547704
159684807	chr5:159684807:TG:T	1.03068e-10	-1.88603	0.462864
159684911	chr5:159684911:C:T	3.26921e-11	-1.42979	-1.14164
159684960	chr5:159684960:T:G	5.35481e-11	-0.828369	-1.24961
159684980	chr5:159684980:A:G	3.36098e-11	-1.43422	-1.10952
159685037	chr5:159685037:T:A	4.51081e-11	-0.970929	-1.27857
159685252	chr5:159685252:T:G	4.97804e-11	-0.868797	-1.28214
159685279	chr5:159685279:T:G	3.2616e-11	-1.44285	-1.13091
159685429	chr5:159685429:C:T	1.13978e-10	-2.2016e-10	-1.32256
159685590	chr5:159685590:G:A	4.81689e-11	-0.900483	-1.28336
159685600	chr5:159685600:T:G	4.93867e-11	-0.873808	-1.28507
159685611	chr5:159685611:C:A	3.35278e-11	-1.45047	-1.09572
159685637	chr5:159685637:A:T	6.65281e-11	-1.86094	-4.92792e-10
159685655	chr5:159685655:C:A	9.67411e-11	-2.2016e-10	-1.48652
159685873	chr5:159685873:G:T	5.81742e-11	-0.854865	-1.14026
159685944	chr5:159685944:CTT:C	9.98559e-11	-1.88392	0.42909
159686020	chr5:159686020:A:G	1.03633e-10	-1.88367	0.465965
159686089	chr5:159686089:G:A	1.8039e-10	-2.2016e-10	-0.863439
159686371	chr5:159686371:A:G	1.85851e-11	-1.6655	-1.47071
159686407	chr5:159686407:C:A	1.02609e-10	-1.88704	0.459401
159686686	chr5:159686686:T:G	3.86468e-11	-1.50599	-0.898105
159686734	chr5:159686734:G:T	3.67478e-11	-1.42346	-1.03102
159686919	chr5:159686919:T:G	1.32662e-10	-1.89274	0.721988
159686927	chr5:159686927:A:G	3.31334e-11	-1.43868	-1.11934
159687131	chr5:159687131:G:T	9.55726e-11	-2.2016e-10	-1.49868
159687222	chr5:159687222:T:C	3.36064e-11	-1.39751	-1.14633
159687297	chr5:159687297:T:A	9.25999e-11	-1.88902	0.358742
159687383	chr5:159687383:C:A	9.5626e-11	-1.88238	0.384267
159687403	chr5:159687403:A:G	5.86903e-11	-0.525432	-1.46086
159687457	chr5:159687457:G:T	1.13887e-10	-1.88533	0.561968
159687656	chr5:159687656:T:C	1.06463e-10	-1.88222	0.491456
159687669	chr5:159687669:C:T	2.58642e-11	-1.59322	-1.21248
159687707	chr5:159687707:A:G	1.00111e-10	-1.89165	0.439365
159687799	chr5:159687799:T:G	1.88563e-11	-1.67014	-1.45157
159688164	chr5:159688164:T:C	1.81924e-09	-2.2016e-10	1.44761
159688430	chr5:159688430:T:C	3.2267e-11	-1.4664	-1.11811
159688564	chr5:159688564:A:AAAG	3.13955e-11	-1.48163	-1.13027
159688592	chr5:159688592:A:G	5.18479e-10	-2.2016e-10	0.192337
159688766	chr5:159688766:C:T	4.76399e-11	-0.922848	-1.27204
159688956	chr5:159688956:G:A	6.66719e-11	-1.85878	-4.92792e-10
159689167	chr5:159689167:T:G	3.27742e-11	-1.48255	-1.08637
159689250	chr5:159689250:C:A	9.14955e-11	-1.88841	0.346142
159689572	chr5:159689572:C:A	3.35584e-11	-1.45485	-1.09043
159689653	chr5:159689653:A:G	1.75015e-11	-1.82718	-1.36909
159689670	chr5:159689670:T:C	4.89331e-11	-0.888992	-1.27912
159689712	chr5:159689712:G:A	3.1947e-11	-1.4633	-1.13118
159689721	chr5:159689721:A:G	9.30542e-11	-1.88888	0.363501
159689722	chr5:159689722:C:T	1.18041e-09	-2.2016e-10	1.01505
159689736	chr5:159689736:A:C	1.00642e-10	-1.88603	0.439032
159689978	chr5:159689978:G:C	1.27179e-10	-2.2016e-10	-1.21297
159690032	chr5:159690032:A:G	1.75226e-11	-1.69102	-1.50405
159690109	chr5:159690109:G:A	1.06308e-09	-2.2016e-10	0.910359
159690142	chr5:159690142:T:C	3.34035e-11	-1.45559	-1.09431
159690149	chr5:159690149:G:A	3.35703e-11	-1.44834	-1.09658
159690229	chr5:159690229:G:A	3.34009e-11	-1.44723	-1.10275
159690236	chr5:159690236:A:G	9.49645e-11	-2.2016e-10	-1.50506
159690248	chr5:159690248:T:C	4.76745e-11	-0.890545	-1.30362
159690894	chr5:159690894:T:A	1.89998e-10	-2.2016e-10	-0.811547
159690998	chr5:159690998:A:G	4.87265e-11	-0.864546	-1.30779
159691208	chr5:159691208:G:A	1.21096e-10	-1.89589	0.633915
159691252	chr5:159691252:T:G	9.55015e-11	-2.2016e-10	-1.49942
159691609	chr5:159691609:T:C	1.86453e-10	-2.2016e-10	-0.83038
159691746	chr5:159691746:C:T	3.31374e-11	-1.44966	-1.10824
159691747	chr5:159691747:A:G	3.25233e-11	-1.45984	-1.11676
159691789	chr5:159691789:T:C	3.35556e-11	-1.47416	-1.0712
159691814	chr5:159691814:G:A	1.00716e-10	-1.88659	0.440339
159692067	chr5:159692067:C:T	1.75165e-11	-1.7038	-1.49162
159692072	chr5:159692072:G:A	4.28923e-09	-2.2016e-10	2.3053
159692138	chr5:159692138:C:T	3.45763e-11	-1.46012	-1.05527
159692247	chr5:159692247:G:C	3.36881e-11	-1.45967	-1.08174
159692307	chr5:159692307:G:A	4.70678e-11	-0.905201	-1.30177
159692308	chr5:159692308:A:C	2.59458e-11	-1.59891	-1.20364
159692459	chr5:159692459:C:T	6.8434e-11	-0.865776	-0.966916
159692479	chr5:159692479:A:G	1.30382e-10	-1.89368	0.705584
159692664	chr5:159692664:C:T	1.10405e-09	-2.2016e-10	0.948179
159692918	chr5:159692918:G:A	3.51831e-11	-1.43666	-1.06134
159693076	chr5:159693076:T:C	2.43702e-10	-2.2016e-10	-0.562618
159693150	chr5:159693150:C:T	5.02423e-11	-0.845521	-1.29618
159693221	chr5:159693221:T:C	4.00308e-09	-2.2016e-10	2.23626
159693394	chr5:159693394:G:A	4.62666e-11	-0.819419	-1.40472
159693399	chr5:159693399:A:T	1.0372e-10	-1.8901	0.473232
159693418	chr5:159693418:T:C	3.30807e-11	-1.46022	-1.09939
159693575	chr5:159693575:A:G	5.0213e-11	-0.862867	-1.27942
159693611	chr5:159693611:A:G	3.19445e-10	-1.82517	1.53319
159693785	chr5:159693785:T:C	3.29902e-11	-1.45629	-1.10607
159693791	chr5:159693791:A:C	9.46239e-11	-1.88393	0.375274
159693947	chr5:159693947:C:T	4.74838e-11	-0.91051	-1.28766
159694136	chr5:159694136:A:G	1.83814e-10	-2.2016e-10	-0.844639
159694451	chr5:159694451:T:C	2.68529e-10	-1.83126	1.36565
159694457	chr5:159694457:T:C	1.11261e-10	-2.2016e-10	-1.34669
159694524	chr5:159694524:A:G	4.89526e-11	-0.87853	-1.28918
159694618	chr5:159694618:T:C	1.12101e-10	-2.2016e-10	-1.33916
159695072	chr5:159695072:T:C	4.36311e-10	-2.2016e-10	0.0197925
159695119	chr5:159695119:G:A	1.9794e-09	-2.2016e-10	1.53199
159695222	chr5:159695222:C:A	4.68088e-11	-1.02289	-1.1896
159695231	chr5:159695231:A:G	6.4367e-11	-1.89396	-4.92792e-10
159695366	chr5:159695366:T:C	3.38391e-11	-1.42338	-1.11357
159695380	chr5:159695380:T:A	3.2892e-11	-1.44705	-1.11828
159695589	chr5:159695589:A:C	9.36788e-11	-1.88301	0.364323
159695640	chr5:159695640:C:G	1.02035e-10	-1.8854	0.452154
159696109	chr5:159696109:G:A	2.42353e-10	-1.8114	1.24323
159696402	chr5:159696402:C:G	6.44539e-11	-1.89261	-4.92792e-10
159696413	chr5:159696413:A:G	2.2221e-10	-1.81535	1.16042
159696424	chr5:159696424:G:A	2.82726e-11	-1.50983	-1.20684
159696640	chr5:159696640:T:G	9.45908e-11	-2.2016e-10	-1.509
159696692	chr5:159696692:C:T	1.02753e-10	-1.88535	0.459118
159696693	chr5:159696693:A:G	1.94933e-11	-1.63335	-1.45514
159696877	chr5:159696877:C:T	2.41398e-10	-1.79831	1.22619
159697024	chr5:159697024:G:A	9.761e-10	-2.2016e-10	0.825003
159697153	chr5:159697153:G:A	3.23141e-11	-1.70012	-0.882936
159697298	chr5:159697298:G:A	1.58198e-10	-1.73956	0.744843
159697374	chr5:159697374:G:A	2.73974e-11	-1.52248	-1.22563
159697397	chr5:159697397:A:G	1.4974e-10	-1.74942	0.699758
159697566	chr5:159697566:T:C	2.05929e-11	-1.60823	-1.42539
159697687	chr5:159697687:A:G	1.62496e-10	-1.8195	0.851595
159697786	chr5:159697786:A:T	3.09716e-11	-1.83232	-0.793168
159697872	chr5:159697872:T:C	3.11206e-11	-1.86219	-0.758503
159697953	chr5:159697953:A:T	4.49188e-11	-0.739768	-1.51394
159698055	chr5:159698055:G:A	3.13197e-11	-1.82825	-0.786067
159698364	chr5:159698364:T:A	9.41145e-10	-2.2016e-10	0.788535
159698852	chr5:159698852:G:C	3.68118e-11	-1.22848	-1.22426
159698915	chr5:159698915:G:A	2.98679e-11	-1.82971	-0.832071
159698989	chr5:159698989:T:C	1.6597e-10	-2.2016e-10	-0.946753
159699031	chr5:159699031:T:C	7.77325e-10	-2.2016e-10	0.597296
159699153	chr5:159699153:A:C	1.05064e-10	-2.2016e-10	-1.40399
159699356	chr5:159699356:G:C	1.9588e-11	-1.63425	-1.44939
159699410	chr5:159699410:A:G	1.74968e-11	-1.6925	-1.50404
159699570	chr5:159699570:G:A	1.27647e-10	-1.80866	0.599369
159699768	chr5:159699768:T:C	7.52855e-11	-1.8107	0.0734271
159699964	chr5:159699964:C:T	7.02769e-11	-1.82519	0.0190711
159699989	chr5:159699989:G:A	1.14332e-10	-1.82227	0.502808
159700001	chr5:159700001:G:A	7.23273e-11	-1.82555	0.0481853
159700060	chr5:159700060:A:G	7.07116e-11	-1.82894	0.0289871
159700156	chr5:159700156:G:T	3.37503e-11	-1.84495	-0.694625
159700536	chr5:159700536:T:TG	6.89346e-11	-1.82706	0.00165376
159700807	chr5:159700807:A:G	6.85371e-11	-1.82275	-0.0084401
159700906	chr5:159700906:C:T	1.55875e-11	-1.88284	-1.42925
159701060	chr5:159701060:T:C	2.50733e-11	-1.79654	-1.04022
159701409	chr5:159701409:C:T	1.67077e-11	-1.83899	-1.4037
159701712	chr5:159701712:C:T	6.98675e-11	-1.80747	-0.00449017
159702376	chr5:159702376:C:T	1.72942e-11	-1.88441	-1.32378
159702384	chr5:159702384:G:T	5.69849e-11	-1.47294	-0.542835
159702755	chr5:159702755:G:T	6.65708e-11	-1.8603	-4.92792e-10
159703166	chr5:159703166:T:C	3.52155e-11	-1.50899	-0.98809
159703342	chr5:159703342:T:C	1.63973e-11	-1.86155	-1.39989
159703360	chr5:159703360:A:G	1.66279e-11	-1.85642	-1.39106
159703433	chr5:159703433:C:T	1.65758e-11	-1.85844	-1.39218
159703726	chr5:159703726:C:A	2.43041e-10	-2.2016e-10	-0.56533
159703854	chr5:159703854:T:G	1.43006e-11	-1.88852	-1.50974
159703933	chr5:159703933:T:A	1.44994e-11	-1.89296	-1.4915
159704134	chr5:159704134:C:T	1.45078e-11	-1.88479	-1.49909
159704371	chr5:159704371:G:A	1.44646e-11	-1.88813	-1.49872
159704494	chr5:159704494:TGAAATTAGTAAA:T	2.82825e-10	-2.2016e-10	-0.413735
159704789	chr5:159704789:G:A	1.43048e-11	-1.89587	-1.5021
159704916	chr5:159704916:C:T	9.55247e-11	-2.2016e-10	-1.49918
159705041	chr5:159705041:C:T	4.6234e-11	-0.791413	-1.43343
159705964	chr5:159705964:T:A	9.21562e-11	-1.85857	0.323495
159706007	chr5:159706007:C:G	1.83345e-11	-1.70494	-1.44483
159706586	chr5:159706586:A:G	1.12577e-09	0.967664	-4.92792e-10
159706850	chr5:159706850:C:G	2.73584e-11	-1.35825	-1.39129
159706927	chr5:159706927:A:G	2.77654e-11	-1.81363	-0.921139
159706995	chr5:159706995:C:T	1.42457e-11	-1.89307	-1.50904
159707338	chr5:159707338:A:G	1.36915e-09	-2.2016e-10	1.16339
159707522	chr5:159707522:A:G	2.33537e-11	-1.7749	-1.13291
159707828	chr5:159707828:T:C	3.75623e-11	-0.982525	-1.45004
159708085	chr5:159708085:T:C	1.86299e-10	-2.2016e-10	-0.83121
159708201	chr5:159708201:G:T	2.71862e-11	-1.8894	-0.86645
159708301	chr5:159708301:G:A	9.60435e-11	-2.2016e-10	-1.49376
159708695	chr5:159708695:G:A	1.5825e-11	-1.79321	-1.50377
159708751	chr5:159708751:T:C	1.55388e-11	-1.83187	-1.48336
159708847	chr5:159708847:T:C	2.2893e-11	-1.83916	-1.08858
159708932	chr5:159708932:G:A	3.72875e-11	-0.98173	-1.45817
159709287	chr5:159709287:G:A	1.56781e-11	-1.79774	-1.50856
159709297	chr5:159709297:A:G	1.53566e-11	-1.82277	-1.50425
159709341	chr5:159709341:G:A	1.45276e-11	-1.88942	-1.4931
159709343	chr5:159709343:C:T	1.57785e-11	-1.79244	-1.50747
159709566	chr5:159709566:C:T	2.59943e-11	-1.89091	-0.909773
159710004	chr5:159710004:C:T	4.17725e-11	-1.23218	-1.09414
159710174	chr5:159710174:A:G	1.22816e-10	-2.2016e-10	-1.24788
159710185	chr5:159710185:T:C	1.45113e-11	-1.89156	-1.49208
159710389	chr5:159710389:A:G	5.99668e-11	-1.01823	-0.946543
159710553	chr5:159710553:A:G	1.04456e-10	-2.2016e-10	-1.4098
159711299	chr5:159711299:A:G	2.52179e-10	-2.2016e-10	-0.528423
159711729	chr5:159711729:T:C	1.5868e-10	-2.2016e-10	-0.99167
159712022	chr5:159712022:C:T	5.12102e-11	-1.86489	-0.257736
159713318	chr5:159713318:A:T	2.20753e-10	-2.2016e-10	-0.66152
159713383	chr5:159713383:C:T	1.49919e-10	-2.2016e-10	-1.04846
159713843	chr5:159713843:T:G	1.0563e-10	-2.2016e-10	-1.39862
159714265	chr5:159714265:C:T	2.00723e-10	-2.2016e-10	-0.756638
159714274	chr5:159714274:C:A	2.00483e-10	-2.2016e-10	-0.757833
159714700	chr5:159714700:AT:A	2.11207e-10	-2.2016e-10	-0.705724
159714966	chr5:159714966:G:A	1.69957e-11	-1.83975	-1.38585
159715244	chr5:159715244:CT:C	2.04214e-10	-2.2016e-10	-0.739394
159715571	chr5:159715571:G:T	2.32729e-10	-2.2016e-10	-0.608688
159715717	chr5:159715717:A:T	9.35503e-10	-2.2016e-10	0.782522
159715807	chr5:159715807:G:A	2.10658e-10	-2.2016e-10	-0.708327
159715909	chr5:159715909:T:C	1.95777e-10	-2.2016e-10	-0.781587
159716574	chr5:159716574:T:A	1.1062e-10	-2.2016e-10	-1.35247
159716838	chr5:159716838:C:T	1.81275e-10	-2.2016e-10	-0.858547
159717180	chr5:159717180:C:T	3.12564e-11	-1.86733	-0.749006
159717300	chr5:159717300:T:A	1.82459e-10	-2.2016e-10	-0.852039
159717448	chr5:159717448:A:C	1.17456e-10	-2.2016e-10	-1.2925
159718102	chr5:159718102:G:A	6.7527e-11	-1.85998	0.0139426
159718274	chr5:159718274:T:C	1.72141e-11	-1.87324	-1.33959
159718958	chr5:159718958:G:A	1.05068e-10	-2.2016e-10	-1.40395
159719249	chr5:159719249:A:G	9.42878e-11	-2.2016e-10	-1.51221
159719263	chr5:159719263:C:T	1.93845e-11	-1.58632	-1.50777
159720587	chr5:159720587:C:T	1.07623e-10	-2.2016e-10	-1.37993
159721109	chr5:159721109:C:T	1.16535e-10	-2.2016e-10	-1.30037
159721275	chr5:159721275:A:G	2.35949e-09	-2.2016e-10	1.70764
159721510	chr5:159721510:G:A	1.25731e-10	-2.2016e-10	-1.22442
159721977	chr5:159721977:T:C	1.5789e-11	-1.8419	-1.45735
159722310	chr5:159722310:CT:C	3.41221e-11	-1.85827	-0.670347
159722358	chr5:159722358:A:T	7.04879e-11	-1.80312	-4.92792e-10
159722475	chr5:159722475:C:T	2.52563e-10	-2.2016e-10	-0.526901
159722509	chr5:159722509:G:A	7.0932e-11	-1.79684	-4.92792e-10
159722771	chr5:159722771:GT:G	2.69911e-11	-1.76522	-0.997832
159722805	chr5:159722805:A:G	1.64714e-11	-1.77078	-1.48616
159723133	chr5:159723133:C:T	2.51687e-10	-2.2016e-10	-0.530374
159723546	chr5:159723546:G:A	1.0258e-10	-2.2016e-10	-1.42792
159723700	chr5:159723700:C:T	1.25294e-10	-2.2016e-10	-1.2279
159723701	chr5:159723701:T:C	9.47688e-11	-2.2016e-10	-1.50712
159724028	chr5:159724028:C:T	2.21715e-10	-1.89494	1.23777
159724517	chr5:159724517:A:G	1.04336e-10	-2.2016e-10	-1.41094
159724646	chr5:159724646:T:C	2.45021e-09	-2.2016e-10	1.74537
159724753	chr5:159724753:T:G	9.40803e-11	-2.2016e-10	-1.51441
159724861	chr5:159724861:T:C	9.91613e-11	-2.2016e-10	-1.46181
159724885	chr5:159724885:G:A	1.19215e-10	-2.2016e-10	-1.27763
159725127	chr5:159725127:G:A	1.75942e-10	-2.2016e-10	-0.888408
159725147	chr5:159725147:C:T	1.45916e-11	-1.88519	-1.49292
159725354	chr5:159725354:G:A	1.21336e-10	-2.2016e-10	-1.26
159725379	chr5:159725379:C:T	2.77233e-11	-1.86258	-0.873709
159725384	chr5:159725384:G:A	1.62399e-09	-2.2016e-10	1.33408
159725400	chr5:159725400:T:C	1.28229e-10	-2.2016e-10	-1.20474
159725503	chr5:159725503:A:G	1.20857e-10	-2.2016e-10	-1.26396
159725516	chr5:159725516:C:G	1.1845e-10	-2.2016e-10	-1.28407
159725692	chr5:159725692:G:C	1.20991e-10	-2.2016e-10	-1.26285
159726070	chr5:159726070:C:T	1.26652e-10	-2.2016e-10	-1.21712
159726261	chr5:159726261:T:C	2.26175e-11	-1.89723	-1.04261
159726283	chr5:159726283:A:T	7.79186e-11	-1.7029	-4.92792e-10
159726301	chr5:159726301:A:G	1.19628e-10	-2.2016e-10	-1.27417
159726457	chr5:159726457:G:T	2.10004e-11	-1.80734	-1.20668
159726502	chr5:159726502:G:C	1.24022e-10	-2.2016e-10	-1.23811
159726589	chr5:159726589:A:G	1.28961e-10	-2.2016e-10	-1.19905
159726637	chr5:159726637:A:G	1.45995e-11	-1.86669	-1.51088
159726802	chr5:159726802:C:T	1.03337e-10	-2.2016e-10	-1.42057
159726939	chr5:159726939:CAGAAG:C	2.25103e-11	-1.81304	-1.13155
159726988	chr5:159726988:G:A	1.23019e-10	-2.2016e-10	-1.24622
159727328	chr5:159727328:T:C	1.2369e-10	-2.2016e-10	-1.24078
159727764	chr5:159727764:C:T	1.13524e-10	-2.2016e-10	-1.32655
159727953	chr5:159727953:C:T	1.02127e-10	-2.2016e-10	-1.43234
159728109	chr5:159728109:G:A	1.25625e-10	-2.2016e-10	-1.22526
159728123	chr5:159728123:A:G	1.50778e-10	-2.2016e-10	-1.04275
159728131	chr5:159728131:A:G	6.42474e-11	-1.89582	-4.92792e-10
159728241	chr5:159728241:T:C	1.01801e-10	-2.2016e-10	-1.43554
159728502	chr5:159728502:C:T	7.75063e-11	-1.7082	-4.92792e-10
159728585	chr5:159728585:C:T	3.16374e-11	-1.74256	-0.861662
159728622	chr5:159728622:C:T	2.25342e-11	-1.7274	-1.21613
159728736	chr5:159728736:T:C	2.4298e-11	-1.82899	-1.03918
159728915	chr5:159728915:C:G	1.85474e-11	-1.82104	-1.3172
159728918	chr5:159728918:C:T	3.00018e-10	-2.2016e-10	-0.354721
159728977	chr5:159728977:C:G	1.90474e-10	-2.2016e-10	-0.809045
159728979	chr5:159728979:T:A	2.89364e-10	-1.89629	1.50541
159729120	chr5:159729120:G:A	2.65204e-10	-2.2016e-10	-0.478061
159729181	chr5:159729181:G:A	1.90058e-10	-2.2016e-10	-0.811235
159729597	chr5:159729597:A:G	9.41636e-11	-2.2016e-10	-1.51353
159729772	chr5:159729772:T:C	3.48411e-11	-1.88216	-0.625602
159729773	chr5:159729773:A:G	1.06102e-10	-2.2016e-10	-1.39416
159729939	chr5:159729939:G:A	2.52109e-11	-1.82247	-1.00882
159730038	chr5:159730038:T:A	4.00462e-10	-2.2016e-10	-0.0659433
159730142	chr5:159730142:C:T	4.58326e-11	-1.89677	-0.336801
159730517	chr5:159730517:C:T	3.44196e-11	-1.88538	-0.634556
159731041	chr5:159731041:C:T	1.69485e-10	-0.925796	-4.92792e-10
159731042	chr5:159731042:A:G	4.63033e-11	-1.88081	-0.342534
159731071	chr5:159731071:T:C	1.33628e-10	-2.2016e-10	-1.1635
159731145	chr5:159731145:A:G	2.59603e-09	-2.2016e-10	1.80318
159731176	chr5:159731176:T:C	1.22717e-10	-1.87263	0.623948
159731344	chr5:159731344:T:C	1.74269e-11	-1.89368	-1.30687
159731375	chr5:159731375:G:T	1.12365e-10	-2.2016e-10	-1.33681
159731665	chr5:159731665:G:A	6.54507e-11	-1.87727	-4.92792e-10
159731861	chr5:159731861:G:A	9.54724e-11	-2.2016e-10	-1.49972
159732186	chr5:159732186:T:C	1.60102e-11	-1.89136	-1.39398
159732203	chr5:159732203:C:A	1.0637e-10	-2.2016e-10	-1.39164
159732497	chr5:159732497:T:G	6.65368e-11	-1.86081	-4.92792e-10
159732574	chr5:159732574:A:G	7.193e-11	-1.78287	-4.92792e-10
159732871	chr5:159732871:G:A	1.08786e-10	-2.2016e-10	-1.36918
159733060	chr5:159733060:G:T	2.27677e-10	-2.2016e-10	-0.630636
159733181	chr5:159733181:A:G	5.61395e-11	-1.86688	-0.163846
159733270	chr5:159733270:C:T	1.08843e-10	-2.2016e-10	-1.36865
159733453	chr5:159733453:T:C	7.29316e-11	-1.76904	-4.92792e-10
159733777	chr5:159733777:G:A	1.49103e-10	-2.2016e-10	-1.05392
159734074	chr5:159734074:G:A	1.14058e-10	-2.2016e-10	-1.32186
159734103	chr5:159734103:G:C	1.07809e-10	-2.2016e-10	-1.3782
159734136	chr5:159734136:G:A	2.86529e-11	-1.41322	-1.29009
159734817	chr5:159734817:T:C	9.45726e-11	-2.2016e-10	-1.50919
159734818	chr5:159734818:G:A	2.51165e-11	-1.84469	-0.990346
159734863	chr5:159734863:C:A	2.18008e-11	-1.7565	-1.22012
159734876	chr5:159734876:T:A	1.09785e-10	-2.2016e-10	-1.36004
159735706	chr5:159735706:G:A	2.71627e-09	-2.2016e-10	1.84845
159735797	chr5:159735797:A:G	1.03329e-10	-2.2016e-10	-1.42064
159736066	chr5:159736066:G:A	1.16064e-10	-2.2016e-10	-1.30442
159736204	chr5:159736204:A:G	7.71438e-11	-1.84105	0.12816
159736314	chr5:159736314:A:G	1.21179e-10	-2.2016e-10	-1.2613
159736467	chr5:159736467:C:T	1.02368e-10	-2.2016e-10	-1.42999
159737290	chr5:159737290:G:GA	1.99738e-08	-2.2016e-10	3.84361
159737474	chr5:159737474:C:T	2.26871e-10	-1.89729	1.2631
159737962	chr5:159737962:C:T	1.07673e-10	-2.2016e-10	-1.37947
159737963	chr5:159737963:G:A	3.56418e-11	-1.8677	-0.617348
159738314	chr5:159738314:A:G	9.21987e-11	-1.53462	-4.92792e-10
159738667	chr5:159738667:TG:T	1.05634e-10	-2.2016e-10	-1.39858
159738822	chr5:159738822:A:C	6.76127e-11	-1.84477	-4.92792e-10
159739352	chr5:159739352:C:T	7.09812e-11	-1.79615	-4.92792e-10
159739609	chr5:159739609:T:C	1.4568e-11	-1.88766	-1.49208
159740280	chr5:159740280:G:A	9.55549e-11	-2.2016e-10	-1.49886
159740305	chr5:159740305:G:A	1.17332e-10	-2.2016e-10	-1.29356
159740419	chr5:159740419:C:T	6.31601e-11	-1.8632	-0.0496855
159741460	chr5:159741460:AAAAC:A	2.52214e-11	-1.82861	-1.00227
159741670	chr5:159741670:A:C	1.46158e-11	-1.86462	-1.51184
159741824	chr5:159741824:A:G	4.18499e-10	-1.89276	1.87087
159742063	chr5:159742063:A:T	1.79547e-11	-1.68256	-1.48815
159742080	chr5:159742080:C:T	6.50315e-11	-1.88369	-4.92792e-10
159742582	chr5:159742582:A:G	2.49309e-10	-1.88741	1.34754
159742752	chr5:159742752:T:C	1.37102e-10	-2.2016e-10	-1.13783
159742885	chr5:159742885:C:T	3.87705e-11	-1.88105	-0.519859
159743014	chr5:159743014:C:T	4.14677e-11	-1.88057	-0.45308
159743166	chr5:159743166:A:G	3.71958e-11	-1.88362	-0.558749
159743465	chr5:159743465:A:T	6.5271e-11	-1.88001	-4.92792e-10
159743572	chr5:159743572:G:A	6.52704e-10	-2.2016e-10	0.422562
159744279	chr5:159744279:G:A	9.61196e-11	-2.2016e-10	-1.49297
159744591	chr5:159744591:C:T	1.04486e-10	-2.2016e-10	-1.40951
159744720	chr5:159744720:C:A	9.63732e-11	-2.2016e-10	-1.49033
159744800	chr5:159744800:AC:A	1.04006e-10	-2.2016e-10	-1.41411
159745052	chr5:159745052:A:C	9.41023e-11	-2.2016e-10	-1.51418
159745312	chr5:159745312:A:C	2.27469e-11	-1.84207	-1.09206
159745542	chr5:159745542:A:C	1.91847e-10	-2.2016e-10	-0.801867
159746834	chr5:159746834:T:C	1.99144e-10	-1.87457	1.11003
159747617	chr5:159747617:G:C	2.1526e-11	-1.48462	-1.50468
159747949	chr5:159747949:C:T	6.41448e-10	-2.2016e-10	0.405166
159748240	chr5:159748240:G:A	1.77279e-10	-2.2016e-10	-0.880838
159748909	chr5:159748909:C:G	2.11821e-10	-0.702822	-4.92792e-10
159748959	chr5:159748959:G:A	2.07087e-11	-1.89612	-1.13189
159749149	chr5:159749149:C:T	2.76686e-10	-2.2016e-10	-0.435679
159749609	chr5:159749609:G:A	2.39085e-10	-1.85287	1.27113
159749793	chr5:159749793:G:A	1.5774e-10	-2.2016e-10	-0.997616
159749942	chr5:159749942:G:T	2.11445e-10	-1.83617	1.13158
159749955	chr5:159749955:T:A	4.88527e-10	-2.2016e-10	0.132832
159749965	chr5:159749965:T:C	9.83258e-11	-2.2016e-10	-1.47028
159750021	chr5:159750021:C:T	2.41388e-10	-2.2016e-10	-0.572155
159750474	chr5:159750474:G:A	1.36522e-10	-2.2016e-10	-1.14208
159750590	chr5:159750590:G:A	2.58234e-10	-2.2016e-10	-0.504697
159750944	chr5:159750944:T:A	1.36571e-10	-2.2016e-10	-1.14172
159751150	chr5:159751150:C:T	1.32867e-10	-2.2016e-10	-1.16922
159751151	chr5:159751151:G:A	9.67614e-11	-2.2016e-10	-1.48631
159751207	chr5:159751207:A:G	1.6385e-10	-0.959614	-4.92792e-10
159751335	chr5:159751335:T:G	7.24016e-11	-1.77633	-4.92792e-10
159751663	chr5:159751663:C:A	9.4898e-11	-2.2016e-10	-1.50576
159751766	chr5:159751766:T:G	3.22494e-09	-2.2016e-10	2.02011
159751767	chr5:159751767:T:G	2.20037e-09	-2.2016e-10	1.63782
159751770	chr5:159751770:T:C	1.76782e-10	-2.2016e-10	-0.883645
159752310	chr5:159752310:G:C	1.15241e-09	-2.2016e-10	0.991044
159752506	chr5:159752506:A:T	1.4212e-10	-2.2016e-10	-1.10189
159752936	chr5:159752936:T:C	9.74704e-11	-2.2016e-10	-1.47901
159753087	chr5:159753087:T:C	9.44093e-11	-2.2016e-10	-1.51092
159753790	chr5:159753790:A:G	1.7834e-10	-2.2016e-10	-0.874868
159754169	chr5:159754169:A:C	9.78216e-11	-2.2016e-10	-1.47542
159754460	chr5:159754460:G:A	9.41882e-11	-2.2016e-10	-1.51327
159754803	chr5:159754803:A:C	2.79992e-11	-1.7171	-1.00928
159755251	chr5:159755251:T:G	2.42369e-10	-2.2016e-10	-0.568099
159755328	chr5:159755328:A:G	1.65772e-10	-2.2016e-10	-0.94795
159755866	chr5:159755866:C:A	1.02924e-10	-2.2016e-10	-1.42457
159756363	chr5:159756363:T:C	3.9472e-10	-2.2016e-10	-0.0803847
159756457	chr5:159756457:A:C	4.86636e-11	-1.78205	-0.39158
159756491	chr5:159756491:A:G	6.57045e-11	-1.87339	-4.92792e-10
159756553	chr5:159756553:C:T	4.84681e-10	-2.2016e-10	0.12493
159756733	chr5:159756733:G:A	5.6548e-11	-1.79307	-0.230404
159756915	chr5:159756915:T:C	2.31897e-11	-1.6574	-1.25745
159757190	chr5:159757190:C:A	3.95613e-10	-2.2016e-10	-0.078126
159757310	chr5:159757310:C:T	9.29995e-11	-1.52597	-4.92792e-10
159757340	chr5:159757340:TTCCTTCATCTC:T	2.36638e-10	-2.2016e-10	-0.592031
159757506	chr5:159757506:G:T	8.73314e-10	-2.2016e-10	0.713733
159757961	chr5:159757961:C:T	3.18185e-10	-2.2016e-10	-0.295928
159757996	chr5:159757996:C:A	2.26398e-10	-2.2016e-10	-0.63627
159758418	chr5:159758418:T:C	7.10023e-11	-1.79585	-4.92792e-10
159758530	chr5:159758530:T:C	1.10749e-10	-2.2016e-10	-1.3513
159759153	chr5:159759153:C:G	9.4861e-11	-2.2016e-10	-1.50615
159759351	chr5:159759351:C:T	9.98183e-11	-2.2016e-10	-1.45521
159759368	chr5:159759368:C:T	2.2832e-10	-2.2016e-10	-0.627816
159759600	chr5:159759600:G:A	2.11345e-11	-1.49606	-1.51159
159759961	chr5:159759961:C:T	1.10388e-10	-2.2016e-10	-1.35456
159759979	chr5:159759979:G:A	1.01438e-10	-2.2016e-10	-1.43911
159760020	chr5:159760020:T:C	9.91093e-11	-2.2016e-10	-1.46234
159760366	chr5:159760366:G:A	1.02986e-10	-2.2016e-10	-1.42397
159760522	chr5:159760522:T:C	1.6159e-11	-1.79917	-1.47692
159760655	chr5:159760655:C:CT	4.58838e-10	-2.2016e-10	0.0701346
159760822	chr5:159760822:G:A	1.65449e-11	-1.80455	-1.44794
159761138	chr5:159761138:G:A	9.97203e-11	-2.2016e-10	-1.45619
159761306	chr5:159761306:G:A	2.99608e-10	-2.2016e-10	-0.356088
159761348	chr5:159761348:G:T	8.6278e-10	-2.2016e-10	0.701597
159761360	chr5:159761360:G:A	2.02113e-11	-1.60136	-1.45096
159761395	chr5:159761395:G:A	3.87306e-10	-2.2016e-10	-0.0993483
159761417	chr5:159761417:C:T	6.47007e-11	-1.88879	-4.92792e-10
159761490	chr5:159761490:C:T	1.60535e-11	-1.79751	-1.48513
159761579	chr5:159761579:G:A	7.96253e-11	-1.68123	-4.92792e-10
159761655	chr5:159761655:G:A	2.10212e-11	-1.56557	-1.44746
159761750	chr5:159761750:A:G	1.00688e-10	-2.2016e-10	-1.44654
159761812	chr5:159761812:ACTATTTCC:A	7.5779e-10	-2.2016e-10	0.571844
159762307	chr5:159762307:G:A	1.95897e-11	-1.57192	-1.51164
159762677	chr5:159762677:G:C	9.95682e-11	-2.2016e-10	-1.45772
159762840	chr5:159762840:G:A	1.60259e-11	-1.81411	-1.47025
159763043	chr5:159763043:C:T	2.59459e-11	-1.44002	-1.36253
159763309	chr5:159763309:C:T	9.41187e-11	-2.2016e-10	-1.51401
159763328	chr5:159763328:A:T	5.51155e-10	0.253454	-4.92792e-10
159763500	chr5:159763500:G:C	1.51302e-10	-2.2016e-10	-1.03928
159763857	chr5:159763857:C:G	2.27019e-11	-1.64886	-1.28725
159764525	chr5:159764525:C:G	1.37846e-10	-2.2016e-10	-1.13242
159765098	chr5:159765098:C:A	1.68591e-10	-2.2016e-10	-0.931086
159765339	chr5:159765339:C:T	1.67411e-11	-1.79912	-1.44158
159765453	chr5:159765453:C:T	1.7469e-11	-1.73748	-1.46066
159765454	chr5:159765454:G:A	6.45882e-11	-1.89053	-4.92792e-10
159765664	chr5:159765664:C:T	1.01143e-10	-2.2016e-10	-1.44203
159765839	chr5:159765839:A:T	9.74436e-11	-2.2016e-10	-1.47929
159765957	chr5:159765957:A:G	2.39501e-10	-2.2016e-10	-0.580003
159766376	chr5:159766376:C:T	1.71058e-11	-1.77058	-1.44857
159766443	chr5:159766443:GA:G	9.59406e-11	-2.2016e-10	-1.49483
159766478	chr5:159766478:C:T	1.68177e-11	-1.74844	-1.48769
159766746	chr5:159766746:T:C	9.50052e-11	-2.2016e-10	-1.50463
159767370	chr5:159767370:C:T	2.27159e-10	-2.2016e-10	-0.63291
159767727	chr5:159767727:C:A	1.45841e-11	-1.89618	-1.48245
159768251	chr5:159768251:C:T	9.76629e-11	-2.2016e-10	-1.47704
159768324	chr5:159768324:C:T	9.75324e-11	-2.2016e-10	-1.47838
159768713	chr5:159768713:G:A	2.10518e-10	-2.2016e-10	-0.70899
159768727	chr5:159768727:G:C	9.80983e-11	-2.2016e-10	-1.47259
159768778	chr5:159768778:T:C	9.67623e-11	-1.4863	-4.92792e-10
159769139	chr5:159769139:AT:A	9.85797e-11	-2.2016e-10	-1.4677
159769336	chr5:159769336:G:A	2.6243e-10	-2.2016e-10	-0.488577
159769593	chr5:159769593:G:C	9.66695e-11	-2.2016e-10	-1.48726
159769654	chr5:159769654:G:A	9.86907e-11	-2.2016e-10	-1.46657
159769664	chr5:159769664:G:A	1.97575e-10	-2.2016e-10	-0.772443
159769676	chr5:159769676:A:T	2.03395e-10	-2.2016e-10	-0.743413
159769750	chr5:159769750:G:A	2.18751e-10	-2.2016e-10	-0.670627
159769977	chr5:159769977:C:T	1.49636e-10	-2.2016e-10	-1.05036
159770529	chr5:159770529:G:A	1.82859e-11	-1.76469	-1.38774
159770535	chr5:159770535:G:GTGC	1.9128e-11	-1.74486	-1.36255
159770674	chr5:159770674:T:A	2.14692e-10	-2.2016e-10	-0.689356
159770753	chr5:159770753:C:T	5.73353e-10	-2.2016e-10	0.29294
159770936	chr5:159770936:C:A	2.0167e-10	-2.2016e-10	-0.751928
159770957	chr5:159770957:C:T	7.26759e-11	-1.77255	-4.92792e-10
159771016	chr5:159771016:G:A	1.00242e-10	-2.2016e-10	-1.45097
159771128	chr5:159771128:C:A	1.44378e-10	-2.2016e-10	-1.08613
159771329	chr5:159771329:C:T	1.20431e-10	-2.2016e-10	-1.26749
159771375	chr5:159771375:C:CA	1.32807e-10	-2.2016e-10	-1.16966
159771746	chr5:159771746:A:C	2.40851e-10	-2.2016e-10	-0.574386
159772331	chr5:159772331:G:T	1.58263e-10	-0.994303	-4.92792e-10
159772378	chr5:159772378:A:T	9.75734e-11	-2.2016e-10	-1.47796
159772439	chr5:159772439:T:C	1.2612e-10	-2.2016e-10	-1.22133
159773063	chr5:159773063:G:T	1.94371e-10	-2.2016e-10	-0.788791
159773451	chr5:159773451:T:G	5.9424e-10	-2.2016e-10	0.328721
159773550	chr5:159773550:G:A	1.01351e-10	-2.2016e-10	-1.43998
159773807	chr5:159773807:T:C	1.41899e-10	-2.2016e-10	-1.10345
159773881	chr5:159773881:A:G	9.49665e-11	-2.2016e-10	-1.50504
159774458	chr5:159774458:A:G	9.50978e-11	-2.2016e-10	-1.50366
159774698	chr5:159774698:A:G	9.40845e-11	-2.2016e-10	-1.51437
159774704	chr5:159774704:G:A	1.23669e-10	-2.2016e-10	-1.24095
159775460	chr5:159775460:C:T	1.27844e-10	-2.2016e-10	-1.20775
159775546	chr5:159775546:C:A	9.60436e-11	-2.2016e-10	-1.49376
159775562	chr5:159775562:T:C	1.20633e-10	-2.2016e-10	-1.26581
159775567	chr5:159775567:G:A	8.79774e-11	-1.58148	-4.92792e-10
159775643	chr5:159775643:C:T	2.80558e-11	-1.82234	-0.902031
159775906	chr5:159775906:C:T	1.19428e-10	-2.2016e-10	-1.27585
159776046	chr5:159776046:G:A	6.41904e-11	-1.89671	-4.92792e-10
159776350	chr5:159776350:G:A	3.15814e-09	-2.2016e-10	1.99918
159776706	chr5:159776706:G:C	1.01133e-10	-2.2016e-10	-1.44213
159776720	chr5:159776720:T:A	1.0108e-10	-2.2016e-10	-1.44265
159777741	chr5:159777741:A:G	2.49828e-11	-1.79004	-1.05034
159777843	chr5:159777843:C:T	1.65092e-10	-2.2016e-10	-0.952062
159777942	chr5:159777942:T:G	5.32905e-09	-2.2016e-10	2.52237
159778016	chr5:159778016:C:T	9.41486e-11	-2.2016e-10	-1.51369
159778848	chr5:159778848:A:T	2.096e-10	-2.2016e-10	-0.713362
159778853	chr5:159778853:C:A	1.00073e-10	-2.2016e-10	-1.45266
159779016	chr5:159779016:G:A	3.86582e-10	-2.2016e-10	-0.101218
159779123	chr5:159779123:G:A	6.75999e-11	-1.84496	-4.92792e-10
159779137	chr5:159779137:G:A	1.5085e-11	-1.8451	-1.49976
159780423	chr5:159780423:A:C	1.66155e-11	-1.76452	-1.48371
159780687	chr5:159780687:G:A	1.59658e-11	-1.81805	-1.47006
159780896	chr5:159780896:A:C	7.74916e-11	-1.70839	-4.92792e-10
159780925	chr5:159780925:T:A	9.40847e-11	-2.2016e-10	-1.51437
159780967	chr5:159780967:C:G	1.68786e-10	-2.2016e-10	-0.929933
159781154	chr5:159781154:T:C	7.58648e-11	-1.72961	-4.92792e-10
159781155	chr5:159781155:T:C	1.0372e-10	-2.2016e-10	-1.41687
159782034	chr5:159782034:G:T	1.08838e-10	-2.2016e-10	-1.3687
159782234	chr5:159782234:A:G	3.31604e-11	-1.76562	-0.791591
159782451	chr5:159782451:G:A	1.00158e-10	-2.2016e-10	-1.45181
159782617	chr5:159782617:C:G	9.4333e-11	-2.2016e-10	-1.51173
159783248	chr5:159783248:C:T	1.64279e-11	-1.80295	-1.45663
159783494	chr5:159783494:C:A	1.66999e-10	-2.2016e-10	-0.940573
159783737	chr5:159783737:G:A	9.54541e-11	-2.2016e-10	-1.49992
159783780	chr5:159783780:C:T	9.47672e-11	-2.2016e-10	-1.50714
159783856	chr5:159783856:C:G	1.54142e-11	-1.84279	-1.48048
159784393	chr5:159784393:T:C	2.60566e-11	-1.74143	-1.05686
159784434	chr5:159784434:G:A	1.9985e-10	-2.2016e-10	-0.760994
159784581	chr5:159784581:C:T	6.63341e-11	-1.86386	-4.92792e-10
159785134	chr5:159785134:T:C	1.14622e-10	-2.2016e-10	-1.31692
159785507	chr5:159785507:C:T	9.65712e-11	-2.2016e-10	-1.48828
159785552	chr5:159785552:A:T	1.78129e-10	-2.2016e-10	-0.876053
159786022	chr5:159786022:C:T	1.12188e-10	-2.2016e-10	-1.33838
159786166	chr5:159786166:C:T	1.6001e-10	-2.2016e-10	-0.983327
159786178	chr5:159786178:C:T	1.4779e-11	-1.85809	-1.50726
159786255	chr5:159786255:A:G	1.72228e-11	-1.76839	-1.44393
159786488	chr5:159786488:A:G	2.24363e-11	-1.79022	-1.15766
159786587	chr5:159786587:C:T	1.78709e-10	-2.2016e-10	-0.872802
159786678	chr5:159786678:A:G	1.55213e-11	-1.86189	-1.45446
159786890	chr5:159786890:T:C	1.47245e-11	-1.85583	-1.51322
159786950	chr5:159786950:A:G	1.15058e-10	-2.2016e-10	-1.31312
159787026	chr5:159787026:G:A	1.48849e-11	-1.85202	-1.50619
159787084	chr5:159787084:T:C	2.44856e-11	-1.87697	-0.983506
159787506	chr5:159787506:G:A	2.62601e-11	-1.82892	-0.961588
159787542	chr5:159787542:C:T	1.70146e-11	-1.7721	-1.45239
159787550	chr5:159787550:C:T	9.41434e-11	-2.2016e-10	-1.51374
159787915	chr5:159787915:A:G	2.08976e-10	-2.2016e-10	-0.716344
159788239	chr5:159788239:A:G	1.08715e-10	-2.2016e-10	-1.36983
159788291	chr5:159788291:T:C	1.78131e-11	-1.76692	-1.4117
159788316	chr5:159788316:C:T	7.95549e-11	-1.68211	-4.92792e-10
159788827	chr5:159788827:C:T	1.20539e-10	-2.2016e-10	-1.26659
159788855	chr5:159788855:G:T	1.51464e-11	-1.83445	-1.50635
159788967	chr5:159788967:C:A	5.13623e-10	-2.2016e-10	0.182928
159788972	chr5:159788972:G:T	1.78709e-10	-2.2016e-10	-0.872802
159789147	chr5:159789147:C:T	6.43488e-11	-1.89424	-4.92792e-10
159789153	chr5:159789153:G:A	1.63059e-10	-2.2016e-10	-0.964453
159789250	chr5:159789250:AG:A	1.00833e-10	-1.44509	-4.92792e-10
159789262	chr5:159789262:C:T	1.8531e-10	-2.2016e-10	-0.836534
159789922	chr5:159789922:T:C	8.60417e-11	-1.60373	-4.92792e-10
159790001	chr5:159790001:A:G	2.8801e-10	-2.2016e-10	-0.395566
159790857	chr5:159790857:T:C	1.48292e-11	-1.85889	-1.50307
159791252	chr5:159791252:C:T	1.62273e-10	-2.2016e-10	-0.96928
159791258	chr5:159791258:C:T	2.5795e-11	-1.81018	-0.998207
159791284	chr5:159791284:G:A	1.11323e-10	-2.2016e-10	-1.34612
159791387	chr5:159791387:A:G	6.50966e-10	-2.2016e-10	0.419896
159791423	chr5:159791423:G:A	1.47309e-11	-1.86354	-1.50508
159791567	chr5:159791567:G:A	9.43425e-11	-2.2016e-10	-1.51163
159791624	chr5:159791624:C:A	1.15165e-10	-2.2016e-10	-1.3122
159791658	chr5:159791658:G:T	1.40458e-10	-2.2016e-10	-1.11365
159792269	chr5:159792269:T:C	1.68194e-11	-1.83022	-1.40581
159792276	chr5:159792276:A:T	1.73885e-10	-0.900167	-4.92792e-10
159792485	chr5:159792485:G:A	1.46998e-10	-2.2016e-10	-1.06815
159792515	chr5:159792515:G:T	1.67051e-11	-1.76146	-1.48138
159792722	chr5:159792722:C:T	1.54638e-10	-2.2016e-10	-1.01748
159792799	chr5:159792799:A:C	4.54615e-10	-2.2016e-10	0.0608889
159792858	chr5:159792858:G:C	1.46549e-10	-2.2016e-10	-1.0712
159793020	chr5:159793020:A:C	1.06014e-10	-2.2016e-10	-1.39499
159793087	chr5:159793087:C:A	1.10573e-10	-2.2016e-10	-1.35289
159793286	chr5:159793286:G:A	9.44416e-11	-2.2016e-10	-1.51058
159793595	chr5:159793595:G:A	9.65231e-11	-2.2016e-10	-1.48878
159793831	chr5:159793831:A:G	1.00369e-10	-2.2016e-10	-1.44971
159793912	chr5:159793912:C:T	1.49014e-11	-1.86588	-1.49123
159794008	chr5:159794008:C:A	9.70089e-11	-2.2016e-10	-1.48376
159794329	chr5:159794329:A:G	7.53477e-11	-1.73645	-4.92792e-10
159794377	chr5:159794377:G:A	4.54399e-10	-2.2016e-10	0.0604128
159794477	chr5:159794477:G:A	4.31856e-10	-2.2016e-10	0.00953058
159794536	chr5:159794536:T:C	2.84847e-10	-2.2016e-10	-0.406609
159794561	chr5:159794561:C:T	1.67543e-11	-1.8941	-1.3458
159794708	chr5:159794708:C:T	1.54584e-10	-1.01783	-4.92792e-10
159794999	chr5:159794999:C:A	2.84847e-10	-2.2016e-10	-0.406609
159795080	chr5:159795080:C:A	9.46833e-11	-2.2016e-10	-1.50802
159795088	chr5:159795088:A:G	1.38098e-10	-2.2016e-10	-1.1306
159795423	chr5:159795423:G:T	9.42543e-11	-2.2016e-10	-1.51257
159795631	chr5:159795631:C:T	2.48174e-10	-2.2016e-10	-0.544432
159795672	chr5:159795672:G:A	4.56525e-10	-2.2016e-10	0.0650803
159795776	chr5:159795776:A:G	1.70141e-11	-1.75273	-1.47179
159796701	chr5:159796701:G:A	1.06369e-10	-2.2016e-10	-1.39164
159797111	chr5:159797111:T:C	2.18831e-11	-1.80694	-1.1659
159797191	chr5:159797191:C:T	5.72804e-10	-2.2016e-10	0.291982
159797383	chr5:159797383:C:T	1.10556e-10	-2.2016e-10	-1.35304
159797816	chr5:159797816:G:A	2.20923e-10	-2.2016e-10	-0.660748
159797842	chr5:159797842:C:T	1.47325e-10	-2.2016e-10	-1.06592
159798379	chr5:159798379:C:A	1.70897e-11	-1.74624	-1.47385
159798517	chr5:159798517:C:T	1.4738e-10	-2.2016e-10	-1.06555
159798748	chr5:159798748:T:C	6.62682e-11	-1.86485	-4.92792e-10
159799006	chr5:159799006:A:C	1.88268e-10	-2.2016e-10	-0.820696
159799577	chr5:159799577:A:G	9.47759e-11	-2.2016e-10	-1.50705
159799718	chr5:159799718:A:T	1.00677e-10	-2.2016e-10	-1.44664
159799735	chr5:159799735:T:A	1.00515e-10	-2.2016e-10	-1.44825
159799994	chr5:159799994:T:C	1.11602e-10	-1.7829	0.439275
159800434	chr5:159800434:T:C	7.89991e-11	-1.68913	-4.92792e-10
159800492	chr5:159800492:C:T	1.84827e-10	-0.839144	-4.92792e-10
159801001	chr5:159801001:G:A	1.56493e-10	-2.2016e-10	-1.00555
159801131	chr5:159801131:T:C	9.63345e-11	-2.2016e-10	-1.49074
159801424	chr5:159801424:C:T	2.13504e-11	-1.83344	-1.16405
159801503	chr5:159801503:T:C	1.45609e-10	-2.2016e-10	-1.07763
159802548	chr5:159802548:A:G	1.50363e-11	-1.85657	-1.49153
159802558	chr5:159802558:T:C	1.13166e-09	-2.2016e-10	0.972879
159802725	chr5:159802725:CTTG:C	2.2363e-11	-1.8443	-1.10685
159802768	chr5:159802768:C:T	1.30372e-10	-2.2016e-10	-1.18817
159802860	chr5:159802860:G:A	1.7794e-10	-2.2016e-10	-0.877113
159802987	chr5:159802987:G:T	1.96005e-11	-1.80884	-1.27417
159803021	chr5:159803021:C:T	1.58082e-10	-2.2016e-10	-0.99545
159803073	chr5:159803073:G:A	1.2878e-10	-2.2016e-10	-1.20046
159803138	chr5:159803138:G:A	2.14936e-10	-2.2016e-10	-0.68822
159803619	chr5:159803619:T:TA	2.10765e-11	-1.82166	-1.18874
159803733	chr5:159803733:G:A	1.53638e-11	-1.84129	-1.48526
159803792	chr5:159803792:T:A	1.55616e-11	-1.84453	-1.46923
159804088	chr5:159804088:A:G	1.56758e-10	-2.2016e-10	-1.00386
159804120	chr5:159804120:A:C	2.16084e-11	-1.81648	-1.16901
159804244	chr5:159804244:G:A	7.50125e-11	-1.74091	-4.92792e-10
159804323	chr5:159804323:GC:G	1.55819e-11	-1.83115	-1.4813
159804345	chr5:159804345:A:G	1.6931e-11	-1.72257	-1.50685
159804363	chr5:159804363:T:C	2.14491e-11	-1.8133	-1.17958
159804816	chr5:159804816:C:T	1.03267e-10	-2.2016e-10	-1.42124
159805055	chr5:159805055:C:T	2.1626e-11	-1.81677	-1.1679
159805057	chr5:159805057:T:C	1.25135e-10	-2.2016e-10	-1.22917
159805784	chr5:159805784:T:C	1.35982e-10	-2.2016e-10	-1.14604
159806094	chr5:159806094:T:G	1.67021e-11	-1.73286	-1.51017
159806130	chr5:159806130:C:T	1.04964e-10	-2.2016e-10	-1.40494
159806180	chr5:159806180:T:A	2.07725e-11	-1.71296	-1.31198
159806325	chr5:159806325:A:T	2.14586e-11	-1.81934	-1.1731
159806386	chr5:159806386:T:C	1.74922e-10	-2.2016e-10	-0.894223
159806534	chr5:159806534:A:T	1.10071e-10	-2.2016e-10	-1.35744
159806617	chr5:159806617:T:A	2.1789e-11	-1.81363	-1.16353
159806653	chr5:159806653:C:T	2.53821e-10	-2.2016e-10	-0.521932
159806691	chr5:159806691:A:ACCCTTC	1.552e-11	-1.82888	-1.48755
159806743	chr5:159806743:C:A	1.73351e-10	-2.2016e-10	-0.903245
159806796	chr5:159806796:A:G	9.43935e-11	-2.2016e-10	-1.51109
159807588	chr5:159807588:C:T	2.16759e-11	-1.81967	-1.16269
159807677	chr5:159807677:A:G	1.37803e-10	-2.2016e-10	-1.13273
159807687	chr5:159807687:T:C	9.88183e-11	-2.2016e-10	-1.46528
159807830	chr5:159807830:C:G	2.57308e-10	-2.2016e-10	-0.508288
159807833	chr5:159807833:T:A	1.69725e-11	-1.71695	-1.51001
159807848	chr5:159807848:C:T	1.54952e-11	-1.84144	-1.47659
159807980	chr5:159807980:T:C	1.57415e-11	-1.8363	-1.46596
159807992	chr5:159807992:T:C	1.13164e-10	-2.2016e-10	-1.32973
159807995	chr5:159807995:A:T	2.13498e-11	-1.82489	-1.17263
159808198	chr5:159808198:G:A	2.58186e-10	-2.2016e-10	-0.504881
159808257	chr5:159808257:C:T	2.56852e-10	-2.2016e-10	-0.51006
159808350	chr5:159808350:C:T	1.51293e-11	-1.85735	-1.48459
159808553	chr5:159808553:G:T	2.80985e-10	-2.2016e-10	-0.42026
159808586	chr5:159808586:A:G	1.7205e-11	-1.70827	-1.50509
159808627	chr5:159808627:T:C	2.07662e-11	-1.84172	-1.18351
159808693	chr5:159808693:C:A	2.17155e-11	-1.80443	-1.1761
159808783	chr5:159808783:AG:A	2.86119e-10	-2.2016e-10	-0.402155
159808797	chr5:159808797:T:C	2.1395e-11	-1.82317	-1.17224
159808808	chr5:159808808:A:G	1.70686e-11	-1.71407	-1.50725
159808990	chr5:159808990:C:T	2.08088e-11	-1.83358	-1.1896
159809235	chr5:159809235:G:T	1.35731e-10	-2.2016e-10	-1.14788
159809358	chr5:159809358:T:A	1.9999e-11	-1.74931	-1.31357
159809371	chr5:159809371:G:A	2.09765e-11	-1.82201	-1.19315
159809421	chr5:159809421:C:T	2.15189e-11	-1.81344	-1.17619
159809455	chr5:159809455:C:A	2.14889e-11	-1.82592	-1.16511
159809502	chr5:159809502:T:C	1.69416e-11	-1.71605	-1.51274
159809535	chr5:159809535:C:T	2.11876e-11	-1.82986	-1.17529
159809641	chr5:159809641:GC:G	1.46697e-10	-2.2016e-10	-1.07019
159809693	chr5:159809693:A:G	1.5501e-10	-2.2016e-10	-1.01507
159809772	chr5:159809772:G:C	2.11424e-11	-1.81946	-1.18782
159809806	chr5:159809806:G:A	1.3461e-10	-2.2016e-10	-1.15618
159810088	chr5:159810088:A:G	2.12665e-11	-1.8234	-1.17803
159810120	chr5:159810120:T:C	9.45608e-11	-2.2016e-10	-1.50932
159810157	chr5:159810157:A:T	2.10993e-11	-1.81679	-1.19253
159810213	chr5:159810213:C:T	2.08318e-11	-1.8376	-1.18449
159810319	chr5:159810319:C:T	2.99654e-10	-2.2016e-10	-0.355934
159810354	chr5:159810354:CAT:C	6.44059e-11	-1.89336	-4.92792e-10
159810374	chr5:159810374:G:A	1.82019e-11	-1.82294	-1.33409
159810486	chr5:159810486:T:C	2.58465e-10	-2.2016e-10	-0.503802
159810553	chr5:159810553:C:T	3.79321e-10	-2.2016e-10	-0.12018
159810554	chr5:159810554:G:A	1.31549e-10	-2.2016e-10	-1.17918
159810689	chr5:159810689:T:G	2.00921e-11	-1.83753	-1.22071
159810715	chr5:159810715:T:A	6.53559e-11	-1.87871	-4.92792e-10
159810784	chr5:159810784:G:A	1.57934e-11	-1.83204	-1.46694
159810884	chr5:159810884:T:C	2.63396e-10	-2.2016e-10	-0.484902
159810943	chr5:159810943:A:AT	2.01923e-11	-1.84511	-1.20815
159810989	chr5:159810989:A:G	1.31402e-10	-2.2016e-10	-1.1803
159811021	chr5:159811021:G:C	1.54213e-11	-1.8396	-1.48321
159811285	chr5:159811285:T:C	9.45377e-11	-2.2016e-10	-1.50956
159811343	chr5:159811343:T:C	1.54793e-10	-2.2016e-10	-1.01648
159811474	chr5:159811474:C:T	2.05536e-11	-1.83769	-1.19784
159811776	chr5:159811776:G:A	1.54845e-11	-1.83958	-1.47914
159811820	chr5:159811820:C:T	1.6568e-11	-1.74157	-1.50952
159811891	chr5:159811891:C:T	1.5282e-10	-2.2016e-10	-1.0293
159811980	chr5:159811980:A:G	1.11501e-10	-2.2016e-10	-1.34453
159812101	chr5:159812101:G:A	3.92201e-10	-2.2016e-10	-0.0867889
159812115	chr5:159812115:T:C	1.64466e-11	-1.749	-1.50945
159812215	chr5:159812215:G:C	2.04486e-11	-1.84058	-1.20007
159812333	chr5:159812333:A:T	2.10088e-11	-1.83322	-1.1804
159812487	chr5:159812487:C:T	1.55403e-11	-1.83323	-1.4819
159813120	chr5:159813120:C:T	8.38153e-11	-1.62995	-4.92792e-10
159813165	chr5:159813165:C:T	2.10207e-11	-1.82015	-1.1929
159813193	chr5:159813193:T:C	2.5844e-10	-2.2016e-10	-0.503898
159813495	chr5:159813495:G:C	1.58769e-10	-2.2016e-10	-0.991111
159813587	chr5:159813587:T:A	2.57121e-10	-2.2016e-10	-0.509015
159813611	chr5:159813611:A:G	3.18237e-11	-1.79474	-0.803615
159813618	chr5:159813618:TTAA:T	2.0769e-11	-1.84074	-1.18436
159813761	chr5:159813761:G:A	1.35588e-10	-2.2016e-10	-1.14894
159813875	chr5:159813875:G:A	1.64538e-11	-1.74857	-1.50943
159813954	chr5:159813954:T:TATCAGTCAAC	4.00062e-10	-2.2016e-10	-0.0669436
159814288	chr5:159814288:A:G	2.10875e-11	-1.83708	-1.1728
159814313	chr5:159814313:G:A	1.39796e-10	-2.2016e-10	-1.11838
159814487	chr5:159814487:A:G	1.53045e-11	-1.84079	-1.48962
159814589	chr5:159814589:T:C	9.45608e-11	-2.2016e-10	-1.50932
159814741	chr5:159814741:A:C	1.66728e-11	-1.73037	-1.51441
159814868	chr5:159814868:G:A	1.08277e-10	-2.2016e-10	-1.37387
159814918	chr5:159814918:G:A	2.04753e-11	-1.84156	-1.19779
159814964	chr5:159814964:T:G	2.0662e-11	-1.83705	-1.19322
159815031	chr5:159815031:A:G	1.63349e-11	-1.75244	-1.51282
159815066	chr5:159815066:T:C	2.10095e-11	-1.83534	-1.17825
159815079	chr5:159815079:T:G	2.05256e-11	-1.85666	-1.18023
159815171	chr5:159815171:T:C	1.61533e-11	-1.77962	-1.49682
159815316	chr5:159815316:C:T	1.35588e-10	-2.2016e-10	-1.14894
159815380	chr5:159815380:G:A	2.03678e-11	-1.848	-1.19661
159815535	chr5:159815535:A:G	5.54584e-10	-2.2016e-10	0.259657
159815799	chr5:159815799:A:C	2.05874e-11	-1.83391	-1.19997
159815804	chr5:159815804:C:T	2.05688e-11	-1.84087	-1.19392
159815806	chr5:159815806:T:C	1.11508e-10	-2.2016e-10	-1.34447
159815899	chr5:159815899:C:T	2.06828e-11	-1.85276	-1.1765
159815935	chr5:159815935:A:C	1.82058e-11	-1.76015	-1.39667
159815957	chr5:159815957:G:A	2.0598e-11	-1.83371	-1.19966
159815968	chr5:159815968:A:G	2.04522e-11	-1.84088	-1.19959
159815975	chr5:159815975:T:C	2.04758e-11	-1.83984	-1.19948
159816043	chr5:159816043:T:C	6.58283e-11	-1.87151	-4.92792e-10
159816101	chr5:159816101:A:T	2.04606e-11	-1.83368	-1.20638
159816103	chr5:159816103:TA:T	2.05908e-11	-1.83406	-1.19966
159816637	chr5:159816637:G:A	2.39109e-10	-2.2016e-10	-0.581644
159816810	chr5:159816810:A:T	1.52482e-11	-1.83274	-1.50136
159817099	chr5:159817099:C:T	1.00039e-10	-2.2016e-10	-1.453
159817155	chr5:159817155:C:T	9.88187e-11	-2.2016e-10	-1.46528
159817162	chr5:159817162:G:A	1.11099e-10	-2.2016e-10	-1.34814
159817235	chr5:159817235:G:A	2.34758e-11	-1.6972	-1.20539
159817345	chr5:159817345:A:G	9.41992e-11	-2.2016e-10	-1.51315
159817604	chr5:159817604:C:T	9.88139e-11	-1.46532	-4.92792e-10
159818229	chr5:159818229:A:G	1.62492e-11	-1.83277	-1.43775
159818301	chr5:159818301:A:G	1.73033e-10	-2.2016e-10	-0.905077
159818441	chr5:159818441:C:G	1.02395e-10	-2.2016e-10	-1.42972
159818929	chr5:159818929:C:T	1.83225e-11	-1.74476	-1.40567
159819001	chr5:159819001:G:C	9.57801e-11	-2.2016e-10	-1.49651
159819191	chr5:159819191:C:A	1.12968e-10	-2.2016e-10	-1.33146
159819271	chr5:159819271:A:G	9.65011e-11	-2.2016e-10	-1.48901
159819299	chr5:159819299:C:T	1.93e-11	-1.7683	-1.33015
159819324	chr5:159819324:C:T	1.02333e-10	-2.2016e-10	-1.43033
159819383	chr5:159819383:T:C	1.81985e-11	-1.79676	-1.36046
159819735	chr5:159819735:C:T	1.02024e-10	-2.2016e-10	-1.43335
159819778	chr5:159819778:C:T	7.60116e-11	-1.72768	-4.92792e-10
159819941	chr5:159819941:A:G	1.90311e-11	-1.73311	-1.37938
159820051	chr5:159820051:G:A	2.54028e-10	-2.2016e-10	-0.521118
159820099	chr5:159820099:G:T	1.30953e-10	-2.2016e-10	-1.18372
159820708	chr5:159820708:C:T	2.44001e-10	-2.2016e-10	-0.56139
159820733	chr5:159820733:T:C	1.03875e-10	-2.2016e-10	-1.41537
159820737	chr5:159820737:TTTTTTTTTTTTG:T	1.0156e-10	-2.2016e-10	-1.43791
159820811	chr5:159820811:T:C	1.84415e-11	-1.71653	-1.42743
159820916	chr5:159820916:G:A	1.03355e-10	-2.2016e-10	-1.4204
159820965	chr5:159820965:G:A	1.02333e-10	-2.2016e-10	-1.43033
159821007	chr5:159821007:C:T	3.09511e-11	-1.87263	-0.75352
159821707	chr5:159821707:C:T	2.5446e-10	-2.2016e-10	-0.51942
159821786	chr5:159821786:C:T	1.11996e-10	-2.2016e-10	-1.3401
159821843	chr5:159821843:C:T	6.59456e-11	-1.86973	-4.92792e-10
159821880	chr5:159821880:G:A	2.02702e-11	-1.70292	-1.34649
159822367	chr5:159822367:G:A	1.09803e-10	-2.2016e-10	-1.35987
159822853	chr5:159822853:A:G	9.51837e-11	-2.2016e-10	-1.50275
159823269	chr5:159823269:G:A	1.58196e-10	-2.2016e-10	-0.994728
159823386	chr5:159823386:G:A	1.96876e-11	-1.71182	-1.36675
159823602	chr5:159823602:T:C	9.65225e-11	-2.2016e-10	-1.48879
159823686	chr5:159823686:G:C	1.03392e-10	-2.2016e-10	-1.42004
159823771	chr5:159823771:A:C	1.02343e-10	-2.2016e-10	-1.43023
159823966	chr5:159823966:G:A	1.09808e-10	-1.35982	-4.92792e-10
159824143	chr5:159824143:C:T	1.18481e-10	-2.2016e-10	-1.28381
159824685	chr5:159824685:T:C	1.63268e-10	-2.2016e-10	-0.963168
159824821	chr5:159824821:T:C	9.43443e-11	-2.2016e-10	-1.51161
159824862	chr5:159824862:T:C	1.2924e-10	-2.2016e-10	-1.19689
159824919	chr5:159824919:C:T	1.02566e-10	-2.2016e-10	-1.42806
159825136	chr5:159825136:G:A	1.80012e-11	-1.67084	-1.49728
159825235	chr5:159825235:A:G	1.14618e-10	-2.2016e-10	-1.31695
159825384	chr5:159825384:T:A	9.48566e-11	-2.2016e-10	-1.5062
159825619	chr5:159825619:C:T	9.30696e-11	-1.52521	-4.92792e-10
159825696	chr5:159825696:G:C	7.40759e-11	-1.75347	-4.92792e-10
159825797	chr5:159825797:C:G	1.17309e-10	-2.2016e-10	-1.29375
159827155	chr5:159827155:T:G	2.56513e-10	-2.2016e-10	-0.511381
159827198	chr5:159827198:A:G	7.53717e-11	-1.73613	-4.92792e-10
159827308	chr5:159827308:A:G	1.38029e-10	-2.2016e-10	-1.1311
159827549	chr5:159827549:C:T	1.12472e-10	-2.2016e-10	-1.33585
159827767	chr5:159827767:A:AAT	1.51755e-10	-2.2016e-10	-1.03629
159828100	chr5:159828100:C:T	9.91876e-11	-2.2016e-10	-1.46155
159828315	chr5:159828315:T:C	7.06178e-11	-1.80128	-4.92792e-10
159828419	chr5:159828419:C:T	2.93605e-11	-1.36989	-1.30903
159828801	chr5:159828801:G:A	9.82633e-11	-2.2016e-10	-1.47091
159829495	chr5:159829495:C:T	9.55768e-11	-2.2016e-10	-1.49863
159829542	chr5:159829542:C:T	1.63418e-10	-2.2016e-10	-0.962254
159829755	chr5:159829755:C:T	2.22335e-10	-2.2016e-10	-0.654378
159829756	chr5:159829756:G:A	1.0787e-10	-2.2016e-10	-1.37764
159829954	chr5:159829954:C:A	1.5368e-10	-2.2016e-10	-1.02369
159830053	chr5:159830053:T:C	1.69409e-11	-1.72894	-1.4999
159830321	chr5:159830321:G:C	1.81114e-11	-1.64802	-1.514
159830378	chr5:159830378:C:T	1.10302e-10	-2.2016e-10	-1.35534
159830629	chr5:159830629:T:C	9.408e-11	-2.2016e-10	-1.51442
159831077	chr5:159831077:T:C	2.52984e-11	-1.85839	-0.969427
159831133	chr5:159831133:T:C	2.13048e-10	-2.2016e-10	-0.697043
159831286	chr5:159831286:A:G	2.28386e-10	-2.2016e-10	-0.627523
159831293	chr5:159831293:A:G	3.31004e-11	-1.80542	-0.753596
159831625	chr5:159831625:T:C	1.28308e-10	-2.2016e-10	-1.20413
159831751	chr5:159831751:A:T	1.71772e-10	-2.2016e-10	-0.912393
159832215	chr5:159832215:C:G	1.03475e-10	-2.2016e-10	-1.41924
159832360	chr5:159832360:C:T	9.52035e-11	-2.2016e-10	-1.50255
159832657	chr5:159832657:C:T	1.87442e-11	-1.66923	-1.45845
159832704	chr5:159832704:T:C	7.13739e-11	-1.79063	-4.92792e-10
159832726	chr5:159832726:A:G	2.09089e-10	-2.2016e-10	-0.715804
159832900	chr5:159832900:T:C	9.75011e-11	-2.2016e-10	-1.4787
159833054	chr5:159833054:G:A	1.15827e-10	-2.2016e-10	-1.30646
159833065	chr5:159833065:T:C	2.42351e-10	-2.2016e-10	-0.568174
159833073	chr5:159833073:C:T	1.049e-10	-2.2016e-10	-1.40555
159833137	chr5:159833137:G:A	1.42842e-11	-1.88525	-1.51416
159833334	chr5:159833334:TCAGGGTGTGTGGCAGGGTGTGGTGAGCAGAGAGCACAGGTCTGGTCTGGAGGGGACAGTCACTTTGCAGCCCCACGTTTCTCCCTCCCTC:T	9.79737e-11	-2.2016e-10	-1.47386
159833546	chr5:159833546:C:T	1.88753e-11	-1.66976	-1.45095
159834133	chr5:159834133:G:A	2.0076e-11	-1.628	-1.43103
159834320	chr5:159834320:G:A	1.57958e-11	-1.89187	-1.40695
159834486	chr5:159834486:G:A	3.04764e-11	-1.37366	-1.26795
159834743	chr5:159834743:A:C	9.96817e-11	-2.2016e-10	-1.45658
159834914	chr5:159834914:C:T	1.43584e-11	-1.8916	-1.50263
159835261	chr5:159835261:C:T	1.36065e-10	-1.14543	-4.92792e-10
159835346	chr5:159835346:A:G	1.46881e-11	-1.89703	-1.47449
159835954	chr5:159835954:G:A	2.05845e-11	-1.63249	-1.40154
159836202	chr5:159836202:C:T	2.58286e-10	-2.2016e-10	-0.504497
159836214	chr5:159836214:G:A	9.46377e-11	-2.2016e-10	-1.50851
159836471	chr5:159836471:C:T	2.26166e-10	-2.2016e-10	-0.637294
159836561	chr5:159836561:C:A	7.81096e-11	-1.70045	-4.92792e-10
159836608	chr5:159836608:T:TAGA	3.00165e-11	-1.47239	-1.18443
159836631	chr5:159836631:G:C	1.4408e-11	-1.89107	-1.4997
159836790	chr5:159836790:C:G	1.71047e-11	-1.71764	-1.50157
159836906	chr5:159836906:G:A	2.66493e-11	-1.50449	-1.27131
159837229	chr5:159837229:G:A	1.13689e-10	-2.2016e-10	-1.32509
159837668	chr5:159837668:A:G	2.35587e-11	-1.52198	-1.37709
159837851	chr5:159837851:A:G	1.16599e-10	-2.2016e-10	-1.29982
159838257	chr5:159838257:C:T	7.47416e-11	-1.74453	-4.92792e-10
159838352	chr5:159838352:T:G	1.15765e-10	-2.2016e-10	-1.307
159838398	chr5:159838398:G:A	1.07426e-10	-2.2016e-10	-1.38176
159838557	chr5:159838557:G:T	9.40937e-11	-2.2016e-10	-1.51427
159838680	chr5:159838680:G:T	1.62455e-11	-1.89476	-1.37599
159838853	chr5:159838853:C:A	4.09205e-11	-0.965357	-1.38157
159839083	chr5:159839083:C:G	9.50086e-11	-2.2016e-10	-1.50459
159839144	chr5:159839144:G:A	1.65845e-10	-2.2016e-10	-0.947507
159839540	chr5:159839540:C:A	1.13842e-10	-2.2016e-10	-1.32375
159839720	chr5:159839720:C:T	9.40948e-11	-2.2016e-10	-1.51426
159839729	chr5:159839729:T:C	1.18788e-10	-2.2016e-10	-1.28123
159839774	chr5:159839774:T:C	3.38303e-11	-1.29632	-1.24089
159840156	chr5:159840156:T:C	1.09313e-10	-2.2016e-10	-1.36435
159840602	chr5:159840602:C:G	3.67723e-10	-2.2016e-10	-0.151233
159840886	chr5:159840886:C:T	1.21312e-10	-2.2016e-10	-1.2602
159841301	chr5:159841301:C:A	1.73767e-11	-1.69072	-1.51271
159841303	chr5:159841303:C:A	1.7476e-11	-1.69993	-1.4978
159841307	chr5:159841307:C:A	2.38291e-11	-1.68971	-1.19794
159841331	chr5:159841331:C:G	1.04355e-10	-2.2016e-10	-1.41077
159841374	chr5:159841374:C:T	1.08803e-10	-2.2016e-10	-1.36903
159841416	chr5:159841416:G:A	1.18478e-10	-2.2016e-10	-1.28384
159841421	chr5:159841421:G:A	4.67714e-10	-2.2016e-10	0.0892948
159841487	chr5:159841487:G:A	1.11671e-10	-2.2016e-10	-1.34301
159841604	chr5:159841604:A:G	2.37797e-11	-1.40881	-1.48092
159841817	chr5:159841817:G:A	1.5699e-10	-2.2016e-10	-1.00238
159842232	chr5:159842232:C:T	1.1205e-10	-2.2016e-10	-1.33961
159842597	chr5:159842597:C:T	3.53427e-10	-2.2016e-10	-0.190885
159843194	chr5:159843194:A:T	9.48007e-11	-2.2016e-10	-1.50679
159843449	chr5:159843449:A:G	1.22568e-10	-2.2016e-10	-1.2499
159843596	chr5:159843596:A:G	1.4161e-10	-2.2016e-10	-1.10549
159843706	chr5:159843706:C:T	3.3009e-11	-1.41985	-1.14193
159843766	chr5:159843766:G:A	1.13423e-10	-2.2016e-10	-1.32744
159843915	chr5:159843915:T:G	1.07305e-10	-2.2016e-10	-1.38288
159843941	chr5:159843941:G:A	1.15329e-10	-2.2016e-10	-1.31077
159844122	chr5:159844122:C:T	2.4784e-10	-2.2016e-10	-0.545778
159844240	chr5:159844240:A:G	1.29193e-10	-2.2016e-10	-1.19726
159844832	chr5:159844832:T:A	2.28592e-10	-2.2016e-10	-0.626622
159844927	chr5:159844927:T:C	1.53236e-10	0.487433	-1.51402
159845328	chr5:159845328:T:C	2.27101e-09	-1.78568	3.45509
159845605	chr5:159845605:C:T	2.97018e-10	-0.364768	-4.92792e-10
159845650	chr5:159845650:A:G	1.09794e-10	-2.2016e-10	-1.35996
159845819	chr5:159845819:AG:A	1.01195e-10	-2.2016e-10	-1.44152
159845864	chr5:159845864:G:A	5.13945e-10	-0.173705	0.357259
159845943	chr5:159845943:G:A	2.16438e-11	-1.76717	-1.21667
159845974	chr5:159845974:T:C	1.0537e-10	-2.2016e-10	-1.40108
159846205	chr5:159846205:A:C	6.49061e-11	-1.35503	-0.530587
159846350	chr5:159846350:C:T	1.81011e-11	-1.8858	-1.27678
159846433	chr5:159846433:C:T	1.67471e-10	-2.2016e-10	-0.93775
159846750	chr5:159846750:G:T	9.40849e-11	-2.2016e-10	-1.51437
159847009	chr5:159847009:G:A	1.36174e-10	-2.2016e-10	-1.14463
159847526	chr5:159847526:C:A	9.41434e-11	-2.2016e-10	-1.51374
159847689	chr5:159847689:G:C	1.04992e-10	-1.51057	0.105896
159847798	chr5:159847798:G:A	1.05955e-10	-2.2016e-10	-1.39555
159847981	chr5:159847981:C:T	1.17713e-10	-1.29031	-4.92792e-10
159848334	chr5:159848334:A:G	2.47911e-11	-1.73139	-1.11669
159848421	chr5:159848421:G:A	1.11865e-10	-2.2016e-10	-1.34127
159848835	chr5:159848835:G:A	1.81911e-11	-1.88081	-1.27682
159848933	chr5:159848933:A:G	1.57857e-11	-1.7892	-1.51026
159848935	chr5:159848935:A:C	6.14214e-10	-2.2016e-10	0.361782
159849246	chr5:159849246:G:A	1.38229e-10	-2.2016e-10	-1.12965
159849294	chr5:159849294:G:A	9.90148e-11	-2.2016e-10	-1.46329
159849501	chr5:159849501:AGTATCAAGCACCATGCT:A	1.63307e-11	-1.88913	-1.37638
159849553	chr5:159849553:G:A	2.04801e-10	-0.736523	-4.92792e-10
159850408	chr5:159850408:C:G	7.80991e-11	-1.70058	-4.92792e-10
159850453	chr5:159850453:G:A	1.34508e-10	-2.2016e-10	-1.15694
159850604	chr5:159850604:G:A	9.74379e-11	-2.2016e-10	-1.47935
159851263	chr5:159851263:G:A	1.24876e-10	-2.2016e-10	-1.23124
159851879	chr5:159851879:G:A	9.68953e-11	-2.2016e-10	-1.48493
159852174	chr5:159852174:T:C	1.53912e-10	-2.2016e-10	-1.02218
159852244	chr5:159852244:G:A	1.46947e-10	-2.2016e-10	-1.06849
159852399	chr5:159852399:A:G	9.68457e-11	-2.2016e-10	-1.48544
159853067	chr5:159853067:G:A	7.40229e-11	-1.75419	-4.92792e-10
159853068	chr5:159853068:T:C	6.42709e-11	-1.89545	-4.92792e-10
159853086	chr5:159853086:T:A	8.39089e-11	-1.62883	-4.92792e-10
159853092	chr5:159853092:C:T	6.5517e-11	-1.87625	-4.92792e-10
159853176	chr5:159853176:C:T	3.34972e-11	-1.42779	-1.11931
159853523	chr5:159853523:T:C	5.21641e-09	-2.2016e-10	2.501
159853637	chr5:159853637:G:A	1.35053e-10	-2.2016e-10	-1.1529
159853951	chr5:159853951:C:T	1.74568e-11	-1.78955	-1.40929
159854006	chr5:159854006:T:C	1.32902e-10	-2.2016e-10	-1.16895
159854266	chr5:159854266:A:G	9.7086e-11	-2.2016e-10	-1.48296
159854273	chr5:159854273:G:A	1.33911e-10	-2.2016e-10	-1.16139
159854579	chr5:159854579:T:C	9.99971e-11	-2.2016e-10	-1.45342
159855237	chr5:159855237:T:C	7.34794e-11	-1.65611	-0.105449
159855648	chr5:159855648:T:C	9.7754e-11	-2.2016e-10	-1.47611
159855852	chr5:159855852:G:A	1.65572e-11	-1.73732	-1.51442
159855895	chr5:159855895:C:T	4.38093e-11	-1.65559	-0.623126
159856055	chr5:159856055:A:G	9.51824e-11	-2.2016e-10	-1.50277
159856682	chr5:159856682:T:C	1.8484e-11	-1.87508	-1.26657
159857135	chr5:159857135:T:A	1.50433e-10	-2.2016e-10	-1.04504
159857166	chr5:159857166:G:A	3.91342e-11	-1.33197	-1.05959
159857192	chr5:159857192:T:A	7.38668e-11	-1.7563	-4.92792e-10
159857278	chr5:159857278:T:C	4.14298e-11	-1.28151	-1.05305
159857483	chr5:159857483:G:A	1.4813e-10	-2.2016e-10	-1.06047
159857980	chr5:159857980:A:AT	1.2436e-10	-2.2016e-10	-1.23538
159858503	chr5:159858503:C:T	1.07713e-10	-2.2016e-10	-1.37909
159858562	chr5:159858562:C:T	1.50491e-10	-2.2016e-10	-1.04466
159858915	chr5:159858915:G:A	1.48238e-10	-2.2016e-10	-1.05974
159858922	chr5:159858922:ACTT:A	1.48553e-10	-2.2016e-10	-1.05762
159859015	chr5:159859015:TCAAA:T	1.95473e-11	-1.83822	-1.24751
159859510	chr5:159859510:T:A	1.54579e-10	-2.2016e-10	-1.01786
159859581	chr5:159859581:G:A	2.08273e-11	-1.69131	-1.33099
159859913	chr5:159859913:G:C	9.4292e-11	-2.2016e-10	-1.51217
159859940	chr5:159859940:G:A	1.64664e-10	-2.2016e-10	-0.954657
159860050	chr5:159860050:A:G	2.05649e-11	-1.81748	-1.2175
159860280	chr5:159860280:C:T	1.41231e-10	-2.2016e-10	-1.10817
159860285	chr5:159860285:A:C	1.49485e-10	-2.2016e-10	-1.05137
159860288	chr5:159860288:A:C	1.49842e-10	-2.2016e-10	-1.04898
159860290	chr5:159860290:T:G	1.46866e-10	-2.2016e-10	-1.06904
159860292	chr5:159860292:TCTACC:T	1.46075e-10	-2.2016e-10	-1.07444
159860396	chr5:159860396:G:T	3.20001e-11	-1.46362	-1.12921
159860771	chr5:159860771:G:A	9.54491e-11	-1.49997	-4.92792e-10
159861394	chr5:159861394:A:G	1.59823e-10	-2.2016e-10	-0.984498
159861445	chr5:159861445:C:T	1.93649e-10	-1.73207	0.939551
159862113	chr5:159862113:A:C	9.65669e-11	-2.2016e-10	-1.48833
159862288	chr5:159862288:C:T	1.10053e-10	-1.88985	0.532246
159862312	chr5:159862312:C:G	6.35504e-11	-1.4008	-0.505926
159862396	chr5:159862396:T:G	1.17316e-10	-2.2016e-10	-1.29369
159862699	chr5:159862699:T:A	2.18321e-11	-1.47888	-1.4963
159862817	chr5:159862817:T:C	1.42304e-11	-1.89529	-1.50789
159862861	chr5:159862861:G:T	1.44635e-10	-1.08435	-4.92792e-10
159862898	chr5:159862898:A:G	1.46149e-10	-1.07393	-4.92792e-10
159863431	chr5:159863431:A:T	2.52961e-11	-1.89596	-0.931952
159863744	chr5:159863744:T:C	1.77144e-10	-2.2016e-10	-0.881598
159863926	chr5:159863926:C:T	9.91727e-11	-2.2016e-10	-1.4617
159864099	chr5:159864099:AT:A	4.82475e-11	-0.818554	-1.36366
159864327	chr5:159864327:G:T	9.57298e-11	-2.2016e-10	-1.49703
159864613	chr5:159864613:A:G	3.44393e-11	-1.00578	-1.51359
159864887	chr5:159864887:C:T	1.94214e-10	-0.789599	-4.92792e-10
159864904	chr5:159864904:T:C	9.43591e-11	-2.2016e-10	-1.51145
159865065	chr5:159865065:G:A	2.007e-10	-0.756752	-4.92792e-10
159865230	chr5:159865230:C:T	6.73819e-11	-1.84818	-4.92792e-10
159865335	chr5:159865335:G:A	1.01381e-10	-2.2016e-10	-1.43967
159865696	chr5:159865696:A:G	3.73343e-11	-0.935533	-1.50312
159865999	chr5:159865999:G:A	1.02205e-10	-1.55459	0.123018
159866146	chr5:159866146:T:C	1.30246e-10	-2.2016e-10	-1.18913
159866491	chr5:159866491:G:A	5.89665e-11	-0.766746	-1.21485
159866580	chr5:159866580:C:A	3.54517e-11	-1.31446	-1.17593
159866789	chr5:159866789:G:A	7.2838e-11	-1.77032	-4.92792e-10
159867034	chr5:159867034:A:G	3.75529e-10	-2.2016e-10	-0.130226
159867084	chr5:159867084:C:T	6.48388e-11	-1.88666	-4.92792e-10
159867158	chr5:159867158:A:C	9.4296e-11	-2.2016e-10	-1.51212
159867495	chr5:159867495:T:C	2.2897e-10	-0.624972	-4.92792e-10
159867911	chr5:159867911:C:T	2.91956e-10	-2.2016e-10	-0.38196
159868059	chr5:159868059:A:G	1.0584e-10	-2.2016e-10	-1.39663
159868088	chr5:159868088:C:A	6.42795e-11	-1.58346	-0.311858
159868116	chr5:159868116:G:A	1.23005e-10	-2.2016e-10	-1.24633
159868380	chr5:159868380:T:C	9.51169e-11	-2.2016e-10	-1.50346
159868530	chr5:159868530:T:C	1.5463e-10	-2.2016e-10	-1.01753
159869095	chr5:159869095:T:C	2.08196e-11	-1.83192	-1.19075
159869237	chr5:159869237:T:G	1.47133e-11	-1.85828	-1.51153
159869291	chr5:159869291:T:C	1.12874e-10	-2.2016e-10	-1.33229
159869628	chr5:159869628:T:C	1.08584e-10	-1.37104	-4.92792e-10
159869943	chr5:159869943:C:T	1.18566e-10	-2.2016e-10	-1.28309
159870044	chr5:159870044:G:A	1.22555e-10	-2.2016e-10	-1.25
159870225	chr5:159870225:C:T	9.82517e-11	-2.2016e-10	-1.47103
159870649	chr5:159870649:G:A	1.62888e-11	-1.82715	-1.44093
159870681	chr5:159870681:G:A	1.02554e-10	-2.2016e-10	-1.42817
159871010	chr5:159871010:C:T	1.87297e-11	-1.88114	-1.24731
159871305	chr5:159871305:T:A	1.58891e-11	-1.8376	-1.45533
159871349	chr5:159871349:T:C	1.24416e-10	-2.2016e-10	-1.23493
159871467	chr5:159871467:G:A	1.88461e-11	-1.63498	-1.48727
159871492	chr5:159871492:C:T	1.23651e-10	-2.2016e-10	-1.2411
159872090	chr5:159872090:C:T	1.87078e-10	-2.2016e-10	-0.827034
159872536	chr5:159872536:T:C	1.40173e-09	-1.8621	3.04899
159872554	chr5:159872554:T:C	7.82769e-11	-1.69831	-4.92792e-10
159873126	chr5:159873126:T:C	6.43902e-11	-1.8936	-4.92792e-10
159873240	chr5:159873240:A:G	1.66684e-11	-1.7344	-1.51065
159873256	chr5:159873256:A:G	1.47279e-10	-2.2016e-10	-1.06623
159873262	chr5:159873262:A:G	9.88685e-11	-2.2016e-10	-1.46477
159873372	chr5:159873372:A:G	5.05186e-10	-2.2016e-10	0.166365
159873557	chr5:159873557:A:G	1.87717e-11	-1.88488	-1.24133
159873852	chr5:159873852:T:A	2.64318e-10	-2.2016e-10	-0.481409
159874022	chr5:159874022:C:T	1.08536e-10	-2.2016e-10	-1.37148
159874479	chr5:159874479:T:C	1.17131e-10	-2.2016e-10	-1.29527
159874510	chr5:159874510:ATCCCTGAAGCTGGTGGTGACTCAT:A	9.63934e-11	-2.2016e-10	-1.49012
159874579	chr5:159874579:T:C	2.54769e-11	-1.88309	-0.937697
159875269	chr5:159875269:C:T	9.90772e-11	-1.46266	-4.92792e-10
159875301	chr5:159875301:TCTCTTTTCTCCCCTCCTCTATTCCCCA:T	7.85658e-10	-2.2016e-10	0.607959
159875340	chr5:159875340:C:T	6.64744e-11	-1.86174	-4.92792e-10
159875365	chr5:159875365:C:T	1.07577e-10	-1.38036	-4.92792e-10
159875796	chr5:159875796:G:A	1.07755e-10	-2.2016e-10	-1.3787
159875882	chr5:159875882:G:GTT	5.50171e-10	-2.2016e-10	0.251667
159875908	chr5:159875908:G:GC	1.61522e-11	-1.76312	-1.51338
159876022	chr5:159876022:C:T	1.0828e-10	-2.2016e-10	-1.37385
159876071	chr5:159876071:C:T	1.28253e-10	-2.2016e-10	-1.20456
159876409	chr5:159876409:G:A	9.41099e-11	-2.2016e-10	-1.5141
159876786	chr5:159876786:A:G	1.98283e-11	-1.87068	-1.20077
159877161	chr5:159877161:C:T	6.41858e-11	-1.89678	-4.92792e-10
159877176	chr5:159877176:G:A	2.79668e-10	-2.2016e-10	-0.424959
159877218	chr5:159877218:G:A	7.06032e-11	-1.80149	-4.92792e-10
159877257	chr5:159877257:T:C	2.85822e-10	-2.2016e-10	-0.403192
159877446	chr5:159877446:C:T	3.87868e-10	-2.2016e-10	-0.0978967
159877447	chr5:159877447:A:T	1.19365e-10	-2.2016e-10	-1.27637
159877495	chr5:159877495:T:C	4.13863e-09	-1.48057	3.75013
159877962	chr5:159877962:C:T	1.84517e-10	-2.2016e-10	-0.840819
159878264	chr5:159878264:G:A	4.11127e-11	-1.85686	-0.485384
159878470	chr5:159878470:A:G	1.09744e-10	-2.2016e-10	-1.36042
159878513	chr5:159878513:A:G	1.18904e-10	-2.2016e-10	-1.28024
159878520	chr5:159878520:AT:A	1.0607e-10	-2.2016e-10	-1.39447
159878961	chr5:159878961:C:T	1.24991e-10	-2.2016e-10	-1.23032
159879265	chr5:159879265:C:T	9.46161e-11	-2.2016e-10	-1.50873
159879380	chr5:159879380:G:A	1.25102e-10	-2.2016e-10	-1.22943
159879509	chr5:159879509:C:G	1.28412e-10	-2.2016e-10	-1.20332
159880298	chr5:159880298:A:G	1.10158e-10	-2.2016e-10	-1.35664
159880425	chr5:159880425:T:G	1.01313e-10	-2.2016e-10	-1.44035
159880892	chr5:159880892:T:A	1.41213e-11	-1.89729	-1.51359
159881099	chr5:159881099:A:G	1.47761e-11	-1.89517	-1.47038
159881474	chr5:159881474:C:T	2.57211e-10	-0.508667	-4.92792e-10
159881624	chr5:159881624:C:G	1.31663e-10	-2.2016e-10	-1.17831
159881788	chr5:159881788:C:T	2.45284e-11	-1.40447	-1.45427
159882217	chr5:159882217:A:T	1.05716e-10	-1.3978	-4.92792e-10
159882316	chr5:159882316:A:G	9.59342e-11	-2.2016e-10	-1.4949
159882366	chr5:159882366:G:A	9.48304e-11	-2.2016e-10	-1.50647
159882626	chr5:159882626:G:A	2.32012e-11	-1.55929	-1.35507
159882691	chr5:159882691:A:G	1.41253e-11	-1.89702	-1.51357
159882763	chr5:159882763:C:CT	1.41476e-11	-1.89681	-1.51221
159883022	chr5:159883022:T:C	1.20797e-10	-2.2016e-10	-1.26445
159883027	chr5:159883027:G:A	1.27066e-10	-2.2016e-10	-1.21385
159883075	chr5:159883075:C:A	1.19233e-10	-2.2016e-10	-1.27749
159883098	chr5:159883098:A:G	1.41292e-11	-1.89705	-1.51327
159883688	chr5:159883688:A:G	1.41284e-11	-1.89712	-1.51326
159884448	chr5:159884448:C:T	1.62955e-11	-1.88308	-1.3846
159884751	chr5:159884751:G:A	8.57817e-11	-1.60676	-4.92792e-10
159885052	chr5:159885052:T:C	1.19685e-10	-2.2016e-10	-1.2737
159885352	chr5:159885352:A:C	1.02073e-10	-1.43287	-4.92792e-10
159885453	chr5:159885453:A:G	1.54171e-11	-1.87771	-1.44537
159886104	chr5:159886104:A:G	9.69015e-11	-2.2016e-10	-1.48487
159886141	chr5:159886141:T:C	1.94946e-11	-1.83771	-1.25071
159886219	chr5:159886219:A:C	2.21612e-09	-1.65219	3.29715
159886483	chr5:159886483:G:C	1.2348e-10	-2.2016e-10	-1.24248
159886645	chr5:159886645:T:A	4.64045e-10	-2.2016e-10	0.0814202
159886776	chr5:159886776:G:A	9.41513e-11	-2.2016e-10	-1.51366
159886787	chr5:159886787:T:C	1.2234e-10	-2.2016e-10	-1.25176
159886894	chr5:159886894:T:C	1.03264e-10	-1.42127	-4.92792e-10
159887357	chr5:159887357:G:T	1.41294e-11	-1.89634	-1.51397
159887373	chr5:159887373:T:C	1.41247e-11	-1.89696	-1.51368
159887382	chr5:159887382:T:A	1.03365e-10	-2.2016e-10	-1.4203
159887851	chr5:159887851:A:G	1.86806e-09	-1.62969	3.10378
159887875	chr5:159887875:GT:G	2.0651e-11	-1.89132	-1.13948
159887987	chr5:159887987:A:G	2.38047e-09	-1.57594	3.29243
159888059	chr5:159888059:G:A	1.47435e-11	-1.88939	-1.47837
159888378	chr5:159888378:C:T	1.21481e-10	-2.2016e-10	-1.2588
159888457	chr5:159888457:T:C	9.84598e-11	-2.2016e-10	-1.46891
159888473	chr5:159888473:A:T	9.48373e-11	-2.2016e-10	-1.5064
159888492	chr5:159888492:AT:A	1.29989e-10	-2.2016e-10	-1.19111
159889205	chr5:159889205:T:C	1.25678e-10	-2.2016e-10	-1.22484
159889217	chr5:159889217:A:G	9.42414e-11	-2.2016e-10	-1.5127
159889351	chr5:159889351:A:T	1.40687e-10	-2.2016e-10	-1.11203
159889539	chr5:159889539:A:G	8.15194e-11	-1.65772	-4.92792e-10
159889870	chr5:159889870:C:T	1.24129e-10	-2.2016e-10	-1.23724
159889938	chr5:159889938:A:G	1.43039e-10	-2.2016e-10	-1.09544
159889980	chr5:159889980:A:G	1.42199e-10	-2.2016e-10	-1.10133
159890206	chr5:159890206:C:T	1.2827e-10	-2.2016e-10	-1.20443
159890296	chr5:159890296:C:T	2.12448e-11	-1.55718	-1.44527
159890451	chr5:159890451:T:C	1.74532e-11	-1.89398	-1.30505
159891254	chr5:159891254:G:A	1.04503e-10	-2.2016e-10	-1.40935
159891296	chr5:159891296:A:C	1.57568e-11	-1.88564	-1.41565
159891878	chr5:159891878:G:A	9.75074e-11	-1.47863	-4.92792e-10
159892400	chr5:159892400:T:A	1.2749e-10	-2.2016e-10	-1.21053
159893098	chr5:159893098:T:C	1.20117e-10	-1.27009	-4.92792e-10
159893176	chr5:159893176:G:A	9.4827e-11	-2.2016e-10	-1.50651
159893518	chr5:159893518:A:G	4.85298e-11	-1.85052	-0.325868
159893698	chr5:159893698:G:T	1.88966e-11	-1.87642	-1.24316
159893908	chr5:159893908:G:C	1.73133e-11	-1.85445	-1.35264
159894055	chr5:159894055:C:T	1.516e-11	-1.83134	-1.50857
159894297	chr5:159894297:A:T	9.51411e-11	-2.2016e-10	-1.5032
159894459	chr5:159894459:TC:T	2.38749e-11	-1.78342	-1.10232
159894554	chr5:159894554:T:C	2.10014e-09	-1.6684	3.2596
159894690	chr5:159894690:C:T	1.45243e-11	-1.88266	-1.50008
159894692	chr5:159894692:A:G	1.26446e-10	-2.2016e-10	-1.21874
159894730	chr5:159894730:G:A	4.38816e-10	-2.2016e-10	0.0255176
159894792	chr5:159894792:C:T	1.44984e-11	-1.8964	-1.48813
159895216	chr5:159895216:A:G	1.41455e-11	-1.8971	-1.51207
159895513	chr5:159895513:A:G	6.6349e-11	-1.57355	-0.290081
159895845	chr5:159895845:G:A	2.62705e-10	-2.2016e-10	-0.487532
159896149	chr5:159896149:A:G	4.5951e-11	-1.53191	-0.699079
159896324	chr5:159896324:T:C	9.63445e-11	-2.2016e-10	-1.49063
159896372	chr5:159896372:C:G	8.88121e-11	-1.58446	0.0124218
159896547	chr5:159896547:A:T	4.57321e-11	-1.34481	-0.890951
159896586	chr5:159896586:G:A	8.5981e-11	-1.61324	0.00880231
159896857	chr5:159896857:A:T	7.82074e-11	-1.63474	-0.064462
159896986	chr5:159896986:C:T	1.10327e-10	-2.2016e-10	-1.35511
159897683	chr5:159897683:G:T	3.72186e-10	-2.2016e-10	-0.13917
159898344	chr5:159898344:A:G	2.8506e-11	-1.39687	-1.31158
159898400	chr5:159898400:G:A	3.23602e-11	-1.47128	-1.11035
159898423	chr5:159898423:T:C	9.57051e-11	-2.2016e-10	-1.49729
159898663	chr5:159898663:A:G	1.01219e-10	-2.2016e-10	-1.44127
159898928	chr5:159898928:G:A	1.1557e-10	-2.2016e-10	-1.30868
159899417	chr5:159899417:A:G	1.25606e-10	-2.2016e-10	-1.22541
159899671	chr5:159899671:C:T	1.25294e-10	-1.2279	-4.92792e-10
159899681	chr5:159899681:A:G	3.302e-11	-1.15233	-1.40912
159899801	chr5:159899801:A:G	1.00537e-10	-1.44804	-4.92792e-10
159899895	chr5:159899895:G:A	1.80962e-11	-1.73282	-1.43004
159899982	chr5:159899982:C:T	1.81638e-11	-1.7346	-1.42453
159900054	chr5:159900054:C:G	1.02367e-10	-2.2016e-10	-1.42999
159900337	chr5:159900337:C:T	3.40581e-11	-1.18315	-1.34734
159900348	chr5:159900348:G:T	1.84579e-11	-1.72123	-1.42185
159900466	chr5:159900466:A:G	4.05808e-10	-2.2016e-10	-0.0526825
159900475	chr5:159900475:T:G	1.94805e-11	-1.57539	-1.51375
159900478	chr5:159900478:T:TA	1.16283e-10	-2.2016e-10	-1.30254
159900617	chr5:159900617:A:C	3.71391e-11	-1.81524	-0.628649
159900968	chr5:159900968:T:C	9.42741e-11	-2.2016e-10	-1.51236
159901219	chr5:159901219:C:T	1.79153e-11	-1.87367	-1.29923
159901322	chr5:159901322:C:T	1.74221e-10	-0.898235	-4.92792e-10
159901720	chr5:159901720:G:T	1.53032e-11	-1.86282	-1.46768
159901735	chr5:159901735:G:A	9.92925e-11	-2.2016e-10	-1.46049
159901836	chr5:159901836:T:TA	1.72762e-10	-2.2016e-10	-0.906649
159902002	chr5:159902002:A:G	4.07162e-11	-1.57382	-0.778113
159902692	chr5:159902692:T:C	1.76381e-11	-1.88814	-1.30036
159903075	chr5:159903075:A:G	1.8544e-11	-1.70142	-1.43699
159903172	chr5:159903172:G:C	1.19396e-10	-2.2016e-10	-1.27611
159903414	chr5:159903414:T:C	6.93803e-11	-1.81896	-4.92792e-10
159903582	chr5:159903582:T:C	1.09367e-10	-2.2016e-10	-1.36385
159903740	chr5:159903740:T:C	9.4087e-11	-2.2016e-10	-1.51434
159904035	chr5:159904035:G:A	1.06733e-10	-2.2016e-10	-1.38823
159904037	chr5:159904037:T:A	1.56528e-11	-1.84992	-1.45799
159904095	chr5:159904095:G:A	2.1721e-11	-1.71044	-1.26984
159904160	chr5:159904160:G:A	1.42956e-11	-1.88562	-1.51299
159904343	chr5:159904343:C:T	5.76159e-11	-1.81324	-0.191519
159904353	chr5:159904353:A:G	1.01104e-10	-2.2016e-10	-1.44241
159904485	chr5:159904485:G:C	2.89146e-09	-1.87315	3.7841
159904814	chr5:159904814:A:G	9.76646e-11	-2.2016e-10	-1.47702
159905629	chr5:159905629:A:G	1.02936e-10	-2.2016e-10	-1.42445
159906143	chr5:159906143:C:T	4.3081e-11	-1.22738	-1.0681
159906529	chr5:159906529:T:C	2.13516e-11	-1.86942	-1.12802
159906563	chr5:159906563:T:A	1.02593e-10	-2.2016e-10	-1.4278
159906770	chr5:159906770:G:A	3.58467e-10	-0.176726	-4.92792e-10
159906906	chr5:159906906:G:A	2.97728e-09	-1.89397	3.83417
159907050	chr5:159907050:C:T	1.22112e-10	-2.2016e-10	-1.25362
159907071	chr5:159907071:A:G	1.00634e-10	-2.2016e-10	-1.44707
159907394	chr5:159907394:A:G	3.72381e-10	-2.2016e-10	-0.138644
159907572	chr5:159907572:CAG:C	1.28777e-10	-2.2016e-10	-1.20048
159908053	chr5:159908053:C:T	1.71135e-10	-2.2016e-10	-0.91611
159908124	chr5:159908124:A:G	1.20864e-10	-2.2016e-10	-1.26389
159908291	chr5:159908291:T:C	1.61607e-11	-1.76844	-1.50754
159908779	chr5:159908779:A:G	2.86203e-10	-2.2016e-10	-0.40186
159909679	chr5:159909679:G:A	8.55039e-11	-0.955102	-0.654898
159909724	chr5:159909724:T:C	2.09173e-11	-1.89458	-1.1234
159910156	chr5:159910156:T:G	1.19587e-10	-2.2016e-10	-1.27452
159910510	chr5:159910510:G:A	1.04189e-10	-2.2016e-10	-1.41236
159910583	chr5:159910583:C:T	1.14743e-10	-2.2016e-10	-1.31587
159912098	chr5:159912098:G:C	2.26522e-11	-1.89416	-1.04414
159912476	chr5:159912476:A:T	2.82961e-11	-1.89547	-0.820365
159913096	chr5:159913096:A:G	1.20924e-10	-2.2016e-10	-1.2634
159913134	chr5:159913134:G:A	1.79742e-10	-2.2016e-10	-0.867037
159913212	chr5:159913212:G:A	9.43375e-11	-2.2016e-10	-1.51168
159913532	chr5:159913532:A:G	6.43066e-11	-1.8949	-4.92792e-10
159913540	chr5:159913540:A:G	1.02659e-10	-2.2016e-10	-1.42715
159913654	chr5:159913654:T:A	2.19188e-10	-0.668632	-4.92792e-10
159913787	chr5:159913787:G:C	7.97586e-11	-1.67956	-4.92792e-10
159913889	chr5:159913889:C:T	1.16427e-10	-2.2016e-10	-1.3013
159914025	chr5:159914025:A:G	1.31502e-10	-0.442866	-0.736676
159914068	chr5:159914068:C:T	3.83837e-11	-1.58749	-0.82344
159914106	chr5:159914106:C:T	1.64399e-10	-0.331646	-0.624622
159914128	chr5:159914128:G:A	9.50562e-11	-2.2016e-10	-1.50409
159914371	chr5:159914371:T:A	1.97052e-11	-1.77789	-1.29979
159914847	chr5:159914847:T:C	1.21344e-10	-2.2016e-10	-1.25993
159915088	chr5:159915088:C:T	4.16762e-10	-2.2016e-10	-0.0260472
159915338	chr5:159915338:A:G	3.76382e-11	-1.60447	-0.826069
159915408	chr5:159915408:G:A	1.1861e-10	-2.2016e-10	-1.28272
159915467	chr5:159915467:C:T	9.46484e-11	-2.2016e-10	-1.50839
159915720	chr5:159915720:C:T	1.03033e-10	-2.2016e-10	-1.42351
159915734	chr5:159915734:C:T	7.3711e-11	-0.678279	-1.08013
159916049	chr5:159916049:G:C	9.91032e-11	-2.2016e-10	-1.4624
159916159	chr5:159916159:C:A	9.25288e-11	-1.53104	-4.92792e-10
159916489	chr5:159916489:C:T	1.80142e-10	-0.864818	-4.92792e-10
159917076	chr5:159917076:C:T	3.93779e-11	-1.56383	-0.821524
159917439	chr5:159917439:C:T	4.03719e-11	-1.53699	-0.82344
159918458	chr5:159918458:C:T	2.95138e-10	-0.37112	-4.92792e-10
159918899	chr5:159918899:T:G	9.75604e-11	-1.47809	-4.92792e-10
159918955	chr5:159918955:G:GCCT	9.95363e-11	-1.45804	-4.92792e-10
159919105	chr5:159919105:T:TA	9.70858e-11	-1.48297	-4.92792e-10
159919283	chr5:159919283:GC:G	9.71683e-11	-1.48212	-4.92792e-10
159919335	chr5:159919335:G:A	9.73959e-11	-1.47978	-4.92792e-10
159919355	chr5:159919355:C:T	9.67241e-11	-1.4867	-4.92792e-10
159919409	chr5:159919409:G:A	1.16705e-10	-2.2016e-10	-1.29891
159919691	chr5:159919691:G:A	9.70363e-11	-2.2016e-10	-1.48348
159920171	chr5:159920171:T:C	9.48488e-11	-2.2016e-10	-1.50628
159920396	chr5:159920396:T:A	9.73123e-11	-2.2016e-10	-1.48064
159920474	chr5:159920474:C:A	1.819e-11	-1.86624	-1.29145
159920606	chr5:159920606:C:A	9.97895e-11	-1.4555	-4.92792e-10
159920714	chr5:159920714:A:G	1.20695e-10	-2.2016e-10	-1.26529
159920971	chr5:159920971:C:G	1.59597e-10	-2.2016e-10	-0.985907
159921127	chr5:159921127:A:G	1.00145e-10	-1.45194	-4.92792e-10
159921258	chr5:159921258:G:A	9.49061e-11	-2.2016e-10	-1.50567
159921294	chr5:159921294:A:T	9.41005e-11	-2.2016e-10	-1.5142
159921344	chr5:159921344:A:G	3.89507e-10	-2.2016e-10	-0.093681
159921427	chr5:159921427:A:G	1.275e-10	-2.2016e-10	-1.21045
159921891	chr5:159921891:T:G	2.80229e-11	-1.88018	-0.84536
159921898	chr5:159921898:G:C	9.70396e-11	-2.2016e-10	-1.48344
159922881	chr5:159922881:C:T	2.25952e-10	-2.2016e-10	-0.63824
159922963	chr5:159922963:GGGGTTA:G	3.57173e-10	-2.2016e-10	-0.180341
159923817	chr5:159923817:T:C	1.42594e-10	-2.2016e-10	-1.09856
159923979	chr5:159923979:T:A	1.40005e-10	-2.2016e-10	-1.11688
159924191	chr5:159924191:T:C	1.2069e-10	-2.2016e-10	-1.26534
159924453	chr5:159924453:C:T	1.74434e-11	-1.70646	-1.49314
159924645	chr5:159924645:G:A	3.79821e-11	-1.30891	-1.11253
159924751	chr5:159924751:AGT:A	2.00098e-11	-1.64955	-1.41279
159925221	chr5:159925221:A:G	9.48502e-11	-2.2016e-10	-1.50626
159925402	chr5:159925402:G:A	7.74994e-11	-1.53182	-0.176474
159925463	chr5:159925463:T:A	5.4338e-10	-2.2016e-10	0.239248
159926048	chr5:159926048:T:C	8.20232e-11	-1.51078	-0.140778
159926338	chr5:159926338:A:G	9.68455e-11	-2.2016e-10	-1.48544
159926432	chr5:159926432:A:G	8.15847e-11	-1.52225	-0.134675
159927167	chr5:159927167:G:A	1.92616e-10	-2.2016e-10	-0.797864
159927477	chr5:159927477:A:T	1.91457e-11	-1.66589	-1.4406
159927511	chr5:159927511:C:T	1.36106e-10	-0.259272	-0.885855
159927538	chr5:159927538:G:C	1.25872e-10	-2.2016e-10	-1.22329
159927557	chr5:159927557:A:G	1.23704e-10	-2.2016e-10	-1.24067
159927768	chr5:159927768:C:T	2.86111e-11	-1.64949	-1.05528
159927769	chr5:159927769:G:A	2.96529e-10	-2.2016e-10	-0.366417
159928228	chr5:159928228:G:T	9.96197e-11	-0.561208	-0.895994
159928329	chr5:159928329:C:T	9.81905e-11	-1.47165	-4.92792e-10
159928576	chr5:159928576:TAC:T	9.64242e-11	-1.4898	-4.92792e-10
159928716	chr5:159928716:G:A	1.87345e-10	-2.2016e-10	-0.825608
159928909	chr5:159928909:T:C	3.61431e-11	-1.62344	-0.847641
159928955	chr5:159928955:G:A	1.90712e-10	-2.2016e-10	-0.8078
159928994	chr5:159928994:G:A	2.0227e-10	-2.2016e-10	-0.748958
159929019	chr5:159929019:G:A	7.65957e-11	-1.56619	-0.15383
159929239	chr5:159929239:G:C	1.6693e-10	-2.2016e-10	-0.940985
159929423	chr5:159929423:GT:G	5.67491e-10	-2.2016e-10	0.282662
159929477	chr5:159929477:T:G	2.2731e-11	-1.5664	-1.36843
159929739	chr5:159929739:T:C	5.58458e-10	-2.2016e-10	0.266618
159929758	chr5:159929758:T:A	1.86384e-11	-1.67301	-1.46033
159929899	chr5:159929899:C:T	3.58411e-11	-1.59941	-0.880057
159930507	chr5:159930507:A:T	4.62928e-11	-1.12713	-1.09645
159930714	chr5:159930714:GT:G	9.6344e-11	-2.2016e-10	-1.49064
159931081	chr5:159931081:G:A	9.52356e-11	-2.2016e-10	-1.50221
159931353	chr5:159931353:T:C	3.1219e-11	-1.6476	-0.969934
159931504	chr5:159931504:G:A	1.67173e-10	-2.2016e-10	-0.939536
159931557	chr5:159931557:G:A	7.46285e-11	-1.74604	-4.92792e-10
159931752	chr5:159931752:G:A	1.23964e-10	-2.2016e-10	-1.23857
159931788	chr5:159931788:C:T	5.77493e-10	-2.2016e-10	0.300134
159931871	chr5:159931871:T:C	3.81363e-11	-1.60338	-0.814019
159931981	chr5:159931981:GT:G	3.66482e-11	-1.60989	-0.847311
159932033	chr5:159932033:G:A	1.18141e-10	-0.374983	-0.911704
159932449	chr5:159932449:C:T	9.67925e-11	-2.2016e-10	-1.48599
159932490	chr5:159932490:A:G	6.46681e-11	-1.88929	-4.92792e-10
159932505	chr5:159932505:G:A	4.39515e-11	-1.61188	-0.663599
159932639	chr5:159932639:T:C	4.59032e-11	-1.41362	-0.818407
159933095	chr5:159933095:G:A	1.06979e-10	-2.2016e-10	-1.38593
159933431	chr5:159933431:A:G	3.96377e-11	-1.62096	-0.757819
159933930	chr5:159933930:A:G	1.72623e-11	-1.69823	-1.51181
159933993	chr5:159933993:G:A	9.62929e-11	-2.2016e-10	-1.49117
159934067	chr5:159934067:A:G	9.94368e-11	-2.2016e-10	-1.45904
159934296	chr5:159934296:C:T	9.51074e-11	-2.2016e-10	-1.50356
159934354	chr5:159934354:C:T	1.43351e-11	-1.88239	-1.51346
159934421	chr5:159934421:T:C	6.18663e-11	-1.22813	-0.705454
159934662	chr5:159934662:C:T	2.73489e-11	-1.81802	-0.931868
159934787	chr5:159934787:C:T	3.52057e-11	-1.46412	-1.03324
159934840	chr5:159934840:G:A	6.81336e-11	-1.53757	-0.299522
159935177	chr5:159935177:T:C	5.7461e-11	-1.57099	-0.436463
159935325	chr5:159935325:T:G	9.14352e-10	-2.2016e-10	0.759654
159935351	chr5:159935351:G:A	1.14648e-10	-2.2016e-10	-1.31669
159935966	chr5:159935966:T:C	6.71803e-11	-1.55532	-0.295867
159936063	chr5:159936063:G:A	4.62455e-11	-1.74225	-0.482343
159936963	chr5:159936963:G:A	8.74999e-10	-2.2016e-10	0.715661
159936989	chr5:159936989:A:C	7.59512e-11	-1.5564	-0.172072
159937055	chr5:159937055:A:C	7.52157e-11	-1.56969	-0.168508
159937380	chr5:159937380:G:C	1.00374e-10	-2.2016e-10	-1.44966
159937535	chr5:159937535:C:T	7.21943e-11	-1.7792	-4.92792e-10
159937670	chr5:159937670:G:A	9.25569e-11	-0.235467	-1.29527
159937991	chr5:159937991:G:A	2.14513e-11	-1.68147	-1.31131
159938098	chr5:159938098:T:C	1.29921e-10	-2.2016e-10	-1.19164
159938155	chr5:159938155:C:T	1.27227e-10	-2.2016e-10	-1.21259
159938282	chr5:159938282:G:A	1.57888e-11	-1.87855	-1.4207
159938379	chr5:159938379:T:G	1.44653e-11	-1.89259	-1.49422
159938560	chr5:159938560:G:A	1.56558e-11	-1.88204	-1.42568
159938707	chr5:159938707:G:A	2.78192e-10	-0.43025	-4.92792e-10
159938921	chr5:159938921:G:A	1.00706e-10	-2.2016e-10	-1.44636
159939426	chr5:159939426:T:C	1.56814e-11	-1.88283	-1.42326
159939691	chr5:159939691:T:C	1.44513e-11	-1.89292	-1.49486
159940047	chr5:159940047:C:T	1.79774e-10	0.354108	-1.22097
159940055	chr5:159940055:G:A	1.02256e-10	-2.2016e-10	-1.43108
159940083	chr5:159940083:G:A	9.4553e-11	-2.2016e-10	-1.5094
159940268	chr5:159940268:A:G	1.55071e-11	-1.88662	-1.43064
159940283	chr5:159940283:A:G	1.26309e-10	-2.2016e-10	-1.21983
159940858	chr5:159940858:T:G	1.73244e-10	0.328473	-1.23233
159941002	chr5:159941002:T:C	1.01459e-10	-2.2016e-10	-1.43891
159941003	chr5:159941003:G:A	1.01606e-10	-2.2016e-10	-1.43746
159941263	chr5:159941263:T:C	1.55641e-11	-1.88538	-1.42821
159941279	chr5:159941279:G:A	1.56038e-11	-1.88152	-1.42953
159941433	chr5:159941433:T:C	1.44486e-11	-1.89228	-1.49568
159941713	chr5:159941713:T:TATGG	2.73563e-10	-2.2016e-10	-0.44703
159941730	chr5:159941730:A:G	9.42214e-11	-2.2016e-10	-1.51291
159941830	chr5:159941830:G:A	3.03869e-11	-1.13464	-1.50991
159941985	chr5:159941985:C:T	2.6912e-11	-1.27028	-1.49571
159942047	chr5:159942047:C:T	1.09983e-10	-2.2016e-10	-1.35824
159942110	chr5:159942110:G:C	1.13591e-10	-2.2016e-10	-1.32596
159942257	chr5:159942257:C:T	1.87884e-11	-1.86194	-1.26339
159942308	chr5:159942308:C:T	1.56452e-11	-1.87249	-1.43591
159942345	chr5:159942345:T:C	9.42987e-11	-2.2016e-10	-1.51209
159942422	chr5:159942422:G:A	1.8963e-11	-1.85949	-1.25658
159942732	chr5:159942732:T:C	1.28845e-10	-2.2016e-10	-1.19996
159942830	chr5:159942830:T:G	1.43318e-11	-1.89321	-1.50287
159943007	chr5:159943007:T:G	1.17756e-10	-2.2016e-10	-1.28995
159943076	chr5:159943076:G:T	1.41755e-11	-1.89377	-1.51328
159943104	chr5:159943104:C:T	1.02609e-10	-2.2016e-10	-1.42763
159943622	chr5:159943622:G:A	1.45883e-11	-1.88231	-1.49603
159943888	chr5:159943888:A:ATT	1.14002e-10	-2.2016e-10	-1.32235
159944511	chr5:159944511:C:T	9.69571e-11	-2.2016e-10	-1.48429
159944719	chr5:159944719:T:G	1.45584e-11	-1.8673	-1.5131
159944740	chr5:159944740:GC:G	1.15877e-10	-2.2016e-10	-1.30603
159945200	chr5:159945200:C:T	1.03753e-10	-2.2016e-10	-1.41655
159945529	chr5:159945529:T:C	1.76434e-09	-2.2016e-10	1.41697
159945683	chr5:159945683:A:G	1.55829e-10	-2.2016e-10	-1.00981
159945896	chr5:159945896:C:T	1.50626e-10	-2.2016e-10	-1.04376
159946036	chr5:159946036:C:T	1.43016e-11	-1.89715	-1.50104
159946060	chr5:159946060:T:C	9.40852e-11	-2.2016e-10	-1.51436
159946322	chr5:159946322:T:C	1.20962e-10	-2.2016e-10	-1.26309
159946935	chr5:159946935:G:T	1.4293e-11	-1.89547	-1.50332
159947155	chr5:159947155:A:G	1.41858e-11	-1.89635	-1.50997
159947206	chr5:159947206:G:A	1.54809e-11	-1.80457	-1.51438
159947438	chr5:159947438:C:G	3.28692e-11	-1.12661	-1.43942
159947442	chr5:159947442:C:T	2.3957e-10	-2.2016e-10	-0.579715
159947708	chr5:159947708:G:T	1.08424e-09	0.930075	-4.92792e-10
159947718	chr5:159947718:G:A	1.60989e-10	-0.977224	-4.92792e-10
159947847	chr5:159947847:G:A	1.41912e-11	-1.8969	-1.50904
159948227	chr5:159948227:C:T	1.41504e-11	-1.8971	-1.51172
159948401	chr5:159948401:A:G	1.42234e-11	-1.89723	-1.50645
159948484	chr5:159948484:TA:T	1.42169e-11	-1.89721	-1.50692
159948896	chr5:159948896:A:G	1.10221e-10	-2.2016e-10	-1.35607
159949005	chr5:159949005:T:C	1.09999e-10	-2.2016e-10	-1.35809
159949463	chr5:159949463:T:C	1.42706e-11	-1.89725	-1.50311
159949703	chr5:159949703:T:A	8.18064e-11	-1.65421	-4.92792e-10
159951425	chr5:159951425:G:C	2.51986e-11	-1.8549	-0.976871
159951439	chr5:159951439:C:T	1.46639e-09	1.232	-4.92792e-10
159951499	chr5:159951499:G:A	4.96681e-10	0.384256	-0.23487
159951575	chr5:159951575:G:C	3.96232e-11	-1.24192	-1.13723
159951800	chr5:159951800:T:C	6.38863e-10	0.584956	-0.183828
159952213	chr5:159952213:A:G	2.01273e-11	-1.84468	-1.21181
159952322	chr5:159952322:T:C	1.71034e-10	-2.2016e-10	-0.916699
159952535	chr5:159952535:G:C	9.42955e-11	-2.2016e-10	-1.51213
159952604	chr5:159952604:G:A	9.42764e-11	-2.2016e-10	-1.51233
159952668	chr5:159952668:T:A	3.3293e-11	-1.07702	-1.4762
159952896	chr5:159952896:C:A	2.02465e-10	-2.2016e-10	-0.747996
159953053	chr5:159953053:C:T	1.86941e-10	-2.2016e-10	-0.827768
159953071	chr5:159953071:A:G	2.02156e-10	-2.2016e-10	-0.74952
159953761	chr5:159953761:G:T	1.44943e-11	-1.8973	-1.4875
159954148	chr5:159954148:T:A	1.8121e-10	-2.2016e-10	-0.858905
159954507	chr5:159954507:G:A	1.9093e-08	-2.2016e-10	3.79852
159954519	chr5:159954519:C:T	2.11089e-11	-1.86059	-1.14828
159954656	chr5:159954656:A:G	1.67956e-10	-2.2016e-10	-0.934861
159954779	chr5:159954779:T:A	9.64095e-11	-2.2016e-10	-1.48996
159955141	chr5:159955141:GCT:G	2.54665e-10	-2.2016e-10	-0.518613
159956139	chr5:159956139:A:C	1.77192e-11	-1.8645	-1.31942
159956226	chr5:159956226:A:G	1.57314e-10	-2.2016e-10	-1.00032
159956264	chr5:159956264:C:T	2.397e-11	-1.89397	-0.98779
159956734	chr5:159956734:G:A	1.55882e-10	-2.2016e-10	-1.00946
159957116	chr5:159957116:C:G	1.06839e-10	-2.2016e-10	-1.38724
159957118	chr5:159957118:C:T	3.44669e-09	-2.2016e-10	2.08661
159957738	chr5:159957738:C:G	1.75741e-11	-1.87891	-1.31323
159957896	chr5:159957896:C:T	1.49322e-10	-2.2016e-10	-1.05246
159958138	chr5:159958138:T:C	1.56998e-10	-2.2016e-10	-1.00233
159958278	chr5:159958278:A:G	3.73264e-11	-1.20835	-1.23051
159958387	chr5:159958387:A:C	1.57731e-10	-2.2016e-10	-0.997671
159958456	chr5:159958456:A:C	1.94696e-10	-2.2016e-10	-0.787121
159958762	chr5:159958762:T:A	9.41772e-11	-2.2016e-10	-1.51338
159959378	chr5:159959378:T:C	4.5995e-10	1.05809	-0.985539
159959948	chr5:159959948:T:A	7.19255e-11	-1.78293	-4.92792e-10
159960019	chr5:159960019:G:T	1.48034e-10	-2.2016e-10	-1.06112
159960168	chr5:159960168:T:G	1.31067e-10	-2.2016e-10	-1.18285
159960174	chr5:159960174:G:A	1.071e-10	-2.2016e-10	-1.3848
159960811	chr5:159960811:A:G	1.24986e-10	-2.2016e-10	-1.23036
159961018	chr5:159961018:G:A	3.66181e-10	-2.2016e-10	-0.155434
159961076	chr5:159961076:T:C	1.10788e-10	-2.2016e-10	-1.35095
159961342	chr5:159961342:TG:T	1.67934e-10	0.178101	-1.11309
159961345	chr5:159961345:A:C	1.67349e-10	0.175766	-1.11425
159961489	chr5:159961489:A:G	5.14875e-11	-1.34838	-0.76884
159961752	chr5:159961752:A:G	1.13276e-10	-1.32874	-4.92792e-10
159962046	chr5:159962046:A:G	1.45423e-11	-1.87222	-1.50928
159962731	chr5:159962731:T:C	9.48564e-11	-2.2016e-10	-1.5062
159962815	chr5:159962815:G:A	3.81685e-09	3.482	-1.29338
159962940	chr5:159962940:T:C	1.79665e-10	-2.2016e-10	-0.867468
159962980	chr5:159962980:T:C	1.35584e-09	0.585954	0.567658
159963179	chr5:159963179:A:AT	1.20157e-10	-2.2016e-10	-1.26976
159963207	chr5:159963207:T:C	1.35597e-10	-2.2016e-10	-1.14888
159963870	chr5:159963870:C:T	2.38731e-10	0.871917	-1.45514
159964276	chr5:159964276:T:G	9.88038e-11	-2.2016e-10	-1.46543
159964371	chr5:159964371:G:A	9.41989e-11	-2.2016e-10	-1.51315
159964583	chr5:159964583:C:G	1.94929e-09	-2.2016e-10	1.51666
159964625	chr5:159964625:C:T	9.4161e-11	-2.2016e-10	-1.51356
159964639	chr5:159964639:G:A	9.43804e-11	-2.2016e-10	-1.51123
159964695	chr5:159964695:G:A	8.77839e-11	-1.58368	-4.92792e-10
159964708	chr5:159964708:G:A	9.55407e-11	-1.49901	-4.92792e-10
159964804	chr5:159964804:A:C	1.12313e-10	-0.538285	-0.798985
159965068	chr5:159965068:CCTG:C	9.46762e-11	-2.2016e-10	-1.5081
159965073	chr5:159965073:G:A	9.4495e-11	-2.2016e-10	-1.51002
159965078	chr5:159965078:CTGAGCAGGTCCT:C	9.46542e-11	-2.2016e-10	-1.50833
159965345	chr5:159965345:G:A	1.33578e-10	-2.2016e-10	-1.16388
159965456	chr5:159965456:C:G	1.1735e-10	-2.2016e-10	-1.2934
159965558	chr5:159965558:A:T	7.97868e-10	-2.2016e-10	0.623381
159965569	chr5:159965569:A:G	7.65722e-11	-1.72033	-4.92792e-10
159965919	chr5:159965919:G:A	2.98935e-10	-2.2016e-10	-0.358334
159965975	chr5:159965975:A:G	6.49002e-10	-2.2016e-10	0.416874
159966010	chr5:159966010:G:T	1.56212e-10	-2.2016e-10	-1.00735
159966269	chr5:159966269:C:T	4.03929e-10	-2.2016e-10	-0.0573226
159966541	chr5:159966541:A:G	8.10485e-10	-2.2016e-10	0.639071
159966562	chr5:159966562:A:C	8.18356e-10	-2.2016e-10	0.648736
159966906	chr5:159966906:A:G	1.01625e-10	-2.2016e-10	-1.43727
159966934	chr5:159966934:G:A	1.0324e-10	-2.2016e-10	-1.4215
159967017	chr5:159967017:G:A	2.95615e-09	-2.2016e-10	1.93308
159967564	chr5:159967564:T:C	1.5109e-10	-2.2016e-10	-1.04068
159967640	chr5:159967640:C:T	9.24526e-10	-2.2016e-10	0.770719
159967716	chr5:159967716:C:T	6.56341e-11	-1.87447	-4.92792e-10
159967862	chr5:159967862:T:C	1.47233e-10	-2.2016e-10	-1.06655
159968275	chr5:159968275:T:C	9.44611e-10	-2.2016e-10	0.792211
159968454	chr5:159968454:CCAAA:C	2.16579e-09	-2.2016e-10	1.62198
159968599	chr5:159968599:C:T	1.50452e-10	-2.2016e-10	-1.04492
159968989	chr5:159968989:A:G	3.62948e-08	-2.2016e-10	4.44087
159969087	chr5:159969087:C:T	1.93658e-09	-2.2016e-10	1.51012
159969337	chr5:159969337:G:A	9.79319e-11	-2.2016e-10	-1.47429
159969817	chr5:159969817:A:T	9.46207e-10	-2.2016e-10	0.793899
159969906	chr5:159969906:TAC:T	3.89386e-10	-2.2016e-10	-0.0939909
159969936	chr5:159969936:A:T	7.0917e-11	-1.79705	-4.92792e-10
159969937	chr5:159969937:A:T	1.09725e-09	-2.2016e-10	0.941996
159970506	chr5:159970506:C:T	2.2811e-09	-2.2016e-10	1.67385
159970515	chr5:159970515:A:G	1.12677e-10	-2.2016e-10	-1.33404
159970849	chr5:159970849:G:A	5.35886e-10	-2.2016e-10	0.22536
159971112	chr5:159971112:TTTTA:T	1.07842e-10	-2.2016e-10	-1.3779
159971769	chr5:159971769:G:C	7.89063e-10	-2.2016e-10	0.612284
159973114	chr5:159973114:T:C	2.03798e-10	-0.741432	-4.92792e-10
159973124	chr5:159973124:C:T	9.41411e-11	-2.2016e-10	-1.51377
159973334	chr5:159973334:C:T	5.22758e-10	-2.2016e-10	0.200557
159973416	chr5:159973416:G:A	2.36043e-09	1.70804	-4.92792e-10
159973927	chr5:159973927:A:G	9.83706e-11	-2.2016e-10	-1.46982
159974158	chr5:159974158:G:A	4.98653e-11	-1.14019	-1.00905
159974244	chr5:159974244:T:C	1.25315e-10	-2.2016e-10	-1.22774
159974651	chr5:159974651:AT:A	9.46589e-11	-2.2016e-10	-1.50828
159974785	chr5:159974785:A:C	1.31341e-10	-2.2016e-10	-1.18076
159975270	chr5:159975270:A:G	9.4956e-11	-2.2016e-10	-1.50515
159975598	chr5:159975598:G:C	1.79011e-10	-2.2016e-10	-0.871117
159975688	chr5:159975688:C:A	7.51276e-11	-0.227891	-1.51148
159975971	chr5:159975971:A:G	9.46944e-11	-2.2016e-10	-1.50791
159976422	chr5:159976422:G:A	4.41917e-10	-2.2016e-10	0.0325608
159977317	chr5:159977317:G:A	2.19124e-10	-2.2016e-10	-0.668923
159977433	chr5:159977433:G:T	3.2514e-11	-1.12216	-1.45473
159977539	chr5:159977539:G:A	1.08132e-10	-2.2016e-10	-1.37521
159977992	chr5:159977992:G:C	9.50011e-11	-2.2016e-10	-1.50467
159978114	chr5:159978114:G:T	6.53358e-11	-1.87902	-4.92792e-10
159978356	chr5:159978356:G:A	1.12988e-10	-1.33128	-4.92792e-10
159978605	chr5:159978605:A:G	1.6301e-10	-2.2016e-10	-0.964748
159978710	chr5:159978710:A:C	1.88368e-10	-2.2016e-10	-0.820166
159978898	chr5:159978898:G:T	2.83291e-11	-1.43929	-1.27539
159979051	chr5:159979051:C:T	1.53753e-10	-2.2016e-10	-1.02322
159979431	chr5:159979431:C:T	1.23838e-10	-2.2016e-10	-1.23959
159979607	chr5:159979607:A:G	1.48079e-10	-2.2016e-10	-1.06082
159979932	chr5:159979932:A:T	1.03607e-10	-2.2016e-10	-1.41796
159980032	chr5:159980032:G:T	1.00455e-10	-2.2016e-10	-1.44885
159980157	chr5:159980157:A:C	4.58543e-11	-1.21495	-1.01814
159980784	chr5:159980784:C:T	9.80533e-11	-2.2016e-10	-1.47305
159980785	chr5:159980785:G:A	1.486e-10	-2.2016e-10	-1.05731
159980855	chr5:159980855:T:G	1.54363e-10	-2.2016e-10	-1.01925
159980986	chr5:159980986:C:A	1.71718e-10	-2.2016e-10	-0.912711
159981351	chr5:159981351:C:CAA	7.49538e-11	-1.74169	-4.92792e-10
159981578	chr5:159981578:C:G	1.26506e-10	0.127729	-1.346
159981659	chr5:159981659:C:CTTATTTT	2.7692e-10	-2.2016e-10	-0.434835
159981990	chr5:159981990:A:G	2.45058e-11	-1.67929	-1.18036
159982036	chr5:159982036:TCTCGGAATGCTCACC:T	1.28845e-10	-2.2016e-10	-1.19995
159982571	chr5:159982571:T:C	2.44161e-11	-1.53727	-1.32605
159983010	chr5:159983010:T:C	4.7265e-11	-0.921264	-1.28153
159983422	chr5:159983422:C:T	1.46325e-10	-1.07273	-4.92792e-10
159983571	chr5:159983571:T:C	9.86474e-11	-2.2016e-10	-1.46701
159984509	chr5:159984509:A:G	9.52665e-11	-2.2016e-10	-1.50188
159984516	chr5:159984516:G:A	4.37719e-11	-0.99638	-1.28319
159984623	chr5:159984623:C:T	7.79486e-11	-1.70251	-4.92792e-10
159984708	chr5:159984708:G:A	2.13011e-11	-1.49389	-1.50592
159984777	chr5:159984777:C:T	2.09727e-11	-1.51117	-1.50417
159984882	chr5:159984882:G:A	9.43157e-11	-2.2016e-10	-1.51191
159984889	chr5:159984889:A:G	1.27109e-10	-1.21351	-4.92792e-10
159984925	chr5:159984925:A:T	9.45974e-11	-1.50893	-4.92792e-10
159985038	chr5:159985038:C:T	2.96725e-11	-1.80735	-0.860994
159985517	chr5:159985517:T:C	2.29385e-10	-2.2016e-10	-0.62316
159985523	chr5:159985523:G:A	6.59736e-11	-1.86931	-4.92792e-10
159985594	chr5:159985594:T:C	9.40874e-11	-2.2016e-10	-1.51434
159985608	chr5:159985608:T:C	1.72421e-11	-1.83711	-1.3741
159985873	chr5:159985873:G:A	9.79284e-11	-2.2016e-10	-1.47433
159985934	chr5:159985934:A:G	9.71666e-11	-2.2016e-10	-1.48214
159986662	chr5:159986662:A:G	4.69726e-11	-1.06671	-1.14229
159986676	chr5:159986676:G:T	1.01373e-10	-2.2016e-10	-1.43975
159986812	chr5:159986812:G:A	9.65937e-11	-2.2016e-10	-1.48805
159986893	chr5:159986893:T:C	9.66541e-11	-2.2016e-10	-1.48742
159987391	chr5:159987391:T:C	2.5132e-11	-1.33223	-1.50219
159987577	chr5:159987577:G:A	9.51543e-11	-2.2016e-10	-1.50306
159987816	chr5:159987816:A:G	9.66827e-11	-2.2016e-10	-1.48713
159987893	chr5:159987893:A:T	9.58946e-11	-2.2016e-10	-1.49531
159988076	chr5:159988076:A:T	2.9915e-11	-1.22608	-1.43412
159988201	chr5:159988201:G:A	6.4175e-11	-1.89695	-4.92792e-10
159988638	chr5:159988638:T:C	9.65843e-11	-2.2016e-10	-1.48815
159988640	chr5:159988640:T:C	9.66273e-11	-2.2016e-10	-1.4877
159988670	chr5:159988670:G:T	1.03651e-10	-2.2016e-10	-1.41753
159988792	chr5:159988792:C:A	1.02862e-10	-2.2016e-10	-1.42517
159989261	chr5:159989261:T:A	9.99889e-11	-2.2016e-10	-1.4535
159989433	chr5:159989433:C:T	7.19366e-11	-0.358213	-1.42456
159989513	chr5:159989513:T:C	9.66457e-11	-2.2016e-10	-1.48751
159989557	chr5:159989557:T:C	2.97949e-11	-1.24391	-1.42031
159989701	chr5:159989701:G:T	6.89052e-11	-1.82583	-4.92792e-10
159989983	chr5:159989983:C:T	1.71574e-10	-0.913549	-4.92792e-10
159990151	chr5:159990151:G:A	2.77041e-11	-1.85777	-0.879208
159990247	chr5:159990247:T:C	9.41174e-11	-2.2016e-10	-1.51402
159990281	chr5:159990281:C:T	3.54219e-11	-1.10266	-1.38857
159990298	chr5:159990298:C:A	3.16821e-11	-1.18152	-1.42129
159990319	chr5:159990319:G:A	1.79375e-10	-2.2016e-10	-0.869086
159990343	chr5:159990343:A:G	1.56541e-10	-1.00524	-4.92792e-10
159991212	chr5:159991212:G:A	4.24127e-10	-2.2016e-10	-0.00852927
159991483	chr5:159991483:T:C	1.62589e-11	-1.89702	-1.3729
159991819	chr5:159991819:C:T	8.52975e-10	-2.2016e-10	0.690168
159992313	chr5:159992313:A:G	1.02047e-10	-2.2016e-10	-1.43313
159992506	chr5:159992506:T:A	1.02311e-10	-2.2016e-10	-1.43055
159992712	chr5:159992712:C:T	1.01055e-10	-2.2016e-10	-1.4429
159992719	chr5:159992719:A:G	1.01817e-10	-2.2016e-10	-1.43539
159992979	chr5:159992979:T:C	1.24539e-10	-2.2016e-10	-1.23394
159993217	chr5:159993217:C:T	6.88573e-11	-1.82653	-4.92792e-10
159993398	chr5:159993398:C:T	6.70684e-11	-1.85285	-4.92792e-10
159993501	chr5:159993501:C:G	9.84084e-11	-2.2016e-10	-1.46944
159993592	chr5:159993592:G:A	1.02348e-10	-2.2016e-10	-1.43018
159993666	chr5:159993666:T:G	9.93616e-11	-1.4598	-4.92792e-10
159993877	chr5:159993877:C:T	1.07933e-10	-2.2016e-10	-1.37705
159994179	chr5:159994179:C:T	9.40918e-11	-2.2016e-10	-1.51429
159994194	chr5:159994194:G:C	1.10377e-10	-2.2016e-10	-1.35466
159994526	chr5:159994526:A:T	6.44738e-11	-1.8923	-4.92792e-10
159994865	chr5:159994865:G:C	1.00267e-10	-2.2016e-10	-1.45073
159995216	chr5:159995216:A:C	1.04301e-10	-2.2016e-10	-1.41128
159995301	chr5:159995301:A:G	1.02564e-10	-2.2016e-10	-1.42807
159995509	chr5:159995509:GA:G	2.12423e-10	-2.2016e-10	-0.699984
159996537	chr5:159996537:T:C	6.63304e-11	-1.86391	-4.92792e-10
159996930	chr5:159996930:G:A	1.52004e-11	-1.84459	-1.49264
159997212	chr5:159997212:C:T	6.45051e-11	-1.89182	-4.92792e-10
159997851	chr5:159997851:G:A	1.3623e-10	-2.2016e-10	-1.14422
159997997	chr5:159997997:G:A	7.00136e-11	-1.80987	-4.92792e-10
159998026	chr5:159998026:T:C	3.61513e-11	-1.17159	-1.29926
159998170	chr5:159998170:T:C	9.43869e-11	-2.2016e-10	-1.51116
159998517	chr5:159998517:T:C	8.80564e-11	-0.303826	-1.27676
159998781	chr5:159998781:T:A	2.71816e-10	-2.2016e-10	-0.453435
159998813	chr5:159998813:C:A	1.49989e-09	2.75199	-1.49741
159999004	chr5:159999004:C:T	1.1683e-10	-2.2016e-10	-1.29784
159999382	chr5:159999382:C:T	2.31248e-10	-2.2016e-10	-0.615073
159999595	chr5:159999595:G:A	1.2666e-10	-2.2016e-10	-1.21705
159999633	chr5:159999633:G:A	1.93613e-10	-2.2016e-10	-0.792703
159999886	chr5:159999886:T:C	1.24575e-09	2.57869	-1.50976
160000045	chr5:160000045:A:G	9.19236e-11	-1.5376	-4.92792e-10
160000134	chr5:160000134:A:G	1.00338e-10	-0.108148	-1.34187
160000519	chr5:160000519:C:T	2.13971e-10	-2.2016e-10	-0.692721
160000725	chr5:160000725:A:T	1.67584e-09	1.36551	-4.92792e-10
160000941	chr5:160000941:T:C	2.44998e-11	-1.48	-1.3799
160001289	chr5:160001289:T:C	1.3147e-10	-2.2016e-10	-1.17978
160001315	chr5:160001315:C:T	3.44104e-11	-1.30958	-1.21063
160001591	chr5:160001591:G:A	9.63822e-11	-2.2016e-10	-1.49024
160001840	chr5:160001840:T:C	3.1778e-11	-1.24978	-1.35001
160002098	chr5:160002098:C:T	2.79186e-10	-2.2016e-10	-0.426683
160003308	chr5:160003308:T:C	1.28612e-10	-0.00690058	-1.19486
160003315	chr5:160003315:T:C	4.05779e-11	-1.39225	-0.963086
160003373	chr5:160003373:C:T	2.16394e-09	3.12526	-1.50413
160003539	chr5:160003539:A:T	1.19894e-10	-2.2016e-10	-1.27195
160003549	chr5:160003549:T:G	1.56643e-10	-2.2016e-10	-1.00459
160003989	chr5:160003989:C:T	1.19172e-10	-2.2016e-10	-1.278
160004106	chr5:160004106:T:C	1.3479e-10	0.064303	-1.21915
160004480	chr5:160004480:G:C	9.68755e-11	-2.2016e-10	-1.48514
160004724	chr5:160004724:G:A	1.27506e-10	0.225996	-1.43639
160005232	chr5:160005232:C:T	7.0025e-11	-1.80971	-4.92792e-10
160005369	chr5:160005369:T:C	1.26173e-10	-2.2016e-10	-1.2209
160005674	chr5:160005674:A:C	2.64791e-10	-0.0606926	-0.418928
160005973	chr5:160005973:G:A	2.5501e-10	-0.135079	-0.38218
160006028	chr5:160006028:C:T	1.08053e-10	-2.2016e-10	-1.37594
160006140	chr5:160006140:G:A	1.27043e-10	-2.2016e-10	-1.21404
160006359	chr5:160006359:T:G	1.25876e-10	-2.2016e-10	-1.22326
160006396	chr5:160006396:T:G	8.65086e-11	-1.59832	-4.92792e-10
160006517	chr5:160006517:A:C	4.85541e-10	0.126701	-4.92792e-10
160006612	chr5:160006612:G:C	9.58358e-11	-2.2016e-10	-1.49593
160006728	chr5:160006728:T:C	3.1892e-10	-2.2016e-10	-0.293622
160007132	chr5:160007132:C:T	9.6875e-11	-2.2016e-10	-1.48514
160007493	chr5:160007493:A:G	1.38025e-10	-2.2016e-10	-1.13113
160007976	chr5:160007976:C:T	1.50781e-10	-2.2016e-10	-1.04274
160007977	chr5:160007977:A:G	1.1649e-10	-2.2016e-10	-1.30076
160008142	chr5:160008142:T:C	1.35287e-10	-2.2016e-10	-1.15116
160008644	chr5:160008644:A:C	1.38466e-10	-2.2016e-10	-1.12794
160008737	chr5:160008737:G:T	1.45686e-10	-2.2016e-10	-1.07711
160008818	chr5:160008818:C:T	1.48854e-10	-2.2016e-10	-1.0556
160009154	chr5:160009154:C:T	3.43898e-09	3.5231	-1.43873
160009539	chr5:160009539:C:T	1.01935e-10	-0.121202	-1.31303
160009816	chr5:160009816:A:C	2.15946e-10	0.145708	-0.829239
160009862	chr5:160009862:G:A	1.38122e-10	-2.2016e-10	-1.13042
160009918	chr5:160009918:T:C	1.19172e-10	-2.2016e-10	-1.278
160009921	chr5:160009921:T:C	9.03277e-11	-1.55512	-4.92792e-10
160010001	chr5:160010001:G:T	1.37866e-10	-2.2016e-10	-1.13228
160010002	chr5:160010002:C:T	1.28476e-10	-2.2016e-10	-1.20282
160010124	chr5:160010124:G:A	1.36621e-10	-2.2016e-10	-1.14135
160010459	chr5:160010459:C:T	2.60774e-10	-0.084662	-0.410246
160010614	chr5:160010614:C:G	1.45164e-10	-2.2016e-10	-1.0807
160012030	chr5:160012030:A:C	4.56245e-11	-1.12988	-1.10824
160012290	chr5:160012290:T:C	9.53656e-11	-2.2016e-10	-1.50084
160012359	chr5:160012359:A:G	1.3628e-10	-2.2016e-10	-1.14385
160012957	chr5:160012957:A:G	1.52891e-10	-1.02883	-4.92792e-10
160013010	chr5:160013010:T:A	2.87615e-09	3.41251	-1.50687
160013458	chr5:160013458:G:A	1.39811e-10	0.099102	-1.21738
160013509	chr5:160013509:C:G	1.13531e-10	-2.2016e-10	-1.32648
160013627	chr5:160013627:C:G	1.44281e-10	-2.2016e-10	-1.0868
160014007	chr5:160014007:A:G	1.36932e-10	-2.2016e-10	-1.13908
160014039	chr5:160014039:A:C	1.44215e-10	-2.2016e-10	-1.08726
160014315	chr5:160014315:G:A	1.38928e-10	-2.2016e-10	-1.12461
160014493	chr5:160014493:G:A	1.44485e-10	-2.2016e-10	-1.08539
160014514	chr5:160014514:T:A	1.04854e-10	-0.299788	-1.10621
160014674	chr5:160014674:G:A	5.05347e-11	-1.0415	-1.0944
160014835	chr5:160014835:A:G	1.44553e-10	-2.2016e-10	-1.08491
160015305	chr5:160015305:G:A	1.44181e-10	-2.2016e-10	-1.08749
160015590	chr5:160015590:G:A	1.44553e-10	-2.2016e-10	-1.08491
160015628	chr5:160015628:C:T	1.40655e-10	-2.2016e-10	-1.11225
160015755	chr5:160015755:A:G	1.77953e-10	-2.2016e-10	-0.877044
160015910	chr5:160015910:A:G	2.27307e-09	3.17692	-1.50659
160015927	chr5:160015927:T:C	1.77953e-10	-2.2016e-10	-0.877044
160016080	chr5:160016080:G:A	1.42361e-10	-2.2016e-10	-1.10019
160016167	chr5:160016167:C:T	2.92055e-09	3.38373	-1.46276
160016318	chr5:160016318:C:T	1.2194e-10	-2.2016e-10	-1.25503
160016321	chr5:160016321:A:T	1.56523e-10	-1.00536	-4.92792e-10
160016659	chr5:160016659:T:C	1.32272e-10	-2.2016e-10	-1.1737
160016799	chr5:160016799:G:T	1.29989e-10	0.113823	-1.30493
160016977	chr5:160016977:A:T	1.43656e-10	-2.2016e-10	-1.09114
160017189	chr5:160017189:A:G	1.11838e-10	-2.2016e-10	-1.34151
160017192	chr5:160017192:A:G	2.09683e-10	-0.712967	-4.92792e-10
160017213	chr5:160017213:T:G	1.77857e-10	-2.2016e-10	-0.877581
160017221	chr5:160017221:A:C	1.44482e-10	-2.2016e-10	-1.08541
160017858	chr5:160017858:T:C	1.44553e-10	-2.2016e-10	-1.08491
160017924	chr5:160017924:G:A	1.32358e-10	-2.2016e-10	-1.17306
160018632	chr5:160018632:A:G	1.44553e-10	-2.2016e-10	-1.08491
160018795	chr5:160018795:C:A	1.44553e-10	-2.2016e-10	-1.08491
160018822	chr5:160018822:A:G	2.67941e-10	-0.0380564	-0.429738
160018977	chr5:160018977:G:C	2.28727e-10	-2.2016e-10	-0.626034
160019204	chr5:160019204:A:C	9.59662e-11	-2.2016e-10	-1.49457
160019292	chr5:160019292:T:C	9.44087e-11	-2.2016e-10	-1.51093
160019410	chr5:160019410:A:G	3.25381e-09	3.53858	-1.50956
160019722	chr5:160019722:C:T	1.40171e-10	-2.2016e-10	-1.1157
160020055	chr5:160020055:A:G	1.48063e-10	-2.2016e-10	-1.06093
160020206	chr5:160020206:A:G	6.22165e-11	-0.443046	-1.4849
160020480	chr5:160020480:G:A	4.97044e-11	-1.0415	-1.11096
160020754	chr5:160020754:C:G	1.33525e-10	-1.16428	-4.92792e-10
160021129	chr5:160021129:C:T	2.76427e-09	3.37286	-1.50689
160021508	chr5:160021508:A:C	2.75242e-09	3.36908	-1.50741
160022293	chr5:160022293:T:C	1.14974e-10	-2.2016e-10	-1.31386
160022978	chr5:160022978:G:A	1.30659e-10	-2.2016e-10	-1.18597
160023681	chr5:160023681:C:T	1.03225e-10	-2.2016e-10	-1.42166
160024056	chr5:160024056:C:CT	2.30286e-11	-1.47744	-1.44438
160024588	chr5:160024588:A:T	2.7674e-09	3.37486	-1.50775
160024589	chr5:160024589:C:T	2.55715e-10	-0.0775884	-0.43691
160024799	chr5:160024799:C:CTTG	5.09352e-11	-1.03894	-1.08907
160025050	chr5:160025050:C:T	1.98349e-11	-1.58452	-1.4866
160025104	chr5:160025104:T:C	6.64395e-11	-1.86227	-4.92792e-10
160025316	chr5:160025316:C:T	9.99056e-11	-2.2016e-10	-1.45434
160025427	chr5:160025427:G:A	9.7244e-11	-2.2016e-10	-1.48134
160026216	chr5:160026216:G:A	1.32637e-10	-2.2016e-10	-1.17094
160026219	chr5:160026219:G:A	3.58777e-09	3.59357	-1.46684
160026322	chr5:160026322:T:G	2.9874e-09	3.41377	-1.47017
160026415	chr5:160026415:A:G	4.18363e-10	-0.0222123	-4.92792e-10
160026438	chr5:160026438:T:G	1.41676e-10	-2.2016e-10	-1.10502
160026848	chr5:160026848:T:G	3.01923e-09	3.41814	-1.46395
160027541	chr5:160027541:A:G	1.27009e-10	-2.2016e-10	-1.21431
160027622	chr5:160027622:C:T	5.97732e-11	-1.07792	-0.890085
160027643	chr5:160027643:A:G	2.21851e-10	0.097012	-0.75357
160028293	chr5:160028293:C:T	4.00363e-11	-1.49596	-0.872815
160028512	chr5:160028512:C:T	5.44244e-10	1.60816	-1.36732
160028646	chr5:160028646:T:C	1.50995e-10	-2.2016e-10	-1.04131
160028895	chr5:160028895:AAAGAT:A	1.35081e-10	-2.2016e-10	-1.15268
160029200	chr5:160029200:G:A	8.42834e-11	-1.62438	-4.92792e-10
160029583	chr5:160029583:G:A	9.55316e-11	-2.2016e-10	-1.49911
160030392	chr5:160030392:G:A	1.02318e-10	-2.2016e-10	-1.43048
160031048	chr5:160031048:T:C	1.52868e-10	-2.2016e-10	-1.02899
160033281	chr5:160033281:G:A	4.61087e-09	3.60806	-1.23045
160033336	chr5:160033336:T:C	5.74643e-11	-0.502788	-1.50461
160033484	chr5:160033484:A:G	3.87602e-09	3.66624	-1.46224
160033758	chr5:160033758:C:T	1.32361e-10	-2.2016e-10	-1.17303
160033794	chr5:160033794:C:T	1.00651e-10	-2.2016e-10	-1.44691
160034976	chr5:160034976:T:C	5.79061e-11	-1.0748	-0.924944
160035415	chr5:160035415:T:C	8.58803e-11	-1.65525	0.0496426
160035953	chr5:160035953:T:G	1.37593e-08	3.47091	-4.92792e-10
160036680	chr5:160036680:C:T	6.43509e-11	-1.89421	-4.92792e-10
160037296	chr5:160037296:A:T	1.07241e-10	-2.2016e-10	-1.38348
160037666	chr5:160037666:A:G	5.29828e-09	3.66594	-1.14936
160037743	chr5:160037743:G:T	7.48005e-11	-1.74374	-4.92792e-10
160037985	chr5:160037985:A:G	1.27739e-10	-2.2016e-10	-1.20857
160038016	chr5:160038016:T:G	3.16324e-10	-0.301797	-4.92792e-10
160038044	chr5:160038044:G:A	1.01775e-10	-2.2016e-10	-1.4358
160038121	chr5:160038121:A:G	9.41216e-11	-2.2016e-10	-1.51397
160038791	chr5:160038791:T:G	3.3862e-10	1.11196	-1.34564
160039247	chr5:160039247:A:G	1.31781e-10	-2.2016e-10	-1.17742
160039306	chr5:160039306:T:C	9.50389e-11	-2.2016e-10	-1.50428
160039386	chr5:160039386:C:T	2.71144e-11	-1.57159	-1.18691
160039744	chr5:160039744:T:C	2.46258e-11	-1.61751	-1.23726
160039794	chr5:160039794:T:G	1.17054e-08	3.86578	-0.55653
160040264	chr5:160040264:A:G	1.99195e-10	-2.2016e-10	-0.764278
160040406	chr5:160040406:T:C	2.63358e-11	-1.59156	-1.19608
160040475	chr5:160040475:G:A	9.40915e-11	-2.2016e-10	-1.51429
160040482	chr5:160040482:G:C	9.73174e-11	-2.2016e-10	-1.48058
160041372	chr5:160041372:G:A	6.11517e-11	-1.55572	-0.389485
160041686	chr5:160041686:A:G	9.95926e-11	-2.2016e-10	-1.45747
160041851	chr5:160041851:C:T	1.21677e-10	-2.2016e-10	-1.25719
160042270	chr5:160042270:T:A	4.93063e-10	0.624391	-0.482316
160043962	chr5:160043962:G:T	1.15001e-10	-2.2016e-10	-1.31362
160044052	chr5:160044052:T:C	9.79292e-11	-2.2016e-10	-1.47432
160044250	chr5:160044250:G:A	9.44126e-11	-2.2016e-10	-1.51089
160044798	chr5:160044798:G:A	1.48632e-10	-2.2016e-10	-1.05709
160044804	chr5:160044804:C:T	1.26837e-10	-2.2016e-10	-1.21566
160045124	chr5:160045124:C:T	4.11988e-10	0.330223	-0.367792
160045163	chr5:160045163:C:T	2.08584e-11	-1.54869	-1.47212
160045682	chr5:160045682:C:G	2.6764e-11	-1.59953	-1.17197
160046270	chr5:160046270:C:T	9.45095e-11	-2.2016e-10	-1.50986
160046645	chr5:160046645:T:C	9.53713e-11	-2.2016e-10	-1.50078
160046701	chr5:160046701:G:A	9.41944e-11	-2.2016e-10	-1.5132
160046877	chr5:160046877:C:T	3.17538e-11	-1.55784	-1.04271
160046883	chr5:160046883:G:A	1.04607e-10	-2.2016e-10	-1.40835
160047256	chr5:160047256:A:C	1.56815e-10	-2.2016e-10	-1.00349
160047410	chr5:160047410:T:G	3.01728e-09	3.41612	-1.46258
160047779	chr5:160047779:A:C	2.20052e-10	-2.2016e-10	-0.664699
160047858	chr5:160047858:G:A	3.8476e-09	3.66151	-1.46487
160048459	chr5:160048459:C:G	1.24284e-10	-2.2016e-10	-1.23599
160048469	chr5:160048469:A:G	4.34787e-11	-1.03313	-1.25316
160048548	chr5:160048548:G:A	1.94119e-10	-2.2016e-10	-0.790093
160049020	chr5:160049020:T:C	4.32861e-11	-0.978927	-1.31181
160049278	chr5:160049278:G:A	3.6009e-11	-1.75139	-0.723401
160049488	chr5:160049488:A:G	1.32316e-10	-2.2016e-10	-1.17337
160049880	chr5:160049880:C:A	6.88134e-11	-1.82716	-4.92792e-10
160050161	chr5:160050161:C:A	2.65189e-11	-1.57982	-1.20088
160050185	chr5:160050185:C:T	2.33036e-11	-1.70767	-1.20229
160050345	chr5:160050345:G:A	2.56691e-11	-1.59061	-1.22267
160050474	chr5:160050474:A:T	1.23148e-10	-1.24518	-4.92792e-10
160050761	chr5:160050761:G:A	2.65302e-11	-1.56326	-1.21702
160050905	chr5:160050905:C:T	2.59126e-11	-1.60275	-1.20108
160051087	chr5:160051087:T:G	1.55128e-10	-2.2016e-10	-1.01431
160051331	chr5:160051331:G:A	9.68867e-11	-2.2016e-10	-1.48502
160051534	chr5:160051534:G:A	2.32773e-11	-1.40737	-1.50371
160051805	chr5:160051805:ACTTAAGT:A	1.47921e-10	-2.2016e-10	-1.06189
160052391	chr5:160052391:ATGGGAGGATCACT:A	6.03688e-11	-1.56247	-0.395619
160053151	chr5:160053151:AT:A	3.15979e-11	-1.60169	-1.00378
160053611	chr5:160053611:G:A	3.65247e-11	-0.946669	-1.5139
160053691	chr5:160053691:A:G	1.12361e-10	-1.33684	-4.92792e-10
160054069	chr5:160054069:G:T	2.52488e-11	-1.61342	-1.21636
160054777	chr5:160054777:G:A	1.15001e-10	-2.2016e-10	-1.31362
160054925	chr5:160054925:G:C	9.59868e-11	-2.2016e-10	-1.49435
160055217	chr5:160055217:T:TC	1.29736e-10	-2.2016e-10	-1.19306
160055573	chr5:160055573:G:T	3.31234e-11	-1.60649	-0.951832
160056134	chr5:160056134:T:C	2.99775e-11	-1.63976	-1.01836
160056379	chr5:160056379:C:CA	1.0561e-10	-2.2016e-10	-1.3988
160056466	chr5:160056466:G:A	3.74602e-10	-2.2016e-10	-0.132697
160056768	chr5:160056768:A:C	3.75887e-11	-0.93675	-1.49511
160057884	chr5:160057884:C:T	1.32769e-10	-2.2016e-10	-1.16995
160058047	chr5:160058047:G:A	2.61969e-11	-1.5983	-1.19462
160058219	chr5:160058219:T:C	2.03017e-11	-1.54346	-1.5044
160058240	chr5:160058240:C:T	1.01475e-10	-2.2016e-10	-1.43875
160058691	chr5:160058691:G:A	6.0943e-11	-0.790135	-1.15849
160058741	chr5:160058741:A:G	2.62285e-11	-1.34218	-1.44954
160058775	chr5:160058775:T:C	2.62623e-11	-1.72386	-1.06657
160058795	chr5:160058795:G:C	2.45482e-11	-1.35884	-1.49909
160058891	chr5:160058891:C:G	1.84446e-10	-2.2016e-10	-0.841208
160059012	chr5:160059012:G:A	5.97461e-09	4.09791	-1.4612
160059729	chr5:160059729:G:A	2.6842e-11	-1.33987	-1.42872
160059809	chr5:160059809:G:A	9.40998e-11	-2.2016e-10	-1.51421
160060316	chr5:160060316:A:G	2.45048e-11	-1.37113	-1.48856
160060323	chr5:160060323:T:A	2.47522e-11	-1.38586	-1.46379
160060618	chr5:160060618:T:A	2.35217e-11	-1.40864	-1.492
160060946	chr5:160060946:G:A	2.4303e-11	-1.37324	-1.49472
160061358	chr5:160061358:G:A	7.99457e-11	-0.666481	-1.01073
160061690	chr5:160061690:G:A	1.56201e-10	-0.505332	-0.502085
160061694	chr5:160061694:A:G	1.8021e-09	1.43814	-4.92792e-10
160062400	chr5:160062400:G:A	6.80282e-11	-1.83864	-4.92792e-10
160062448	chr5:160062448:C:T	1.17682e-09	2.227	-1.21499
160062543	chr5:160062543:T:C	4.66461e-11	-0.845766	-1.37021
160062934	chr5:160062934:C:T	1.40547e-10	-2.2016e-10	-1.11302
160062955	chr5:160062955:C:T	9.544e-11	-2.2016e-10	-1.50006
160063032	chr5:160063032:G:A	1.18571e-10	-2.2016e-10	-1.28305
160064126	chr5:160064126:C:A	9.54303e-11	-2.2016e-10	-1.50017
160064513	chr5:160064513:A:G	2.50313e-11	-1.38273	-1.4557
160064585	chr5:160064585:G:A	1.6767e-10	-2.2016e-10	-0.936563
160066007	chr5:160066007:G:A	5.79973e-11	-1.05781	-0.940352
160066051	chr5:160066051:C:T	6.09708e-11	-1.04136	-0.906806
160066562	chr5:160066562:A:T	1.33912e-10	-2.2016e-10	-1.16138
160066643	chr5:160066643:T:C	6.33928e-11	-0.992076	-0.917136
160066670	chr5:160066670:A:G	3.279e-11	-1.52955	-1.03889
160066763	chr5:160066763:C:T	6.57374e-11	-1.87289	-4.92792e-10
160067180	chr5:160067180:T:C	7.47014e-11	-0.832199	-0.912864
160067317	chr5:160067317:C:G	9.5953e-11	-2.2016e-10	-1.4947
160068468	chr5:160068468:G:A	9.68587e-11	-2.2016e-10	-1.48531
160068536	chr5:160068536:T:C	1.57867e-10	-2.2016e-10	-0.996807
160068955	chr5:160068955:G:C	9.76514e-11	-2.2016e-10	-1.47716
160070223	chr5:160070223:T:C	1.58036e-10	-2.2016e-10	-0.995737
160070348	chr5:160070348:T:C	1.41905e-10	-2.2016e-10	-1.10341
160070477	chr5:160070477:AG:A	7.03423e-11	-1.80519	-4.92792e-10
160070753	chr5:160070753:G:A	8.38559e-11	-1.62946	-4.92792e-10
160070858	chr5:160070858:G:A	1.39741e-10	-1.11877	-4.92792e-10
160070926	chr5:160070926:G:A	9.70993e-11	-2.2016e-10	-1.48283
160070956	chr5:160070956:C:T	1.71227e-10	-2.2016e-10	-0.915573
160071040	chr5:160071040:T:A	2.1194e-09	-2.2016e-10	1.60033
160071313	chr5:160071313:A:G	2.22076e-11	-1.45029	-1.50784
160071326	chr5:160071326:G:A	1.10284e-10	-2.2016e-10	-1.35551
160071365	chr5:160071365:A:G	1.1313e-10	-2.2016e-10	-1.33002
160071580	chr5:160071580:T:C	8.48719e-11	-0.580159	-1.03726
160071941	chr5:160071941:A:C	1.10861e-10	-2.2016e-10	-1.35029
160072828	chr5:160072828:T:C	4.49523e-10	0.0496248	-4.92792e-10
160072929	chr5:160072929:G:C	9.4135e-11	-2.2016e-10	-1.51383
160073227	chr5:160073227:TTC:T	1.5568e-11	-1.89071	-1.42263
160073291	chr5:160073291:C:T	2.38224e-11	-1.42944	-1.45849
160073329	chr5:160073329:C:T	7.06678e-11	-0.889169	-0.911403
160073748	chr5:160073748:C:G	9.65036e-11	-2.2016e-10	-1.48898
160074195	chr5:160074195:T:C	1.54423e-10	-2.2016e-10	-1.01887
160074685	chr5:160074685:G:T	2.15911e-10	-0.683698	-4.92792e-10
160074686	chr5:160074686:C:T	2.19723e-10	-0.666194	-4.92792e-10
160074865	chr5:160074865:G:A	7.61267e-11	-0.614457	-1.11171
160074999	chr5:160074999:G:A	2.48176e-11	-1.35592	-1.49109
160075175	chr5:160075175:T:C	2.2859e-11	-1.4356	-1.49362
160075690	chr5:160075690:TAA:T	2.15335e-11	-1.50572	-1.48323
160076193	chr5:160076193:A:T	5.6709e-10	-2.2016e-10	0.281955
160076452	chr5:160076452:T:C	1.51275e-10	-2.2016e-10	-1.03946
160077420	chr5:160077420:G:C	1.83889e-10	-2.2016e-10	-0.844227
160078437	chr5:160078437:G:A	9.49038e-11	-2.2016e-10	-1.5057
160078734	chr5:160078734:G:C	1.7852e-10	-2.2016e-10	-0.873862
160078800	chr5:160078800:G:A	3.57347e-10	-2.2016e-10	-0.179855
160078964	chr5:160078964:C:T	1.03412e-10	-2.2016e-10	-1.41984
160079504	chr5:160079504:T:A	1.52373e-10	-2.2016e-10	-1.03223
160079526	chr5:160079526:T:G	2.33364e-11	-1.46585	-1.4427
160079796	chr5:160079796:TA:T	9.60861e-11	-2.2016e-10	-1.49332
160079919	chr5:160079919:A:G	1.75653e-10	-2.2016e-10	-0.890052
160080469	chr5:160080469:A:G	1.93919e-10	-0.791122	-4.92792e-10
160080921	chr5:160080921:G:A	3.14191e-11	-1.66955	-0.941599
160081372	chr5:160081372:A:G	1.76403e-10	-2.2016e-10	-0.885792
160081699	chr5:160081699:A:C	1.08977e-10	-2.2016e-10	-1.36743
160081839	chr5:160081839:G:A	1.0102e-10	-0.496428	-0.946818
160082115	chr5:160082115:G:A	1.71081e-10	-2.2016e-10	-0.916424
160082219	chr5:160082219:T:C	2.03019e-10	-2.2016e-10	-0.745261
160082503	chr5:160082503:G:A	2.02362e-09	-2.2016e-10	1.55408
160082537	chr5:160082537:A:C	1.24812e-10	-2.2016e-10	-1.23175
160082723	chr5:160082723:G:A	1.62898e-10	-2.2016e-10	-0.965437
160083099	chr5:160083099:A:G	1.08048e-10	-2.2016e-10	-1.37599
160083523	chr5:160083523:T:C	1.84968e-10	-2.2016e-10	-0.838377
160083604	chr5:160083604:G:A	1.84101e-10	-2.2016e-10	-0.843077
160084083	chr5:160084083:G:A	1.28173e-10	-2.2016e-10	-1.20518
160084253	chr5:160084253:A:G	1.10839e-10	-0.758351	-0.59213
160085261	chr5:160085261:G:A	1.79408e-10	-2.2016e-10	-0.868902
160085708	chr5:160085708:C:T	1.2808e-10	-2.2016e-10	-1.20591
160086007	chr5:160086007:C:T	3.8753e-11	-1.61349	-0.787862
160086107	chr5:160086107:T:C	2.09772e-10	-2.2016e-10	-0.71254
160086111	chr5:160086111:G:A	2.22252e-11	-1.51904	-1.43829
160086308	chr5:160086308:CAGG:C	3.29726e-10	-2.2016e-10	-0.260299
160086355	chr5:160086355:T:C	2.6617e-10	-2.2016e-10	-0.474427
160086495	chr5:160086495:C:T	2.83582e-10	-2.2016e-10	-0.411062
160086626	chr5:160086626:C:T	1.60582e-09	1.32283	-4.92792e-10
160086860	chr5:160086860:T:C	2.50578e-11	-1.39525	-1.44213
160087065	chr5:160087065:GCAGTTA:G	6.01089e-11	-0.749707	-1.2127
160087181	chr5:160087181:G:C	1.83449e-10	-2.2016e-10	-0.846628
160087342	chr5:160087342:T:C	2.29583e-10	-2.2016e-10	-0.622299
160087742	chr5:160087742:A:C	1.45264e-10	-2.2016e-10	-1.08001
160088158	chr5:160088158:C:T	1.82098e-10	-2.2016e-10	-0.854019
160088555	chr5:160088555:C:T	1.09606e-08	4.66845	-1.42495
160088797	chr5:160088797:A:G	1.79553e-10	-2.2016e-10	-0.868092
160088997	chr5:160088997:T:C	1.15431e-10	-0.492017	-0.817877
160089101	chr5:160089101:T:G	3.01934e-11	-1.89302	-0.757919
160089165	chr5:160089165:G:A	1.25196e-10	-2.2016e-10	-1.22868
160089348	chr5:160089348:G:A	2.7836e-11	-1.31778	-1.41445
160089404	chr5:160089404:G:A	1.81793e-10	-2.2016e-10	-0.855693
160089424	chr5:160089424:G:C	1.26563e-10	-0.425355	-0.792467
160090550	chr5:160090550:C:T	1.8318e-10	-2.2016e-10	-0.848091
160090695	chr5:160090695:TTA:T	2.25079e-11	-1.47097	-1.47373
160090889	chr5:160090889:A:G	9.93074e-11	-2.2016e-10	-1.46034
160090943	chr5:160090943:T:C	3.30753e-10	-2.2016e-10	-0.25719
160091748	chr5:160091748:G:A	1.3465e-09	1.1467	-4.92792e-10
160092081	chr5:160092081:T:C	1.5577e-10	-2.2016e-10	-1.01018
160092333	chr5:160092333:G:A	9.70686e-11	-2.2016e-10	-1.48314
160092949	chr5:160092949:A:G	1.95872e-10	-2.2016e-10	-0.781103
160093654	chr5:160093654:T:C	2.31965e-11	-1.48132	-1.43324
160094190	chr5:160094190:A:T	1.79319e-10	-2.2016e-10	-0.869397
160094192	chr5:160094192:C:G	3.24053e-10	-2.2016e-10	-0.277656
160094223	chr5:160094223:C:T	1.82572e-10	-2.2016e-10	-0.851416
160094224	chr5:160094224:A:G	1.18031e-10	-2.2016e-10	-1.28761
160094230	chr5:160094230:T:C	2.08058e-10	-0.720744	-4.92792e-10
160094760	chr5:160094760:G:T	1.82018e-10	-2.2016e-10	-0.854457
160095285	chr5:160095285:T:C	1.73404e-10	-2.2016e-10	-0.902938
160095290	chr5:160095290:T:C	6.90117e-11	-1.82429	-4.92792e-10
160095357	chr5:160095357:C:T	1.87909e-10	-2.2016e-10	-0.822606
160095463	chr5:160095463:T:C	1.78437e-10	-2.2016e-10	-0.874324
160095481	chr5:160095481:C:T	3.90212e-11	-1.71936	-0.675094
160095595	chr5:160095595:C:T	1.76212e-10	-2.2016e-10	-0.886877
160095725	chr5:160095725:ACT:A	1.59705e-10	-2.2016e-10	-0.985234
160095956	chr5:160095956:G:A	2.48717e-10	-2.2016e-10	-0.542245
160096281	chr5:160096281:A:AC	1.72731e-10	-2.2016e-10	-0.906826
160096548	chr5:160096548:T:C	1.8255e-10	-2.2016e-10	-0.851537
160096652	chr5:160096652:C:T	1.96837e-10	-2.2016e-10	-0.776186
160096932	chr5:160096932:TA:T	1.84339e-10	-2.2016e-10	-0.841783
160096957	chr5:160096957:AG:A	8.25207e-10	2.02461	-1.36754
160097500	chr5:160097500:C:T	1.83262e-10	-2.2016e-10	-0.847648
160097502	chr5:160097502:C:T	8.21926e-09	4.36275	-1.40707
160097503	chr5:160097503:G:A	1.4558e-10	-2.2016e-10	-1.07784
160097864	chr5:160097864:A:T	1.79885e-10	-2.2016e-10	-0.866243
160098313	chr5:160098313:A:C	1.58201e-10	-0.994697	-4.92792e-10
160098435	chr5:160098435:C:CTA	1.7886e-10	-2.2016e-10	-0.87196
160098490	chr5:160098490:G:C	2.15683e-10	-0.684753	-4.92792e-10
160098656	chr5:160098656:C:T	1.17803e-10	-0.481805	-0.80774
160098689	chr5:160098689:C:T	1.10681e-10	-2.2016e-10	-1.35191
160098797	chr5:160098797:G:A	3.57208e-10	-2.2016e-10	-0.180243
160098836	chr5:160098836:T:C	3.26633e-11	-1.67444	-0.897869
160099242	chr5:160099242:A:G	1.84082e-10	-2.2016e-10	-0.84318
160099284	chr5:160099284:A:G	1.30571e-10	-2.2016e-10	-1.18664
160099405	chr5:160099405:C:T	3.46165e-10	-2.2016e-10	-0.211647
160099849	chr5:160099849:A:T	1.46573e-10	-2.2016e-10	-1.07104
160099856	chr5:160099856:G:C	3.51268e-10	-2.2016e-10	-0.197012
160099909	chr5:160099909:G:A	5.26982e-11	-0.939513	-1.15447
160100155	chr5:160100155:G:C	7.76022e-10	-2.2016e-10	0.595619
160100922	chr5:160100922:T:C	2.2882e-10	-0.625624	-4.92792e-10
160100969	chr5:160100969:T:C	2.14448e-11	-1.50939	-1.48369
160101273	chr5:160101273:C:T	5.96678e-11	-0.755181	-1.21459
160101294	chr5:160101294:G:A	1.68197e-10	-2.2016e-10	-0.933426
160101468	chr5:160101468:C:G	3.315e-10	-2.2016e-10	-0.254933
160101621	chr5:160101621:G:A	1.82265e-10	-2.2016e-10	-0.8531
160101913	chr5:160101913:C:T	5.80273e-11	-0.78273	-1.21492
160101973	chr5:160101973:G:A	3.26821e-10	-2.2016e-10	-0.26915
160102152	chr5:160102152:G:A	2.2483e-10	-2.2016e-10	-0.643218
160102332	chr5:160102332:A:G	1.70369e-10	-2.2016e-10	-0.920594
160102579	chr5:160102579:A:G	1.51147e-10	-2.2016e-10	-1.04031
160102735	chr5:160102735:C:T	8.51874e-09	4.5023	-1.51084
160103839	chr5:160103839:T:C	8.19496e-11	-1.65246	-4.92792e-10
160103990	chr5:160103990:G:A	1.70202e-10	-2.2016e-10	-0.921578
160104198	chr5:160104198:G:A	2.90892e-10	-2.2016e-10	-0.38561
160104459	chr5:160104459:C:A	1.4161e-10	-2.2016e-10	-1.10548
160104527	chr5:160104527:G:A	1.82057e-10	-2.2016e-10	-0.854244
160104569	chr5:160104569:C:G	1.2431e-10	-0.574899	-0.660884
160104586	chr5:160104586:T:C	1.21908e-10	-1.25529	-4.92792e-10
160104967	chr5:160104967:C:T	1.857e-10	-2.2016e-10	-0.834428
160104992	chr5:160104992:A:G	1.81771e-10	-2.2016e-10	-0.855813
160104994	chr5:160104994:C:G	1.8249e-10	-2.2016e-10	-0.851867
160104996	chr5:160104996:T:C	1.82317e-10	-2.2016e-10	-0.852814
160105136	chr5:160105136:G:T	1.46153e-10	-2.2016e-10	-1.07391
160105327	chr5:160105327:T:A	1.08857e-10	-2.2016e-10	-1.36853
160105617	chr5:160105617:G:C	1.11965e-10	-2.2016e-10	-1.34037
160105741	chr5:160105741:C:G	1.31877e-10	0.179948	-1.35664
160106176	chr5:160106176:G:A	3.8342e-10	-2.2016e-10	-0.109431
160106490	chr5:160106490:T:TGTAG	1.83558e-10	-2.2016e-10	-0.846034
160106917	chr5:160106917:A:G	1.9554e-10	-2.2016e-10	-0.782798
160107046	chr5:160107046:A:G	2.67033e-11	-1.61398	-1.1598
160107383	chr5:160107383:A:T	1.66792e-10	-2.2016e-10	-0.941816
160107856	chr5:160107856:C:T	6.88092e-11	-0.660824	-1.1664
160108139	chr5:160108139:T:TTTC	1.81814e-10	-2.2016e-10	-0.855576
160108742	chr5:160108742:C:G	1.43603e-10	-2.2016e-10	-1.09151
160109651	chr5:160109651:G:A	3.25421e-10	-2.2016e-10	-0.273444
160110217	chr5:160110217:T:C	1.45985e-10	-2.2016e-10	-1.07506
160110440	chr5:160110440:C:G	2.44888e-11	-1.43849	-1.42186
160110463	chr5:160110463:T:C	3.24655e-10	-2.2016e-10	-0.275799
160110473	chr5:160110473:G:A	1.18382e-10	-2.2016e-10	-1.28464
160110518	chr5:160110518:C:T	6.51594e-11	-0.720154	-1.16157
160110702	chr5:160110702:A:G	1.79288e-10	-2.2016e-10	-0.86957
160110796	chr5:160110796:T:C	1.17602e-10	-0.493576	-0.797678
160110842	chr5:160110842:G:A	2.13858e-11	-1.49233	-1.5035
160111052	chr5:160111052:G:A	2.23695e-11	-1.45206	-1.49881
160111267	chr5:160111267:A:T	1.63446e-10	-0.595261	-0.36682
160111327	chr5:160111327:C:A	6.42242e-11	-1.89618	-4.92792e-10
160111692	chr5:160111692:A:G	1.90118e-10	-2.2016e-10	-0.810918
160112491	chr5:160112491:A:C	1.81509e-10	-2.2016e-10	-0.857259
160112760	chr5:160112760:A:T	1.69667e-10	-2.2016e-10	-0.924722
160112817	chr5:160112817:T:C	1.82597e-10	-2.2016e-10	-0.85128
160112928	chr5:160112928:A:C	1.84168e-10	-2.2016e-10	-0.842712
160112937	chr5:160112937:A:G	1.81894e-10	-2.2016e-10	-0.85514
160113083	chr5:160113083:C:T	1.83072e-10	-2.2016e-10	-0.848682
160113115	chr5:160113115:G:A	3.40656e-11	-1.46297	-1.06731
160113682	chr5:160113682:G:A	1.82572e-10	-2.2016e-10	-0.851416
160113825	chr5:160113825:C:A	1.82572e-10	-2.2016e-10	-0.851416
160113923	chr5:160113923:T:TC	1.82572e-10	-2.2016e-10	-0.851416
160113973	chr5:160113973:TTCC:T	1.77532e-10	-2.2016e-10	-0.879411
160114110	chr5:160114110:T:A	6.63395e-11	-1.86378	-4.92792e-10
160114593	chr5:160114593:G:A	2.13872e-11	-1.53053	-1.46524
160114820	chr5:160114820:C:A	7.19664e-11	-0.614816	-1.16755
160115684	chr5:160115684:C:T	1.72997e-10	-2.2016e-10	-0.905285
160115951	chr5:160115951:G:T	3.32529e-10	-2.2016e-10	-0.251836
160116161	chr5:160116161:T:C	1.82024e-10	-2.2016e-10	-0.854424
160116514	chr5:160116514:C:G	1.1418e-10	-2.2016e-10	-1.32078
160117608	chr5:160117608:T:C	9.98232e-11	-2.2016e-10	-1.45516
160118518	chr5:160118518:C:T	3.75522e-10	-0.183841	0.0535965
160119006	chr5:160119006:T:C	4.23038e-11	-1.09759	-1.2161
160121070	chr5:160121070:T:C	9.43636e-11	-2.2016e-10	-1.51141
160121133	chr5:160121133:G:A	1.81089e-10	-2.2016e-10	-0.859572
160121380	chr5:160121380:GATA:G	1.10715e-10	-2.2016e-10	-1.3516
160121453	chr5:160121453:G:A	1.17149e-10	-2.2016e-10	-1.29511
160121947	chr5:160121947:T:A	1.75481e-10	-2.2016e-10	-0.891033
160122001	chr5:160122001:G:A	9.56763e-11	-2.2016e-10	-1.49759
160122068	chr5:160122068:C:T	6.65654e-11	-0.666034	-1.19434
160122095	chr5:160122095:A:G	2.36034e-09	-2.2016e-10	1.708
160122494	chr5:160122494:T:C	1.88349e-10	-0.820265	-4.92792e-10
160122605	chr5:160122605:T:C	1.77481e-10	-2.2016e-10	-0.879701
160122632	chr5:160122632:C:T	1.40625e-10	-2.2016e-10	-1.11247
160122715	chr5:160122715:A:G	1.40049e-10	-2.2016e-10	-1.11657
160123061	chr5:160123061:C:T	6.92678e-09	4.1923	-1.40772
160123510	chr5:160123510:C:T	6.48466e-11	-1.88654	-4.92792e-10
160123799	chr5:160123799:T:C	1.71993e-10	-2.2016e-10	-0.91111
160124376	chr5:160124376:G:A	4.95296e-11	-0.875753	-1.28024
160124385	chr5:160124385:A:G	8.06495e-11	-0.558031	-1.11042
160124703	chr5:160124703:C:G	1.75881e-10	-2.2016e-10	-0.888752
160125370	chr5:160125370:C:T	1.81111e-10	-2.2016e-10	-0.859454
160125504	chr5:160125504:G:A	2.34637e-09	-2.2016e-10	1.70206
160125782	chr5:160125782:G:T	2.45584e-11	-1.36893	-1.48857
160125910	chr5:160125910:A:G	1.43218e-10	-2.2016e-10	-1.09419
160125938	chr5:160125938:T:C	1.84037e-10	-2.2016e-10	-0.843428
160126140	chr5:160126140:A:T	1.54475e-10	-2.2016e-10	-1.01853
160126143	chr5:160126143:A:T	1.16935e-10	-2.2016e-10	-1.29694
160126144	chr5:160126144:A:T	1.33569e-10	-2.2016e-10	-1.16394
160126151	chr5:160126151:A:T	1.05547e-10	-0.595514	-0.803896
160126428	chr5:160126428:C:T	5.8879e-11	-0.810423	-1.17266
160126970	chr5:160126970:A:G	1.53808e-10	-0.2476	-0.77526
160127039	chr5:160127039:C:T	1.05012e-10	-2.2016e-10	-1.40449
160127183	chr5:160127183:A:AT	1.4182e-11	-1.89684	-1.50975
160127458	chr5:160127458:GATTAAACCAT:G	1.60888e-10	-2.2016e-10	-0.977851
160127955	chr5:160127955:C:T	1.64445e-10	-2.2016e-10	-0.955986
160128347	chr5:160128347:T:G	2.09201e-10	-1.05944	0.344174
160128657	chr5:160128657:G:A	1.92233e-10	-0.799855	-4.92792e-10
160128668	chr5:160128668:C:T	9.49166e-11	-2.2016e-10	-1.50556
160128758	chr5:160128758:G:A	3.32565e-11	-1.15201	-1.4023
160129113	chr5:160129113:C:T	9.00865e-09	4.48154	-1.43416
160129186	chr5:160129186:A:T	9.49516e-11	-2.2016e-10	-1.5052
160129335	chr5:160129335:G:A	9.43963e-11	-2.2016e-10	-1.51106
160129606	chr5:160129606:C:T	9.41501e-11	-2.2016e-10	-1.51367
160129802	chr5:160129802:A:G	1.97618e-11	-1.57595	-1.49886
160130313	chr5:160130313:T:C	3.7378e-10	-0.134894	-4.92792e-10
160130604	chr5:160130604:C:G	7.19313e-11	-0.268472	-1.51438
160130614	chr5:160130614:G:A	9.42299e-11	-2.2016e-10	-1.51282
160130619	chr5:160130619:G:T	5.42549e-11	-0.65603	-1.40884
160130886	chr5:160130886:A:G	9.4973e-11	-2.2016e-10	-1.50497
160131298	chr5:160131298:C:T	1.59866e-11	-1.81394	-1.47288
160131388	chr5:160131388:A:G	2.54563e-09	-2.2016e-10	1.78357
160131742	chr5:160131742:AAC:A	9.43734e-11	-2.2016e-10	-1.5113
160132119	chr5:160132119:G:A	6.94938e-09	4.26192	-1.47408
160132167	chr5:160132167:A:C	9.87561e-11	-2.2016e-10	-1.46591
160132474	chr5:160132474:T:C	8.1877e-11	-1.65334	-4.92792e-10
160133256	chr5:160133256:C:T	1.6873e-09	-2.2016e-10	1.37232
160133297	chr5:160133297:T:C	6.69687e-11	-1.85434	-4.92792e-10
160133504	chr5:160133504:T:C	6.72588e-11	-1.85001	-4.92792e-10
160133562	chr5:160133562:C:T	1.49397e-11	-1.84698	-1.50756
160134592	chr5:160134592:C:T	1.34327e-10	-2.2016e-10	-1.15828
160134632	chr5:160134632:G:T	8.88556e-09	4.45414	-1.42052
160134657	chr5:160134657:T:G	1.4941e-11	-1.8966	-1.45785
160135120	chr5:160135120:C:A	2.30362e-11	-1.89436	-1.02713
160135346	chr5:160135346:C:T	2.83179e-10	0.451625	-0.864108
160135757	chr5:160135757:T:A	2.59914e-10	-2.2016e-10	-0.498212
160136527	chr5:160136527:T:G	1.00132e-10	-2.2016e-10	-1.45208
160136686	chr5:160136686:T:TC	1.49571e-10	-2.2016e-10	-1.05079
160137064	chr5:160137064:A:G	1.95698e-09	-2.2016e-10	1.5206
160137357	chr5:160137357:G:A	1.29039e-10	-1.19845	-4.92792e-10
160137741	chr5:160137741:C:T	5.45207e-09	3.99989	-1.4547
160138776	chr5:160138776:C:T	1.57616e-10	0.109523	-1.10792
160138867	chr5:160138867:C:A	7.80539e-11	-1.70116	-4.92792e-10
160140705	chr5:160140705:G:A	2.18369e-11	-1.82552	-1.14944
160140711	chr5:160140711:G:A	6.56554e-11	-1.87414	-4.92792e-10
160141393	chr5:160141393:T:C	1.55201e-07	7.40649	-1.51258
160141902	chr5:160141902:G:T	6.53989e-11	-1.87806	-4.92792e-10
160142425	chr5:160142425:G:A	2.07385e-11	-1.80777	-1.2188
160142516	chr5:160142516:C:T	7.99226e-10	-2.2016e-10	0.625082
160142772	chr5:160142772:T:C	7.05362e-11	-1.84059	0.0381576
160143135	chr5:160143135:G:A	1.07854e-10	-1.1603	-0.217483
160143566	chr5:160143566:G:A	7.32154e-09	2.84001	-4.92792e-10
160143860	chr5:160143860:G:T	2.35486e-10	0.163627	-0.760537
160143957	chr5:160143957:T:G	2.10377e-11	-1.49787	-1.51437
160143973	chr5:160143973:T:C	8.78537e-10	2.20925	-1.48956
160143999	chr5:160143999:C:T	1.26672e-10	-2.2016e-10	-1.21696
160144201	chr5:160144201:A:G	1.33295e-10	-2.2016e-10	-1.166
160144268	chr5:160144268:T:C	1.08834e-08	4.68705	-1.45062
160145446	chr5:160145446:AATG:A	2.66135e-11	-1.38559	-1.39156
160145522	chr5:160145522:GCCTGTAAT:G	2.40909e-10	-2.2016e-10	-0.574144
160145800	chr5:160145800:CAA:C	4.11747e-11	-1.82389	-0.516846
160145836	chr5:160145836:C:A	1.08739e-10	-2.2016e-10	-1.36961
160146969	chr5:160146969:C:T	1.04926e-10	-2.2016e-10	-1.40531
160147183	chr5:160147183:C:T	1.22573e-10	-1.24986	-4.92792e-10
160147222	chr5:160147222:G:C	3.85368e-11	-0.915686	-1.49126
160147644	chr5:160147644:A:G	1.38813e-10	-2.2016e-10	-1.12544
160147659	chr5:160147659:A:T	1.38112e-10	-2.2016e-10	-1.1305
160147958	chr5:160147958:G:GT	1.38472e-10	-2.2016e-10	-1.1279
160148021	chr5:160148021:G:A	2.96683e-05	12.1516	-1.00454
160148248	chr5:160148248:C:T	4.44239e-11	-1.89099	-0.373798
160149266	chr5:160149266:C:T	3.21427e-05	12.1899	-0.962761
160149647	chr5:160149647:G:A	4.02346e-10	-0.0612486	-4.92792e-10
160149982	chr5:160149982:A:G	3.28084e-11	-1.09489	-1.47299
160149992	chr5:160149992:A:C	9.11367e-11	-0.277424	-1.26878
160150100	chr5:160150100:T:C	6.41519e-11	-1.89731	-4.92792e-10
160150615	chr5:160150615:C:T	1.08037e-10	-2.2016e-10	-1.37609
160150806	chr5:160150806:A:C	1.75196e-11	-1.8947	-1.30054
160151020	chr5:160151020:A:C	2.87002e-11	-1.26508	-1.43658
160151098	chr5:160151098:T:A	3.92074e-10	-2.2016e-10	-0.0871119
160151123	chr5:160151123:GAACA:G	1.15691e-10	-0.196498	-1.11114
160151153	chr5:160151153:T:C	4.13077e-11	-1.88987	-0.447642
160151192	chr5:160151192:G:A	1.28698e-10	-2.2016e-10	-1.20109
160151331	chr5:160151331:ACTC:A	5.58544e-09	2.71517	-0.145817
160151529	chr5:160151529:G:A	1.08715e-10	-2.2016e-10	-1.36983
160151544	chr5:160151544:C:T	2.52188e-11	-1.88194	-0.949037
160151621	chr5:160151621:A:G	3.71388e-10	-0.141315	-4.92792e-10
160152450	chr5:160152450:G:T	1.08997e-10	-2.2016e-10	-1.36724
160152622	chr5:160152622:A:T	1.10826e-10	-2.2016e-10	-1.3506
160152779	chr5:160152779:C:T	2.27817e-10	-0.16106	-0.468958
160152833	chr5:160152833:T:G	4.15549e-11	-1.88862	-0.442924
160152933	chr5:160152933:C:T	1.43468e-10	-2.2016e-10	-1.09245
160152940	chr5:160152940:G:A	1.08722e-10	-2.2016e-10	-1.36977
160153254	chr5:160153254:T:G	2.73401e-08	4.15755	-4.92792e-10
160153255	chr5:160153255:T:G	8.25436e-09	4.31977	-1.35984
160153301	chr5:160153301:T:C	8.64465e-11	-1.59904	-4.92792e-10
160153422	chr5:160153422:C:T	1.19001e-10	-2.2016e-10	-1.27943
160153776	chr5:160153776:A:G	3.03683e-11	-1.14245	-1.50271
160153792	chr5:160153792:GTATT:G	1.4585e-10	-2.2016e-10	-1.07598
160153972	chr5:160153972:G:A	1.1901e-10	-2.2016e-10	-1.27936
160154033	chr5:160154033:T:C	3.98788e-11	-1.89064	-0.48208
160154247	chr5:160154247:G:A	3.93551e-11	-0.95816	-1.42778
160154908	chr5:160154908:G:A	7.60579e-11	-1.72707	-4.92792e-10
160155063	chr5:160155063:G:A	3.23024e-11	-1.15923	-1.42419
160155323	chr5:160155323:A:G	1.80336e-11	-1.88638	-1.27994
160155905	chr5:160155905:G:A	1.91585e-11	-1.88137	-1.22444
160156022	chr5:160156022:C:G	0.001814	16.3614	-1.10111
160156045	chr5:160156045:A:G	3.93657e-09	2.2195	-4.92792e-10
160156192	chr5:160156192:G:A	1.3658e-10	-2.2016e-10	-1.14165
160156458	chr5:160156458:C:T	4.29436e-10	0.00391008	-4.92792e-10
160156489	chr5:160156489:G:A	1.46662e-11	-1.891	-1.48202
160156553	chr5:160156553:A:T	3.36304e-11	-1.89154	-0.65159
160156900	chr5:160156900:C:T	6.99522e-11	-1.81075	-4.92792e-10
160157631	chr5:160157631:G:A	1.11332e-10	-0.185109	-1.16094
160157696	chr5:160157696:C:T	3.48466e-11	-1.87171	-0.635902
160157787	chr5:160157787:C:T	1.26807e-09	-2.2016e-10	1.08669
160158282	chr5:160158282:A:G	3.49515e-11	-1.86526	-0.639343
160158832	chr5:160158832:A:G	9.50791e-11	-2.2016e-10	-1.50385
160159184	chr5:160159184:C:G	9.52212e-11	-2.2016e-10	-1.50236
160159381	chr5:160159381:T:C	6.41631e-11	-1.89713	-4.92792e-10
160159478	chr5:160159478:C:G	3.46806e-11	-1.86598	-0.6464
160159496	chr5:160159496:A:G	0.00197867	16.4559	-1.10873
160159766	chr5:160159766:G:A	3.68149e-11	-1.86841	-0.584252
160159876	chr5:160159876:T:C	9.41913e-11	-2.2016e-10	-1.51323
160160093	chr5:160160093:G:A	3.92509e-11	-1.88107	-0.507519
160160225	chr5:160160225:A:G	0.0020239	16.4929	-1.12312
160160230	chr5:160160230:G:A	3.12524e-11	-1.20426	-1.4122
160160489	chr5:160160489:C:G	9.59094e-11	-2.2016e-10	-1.49516
160161572	chr5:160161572:G:A	9.9667e-11	-2.2016e-10	-1.45673
160161695	chr5:160161695:A:G	9.57915e-11	-2.2016e-10	-1.49639
160161759	chr5:160161759:A:T	1.05139e-10	-2.2016e-10	-1.40328
160161883	chr5:160161883:T:G	9.57667e-11	-2.2016e-10	-1.49665
160161978	chr5:160161978:T:C	6.43849e-11	-1.89368	-4.92792e-10
160162185	chr5:160162185:T:A	1.46895e-11	-1.85792	-1.51351
160162242	chr5:160162242:C:T	9.8714e-11	-2.2016e-10	-1.46633
160162513	chr5:160162513:C:T	6.4317e-11	-1.89474	-4.92792e-10
160162639	chr5:160162639:G:C	0.000507266	14.8293	-0.84331
160163100	chr5:160163100:G:A	9.61281e-11	-2.2016e-10	-1.49288
160163180	chr5:160163180:A:T	6.43738e-11	-1.89385	-4.92792e-10
160163280	chr5:160163280:CA:C	1.12963e-09	-2.2016e-10	0.971079
160163996	chr5:160163996:C:T	3.79937e-07	8.29821	-1.50902
160164370	chr5:160164370:C:T	9.58094e-09	4.6225	-1.51353
160164471	chr5:160164471:T:A	0.00262013	16.6929	-1.06497
160164589	chr5:160164589:A:G	1.06097e-10	-2.2016e-10	-1.3942
160164769	chr5:160164769:A:AC	1.4759e-11	-1.85521	-1.5115
160164823	chr5:160164823:G:A	1.05081e-10	-2.2016e-10	-1.40384
160165213	chr5:160165213:C:T	6.82924e-11	-1.83476	-4.92792e-10
160165327	chr5:160165327:A:G	1.69967e-10	-2.2016e-10	-0.92296
160165373	chr5:160165373:G:A	9.41423e-11	-2.2016e-10	-1.51375
160165737	chr5:160165737:G:A	0.00734085	17.3348	-0.676641
160165850	chr5:160165850:C:T	0.00251588	16.6285	-1.04116
160165923	chr5:160165923:A:C	1.00052e-10	-2.2016e-10	-1.45287
160166040	chr5:160166040:A:C	1.20273e-10	-2.2016e-10	-1.2688
160166536	chr5:160166536:A:T	9.57987e-11	-2.2016e-10	-1.49631
160166882	chr5:160166882:G:A	6.49738e-11	-1.88458	-4.92792e-10
160167171	chr5:160167171:G:A	0.0034607	17.0361	-1.12997
160167936	chr5:160167936:G:A	1.26084e-10	-2.2016e-10	-1.22161
160167977	chr5:160167977:G:T	1.32622e-10	-2.2016e-10	-1.17106
160168157	chr5:160168157:G:T	1.43517e-11	-1.89474	-1.49995
160168279	chr5:160168279:A:G	0.00668047	17.6088	-1.04491
160168292	chr5:160168292:T:C	0.00690996	17.6498	-1.0521
160168466	chr5:160168466:T:C	1.40376e-10	-2.2016e-10	-1.11424
160168605	chr5:160168605:G:C	0.0751083	19.1248	-0.141187
160168840	chr5:160168840:G:A	0.000689984	15.7968	-1.5032
160168842	chr5:160168842:G:C	2.72107e-11	-1.29794	-1.45701
160168887	chr5:160168887:G:C	0.0910579	19.3446	-0.168387
160168903	chr5:160168903:G:A	1.84017e-11	-1.88478	-1.26134
160169112	chr5:160169112:C:T	1.63749e-09	2.78979	-1.44743
160169223	chr5:160169223:A:G	1.67331e-09	2.81269	-1.44869
160169381	chr5:160169381:C:T	6.21285e-11	-0.720082	-1.20928
160169409	chr5:160169409:G:A	1.56278e-09	2.74419	-1.44853
160169502	chr5:160169502:C:T	1.61186e-09	2.7751	-1.44852
160170281	chr5:160170281:A:T	5.78369e-09	3.32635	-0.722111
160170347	chr5:160170347:T:C	1.23444e-10	-2.2016e-10	-1.24277
160170397	chr5:160170397:T:C	0.0495125	18.3821	0.184863
160170469	chr5:160170469:CA:C	1.94076e-09	2.89786	-1.38559
160170842	chr5:160170842:TA:T	8.16435e-11	-0.217332	-1.43887
160170992	chr5:160170992:G:A	1.75682e-09	2.64633	-1.23363
160171027	chr5:160171027:TA:T	5.47729e-09	3.2752	-0.725394
160171257	chr5:160171257:T:C	0.0422849	18.356	0.0531016
160171418	chr5:160171418:C:G	9.50329e-09	3.99286	-0.892027
160171436	chr5:160171436:T:A	4.0846e-09	3.22276	-0.966343
160171443	chr5:160171443:A:C	0.00191536	16.1895	-0.87493
160171585	chr5:160171585:A:G	2.18347e-10	-0.10675	-0.565725
160171666	chr5:160171666:C:T	7.57187e-10	-2.2016e-10	0.571048
160171798	chr5:160171798:TA:T	6.76473e-11	-1.84426	-4.92792e-10
160172056	chr5:160172056:C:G	4.08945e-09	3.19782	-0.940214
160172799	chr5:160172799:T:C	0.0382756	18.3815	-0.0720115
160173101	chr5:160173101:C:A	2.45682e-08	5.16421	-1.11357
160173207	chr5:160173207:T:C	0.0640877	18.7257	0.0992629
160173228	chr5:160173228:T:C	0.0459449	18.4277	0.0644141
160173238	chr5:160173238:T:C	6.97351e-09	3.63038	-0.839067
160173275	chr5:160173275:G:A	2.8633e-11	-1.24569	-1.45831
160173357	chr5:160173357:A:G	1.19497e-10	-2.2016e-10	-1.27527
160173536	chr5:160173536:C:T	1.42826e-09	2.57589	-1.37024
160173688	chr5:160173688:C:T	4.37095e-09	3.53743	-1.21325
160173749	chr5:160173749:T:C	7.25125e-09	3.85764	-1.02727
160173849	chr5:160173849:C:T	1.30543e-10	-2.2016e-10	-1.18686
160173893	chr5:160173893:T:C	0.0970071	19.1908	0.0487318
160174085	chr5:160174085:T:C	0.128933	19.2466	0.277436
160174316	chr5:160174316:C:T	0.0425342	18.3832	0.0317758
160174415	chr5:160174415:CTCACAAGATACT:C	3.53216e-09	3.21531	-1.1042
160174446	chr5:160174446:C:G	1.7272e-09	2.7518	-1.35611
160174666	chr5:160174666:C:G	1.07349e-10	-2.2016e-10	-1.38247
160174681	chr5:160174681:G:A	1.12761e-10	-0.757357	-0.575931
160174856	chr5:160174856:A:T	1.40372e-09	2.55266	-1.36434
160174860	chr5:160174860:C:T	1.34976e-10	-2.2016e-10	-1.15346
160174966	chr5:160174966:C:T	7.95457e-11	-0.170354	-1.51188
160175360	chr5:160175360:G:A	1.62216e-08	4.61621	-0.980668
160175498	chr5:160175498:C:A	2.51404e-10	0.825239	-1.35674
160175720	chr5:160175720:T:C	1.68122e-08	4.65511	-0.983812
160175816	chr5:160175816:G:A	1.05222e-08	4.70845	-1.50576
160175899	chr5:160175899:G:A	2.66927e-10	-2.2016e-10	-0.471588
160176351	chr5:160176351:C:T	1.12132e-08	3.72228	-0.455997
160176872	chr5:160176872:G:A	2.29994e-09	-2.2016e-10	1.68208
160177301	chr5:160177301:G:A	2.82937e-11	-1.23068	-1.48524
160177485	chr5:160177485:A:G	0.0225552	18.0494	-0.268697
160177603	chr5:160177603:C:T	6.05511e-11	-1.23342	-0.721655
160177892	chr5:160177892:A:G	7.39927e-09	2.85057	-4.92792e-10
160177999	chr5:160177999:A:G	0.0174525	18.1098	-0.585633
160178195	chr5:160178195:G:A	1.06683e-10	-2.2016e-10	-1.3887
160178601	chr5:160178601:G:C	1.62141e-08	4.75097	-1.11589
160178738	chr5:160178738:A:G	0.024315	18.2281	-0.372326
160178965	chr5:160178965:G:A	6.43065e-11	-1.8949	-4.92792e-10
160179192	chr5:160179192:A:G	0.00112118	15.9365	-1.15744
160179627	chr5:160179627:G:A	1.10348e-08	4.75444	-1.50419
160179730	chr5:160179730:G:A	9.77554e-11	-0.157832	-1.31826
160179732	chr5:160179732:A:G	0.0454032	18.6541	-0.173785
160180054	chr5:160180054:G:A	1.79607e-09	2.71978	-1.28498
160180250	chr5:160180250:A:G	3.51202e-10	-2.2016e-10	-0.1972
160180364	chr5:160180364:A:T	0.0505308	18.9775	-0.390194
160180393	chr5:160180393:C:A	1.39497e-08	3.8486	-0.363948
160180415	chr5:160180415:A:G	1.09902e-10	-2.2016e-10	-1.35897
160180458	chr5:160180458:A:T	7.13392e-11	-1.79112	-4.92792e-10
160180657	chr5:160180657:C:T	6.55926e-10	-2.2016e-10	0.427486
160180909	chr5:160180909:GAAAT:G	4.90097e-09	3.51644	-1.07782
160181319	chr5:160181319:G:A	1.06529e-10	-2.2016e-10	-1.39014
160181643	chr5:160181643:G:A	1.68981e-09	-2.2016e-10	1.37381
160181973	chr5:160181973:C:T	0.00681561	17.378	-0.794066
160182107	chr5:160182107:T:A	0.0125694	17.7941	-0.598092
160182160	chr5:160182160:A:G	2.40328e-10	-2.2016e-10	-0.57656
160182206	chr5:160182206:G:A	3.81007e-09	3.37456	-1.18772
160182384	chr5:160182384:G:A	4.6979e-08	5.56127	-0.862373
160182493	chr5:160182493:C:T	4.16156e-09	3.45742	-1.18234
160182514	chr5:160182514:C:T	8.30527e-11	-1.63909	-4.92792e-10
160182759	chr5:160182759:G:A	1.07651e-10	-2.2016e-10	-1.37967
160182818	chr5:160182818:A:G	0.00997916	17.6237	-0.658512
160182850	chr5:160182850:A:G	0.0123363	17.8281	-0.650839
160183013	chr5:160183013:A:G	0.0126973	17.8117	-0.605626
160183281	chr5:160183281:C:T	1.45818e-10	-2.2016e-10	-1.0762
160183941	chr5:160183941:T:A	1.35038e-10	-2.2016e-10	-1.15301
160184106	chr5:160184106:G:A	1.08743e-10	-2.2016e-10	-1.36957
160184165	chr5:160184165:C:T	1.12752e-10	-2.2016e-10	-1.33337
160184265	chr5:160184265:T:C	6.92436e-10	-2.2016e-10	0.481654
160184341	chr5:160184341:T:C	0.00713039	17.4259	-0.796793
160184660	chr5:160184660:A:C	1.10111e-10	-2.2016e-10	-1.35708
160185178	chr5:160185178:C:T	1.17968e-10	-2.2016e-10	-1.28815
160185276	chr5:160185276:G:A	0.0114543	17.7637	-0.660684
160185356	chr5:160185356:C:T	0.00566347	17.2398	-0.841101
160185431	chr5:160185431:G:A	2.09455e-08	5.39946	-1.50835
160186027	chr5:160186027:G:A	8.93582e-11	-0.226212	-1.3397
160186210	chr5:160186210:C:T	0.00797018	17.5631	-0.822724
160186262	chr5:160186262:G:T	0.00775229	17.5411	-0.828387
160186358	chr5:160186358:C:T	2.25539e-08	5.375	-1.4099
160186363	chr5:160186363:G:A	0.01429	17.9523	-0.628047
160186396	chr5:160186396:T:C	0.00777689	17.5463	-0.830434
160186496	chr5:160186496:G:A	4.78943e-09	3.58226	-1.16666
160186675	chr5:160186675:G:C	1.18902e-10	-2.2016e-10	-1.28026
160186921	chr5:160186921:C:T	0.00641519	17.4242	-0.900821
160187055	chr5:160187055:G:T	8.67345e-11	-0.220718	-1.37499
160187238	chr5:160187238:G:A	1.38972e-10	-2.2016e-10	-1.12429
160187332	chr5:160187332:C:T	0.000191193	14.2897	-1.27948
160187939	chr5:160187939:G:A	3.22006e-09	3.41381	-1.39521
160188031	chr5:160188031:C:A	2.67381e-09	2.82932	-0.996621
160188175	chr5:160188175:C:T	1.02138e-08	4.1039	-0.930962
160188515	chr5:160188515:G:A	1.31302e-10	-2.2016e-10	-1.18106
160188528	chr5:160188528:C:T	5.00499e-11	-1.31787	-0.827672
160188645	chr5:160188645:T:G	4.33401e-11	-0.987627	-1.30186
160188851	chr5:160188851:C:T	6.63121e-05	13.2115	-1.26014
160189064	chr5:160189064:G:A	1.22591e-10	-2.2016e-10	-1.24971
160189069	chr5:160189069:T:C	9.61336e-11	-0.169266	-1.32356
160189094	chr5:160189094:C:G	9.63522e-11	-2.2016e-10	-1.49055
160189373	chr5:160189373:C:G	9.70291e-11	-2.2016e-10	-1.48355
160189411	chr5:160189411:T:C	1.11417e-10	-0.125	-1.22028
160189491	chr5:160189491:C:T	4.35468e-09	3.82874	-1.50829
160189725	chr5:160189725:A:T	5.6579e-09	4.0291	-1.44685
160189801	chr5:160189801:A:C	7.46047e-10	-2.2016e-10	0.556227
160189845	chr5:160189845:G:C	4.00002e-09	3.68495	-1.44946
160190096	chr5:160190096:T:C	0.000155731	14.242	-1.43697
160190301	chr5:160190301:C:T	7.96802e-10	-2.2016e-10	0.622044
160190872	chr5:160190872:G:A	5.96952e-11	-1.26818	-0.701132
160191151	chr5:160191151:T:C	5.49087e-09	3.99824	-1.44596
160191215	chr5:160191215:T:C	1.07702e-10	-0.130545	-1.24865
160191299	chr5:160191299:T:A	1.2642e-10	0.0889574	-1.30791
160191312	chr5:160191312:A:C	9.75175e-11	-2.2016e-10	-1.47853
160191391	chr5:160191391:C:T	6.61518e-11	-1.23623	-0.630378
160191540	chr5:160191540:T:C	1.2634e-10	-2.2016e-10	-1.21959
160191582	chr5:160191582:GCTTT:G	4.92429e-11	-1.19089	-0.970907
160191646	chr5:160191646:A:G	1.65726e-10	-0.739464	-0.208763
160191651	chr5:160191651:G:A	1.11459e-08	2.7593	0.500961
160191668	chr5:160191668:G:A	1.27071e-08	2.86544	0.525914
160191688	chr5:160191688:G:A	9.48243e-11	-2.2016e-10	-1.50654
160191830	chr5:160191830:A:G	5.03089e-05	13.0477	-1.37253
160191928	chr5:160191928:C:T	8.75034e-05	13.6061	-1.37743
160192205	chr5:160192205:A:T	1.17473e-08	2.73345	0.579367
160192487	chr5:160192487:A:G	2.8654e-09	3.32188	-1.41998
160192686	chr5:160192686:C:G	0.000132427	14.0421	-1.39908
160192740	chr5:160192740:T:A	9.46189e-11	-2.2016e-10	-1.50871
160192819	chr5:160192819:A:G	4.1585e-11	-1.3074	-1.02342
160192929	chr5:160192929:T:C	3.87935e-10	-0.0977243	-4.92792e-10
160193137	chr5:160193137:G:A	9.4693e-11	-2.2016e-10	-1.50792
160193195	chr5:160193195:G:A	9.40809e-11	-2.2016e-10	-1.51441
160193237	chr5:160193237:G:A	9.45518e-11	-2.2016e-10	-1.50941
160193296	chr5:160193296:G:A	9.72967e-11	-1.06452	-0.416278
160193328	chr5:160193328:C:T	9.25766e-05	13.6752	-1.39023
160193432	chr5:160193432:G:A	1.79547e-09	2.58942	-1.15496
160193519	chr5:160193519:C:T	0.000104611	13.7819	-1.37475
160193605	chr5:160193605:A:G	9.88483e-11	-1.04364	-0.421334
160193827	chr5:160193827:G:A	9.78176e-11	-1.04383	-0.431624
160193898	chr5:160193898:C:T	3.50203e-10	-2.2016e-10	-0.200049
160193951	chr5:160193951:C:T	1.14199e-10	-2.2016e-10	-1.32062
160194167	chr5:160194167:G:C	4.95649e-09	3.93906	-1.48917
160194197	chr5:160194197:A:G	5.73476e-09	2.63795	-0.0422106
160194337	chr5:160194337:C:T	9.87755e-11	-1.03504	-0.430676
160194432	chr5:160194432:C:T	9.41063e-11	-2.2016e-10	-1.51414
160194524	chr5:160194524:G:T	9.45093e-11	-2.2016e-10	-1.50986
160194849	chr5:160194849:C:T	0.000101407	13.7674	-1.39126
160195412	chr5:160195412:G:A	5.47498e-05	13.0935	-1.33373
160195816	chr5:160195816:C:T	9.71805e-09	4.6343	-1.51112
160196035	chr5:160196035:AT:A	3.28228e-09	2.03773	-4.92792e-10
160196058	chr5:160196058:G:A	3.69507e-10	-2.2016e-10	-0.146393
160196086	chr5:160196086:G:A	1.00575e-08	4.66967	-1.51215
160196150	chr5:160196150:C:A	4.09696e-11	-1.22162	-1.12411
160196289	chr5:160196289:G:A	2.29014e-09	3.06062	-1.38282
160196663	chr5:160196663:C:G	1.03063e-10	-2.2016e-10	-1.42322
160196692	chr5:160196692:C:T	9.61542e-11	-2.2016e-10	-1.49261
160197189	chr5:160197189:G:A	2.1504e-05	12.3046	-1.4794
160197617	chr5:160197617:G:C	9.50484e-11	-2.2016e-10	-1.50418
160197798	chr5:160197798:G:A	9.41912e-11	-2.2016e-10	-1.51323
160197938	chr5:160197938:GTGTGTGTGTGTGTGTA:G	1.29891e-10	-0.642336	-0.549529
160198111	chr5:160198111:A:C	9.40985e-11	-2.2016e-10	-1.51422
160198204	chr5:160198204:C:G	1.0813e-10	-0.0397972	-1.33543
160198309	chr5:160198309:C:T	6.73614e-11	-1.84849	-4.92792e-10
160198338	chr5:160198338:G:A	1.22971e-08	3.26772	0.0908434
160198346	chr5:160198346:T:C	1.034e-10	-1.15386	-0.266096
160198384	chr5:160198384:A:G	1.70404e-10	-0.658196	-0.262196
160198603	chr5:160198603:G:T	2.13727e-08	3.37725	0.53406
160198609	chr5:160198609:TC:T	1.6515e-10	-2.2016e-10	-0.951706
160198838	chr5:160198838:C:G	9.44287e-11	-2.2016e-10	-1.51072
160199015	chr5:160199015:C:T	2.28701e-10	-2.2016e-10	-0.626145
160199237	chr5:160199237:G:A	9.46422e-11	-1.11608	-0.392381
160199509	chr5:160199509:G:A	0.00111719	16.2707	-1.49516
160199527	chr5:160199527:C:G	9.42169e-11	-2.2016e-10	-1.51296
160199785	chr5:160199785:T:C	8.61282e-09	3.31075	-0.308309
160199814	chr5:160199814:C:T	6.31702e-09	3.86421	-1.17177
160199937	chr5:160199937:C:T	1.13666e-10	-2.2016e-10	-1.3253
160200065	chr5:160200065:C:T	1.17959e-10	0.0611781	-1.3494
160200293	chr5:160200293:G:GAC	7.48331e-11	-0.718845	-1.02446
160200295	chr5:160200295:C:T	2.43408e-10	-2.2016e-10	-0.563822
160200665	chr5:160200665:T:C	1.02243e-08	3.36115	-0.187182
160200707	chr5:160200707:C:G	9.89263e-11	-2.2016e-10	-1.46419
160200713	chr5:160200713:A:G	1.00047e-08	3.37842	-0.226172
160200718	chr5:160200718:T:C	1.04607e-08	3.42299	-0.226172
160200842	chr5:160200842:TAGC:T	1.48683e-08	3.17935	0.369069
160201106	chr5:160201106:T:A	6.69754e-09	3.91919	-1.16825
160201249	chr5:160201249:T:C	1.25164e-10	-1.22894	-4.92792e-10
160201499	chr5:160201499:ATG:A	1.03843e-10	-2.2016e-10	-1.41568
160201614	chr5:160201614:G:A	9.40814e-11	-2.2016e-10	-1.5144
160201728	chr5:160201728:C:CA	8.58802e-09	2.84798	0.151584
160201773	chr5:160201773:T:A	9.4139e-11	-2.2016e-10	-1.51379
160201819	chr5:160201819:A:G	9.54688e-11	-2.2016e-10	-1.49976
160201925	chr5:160201925:G:A	2.41048e-10	-2.2016e-10	-0.573566
160202010	chr5:160202010:C:T	7.29939e-11	-0.355585	-1.4126
160202015	chr5:160202015:T:C	8.36059e-09	3.14494	-0.17222
160202027	chr5:160202027:G:A	2.4783e-11	-1.35131	-1.49709
160202041	chr5:160202041:C:G	6.9261e-09	3.35056	-0.566075
160202140	chr5:160202140:TCTA:T	1.90717e-10	0.320717	-1.12849
160202234	chr5:160202234:T:C	2.74061e-08	5.12601	-0.966047
160202624	chr5:160202624:G:A	9.44571e-11	-2.2016e-10	-1.51042
160202983	chr5:160202983:C:A	4.2609e-10	-2.2016e-10	-0.0039118
160203062	chr5:160203062:C:T	2.79568e-10	0.985287	-1.41061
160203063	chr5:160203063:G:A	2.42666e-11	-1.35687	-1.51259
160203263	chr5:160203263:G:A	9.53071e-11	-2.2016e-10	-1.50146
160203812	chr5:160203812:C:T	9.70473e-11	-2.2016e-10	-1.48336
160203850	chr5:160203850:C:T	2.22937e-10	-2.2016e-10	-0.651673
160204049	chr5:160204049:A:G	9.52432e-11	-2.2016e-10	-1.50213
160204583	chr5:160204583:G:A	2.4947e-11	-1.32882	-1.51299
160204599	chr5:160204599:C:T	1.10632e-10	-2.2016e-10	-1.35235
160204743	chr5:160204743:G:A	1.07458e-10	-2.2016e-10	-1.38146
160204880	chr5:160204880:C:T	2.34995e-11	-1.45493	-1.44665
160204951	chr5:160204951:C:G	1.50039e-09	2.76701	-1.51209
160204988	chr5:160204988:AAC:A	1.28316e-10	-2.2016e-10	-1.20407
160205036	chr5:160205036:A:G	2.40696e-11	-1.365	-1.51261
160205877	chr5:160205877:A:G	9.48254e-11	-2.2016e-10	-1.50652
160205882	chr5:160205882:A:G	9.86555e-11	-2.2016e-10	-1.46693
160206053	chr5:160206053:A:C	1.28561e-10	-2.2016e-10	-1.20216
160206155	chr5:160206155:T:C	1.26021e-10	-0.1159	-1.10621
160206172	chr5:160206172:G:C	1.1874e-10	-2.2016e-10	-1.28162
160206287	chr5:160206287:G:A	4.00763e-11	-1.34584	-1.02194
160206557	chr5:160206557:G:A	2.33964e-05	12.3811	-1.47153
160206674	chr5:160206674:C:T	1.49412e-10	-0.104014	-0.947837
160206966	chr5:160206966:A:T	1.20948e-10	-0.1584	-1.1048
160207276	chr5:160207276:A:G	1.36121e-09	2.54221	-1.38464
160207563	chr5:160207563:A:C	1.00095e-10	-2.2016e-10	-1.45245
160207792	chr5:160207792:C:T	2.13701e-11	-1.50324	-1.49333
160207828	chr5:160207828:C:A	1.4199e-10	-0.0649535	-1.03785
160207970	chr5:160207970:C:T	7.34782e-06	11.2257	-1.47432
160208357	chr5:160208357:G:A	1.17524e-10	-2.2016e-10	-1.29192
160208475	chr5:160208475:A:G	1.3653e-10	-0.0530578	-1.08896
160208601	chr5:160208601:A:ATTAATGGGTTAT	1.18358e-10	-2.2016e-10	-1.28484
160208850	chr5:160208850:C:T	2.18361e-10	-0.672412	-4.92792e-10
160208870	chr5:160208870:G:A	2.25327e-10	-0.641011	-4.92792e-10
160208876	chr5:160208876:A:G	2.2632e-10	0.717047	-1.35366
160208949	chr5:160208949:T:C	2.00276e-09	2.50344	-0.959718
160208950	chr5:160208950:G:A	7.75439e-11	-0.215528	-1.49219
160208998	chr5:160208998:A:G	4.65176e-09	3.28664	-0.900205
160209054	chr5:160209054:G:A	1.85181e-05	12.183	-1.50731
160209251	chr5:160209251:T:C	5.36671e-06	10.8781	-1.44097
160209270	chr5:160209270:A:G	1.09531e-10	-2.2016e-10	-1.36236
160209356	chr5:160209356:A:G	2.21173e-11	-1.48493	-1.47727
160209377	chr5:160209377:G:A	1.07072e-10	-2.2016e-10	-1.38506
160209380	chr5:160209380:G:A	1.8621e-11	-1.83778	-1.2965
160209624	chr5:160209624:A:G	1.09909e-10	-2.2016e-10	-1.35891
160209851	chr5:160209851:C:T	4.41968e-09	3.31224	-0.976982
160210134	chr5:160210134:G:T	6.40849e-06	11.0787	-1.46412
160210193	chr5:160210193:C:G	3.26275e-11	-1.4693	-1.10411
160210418	chr5:160210418:C:T	9.40819e-11	-2.2016e-10	-1.5144
160210746	chr5:160210746:C:G	1.09785e-10	-2.2016e-10	-1.36004
160210777	chr5:160210777:C:A	2.10243e-10	-2.2016e-10	-0.710299
160210808	chr5:160210808:A:G	2.06082e-11	-1.62789	-1.40498
160210944	chr5:160210944:T:C	9.40818e-11	-2.2016e-10	-1.5144
160211000	chr5:160211000:T:C	9.53997e-11	-2.2016e-10	-1.50049
160211258	chr5:160211258:G:A	7.09239e-10	1.82606	-1.32043
160211293	chr5:160211293:T:C	3.60179e-09	3.13081	-1.00018
160211294	chr5:160211294:G:A	6.46066e-10	1.72938	-1.31704
160212011	chr5:160212011:C:T	0.000185607	12.9806	-4.92792e-10
160212046	chr5:160212046:G:T	3.75142e-11	-1.46403	-0.969812
160212059	chr5:160212059:C:G	9.4142e-11	-0.0980073	-1.41575
160212174	chr5:160212174:A:G	1.10504e-10	-2.2016e-10	-1.35351
160212257	chr5:160212257:C:T	1.27623e-10	0.234551	-1.44404
160212432	chr5:160212432:G:A	1.09803e-10	-2.2016e-10	-1.35988
160212448	chr5:160212448:C:T	1.45118e-10	0.313684	-1.3947
160212701	chr5:160212701:C:A	1.98817e-11	-1.60221	-1.46655
160212758	chr5:160212758:C:T	3.54177e-10	-2.2016e-10	-0.188765
160212759	chr5:160212759:G:A	9.53587e-11	-2.2016e-10	-1.50092
160212899	chr5:160212899:G:C	1.92663e-11	-1.63574	-1.46446
160213055	chr5:160213055:G:A	6.98255e-10	1.80109	-1.31107
160213268	chr5:160213268:G:A	1.12705e-10	-2.2016e-10	-1.33378
160213340	chr5:160213340:G:A	1.21052e-10	-1.26234	-4.92792e-10
160213645	chr5:160213645:G:A	4.68096e-09	3.42372	-1.03102
160213879	chr5:160213879:T:G	9.69323e-11	-2.2016e-10	-1.48455
160214306	chr5:160214306:G:A	1.93626e-11	-1.63079	-1.46443
160214330	chr5:160214330:AT:A	1.67973e-10	-0.93476	-4.92792e-10
160214332	chr5:160214332:T:G	1.67723e-10	-0.93625	-4.92792e-10
160214507	chr5:160214507:T:A	1.9888e-10	-0.765858	-4.92792e-10
160215271	chr5:160215271:T:A	1.8396e-10	0.49197	-1.33582
160215342	chr5:160215342:C:T	9.44864e-11	-2.2016e-10	-1.51011
160215370	chr5:160215370:G:A	1.07191e-10	-2.2016e-10	-1.38395
160215527	chr5:160215527:A:G	7.256e-06	11.2403	-1.50149
160215630	chr5:160215630:A:G	1.58631e-10	0.347881	-1.33986
160216058	chr5:160216058:A:G	7.12998e-06	11.2224	-1.50118
160216191	chr5:160216191:C:T	1.04319e-10	-2.2016e-10	-1.41111
160216218	chr5:160216218:T:A	3.28282e-11	-1.45677	-1.11051
160216341	chr5:160216341:C:T	7.37858e-10	1.89028	-1.34509
160216375	chr5:160216375:C:T	9.81554e-10	2.16682	-1.33625
160216382	chr5:160216382:C:T	1.57066e-10	-1.0019	-4.92792e-10
160216791	chr5:160216791:C:T	9.44361e-11	-2.2016e-10	-1.51064
160217731	chr5:160217731:C:T	1.89613e-11	-1.63219	-1.48397
160217780	chr5:160217780:A:G	1.53301e-10	-2.2016e-10	-1.02616
160217987	chr5:160217987:G:A	2.99554e-11	-1.46911	-1.18974
160218147	chr5:160218147:T:C	3.93475e-09	3.36537	-1.14633
160218208	chr5:160218208:G:A	3.21915e-09	3.14572	-1.12741
160218418	chr5:160218418:G:A	1.51065e-10	-2.2016e-10	-1.04085
160218748	chr5:160218748:A:C	1.05109e-10	-2.2016e-10	-1.40357
160219051	chr5:160219051:C:T	6.56551e-06	11.1444	-1.50564
160219087	chr5:160219087:A:G	1.1641e-10	0.0315609	-1.333
160219461	chr5:160219461:G:A	7.74936e-10	1.83469	-1.24047
160219500	chr5:160219500:C:T	7.36651e-06	11.2619	-1.50799
160219509	chr5:160219509:G:T	9.78247e-11	-2.2016e-10	-1.47539
160219682	chr5:160219682:C:T	3.39041e-09	3.04966	-0.979514
160219687	chr5:160219687:GA:G	3.39362e-09	3.05862	-0.987532
160219851	chr5:160219851:A:G	2.12728e-09	-2.2016e-10	1.60404
160219855	chr5:160219855:C:T	9.75303e-11	-2.2016e-10	-1.4784
160219891	chr5:160219891:G:C	7.79607e-09	4.23805	-1.33523
160219968	chr5:160219968:G:A	7.06513e-11	-1.80081	-4.92792e-10
160219972	chr5:160219972:A:G	3.6905e-11	-1.46282	-0.987389
160220031	chr5:160220031:A:C	1.61765e-11	-1.85144	-1.42357
160220156	chr5:160220156:A:G	1.14507e-10	-2.2016e-10	-1.31793
160220449	chr5:160220449:A:C	1.15685e-10	-2.2016e-10	-1.30769
160220699	chr5:160220699:T:C	3.26887e-11	-1.4046	-1.16693
160220814	chr5:160220814:G:A	3.51891e-11	-1.40669	-1.09114
160221282	chr5:160221282:G:A	1.00226e-10	-0.0287828	-1.42235
160221288	chr5:160221288:G:A	1.19535e-10	-2.2016e-10	-1.27495
160221297	chr5:160221297:G:T	1.02688e-10	-2.2016e-10	-1.42687
160221345	chr5:160221345:T:C	9.88407e-11	-2.2016e-10	-1.46505
160221913	chr5:160221913:G:A	7.87861e-06	11.3343	-1.51319
160222420	chr5:160222420:G:A	4.89871e-11	-1.13367	-1.03333
160222443	chr5:160222443:C:T	3.30701e-11	-1.05863	-1.5013
160222592	chr5:160222592:C:T	2.31581e-10	0.48784	-1.10147
160222805	chr5:160222805:G:A	2.41296e-10	0.471665	-1.0442
160222821	chr5:160222821:A:G	1.00224e-10	-2.2016e-10	-1.45115
160222859	chr5:160222859:G:A	1.19575e-10	-2.2016e-10	-1.27462
160222962	chr5:160222962:A:G	7.14874e-11	-1.78904	-4.92792e-10
160223073	chr5:160223073:T:C	9.98347e-06	11.4396	-1.38172
160223607	chr5:160223607:G:A	4.51094e-11	-1.44432	-0.805155
160223744	chr5:160223744:T:C	2.39763e-11	-1.36815	-1.51334
160223877	chr5:160223877:A:G	1.77666e-10	-2.2016e-10	-0.878658
160223983	chr5:160223983:T:TATA	9.44308e-11	-2.2016e-10	-1.51069
160224205	chr5:160224205:C:T	2.98625e-09	3.21073	-1.26752
160224206	chr5:160224206:G:A	9.14256e-11	-1.54304	-4.92792e-10
160224479	chr5:160224479:G:C	9.98032e-11	-2.2016e-10	-1.45536
160224656	chr5:160224656:T:C	1.30255e-09	2.57968	-1.46616
160224748	chr5:160224748:G:A	4.65784e-10	1.41655	-1.33139
160224810	chr5:160224810:C:T	1.04006e-10	-2.2016e-10	-1.41411
160225154	chr5:160225154:T:C	1.54018e-05	11.9495	-1.4581
160225602	chr5:160225602:T:C	1.95301e-10	0.677758	-1.46178
160225795	chr5:160225795:G:A	9.54115e-11	-2.2016e-10	-1.50036
160225895	chr5:160225895:C:T	3.54654e-11	-1.29552	-1.19449
160226035	chr5:160226035:G:A	3.49498e-11	-1.28647	-1.21818
160226078	chr5:160226078:G:A	1.02451e-10	-2.2016e-10	-1.42918
160226183	chr5:160226183:T:A	6.58593e-11	-0.551195	-1.31985
160226187	chr5:160226187:T:A	2.08845e-11	-1.50661	-1.51295
160226329	chr5:160226329:G:A	1.00295e-10	-2.2016e-10	-1.45044
160226348	chr5:160226348:G:A	1.40097e-10	-1.11623	-4.92792e-10
160226418	chr5:160226418:G:A	2.79146e-11	-1.41809	-1.31132
160226584	chr5:160226584:T:C	9.53918e-11	-2.2016e-10	-1.50057
160226662	chr5:160226662:C:T	1.36183e-09	2.55589	-1.39787
160226895	chr5:160226895:T:C	2.28999e-11	-1.75082	-1.17661
160226896	chr5:160226896:A:G	9.54795e-11	-2.2016e-10	-1.49965
160227102	chr5:160227102:T:C	2.50382e-10	0.940275	-1.47585
160227246	chr5:160227246:CT:C	1.05504e-09	2.35761	-1.45485
160227384	chr5:160227384:A:G	2.09606e-11	-1.54046	-1.47545
160227980	chr5:160227980:T:TA	9.48377e-11	-2.2016e-10	-1.5064
160228114	chr5:160228114:G:A	1.53098e-10	-1.23621	0.208725
160228244	chr5:160228244:A:T	3.27146e-11	-1.61955	-0.951193
160228481	chr5:160228481:C:G	1.12424e-10	-2.2016e-10	-1.33628
160228491	chr5:160228491:G:A	7.22823e-11	-0.264292	-1.51369
160228499	chr5:160228499:C:T	2.20999e-10	-2.2016e-10	-0.660402
160229187	chr5:160229187:C:T	4.52849e-09	3.47719	-1.11761
160229259	chr5:160229259:G:A	3.11491e-10	-1.27318	0.955989
160229416	chr5:160229416:C:T	1.15304e-10	-2.2016e-10	-1.31099
160229457	chr5:160229457:G:A	1.15217e-10	-2.2016e-10	-1.31174
160229619	chr5:160229619:T:A	9.4895e-11	-2.2016e-10	-1.50579
160229943	chr5:160229943:G:A	3.54713e-11	-1.47263	-1.01721
160230070	chr5:160230070:A:G	1.64848e-10	-2.2016e-10	-0.953541
160230397	chr5:160230397:G:A	2.36783e-08	5.52616	-1.5124
160230795	chr5:160230795:A:G	8.31494e-10	2.11027	-1.44561
160230804	chr5:160230804:G:A	1.43439e-09	2.34797	-1.13804
160231396	chr5:160231396:C:T	1.15168e-09	2.42885	-1.43843
160231454	chr5:160231454:C:T	1.84234e-10	0.423657	-1.26601
160231462	chr5:160231462:C:T	1.61699e-08	5.14601	-1.51367
160231724	chr5:160231724:G:A	3.77856e-10	1.30842	-1.43247
160232255	chr5:160232255:G:A	5.63411e-09	2.57803	-4.92792e-10
160232266	chr5:160232266:C:T	6.61448e-11	-0.597576	-1.26914
160232663	chr5:160232663:G:A	1.04771e-10	-2.2016e-10	-1.40678
160232693	chr5:160232693:T:C	2.15065e-10	0.47807	-1.16569
160232732	chr5:160232732:A:G	1.44312e-07	6.78274	-0.961569
160232858	chr5:160232858:C:T	7.02095e-11	-1.80708	-4.92792e-10
160232914	chr5:160232914:T:A	5.64015e-10	0.276518	-4.92792e-10
160233833	chr5:160233833:T:C	8.45301e-11	-1.62145	-4.92792e-10
160234149	chr5:160234149:A:G	2.53713e-10	0.863698	-1.38606
160234747	chr5:160234747:C:T	9.1176e-10	2.03688	-1.28006
160235269	chr5:160235269:T:C	1.08714e-10	0.0952107	-1.46505
160235469	chr5:160235469:G:A	9.87962e-11	-2.2016e-10	-1.4655
160235549	chr5:160235549:A:C	1.33062e-09	-2.2016e-10	1.13484
160235861	chr5:160235861:A:T	1.06376e-10	-2.2016e-10	-1.39159
160235912	chr5:160235912:A:T	1.06507e-10	-2.2016e-10	-1.39035
160235946	chr5:160235946:G:A	1.11087e-10	-2.2016e-10	-1.34825
160236039	chr5:160236039:A:AGAGT	1.82776e-11	-1.86175	-1.29113
160236160	chr5:160236160:A:T	6.35789e-10	1.83332	-1.43702
160236264	chr5:160236264:C:T	9.48881e-11	-2.2016e-10	-1.50586
160236458	chr5:160236458:C:T	2.53745e-10	0.974272	-1.4965
160236459	chr5:160236459:G:A	1.97461e-10	-2.2016e-10	-0.77302
160236841	chr5:160236841:G:T	7.90753e-10	2.11524	-1.50082
160236987	chr5:160236987:T:A	9.41004e-11	-2.2016e-10	-1.5142
160237513	chr5:160237513:T:C	1.17392e-10	-2.2016e-10	-1.29304
160237942	chr5:160237942:C:T	2.12507e-10	-0.563149	-0.136438
160238101	chr5:160238101:C:G	1.20216e-10	-2.2016e-10	-1.26927
160238516	chr5:160238516:C:T	1.7454e-11	-1.84936	-1.34964
160238520	chr5:160238520:G:A	1.74831e-11	-1.84769	-1.34964
160238527	chr5:160238527:A:G	1.53556e-11	-1.83917	-1.48791
160238543	chr5:160238543:C:T	4.1862e-10	-2.2016e-10	-0.0215982
160238592	chr5:160238592:G:A	1.53437e-11	-1.81507	-1.51279
160239543	chr5:160239543:A:G	1.69349e-10	-2.2016e-10	-0.926602
160239650	chr5:160239650:C:T	9.48205e-11	-2.2016e-10	-1.50658
160239668	chr5:160239668:G:A	1.60977e-11	-1.84149	-1.43839
160239951	chr5:160239951:A:G	1.77873e-10	-2.2016e-10	-0.87749
160240026	chr5:160240026:A:G	1.51838e-11	-1.83595	-1.50238
160240390	chr5:160240390:C:T	1.72739e-11	-1.69555	-1.51381
160240448	chr5:160240448:T:C	1.77377e-11	-1.66877	-1.51409
160240573	chr5:160240573:G:A	1.95391e-11	-1.81009	-1.27606
160240746	chr5:160240746:GAGGA:G	1.62593e-11	-1.75559	-1.51431
160240792	chr5:160240792:A:C	1.96827e-11	-1.80405	-1.27478
160240793	chr5:160240793:G:T	1.95922e-11	-1.80576	-1.27767
160240800	chr5:160240800:C:T	1.49333e-11	-1.84759	-1.50738
160240919	chr5:160240919:C:T	2.05292e-11	-1.79819	-1.23852
160241083	chr5:160241083:T:C	1.62061e-11	-1.78064	-1.49253
160241132	chr5:160241132:G:A	1.50956e-10	-2.2016e-10	-1.04157
160241238	chr5:160241238:A:T	1.51163e-11	-1.84137	-1.50142
160241324	chr5:160241324:G:C	2.09891e-11	-1.78491	-1.22964
160241695	chr5:160241695:G:A	9.7848e-11	-2.2016e-10	-1.47515
160241739	chr5:160241739:G:A	1.35139e-10	-2.2016e-10	-1.15226
160241749	chr5:160241749:G:A	3.96542e-10	-2.2016e-10	-0.0757791
160241787	chr5:160241787:GGT:AGT	1.9976e-11	-1.78859	-1.27544
160241823	chr5:160241823:G:C	2.00659e-11	-1.77802	-1.28152
160242218	chr5:160242218:C:T	1.98686e-11	-1.77043	-1.29899
160242245	chr5:160242245:A:G	1.53887e-10	-2.2016e-10	-1.02235
160242296	chr5:160242296:A:G	2.0471e-11	-1.76371	-1.27585
160242402	chr5:160242402:T:G	1.91255e-10	-2.2016e-10	-0.804955
160242406	chr5:160242406:C:T	1.0107e-10	-2.2016e-10	-1.44274
160242767	chr5:160242767:T:C	1.0092e-10	-2.2016e-10	-1.44423
160242889	chr5:160242889:T:G	1.01911e-10	-2.2016e-10	-1.43446
160242935	chr5:160242935:T:C	1.11534e-10	-2.2016e-10	-1.34424
160242968	chr5:160242968:G:A	1.9096e-11	-1.86212	-1.24697
160243622	chr5:160243622:T:C	9.43192e-11	-2.2016e-10	-1.51188
160243776	chr5:160243776:C:T	9.76442e-11	-2.2016e-10	-1.47723
160243882	chr5:160243882:T:C	2.01332e-10	-2.2016e-10	-0.753607
160244556	chr5:160244556:A:T	1.50709e-10	-2.2016e-10	-1.04321
160244675	chr5:160244675:T:C	1.5708e-09	-2.2016e-10	1.30078
160244725	chr5:160244725:A:C	2.5921e-11	-1.89731	-0.906201
160244995	chr5:160244995:A:T	9.97406e-11	-2.2016e-10	-1.45599
160245512	chr5:160245512:C:T	8.61102e-10	-2.2016e-10	0.69965
160245662	chr5:160245662:T:A	1.39449e-10	-2.2016e-10	-1.12086
160245678	chr5:160245678:A:C	1.22541e-10	-2.2016e-10	-1.25012
160246108	chr5:160246108:G:A	1.17875e-10	-2.2016e-10	-1.28893
160246366	chr5:160246366:A:G	1.19822e-10	-2.2016e-10	-1.27255
160246543	chr5:160246543:G:C	6.70571e-11	-1.85302	-4.92792e-10
160246809	chr5:160246809:C:T	6.74725e-11	-1.84684	-4.92792e-10
160246876	chr5:160246876:G:C	1.65118e-09	-2.2016e-10	1.35068
160246952	chr5:160246952:C:T	6.41729e-11	-1.89698	-4.92792e-10
160247038	chr5:160247038:G:T	1.03529e-10	-2.2016e-10	-1.41871
160247190	chr5:160247190:AG:A	1.18372e-10	-2.2016e-10	-1.28473
160247673	chr5:160247673:C:G	4.56346e-10	-2.2016e-10	0.0646898
160247728	chr5:160247728:G:A	9.40801e-11	-2.2016e-10	-1.51442
160247884	chr5:160247884:C:T	1.25283e-10	-2.2016e-10	-1.22799
160247992	chr5:160247992:C:G	1.25847e-10	-2.2016e-10	-1.2235
160248074	chr5:160248074:C:A	1.17439e-10	-2.2016e-10	-1.29264
160248138	chr5:160248138:C:A	4.50065e-11	-1.51872	-0.733036
160248319	chr5:160248319:A:G	1.141e-10	-2.2016e-10	-1.32149
160248493	chr5:160248493:T:C	1.95307e-10	-0.78399	-4.92792e-10
160248754	chr5:160248754:T:C	1.72371e-11	-1.7046	-1.50689
160248942	chr5:160248942:G:C	1.53972e-10	-2.2016e-10	-1.02179
160249226	chr5:160249226:T:C	1.26069e-10	-1.22173	-4.92792e-10
160249321	chr5:160249321:G:A	3.19848e-10	-2.2016e-10	-0.290716
160249830	chr5:160249830:C:A	4.58792e-11	-1.1058	-1.12675
160250174	chr5:160250174:A:C	9.41593e-11	-2.2016e-10	-1.51357
160250254	chr5:160250254:C:A	1.60287e-10	-2.2016e-10	-0.981593
160250482	chr5:160250482:C:G	1.81107e-11	-1.87024	-1.29182
160250506	chr5:160250506:C:A	9.40819e-11	-2.2016e-10	-1.5144
160251242	chr5:160251242:C:T	1.8821e-10	-2.2016e-10	-0.821002
160252622	chr5:160252622:T:C	9.43929e-11	-2.2016e-10	-1.5111
160253039	chr5:160253039:T:C	3.06673e-11	-1.60337	-1.03199
160253173	chr5:160253173:G:A	1.35355e-10	-2.2016e-10	-1.15066
160253902	chr5:160253902:T:C	1.34835e-10	-2.2016e-10	-1.15451
160255182	chr5:160255182:G:A	1.17263e-09	-2.2016e-10	1.00844
160255578	chr5:160255578:G:A	1.50058e-10	-2.2016e-10	-1.04754
160255720	chr5:160255720:C:T	1.57202e-10	-2.2016e-10	-1.00103
160255730	chr5:160255730:A:G	4.87566e-10	1.59667	-1.46581
160255770	chr5:160255770:C:T	3.15379e-11	-1.60866	-0.998715
160256180	chr5:160256180:C:T	9.65083e-11	-2.2016e-10	-1.48893
160256285	chr5:160256285:T:C	1.61041e-10	-2.2016e-10	-0.976902
160256585	chr5:160256585:A:C	1.32033e-10	-2.2016e-10	-1.17551
160256786	chr5:160256786:T:C	4.95356e-11	-1.22818	-0.92769
160256849	chr5:160256849:T:C	1.70854e-10	-2.2016e-10	-0.917755
160256883	chr5:160256883:A:T	4.73294e-10	-2.2016e-10	0.101154
160257031	chr5:160257031:TCAGGGTGCTAA:T	1.62739e-10	-2.2016e-10	-0.966413
160257422	chr5:160257422:C:T	1.00962e-10	-2.2016e-10	-1.44381
160257499	chr5:160257499:TAAAATCCTAGC:T	1.02709e-10	-2.2016e-10	-1.42666
160257886	chr5:160257886:G:A	1.62607e-10	-2.2016e-10	-0.967223
160258006	chr5:160258006:C:A	4.65178e-10	-2.2016e-10	0.0838585
160258008	chr5:160258008:G:A	1.09653e-10	-2.2016e-10	-1.36125
160258037	chr5:160258037:G:C	1.41153e-09	-2.2016e-10	1.19387
160258314	chr5:160258314:A:T	1.77318e-10	-2.2016e-10	-0.880619
160258510	chr5:160258510:G:A	1.85643e-11	-1.81249	-1.32484
160258672	chr5:160258672:G:C	6.70788e-11	-1.85269	-4.92792e-10
160258821	chr5:160258821:C:T	6.86251e-10	-2.2016e-10	0.472681
160258838	chr5:160258838:A:G	4.64399e-10	-2.2016e-10	0.0821823
160258865	chr5:160258865:A:T	1.69347e-10	-2.2016e-10	-0.926613
160259041	chr5:160259041:GAGTTTCA:G	1.66836e-10	-2.2016e-10	-0.941551
160259249	chr5:160259249:T:C	5.27877e-11	-1.11828	-0.974003
160259447	chr5:160259447:G:C	1.07683e-10	-2.2016e-10	-1.37937
160259496	chr5:160259496:G:A	3.76058e-11	-1.67473	-0.756679
160260245	chr5:160260245:C:T	1.57412e-10	-2.2016e-10	-0.999696
160260275	chr5:160260275:C:T	9.45129e-11	-2.2016e-10	-1.50983
160260303	chr5:160260303:TA:T	1.34366e-10	-2.2016e-10	-1.15799
160260429	chr5:160260429:C:T	1.84639e-11	-1.82887	-1.31387
160260470	chr5:160260470:A:C	7.49245e-10	-2.2016e-10	0.560504
160260848	chr5:160260848:C:A	1.70393e-11	-1.86356	-1.35948
160260970	chr5:160260970:G:A	3.34992e-11	-1.56725	-0.979786
160261007	chr5:160261007:T:C	9.73247e-11	-2.2016e-10	-1.48051
160261539	chr5:160261539:G:A	2.99595e-11	-1.40507	-1.25364
160261705	chr5:160261705:C:T	6.65069e-11	-1.86126	-4.92792e-10
160261754	chr5:160261754:C:T	9.4918e-11	-2.2016e-10	-1.50555
160261901	chr5:160261901:T:C	2.77668e-11	-1.40409	-1.33063
160262001	chr5:160262001:G:A	2.93468e-11	-1.40218	-1.2772
160262192	chr5:160262192:G:A	1.07264e-10	-2.2016e-10	-1.38327
160262423	chr5:160262423:G:A	9.43339e-11	-2.2016e-10	-1.51172
160262512	chr5:160262512:C:T	1.33917e-10	-2.2016e-10	-1.16134
160262929	chr5:160262929:C:T	3.6694e-11	-1.80447	-0.651476
160263024	chr5:160263024:T:C	3.55841e-11	-1.59125	-0.895417
160263198	chr5:160263198:G:C	9.76271e-11	-2.2016e-10	-1.47741
160263338	chr5:160263338:C:G	4.61913e-10	-2.2016e-10	0.0768146
160263983	chr5:160263983:C:T	7.55785e-10	-2.2016e-10	0.569195
160264050	chr5:160264050:G:A	3.6391e-11	-1.55875	-0.905487
160264149	chr5:160264149:T:C	4.49936e-10	-2.2016e-10	0.0505432
160264185	chr5:160264185:C:A	3.68294e-11	-1.57716	-0.875104
160264295	chr5:160264295:T:C	3.52388e-11	-1.552	-0.94442
160264308	chr5:160264308:G:A	6.57138e-11	-1.87325	-4.92792e-10
160264405	chr5:160264405:T:A	2.64004e-11	-1.38968	-1.3955
160264615	chr5:160264615:C:A	3.56418e-10	-2.2016e-10	-0.182458
160264884	chr5:160264884:A:G	1.94567e-10	-0.787785	-4.92792e-10
160265426	chr5:160265426:A:G	1.57706e-10	-2.2016e-10	-0.997828
160265441	chr5:160265441:G:A	1.08967e-10	-2.2016e-10	-1.36752
160265617	chr5:160265617:A:G	3.07566e-11	-1.22223	-1.41023
160265976	chr5:160265976:A:G	9.78457e-11	-2.2016e-10	-1.47517
160266081	chr5:160266081:T:G	3.78498e-11	-1.0047	-1.42023
160266146	chr5:160266146:G:A	1.09495e-10	-2.2016e-10	-1.36268
160266692	chr5:160266692:T:C	2.76475e-10	-2.2016e-10	-0.43644
160266835	chr5:160266835:A:G	7.54063e-11	-1.37512	-0.360549
160267136	chr5:160267136:C:A	3.05607e-11	-1.13293	-1.50591
160267383	chr5:160267383:A:G	3.1724e-11	-1.26909	-1.3324
160267529	chr5:160267529:C:T	4.03954e-11	-1.62368	-0.736168
160267805	chr5:160267805:T:C	5.20472e-10	-2.2016e-10	0.196175
160268147	chr5:160268147:C:T	3.67553e-11	-1.47626	-0.978021
160268238	chr5:160268238:T:C	3.77526e-11	-1.38987	-1.03763
160268878	chr5:160268878:G:A	1.76621e-10	-2.2016e-10	-0.884555
160268895	chr5:160268895:CTCT:C	1.12071e-10	-2.2016e-10	-1.33943
160268915	chr5:160268915:T:C	1.48752e-10	-2.2016e-10	-1.05628
160269541	chr5:160269541:C:T	1.13769e-10	-2.2016e-10	-1.32439
160269547	chr5:160269547:A:G	2.81801e-11	-1.34798	-1.37197
160269579	chr5:160269579:C:T	9.4665e-11	-2.2016e-10	-1.50822
160270090	chr5:160270090:T:C	1.8837e-11	-1.84477	-1.27797
160270193	chr5:160270193:C:T	9.49813e-11	-2.2016e-10	-1.50488
160270279	chr5:160270279:A:C	1.04083e-10	-2.2016e-10	-1.41338
160270316	chr5:160270316:A:C	2.91694e-11	-1.43075	-1.25469
160270393	chr5:160270393:G:A	9.41784e-11	-2.2016e-10	-1.51337
160270476	chr5:160270476:A:G	3.19362e-11	-1.13157	-1.46325
160270570	chr5:160270570:C:T	1.05119e-10	-2.2016e-10	-1.40347
160270763	chr5:160270763:T:C	1.09028e-10	-2.2016e-10	-1.36696
160271496	chr5:160271496:T:C	3.37371e-09	-2.2016e-10	2.06521
160271690	chr5:160271690:C:T	2.5022e-10	-2.2016e-10	-0.536222
160271852	chr5:160271852:G:A	2.64146e-10	-2.2016e-10	-0.48206
160272105	chr5:160272105:A:G	3.31462e-11	-1.10865	-1.44898
160272996	chr5:160272996:A:G	2.66188e-10	-2.2016e-10	-0.474358
160273706	chr5:160273706:G:A	2.88222e-10	-2.2016e-10	-0.39483
160273708	chr5:160273708:G:A	1.55927e-10	-2.2016e-10	-1.00917
160273710	chr5:160273710:G:A	7.90967e-11	-1.68789	-4.92792e-10
160273771	chr5:160273771:C:T	1.4984e-10	-2.2016e-10	-1.04899
160273808	chr5:160273808:G:A	4.86921e-10	-2.2016e-10	0.129539
160273900	chr5:160273900:C:T	4.69915e-11	-1.83762	-0.370981
160273992	chr5:160273992:C:T	2.53975e-10	-2.2016e-10	-0.521325
160274545	chr5:160274545:C:A	6.45677e-11	-1.89085	-4.92792e-10
160274623	chr5:160274623:G:A	1.43165e-09	1.20802	-4.92792e-10
160274701	chr5:160274701:A:G	5.99873e-11	-1.54489	-0.419535
160275049	chr5:160275049:C:T	5.46496e-11	-1.38973	-0.667891
160275087	chr5:160275087:T:G	8.91456e-11	-1.56829	-4.92792e-10
160276249	chr5:160276249:C:G	6.74016e-10	-2.2016e-10	0.454692
160276387	chr5:160276387:C:T	3.9865e-11	-1.85073	-0.522337
160276393	chr5:160276393:C:T	1.33212e-10	-2.2016e-10	-1.16662
160276733	chr5:160276733:T:C	6.2685e-10	-2.2016e-10	0.382146
160276775	chr5:160276775:T:C	5.34547e-10	0.222857	-4.92792e-10
160276809	chr5:160276809:A:G	4.54355e-10	-2.2016e-10	0.0603162
160276922	chr5:160276922:T:C	5.71503e-10	-2.2016e-10	0.289708
160277159	chr5:160277159:A:G	1.23898e-10	-2.2016e-10	-1.2391
160277208	chr5:160277208:G:A	5.21511e-10	-2.2016e-10	0.198167
160277251	chr5:160277251:G:A	2.10758e-11	-1.56593	-1.44451
160277303	chr5:160277303:G:T	6.72587e-10	-2.2016e-10	0.45257
160277506	chr5:160277506:C:G	2.03471e-10	-1.89655	1.15351
160277736	chr5:160277736:GTCTA:G	1.17066e-10	-1.29582	-4.92792e-10
160277925	chr5:160277925:G:A	1.21293e-10	-2.2016e-10	-1.26035
160278254	chr5:160278254:C:T	3.51741e-11	-1.82676	-0.671495
160278291	chr5:160278291:C:T	7.236e-11	-1.77691	-4.92792e-10
160278751	chr5:160278751:C:G	7.56134e-11	-1.73293	-4.92792e-10
160278773	chr5:160278773:C:T	1.33871e-10	-1.16169	-4.92792e-10
160278803	chr5:160278803:G:A	7.29894e-10	-2.2016e-10	0.534337
160279125	chr5:160279125:C:T	4.79918e-10	-2.2016e-10	0.115053
160279474	chr5:160279474:G:A	4.79918e-10	-2.2016e-10	0.115053
160279709	chr5:160279709:A:G	1.08025e-10	-2.2016e-10	-1.3762
160279955	chr5:160279955:C:T	1.37324e-10	-2.2016e-10	-1.13622
160280041	chr5:160280041:T:G	1.67762e-11	-1.72422	-1.51438
160280129	chr5:160280129:A:G	7.91368e-09	-2.2016e-10	2.91779
160280446	chr5:160280446:A:C	9.4317e-11	-2.2016e-10	-1.5119
160280498	chr5:160280498:C:T	9.96993e-11	-2.2016e-10	-1.4564
160280724	chr5:160280724:G:A	4.36279e-10	-2.2016e-10	0.0197206
160280986	chr5:160280986:T:C	1.74811e-11	-1.69678	-1.50066
160281181	chr5:160281181:T:C	3.13218e-11	-1.87324	-0.741002
160281183	chr5:160281183:A:C	1.13702e-10	-2.2016e-10	-1.32498
160281565	chr5:160281565:T:A	2.73938e-11	-1.49467	-1.25357
160281566	chr5:160281566:T:C	1.73992e-10	-2.2016e-10	-0.899551
160281580	chr5:160281580:T:A	1.13399e-10	-2.2016e-10	-1.32765
160282112	chr5:160282112:T:C	1.70404e-11	-1.7175	-1.50548
160282553	chr5:160282553:CAT:C	1.46384e-10	-2.2016e-10	-1.07233
160283610	chr5:160283610:T:A	1.86392e-11	-1.65124	-1.48206
160283700	chr5:160283700:C:A	3.53507e-11	-1.70881	-0.784436
160283727	chr5:160283727:A:G	1.08299e-10	-2.2016e-10	-1.37366
160283949	chr5:160283949:T:C	2.85882e-10	-2.2016e-10	-0.402982
160283964	chr5:160283964:C:T	2.19614e-11	-1.8399	-1.12938
160284295	chr5:160284295:T:C	1.28223e-10	-2.2016e-10	-1.20479
160284621	chr5:160284621:G:A	1.01296e-10	-2.2016e-10	-1.44051
160284966	chr5:160284966:C:T	1.87469e-11	-1.79592	-1.33161
160285127	chr5:160285127:T:C	1.13544e-10	-2.2016e-10	-1.32637
160285139	chr5:160285139:G:A	1.75371e-10	-2.2016e-10	-0.891657
160285147	chr5:160285147:A:G	1.73868e-11	-1.71738	-1.48547
160285376	chr5:160285376:C:T	1.49692e-10	-2.2016e-10	-1.04998
160285682	chr5:160285682:G:A	9.63587e-11	-2.2016e-10	-1.49048
160285748	chr5:160285748:G:T	1.73892e-10	-2.2016e-10	-0.900131
160285760	chr5:160285760:T:C	4.09587e-10	-2.2016e-10	-0.0434131
160285785	chr5:160285785:C:T	7.32973e-11	-1.76404	-4.92792e-10
160286088	chr5:160286088:A:C	1.50921e-11	-1.83548	-1.50892
160286170	chr5:160286170:C:T	9.94062e-11	-2.2016e-10	-1.45935
160286283	chr5:160286283:G:A	2.37422e-11	-1.8773	-1.01401
160286444	chr5:160286444:C:A	7.24559e-11	-1.77558	-4.92792e-10
160286454	chr5:160286454:A:G	1.47968e-11	-1.85977	-1.50438
160286499	chr5:160286499:A:G	2.77392e-10	-2.2016e-10	-0.43313
160286597	chr5:160286597:C:G	6.50431e-11	-1.88351	-4.92792e-10
160286844	chr5:160286844:TC:T	1.40588e-10	-1.11273	-4.92792e-10
160286948	chr5:160286948:A:C	4.75998e-11	-1.31161	-0.884125
160287069	chr5:160287069:G:A	1.2893e-10	-2.2016e-10	-1.1993
160287146	chr5:160287146:T:C	1.46907e-11	-1.87096	-1.50038
160287149	chr5:160287149:C:T	5.26169e-10	-2.2016e-10	0.207061
160287275	chr5:160287275:T:G	1.07618e-10	-2.2016e-10	-1.37998
160287521	chr5:160287521:T:C	1.6155e-11	-1.7956	-1.48073
160287647	chr5:160287647:C:T	1.75188e-11	-1.88944	-1.30585
160287943	chr5:160287943:C:T	1.18099e-10	-2.2016e-10	-1.28704
160288157	chr5:160288157:A:C	2.34767e-10	-2.2016e-10	-0.599969
160288228	chr5:160288228:C:CATG	2.76809e-11	-1.85549	-0.88233
160288252	chr5:160288252:C:T	9.42656e-11	-2.2016e-10	-1.51245
160288392	chr5:160288392:C:T	1.60448e-10	-2.2016e-10	-0.980593
160288478	chr5:160288478:A:G	9.674e-11	-2.2016e-10	-1.48654
160288642	chr5:160288642:G:A	2.1015e-10	-2.2016e-10	-0.71074
160289155	chr5:160289155:A:G	4.54503e-10	-2.2016e-10	0.060642
160289238	chr5:160289238:A:G	6.12585e-10	-2.2016e-10	0.359125
160289420	chr5:160289420:T:C	2.36245e-11	-1.689	-1.20728
160289529	chr5:160289529:G:A	4.35206e-10	-2.2016e-10	0.0172579
160289705	chr5:160289705:C:A	4.56682e-11	-0.845697	-1.39146
160289785	chr5:160289785:T:C	1.61146e-11	-1.89322	-1.38562
160290268	chr5:160290268:T:C	9.4872e-11	-2.2016e-10	-1.50603
160290393	chr5:160290393:G:A	3.0091e-10	-2.2016e-10	-0.351752
160290706	chr5:160290706:A:G	3.04345e-11	-1.58599	-1.057
160291438	chr5:160291438:G:A	1.08138e-10	-2.2016e-10	-1.37515
160292196	chr5:160292196:C:A	1.08689e-10	-2.2016e-10	-1.37007
160292667	chr5:160292667:T:C	7.64356e-11	-1.72211	-4.92792e-10
160292764	chr5:160292764:C:T	2.32071e-11	-1.85428	-1.05982
160293352	chr5:160293352:G:A	2.35677e-11	-1.73325	-1.16543
160293681	chr5:160293681:C:G	1.06506e-10	-2.2016e-10	-1.39036
160293758	chr5:160293758:A:C	2.18794e-10	-2.2016e-10	-0.670433
160293773	chr5:160293773:G:A	2.98194e-11	-1.18718	-1.47622
160293987	chr5:160293987:G:A	9.52242e-11	-2.2016e-10	-1.50233
160294477	chr5:160294477:C:T	1.31727e-10	-2.2016e-10	-1.17783
160294506	chr5:160294506:C:T	1.6705e-11	-1.73074	-1.51212
160294665	chr5:160294665:G:A	1.61673e-11	-1.76766	-1.50791
160294851	chr5:160294851:G:A	2.47929e-10	-2.2016e-10	-0.545419
160295032	chr5:160295032:C:G	1.69498e-11	-1.71913	-1.50918
160295418	chr5:160295418:C:G	1.68806e-11	-1.73409	-1.49831
160295526	chr5:160295526:T:C	9.90692e-11	-2.2016e-10	-1.46274
160295564	chr5:160295564:A:G	3.65883e-11	-1.39503	-1.06381
160295866	chr5:160295866:C:T	3.69909e-11	-0.955154	-1.49274
160295867	chr5:160295867:G:A	1.79202e-11	-1.80731	-1.36532
160295933	chr5:160295933:G:C	9.56066e-11	-2.2016e-10	-1.49832
160296132	chr5:160296132:G:GCA	2.23282e-11	-1.88613	-1.06658
160296278	chr5:160296278:T:C	1.64281e-11	-1.75822	-1.50135
160296351	chr5:160296351:T:C	3.1356e-11	-1.16678	-1.44638
160296619	chr5:160296619:C:T	1.80117e-10	-0.864954	-4.92792e-10
160296955	chr5:160296955:T:C	1.03406e-10	-2.2016e-10	-1.4199
160297595	chr5:160297595:G:A	9.54963e-11	-2.2016e-10	-1.49947
160297668	chr5:160297668:A:C	3.13202e-11	-1.22057	-1.39373
160297998	chr5:160297998:C:T	6.69717e-11	-1.04786	-0.806434
160298143	chr5:160298143:A:C	2.21735e-11	-1.56915	-1.39052
160298381	chr5:160298381:A:G	2.86793e-11	-1.37752	-1.32487
160298657	chr5:160298657:C:T	3.50995e-11	-1.04928	-1.4511
160298964	chr5:160298964:C:T	3.37553e-11	-1.10752	-1.4319
160299460	chr5:160299460:G:A	3.51992e-11	-1.88951	-0.608024
160299849	chr5:160299849:T:C	7.56217e-11	-0.994472	-0.738346
160299885	chr5:160299885:G:A	3.23627e-11	-1.11441	-1.46715
160300293	chr5:160300293:T:C	1.52766e-10	-2.2016e-10	-1.02965
160300443	chr5:160300443:A:G	4.29901e-10	-2.2016e-10	0.00499201
160301603	chr5:160301603:TTTTG:T	2.60041e-10	-2.2016e-10	-0.497723
160301616	chr5:160301616:T:C	3.99614e-11	-1.88646	-0.484185
160301982	chr5:160301982:G:A	3.49551e-11	-1.24138	-1.26311
160302374	chr5:160302374:A:G	9.76649e-09	3.12815	-4.92792e-10
160302450	chr5:160302450:G:A	2.09497e-10	-2.2016e-10	-0.713853
160302627	chr5:160302627:C:T	9.68935e-11	-2.2016e-10	-1.48495
160302763	chr5:160302763:G:A	1.15769e-10	-2.2016e-10	-1.30696
160302789	chr5:160302789:A:G	2.05947e-11	-1.88546	-1.14807
160302822	chr5:160302822:A:T	4.24146e-11	-0.810896	-1.50017
160303084	chr5:160303084:A:G	3.80346e-11	-1.88648	-0.533586
160303133	chr5:160303133:TGGA:T	1.24194e-10	-2.2016e-10	-1.23672
160303350	chr5:160303350:C:A	9.5648e-11	-2.2016e-10	-1.49789
160303454	chr5:160303454:C:T	9.46535e-11	-2.2016e-10	-1.50834
160303506	chr5:160303506:G:A	9.44838e-11	-2.2016e-10	-1.51013
160303568	chr5:160303568:A:G	3.74717e-11	-1.89238	-0.542597
160303589	chr5:160303589:A:G	2.63325e-10	-1.20826	0.723088
160303943	chr5:160303943:C:T	9.48941e-11	-2.2016e-10	-1.5058
160304270	chr5:160304270:C:T	4.24921e-10	-2.2016e-10	-0.00665891
160304377	chr5:160304377:C:T	6.52139e-11	-1.88089	-4.92792e-10
160304512	chr5:160304512:T:C	3.20753e-11	-1.31219	-1.27828
160304546	chr5:160304546:AGAG:A	7.53627e-11	-1.01807	-0.718181
160304710	chr5:160304710:G:A	1.93104e-11	-1.68934	-1.40858
160305521	chr5:160305521:G:A	2.66657e-10	-2.2016e-10	-0.472598
160305680	chr5:160305680:T:A	3.72986e-11	-1.21311	-1.2265
160305763	chr5:160305763:C:A	1.93712e-10	-2.2016e-10	-0.792191
160305862	chr5:160305862:C:T	1.86751e-10	-2.2016e-10	-0.828784
160305892	chr5:160305892:A:T	2.24845e-11	-1.89091	-1.05483
160306394	chr5:160306394:C:G	6.64874e-11	-1.11683	-0.744724
160306668	chr5:160306668:C:T	6.44522e-11	-1.89264	-4.92792e-10
160306705	chr5:160306705:G:A	6.34958e-11	-1.09194	-0.815647
160306706	chr5:160306706:T:C	3.54441e-11	-1.26002	-1.23058
160306735	chr5:160306735:G:A	6.48486e-11	-1.88651	-4.92792e-10
160307045	chr5:160307045:A:C	9.41e-11	-2.2016e-10	-1.5142
160307203	chr5:160307203:G:A	1.79879e-11	-1.65532	-1.51354
160307214	chr5:160307214:G:A	6.42305e-11	-1.89608	-4.92792e-10
160307230	chr5:160307230:G:A	5.73947e-11	-1.12135	-0.887257
160307466	chr5:160307466:A:T	9.697e-11	-2.2016e-10	-1.48416
160307621	chr5:160307621:C:T	1.02675e-10	-2.2016e-10	-1.42699
160307688	chr5:160307688:G:A	1.90886e-11	-1.62717	-1.48231
160307979	chr5:160307979:T:G	2.63951e-11	-1.88261	-0.90277
160307990	chr5:160307990:C:A	2.46575e-11	-1.58069	-1.27279
160308005	chr5:160308005:T:G	8.04765e-11	-1.06847	-0.602122
160308354	chr5:160308354:C:T	4.75359e-11	-1.88693	-0.310146
160308409	chr5:160308409:T:C	2.40738e-11	-1.87841	-0.999032
160308604	chr5:160308604:G:A	4.22269e-11	-1.89113	-0.424375
160309006	chr5:160309006:G:T	7.6381e-11	-1.09202	-0.630809
160309037	chr5:160309037:A:G	4.09528e-11	-1.89017	-0.455976
160309160	chr5:160309160:T:C	8.26953e-11	-1.6434	-4.92792e-10
160309404	chr5:160309404:T:C	1.69031e-11	-1.72048	-1.51059
160309438	chr5:160309438:C:T	2.49065e-11	-1.86447	-0.978961
160309501	chr5:160309501:C:T	9.91548e-11	-2.2016e-10	-1.46188
160310317	chr5:160310317:C:T	1.42467e-10	-2.2016e-10	-1.09945
160310402	chr5:160310402:A:T	5.98443e-11	-1.41624	-0.550574
160310873	chr5:160310873:T:C	3.38298e-11	-1.26567	-1.27155
160310976	chr5:160310976:G:A	8.31646e-11	-1.42185	-0.215886
160311339	chr5:160311339:C:T	2.09146e-11	-1.85447	-1.16365
160311366	chr5:160311366:T:G	1.60397e-10	-2.2016e-10	-0.980908
160311481	chr5:160311481:T:C	1.36814e-10	-1.13994	-4.92792e-10
160312126	chr5:160312126:G:A	1.62045e-10	-2.2016e-10	-0.97069
160313089	chr5:160313089:C:T	8.25393e-11	-1.29151	-0.353774
160313131	chr5:160313131:T:C	7.54254e-11	-1.88971	0.154294
160313803	chr5:160313803:C:T	6.42571e-11	-1.89567	-4.92792e-10
160313960	chr5:160313960:G:A	1.40415e-10	-2.2016e-10	-1.11396
160314383	chr5:160314383:C:T	5.04981e-11	-1.27331	-0.86332
160314608	chr5:160314608:A:G	9.98388e-11	-2.2016e-10	-1.45501
160315908	chr5:160315908:C:T	1.53667e-11	-1.82112	-1.50523
160316397	chr5:160316397:T:C	7.11347e-11	-1.79399	-4.92792e-10
160317297	chr5:160317297:C:T	8.43049e-11	-1.62412	-4.92792e-10
160317437	chr5:160317437:G:A	1.37052e-10	-2.2016e-10	-1.1382
160317510	chr5:160317510:T:TTC	9.90203e-11	-2.2016e-10	-1.46324
160318490	chr5:160318490:A:G	9.524e-11	-2.2016e-10	-1.50216
160318519	chr5:160318519:G:C	9.86891e-11	-2.2016e-10	-1.46659
160319696	chr5:160319696:T:A	1.03026e-10	-2.2016e-10	-1.42358
160319933	chr5:160319933:T:A	7.89229e-11	-1.10746	-0.582633
160319934	chr5:160319934:A:T	7.08228e-11	-1.14299	-0.655391
160319968	chr5:160319968:A:G	6.05529e-11	-1.44268	-0.512361
160319985	chr5:160319985:C:T	9.44025e-11	-2.2016e-10	-1.51099
160320530	chr5:160320530:G:C	1.13696e-10	-2.2016e-10	-1.32504
160321160	chr5:160321160:A:G	2.75194e-10	-1.69768	1.2566
160321523	chr5:160321523:G:T	1.80069e-10	-2.2016e-10	-0.865222
160321561	chr5:160321561:G:A	1.13221e-10	-2.2016e-10	-1.32922
160321729	chr5:160321729:C:T	2.9106e-10	-2.2016e-10	-0.385033
160322057	chr5:160322057:G:A	4.84661e-11	-0.804004	-1.37369
160322734	chr5:160322734:C:A	1.12283e-10	-2.2016e-10	-1.33754
160322740	chr5:160322740:T:C	3.08046e-10	-2.2016e-10	-0.328314
160322767	chr5:160322767:G:A	2.21283e-11	-1.86732	-1.09438
160322850	chr5:160322850:A:G	5.0231e-11	-1.52136	-0.620571
160322906	chr5:160322906:C:G	1.92783e-10	-1.48303	0.686031
160323001	chr5:160323001:G:A	1.10332e-10	-2.2016e-10	-1.35507
160323156	chr5:160323156:A:G	1.11807e-10	-2.2016e-10	-1.34178
160323385	chr5:160323385:G:A	1.06981e-10	-2.2016e-10	-1.38591
160323403	chr5:160323403:T:A	2.43272e-10	-2.2016e-10	-0.564382
160323686	chr5:160323686:T:TA	1.10107e-10	-2.2016e-10	-1.35711
160323930	chr5:160323930:A:G	3.04677e-10	-2.2016e-10	-0.339309
160323945	chr5:160323945:C:T	2.33193e-10	-2.2016e-10	-0.606696
160323967	chr5:160323967:T:C	1.46631e-10	-2.2016e-10	-1.07064
160324259	chr5:160324259:T:C	4.53445e-11	-1.66275	-0.581526
160324321	chr5:160324321:C:T	1.79354e-11	-1.89662	-1.27516
160324553	chr5:160324553:A:G	1.46411e-10	-2.2016e-10	-1.07214
160324980	chr5:160324980:G:A	1.70155e-10	-2.2016e-10	-0.921853
160325334	chr5:160325334:C:T	6.20779e-10	-2.2016e-10	0.372413
160325408	chr5:160325408:A:G	2.52008e-10	-2.2016e-10	-0.529103
160325499	chr5:160325499:T:G	1.02285e-10	-2.2016e-10	-1.4308
160326399	chr5:160326399:C:T	2.87626e-11	-1.74802	-0.951469
160326694	chr5:160326694:T:C	3.19798e-10	-2.2016e-10	-0.290872
160326775	chr5:160326775:T:C	9.45503e-11	-2.2016e-10	-1.50943
160326821	chr5:160326821:A:C	1.1832e-10	-2.2016e-10	-1.28517
160327658	chr5:160327658:A:T	2.50719e-10	-2.2016e-10	-0.534231
160327730	chr5:160327730:C:G	1.24602e-10	-2.2016e-10	-1.23344
160328192	chr5:160328192:C:T	1.18324e-10	-2.2016e-10	-1.28513
160328829	chr5:160328829:A:G	3.26557e-10	-2.2016e-10	-0.269957
160328861	chr5:160328861:G:C	2.64375e-11	-1.5651	-1.21868
160329077	chr5:160329077:T:C	3.23103e-10	-2.2016e-10	-0.28059
160329349	chr5:160329349:T:A	1.43083e-10	-2.2016e-10	-1.09514
160329444	chr5:160329444:G:A	4.82573e-11	-1.67071	-0.511306
160329451	chr5:160329451:T:C	3.12836e-10	-2.2016e-10	-0.312885
160329512	chr5:160329512:G:A	2.11854e-10	-2.2016e-10	-0.702666
160329589	chr5:160329589:C:T	3.00504e-10	-2.2016e-10	-0.353102
160329796	chr5:160329796:T:C	2.18587e-10	-2.2016e-10	-0.67138
160329992	chr5:160329992:C:T	1.53768e-10	-2.2016e-10	-1.02312
160330029	chr5:160330029:A:C	7.10462e-11	-1.79523	-4.92792e-10
160330137	chr5:160330137:T:C	2.71287e-10	-2.2016e-10	-0.455384
160330285	chr5:160330285:A:T	2.55295e-10	-2.2016e-10	-0.516144
160330489	chr5:160330489:T:C	1.07419e-10	-0.338826	-1.04299
160330813	chr5:160330813:G:A	5.27274e-11	-1.78311	-0.310321
160330964	chr5:160330964:T:C	2.85853e-10	0.572461	-0.975545
160331068	chr5:160331068:C:T	1.64413e-10	-2.2016e-10	-0.956183
160331081	chr5:160331081:T:C	3.42353e-10	-2.2016e-10	-0.222719
160331101	chr5:160331101:C:T	1.27157e-10	-2.2016e-10	-1.21314
160331309	chr5:160331309:T:C	2.85552e-10	-2.2016e-10	-0.404137
160331317	chr5:160331317:G:A	1.12558e-10	-2.2016e-10	-1.3351
160331411	chr5:160331411:G:A	3.27781e-10	-2.2016e-10	-0.266217
160331503	chr5:160331503:C:T	2.155e-10	-2.2016e-10	-0.685603
160331524	chr5:160331524:C:T	9.52641e-11	-2.2016e-10	-1.50191
160331776	chr5:160331776:A:G	6.10159e-11	-0.575299	-1.37213
160331960	chr5:160331960:G:A	7.3438e-11	-1.76212	-4.92792e-10
160332077	chr5:160332077:A:C	2.47028e-11	-1.80721	-1.04444
160332534	chr5:160332534:G:C	2.63006e-11	-1.82534	-0.963637
160332700	chr5:160332700:T:G	1.43204e-10	-2.2016e-10	-1.09429
160332750	chr5:160332750:T:C	1.51237e-10	-2.2016e-10	-1.03971
160333023	chr5:160333023:A:C	6.94926e-11	-1.81734	-4.92792e-10
160333154	chr5:160333154:G:A	1.61636e-10	-2.2016e-10	-0.973213
160333233	chr5:160333233:C:T	2.21475e-10	-2.2016e-10	-0.658255
160333437	chr5:160333437:A:G	2.1732e-10	-2.2016e-10	-0.677192
160333441	chr5:160333441:A:T	2.21287e-10	-2.2016e-10	-0.659103
160333870	chr5:160333870:T:C	3.60621e-11	-1.06002	-1.4133
160334052	chr5:160334052:T:G	1.03514e-10	-2.2016e-10	-1.41885
160334053	chr5:160334053:G:A	3.8609e-11	-1.00063	-1.40445
160334102	chr5:160334102:A:C	1.03508e-10	-2.2016e-10	-1.41891
160334421	chr5:160334421:T:C	2.16994e-10	-2.2016e-10	-0.678694
160334501	chr5:160334501:A:T	9.43574e-11	-2.2016e-10	-1.51147
160334584	chr5:160334584:AG:A	4.95111e-11	-1.89463	-0.261738
160334633	chr5:160334633:C:T	1.53055e-11	-1.83006	-1.50029
160334765	chr5:160334765:C:T	1.09472e-10	-2.2016e-10	-1.36289
160335000	chr5:160335000:T:C	1.04524e-10	-2.2016e-10	-1.40915
160335350	chr5:160335350:A:G	1.29881e-10	-2.2016e-10	-1.19195
160335527	chr5:160335527:A:G	9.86354e-11	-2.2016e-10	-1.46713
160335608	chr5:160335608:T:C	1.14849e-10	-2.2016e-10	-1.31494
160335631	chr5:160335631:C:T	9.42533e-11	-2.2016e-10	-1.51258
160335645	chr5:160335645:G:A	7.88024e-11	-0.177324	-1.51429
160335679	chr5:160335679:C:T	2.33158e-10	-2.2016e-10	-0.606844
160336014	chr5:160336014:A:G	1.11619e-10	-2.2016e-10	-1.34347
160336152	chr5:160336152:A:G	5.16972e-11	-0.885655	-1.2275
160336606	chr5:160336606:G:C	4.75379e-11	-0.969451	-1.22758
160336616	chr5:160336616:C:A	1.07639e-10	-2.2016e-10	-1.37978
160336746	chr5:160336746:C:T	1.04469e-10	-2.2016e-10	-1.40967
160336849	chr5:160336849:C:T	1.22572e-10	-2.2016e-10	-1.24986
160337151	chr5:160337151:G:A	6.71577e-11	-1.83913	-0.012384
160337323	chr5:160337323:G:A	9.65472e-11	-1.48853	-4.92792e-10
160337607	chr5:160337607:T:C	5.12515e-11	-1.8515	-0.270321
160337694	chr5:160337694:C:T	1.43671e-11	-1.88119	-1.51243
160337780	chr5:160337780:A:T	1.00779e-10	-2.2016e-10	-1.44563
160337828	chr5:160337828:C:T	7.48466e-11	-0.233246	-1.50988
160337929	chr5:160337929:C:T	4.7526e-11	-1.87533	-0.321953
160338284	chr5:160338284:G:C	4.91294e-11	-1.87894	-0.285163
160338340	chr5:160338340:G:A	1.036e-10	-2.2016e-10	-1.41802
160338422	chr5:160338422:C:T	4.80795e-11	-1.87827	-0.307437
160338479	chr5:160338479:C:T	4.57896e-11	-1.88142	-0.353087
160338551	chr5:160338551:C:T	1.8624e-10	-2.2016e-10	-0.831527
160338582	chr5:160338582:C:T	4.70012e-11	-1.87585	-0.332538
160338712	chr5:160338712:G:A	1.04972e-10	-2.2016e-10	-1.40487
160338774	chr5:160338774:G:T	4.57498e-11	-1.88454	-0.350836
160338853	chr5:160338853:G:A	1.42629e-11	-1.88728	-1.51362
160338877	chr5:160338877:T:C	4.96161e-11	-1.86843	-0.285815
160338894	chr5:160338894:G:A	9.86047e-11	-2.2016e-10	-1.46744
160338911	chr5:160338911:C:T	1.06367e-10	-2.2016e-10	-1.39167
160338955	chr5:160338955:A:G	6.21742e-11	-1.8723	-0.0563249
160339003	chr5:160339003:G:A	4.65428e-11	-1.8744	-0.343785
160339030	chr5:160339030:A:T	1.02449e-10	-2.2016e-10	-1.42919
160339085	chr5:160339085:G:C	4.84169e-11	-1.87483	-0.303885
160339510	chr5:160339510:C:T	1.07392e-10	-2.2016e-10	-1.38207
160339572	chr5:160339572:G:A	1.106e-10	-2.2016e-10	-1.35264
160339651	chr5:160339651:G:C	1.02977e-10	-2.2016e-10	-1.42406
160339865	chr5:160339865:A:T	1.42224e-10	-2.2016e-10	-1.10116
160339947	chr5:160339947:G:A	4.67469e-11	-1.7382	-0.475613
160340348	chr5:160340348:A:G	9.57429e-11	-2.2016e-10	-1.4969
160340353	chr5:160340353:G:A	1.01791e-10	-2.2016e-10	-1.43564
160340466	chr5:160340466:G:A	6.46149e-11	-1.89012	-4.92792e-10
160340471	chr5:160340471:T:C	6.29208e-11	-0.40755	-1.50914
160340814	chr5:160340814:C:T	1.56467e-11	-1.79389	-1.51441
160340951	chr5:160340951:C:T	2.66526e-11	-1.26794	-1.50773
160341232	chr5:160341232:C:G	1.5851e-10	-2.2016e-10	-0.992747
160341594	chr5:160341594:C:T	9.62391e-11	-2.2016e-10	-1.49173
160341624	chr5:160341624:G:A	2.39592e-11	-1.86	-1.02221
160341937	chr5:160341937:T:G	1.5472e-10	-2.2016e-10	-1.01694
160342173	chr5:160342173:G:A	7.76979e-11	-1.70573	-4.92792e-10
160342248	chr5:160342248:T:C	9.42548e-11	-2.2016e-10	-1.51256
160342346	chr5:160342346:C:G	9.46989e-11	-2.2016e-10	-1.50786
160342357	chr5:160342357:C:T	9.46888e-11	-2.2016e-10	-1.50797
160342590	chr5:160342590:T:C	1.40354e-10	-2.2016e-10	-1.11439
160342797	chr5:160342797:C:G	7.06733e-11	-1.80049	-4.92792e-10
160342837	chr5:160342837:T:C	1.52631e-10	-2.2016e-10	-1.03054
160342878	chr5:160342878:T:C	6.51875e-10	-2.2016e-10	0.42129
160343036	chr5:160343036:T:G	9.72158e-11	-2.2016e-10	-1.48163
160343043	chr5:160343043:G:A	9.44578e-11	-2.2016e-10	-1.51041
160343083	chr5:160343083:G:C	9.63792e-11	-2.2016e-10	-1.49027
160343143	chr5:160343143:T:C	9.66482e-11	-2.2016e-10	-1.48748
160343342	chr5:160343342:A:G	9.71822e-11	-2.2016e-10	-1.48197
160343497	chr5:160343497:A:G	6.26388e-11	-0.837453	-1.08372
160343614	chr5:160343614:A:G	2.273e-10	-2.2016e-10	-0.632292
160343893	chr5:160343893:C:T	1.54671e-11	-1.86905	-1.4508
160344151	chr5:160344151:T:C	9.82533e-11	-2.2016e-10	-1.47101
160344371	chr5:160344371:AG:A	1.54489e-10	-2.2016e-10	-1.01844
160344394	chr5:160344394:G:A	6.17854e-10	0.36769	-4.92792e-10
160344746	chr5:160344746:C:T	1.56222e-10	-0.177848	-0.829438
160344747	chr5:160344747:C:T	1.15064e-10	-2.2016e-10	-1.31307
160345375	chr5:160345375:C:A	1.04155e-10	-2.2016e-10	-1.41268
160345428	chr5:160345428:C:G	1.5806e-10	-2.2016e-10	-0.995587
160345452	chr5:160345452:C:CT	4.65299e-09	-2.2016e-10	2.3867
160345460	chr5:160345460:A:G	2.05029e-11	-1.71273	-1.32526
160345636	chr5:160345636:C:G	3.2233e-10	-2.2016e-10	-0.282987
160345850	chr5:160345850:G:A	1.10851e-10	-2.2016e-10	-1.35037
160345929	chr5:160345929:C:T	2.6476e-11	-1.53873	-1.24359
160346034	chr5:160346034:C:T	2.44323e-11	-1.74088	-1.12178
160346095	chr5:160346095:G:A	2.2542e-10	-2.2016e-10	-0.640599
160346583	chr5:160346583:C:T	9.59328e-11	-2.2016e-10	-1.49491
160346622	chr5:160346622:A:G	9.59349e-11	-2.2016e-10	-1.49489
160346831	chr5:160346831:C:A	1.16324e-10	-2.2016e-10	-1.30218
160346897	chr5:160346897:A:G	5.53188e-10	-0.882237	1.13937
160346973	chr5:160346973:T:C	9.54282e-11	-2.2016e-10	-1.50019
160347210	chr5:160347210:A:G	5.76969e-10	-0.791983	1.09121
160347612	chr5:160347612:T:C	9.63754e-11	-2.2016e-10	-1.49031
160347761	chr5:160347761:T:G	1.55265e-10	-2.2016e-10	-1.01343
160347964	chr5:160347964:T:C	9.63653e-11	-2.2016e-10	-1.49042
160348223	chr5:160348223:C:T	1.2238e-10	-2.2016e-10	-1.25143
160348254	chr5:160348254:C:T	6.00963e-10	-2.2016e-10	0.339971
160348437	chr5:160348437:C:T	1.37511e-10	-2.2016e-10	-1.13486
160348734	chr5:160348734:G:A	3.872e-10	-1.13806	1.03844
160348771	chr5:160348771:C:T	3.89876e-09	-2.2016e-10	2.20985
160349040	chr5:160349040:A:G	3.63439e-11	-1.42178	-1.04376
160349895	chr5:160349895:C:G	8.75556e-10	-2.2016e-10	0.716297
160350386	chr5:160350386:G:C	2.36846e-11	-1.39481	-1.49893
160350538	chr5:160350538:C:T	1.78936e-11	-1.89062	-1.28351
160350637	chr5:160350637:G:T	1.75132e-11	-1.89157	-1.30403
160351001	chr5:160351001:C:T	1.74645e-11	-1.80877	-1.38962
160351201	chr5:160351201:T:C	3.13917e-10	-2.2016e-10	-0.309435
160351261	chr5:160351261:C:T	3.30678e-11	-1.88015	-0.679848
160351752	chr5:160351752:C:T	3.64669e-11	-0.94778	-1.51438
160352467	chr5:160352467:A:G	9.93403e-11	-2.2016e-10	-1.46001
160353237	chr5:160353237:T:C	1.0313e-10	-2.2016e-10	-1.42257
160353293	chr5:160353293:G:C	1.02351e-10	-2.2016e-10	-1.43015
160353538	chr5:160353538:T:C	2.27798e-11	-1.75135	-1.18134
160353546	chr5:160353546:C:T	1.12907e-10	-2.2016e-10	-1.332
160353581	chr5:160353581:A:G	9.42273e-11	-2.2016e-10	-1.51285
160353992	chr5:160353992:A:G	1.07383e-10	-2.2016e-10	-1.38216
160354240	chr5:160354240:G:A	1.17493e-10	-2.2016e-10	-1.29219
160354717	chr5:160354717:C:T	1.4347e-11	-1.88365	-1.51137
160355112	chr5:160355112:G:A	1.71356e-10	-2.2016e-10	-0.914816
160355135	chr5:160355135:C:T	1.4443e-10	-2.2016e-10	-1.08577
160355168	chr5:160355168:T:C	4.22572e-11	-0.839597	-1.47519
160355443	chr5:160355443:T:C	4.51883e-11	-1.67058	-0.577141
160355634	chr5:160355634:C:A	4.3119e-11	-0.792848	-1.50175
160355672	chr5:160355672:A:G	1.28318e-09	-2.2016e-10	1.09854
160355701	chr5:160355701:G:A	1.19892e-10	-2.2016e-10	-1.27197
160355964	chr5:160355964:T:C	4.66932e-10	-1.0104	1.09803
160355976	chr5:160355976:G:A	4.14088e-11	-0.835321	-1.49975
160356094	chr5:160356094:C:T	7.58941e-11	-1.72922	-4.92792e-10
160356594	chr5:160356594:A:G	7.05597e-11	-1.8021	-4.92792e-10
160356720	chr5:160356720:G:T	3.96947e-11	-0.865106	-1.51224
160356833	chr5:160356833:G:A	1.73877e-11	-1.69197	-1.51082
160356973	chr5:160356973:C:CCAGCAGT	2.91514e-10	-2.2016e-10	-0.383473
160357352	chr5:160357352:T:C	1.48157e-11	-1.89304	-1.46983
160357678	chr5:160357678:A:G	1.01495e-10	-2.2016e-10	-1.43855
160357687	chr5:160357687:T:G	6.4806e-11	-1.88716	-4.92792e-10
160357809	chr5:160357809:G:A	1.00447e-10	-2.2016e-10	-1.44893
160358009	chr5:160358009:T:C	3.95864e-11	-1.27882	-1.10126
160358384	chr5:160358384:A:G	1.56955e-10	-2.2016e-10	-1.0026
160358410	chr5:160358410:G:A	2.20184e-11	-1.58693	-1.37975
160358846	chr5:160358846:T:C	1.5513e-10	-0.732519	-0.28178
160359626	chr5:160359626:G:A	1.38013e-10	-2.2016e-10	-1.13121
160359821	chr5:160359821:G:T	1.44418e-10	-2.2016e-10	-1.08585
160360099	chr5:160360099:T:C	9.28542e-11	-0.703306	-0.824226
160360835	chr5:160360835:G:A	1.57778e-11	-1.85375	-1.44621
160360845	chr5:160360845:A:G	1.19087e-10	-2.2016e-10	-1.27871
160360856	chr5:160360856:G:A	2.84805e-10	-2.2016e-10	-0.406758
160360857	chr5:160360857:C:T	1.56777e-10	-2.2016e-10	-1.00374
160360926	chr5:160360926:C:G	1.41538e-09	-2.2016e-10	1.19659
160360984	chr5:160360984:C:T	1.08917e-10	-2.2016e-10	-1.36798
160361006	chr5:160361006:G:T	1.63746e-10	-2.2016e-10	-0.960243
160361029	chr5:160361029:C:T	1.06921e-10	-2.2016e-10	-1.38647
160361086	chr5:160361086:T:C	3.7019e-09	-2.2016e-10	2.15804
160361426	chr5:160361426:T:G	5.99289e-10	-2.2016e-10	0.337181
160362085	chr5:160362085:C:T	6.26304e-11	-0.444412	-1.4769
160362275	chr5:160362275:C:A	3.74458e-10	-2.2016e-10	-0.133083
160362599	chr5:160362599:G:C	3.74458e-10	-2.2016e-10	-0.133083
160362601	chr5:160362601:C:T	2.22839e-11	-1.49761	-1.45708
160362690	chr5:160362690:G:A	1.05246e-09	-2.2016e-10	0.900325
160362837	chr5:160362837:T:A	7.12094e-10	-2.2016e-10	0.509648
160362934	chr5:160362934:G:A	1.47519e-09	-2.2016e-10	1.23798
160363087	chr5:160363087:C:T	8.71184e-11	-0.140346	-1.45095
160363115	chr5:160363115:A:G	1.53471e-11	-1.88552	-1.44211
160363189	chr5:160363189:A:G	9.93324e-10	0.842495	-4.92792e-10
160363297	chr5:160363297:C:T	1.04842e-10	-2.2016e-10	-1.40611
160363419	chr5:160363419:A:G	6.38172e-09	-2.2016e-10	2.70263
160363734	chr5:160363734:A:G	1.26865e-10	0.178103	-1.39354
160364132	chr5:160364132:A:C	1.09585e-10	0.133772	-1.49563
160364224	chr5:160364224:A:C	1.11066e-10	0.155431	-1.50387
160364327	chr5:160364327:T:C	2.86973e-11	-1.88686	-0.814897
160364367	chr5:160364367:C:T	8.73385e-11	-0.153075	-1.4357
160364735	chr5:160364735:CT:C	8.3171e-10	-2.2016e-10	0.664922
160364811	chr5:160364811:GGCGTGTCTGT:G	9.72759e-11	-2.2016e-10	-1.48101
160365399	chr5:160365399:C:T	6.91935e-10	-2.2016e-10	0.480929
160365403	chr5:160365403:C:T	1.9427e-10	-2.2016e-10	-0.789311
160365662	chr5:160365662:G:C	1.00535e-10	-2.2016e-10	-1.44806
160366348	chr5:160366348:A:T	1.65167e-10	-2.2016e-10	-0.951603
160366448	chr5:160366448:C:T	1.36644e-10	-2.2016e-10	-1.14118
160366480	chr5:160366480:A:G	1.38072e-10	0.156614	-1.2874
160366549	chr5:160366549:C:T	1.49718e-11	-1.89042	-1.46198
160366881	chr5:160366881:G:A	1.91556e-10	-2.2016e-10	-0.803384
160366885	chr5:160366885:G:A	1.29558e-10	-0.143298	-1.05114
160367246	chr5:160367246:T:C	9.51589e-11	-1.85426	0.351244
160367504	chr5:160367504:G:A	8.46418e-11	-0.235984	-1.38415
160367738	chr5:160367738:G:C	1.70046e-10	-2.2016e-10	-0.922495
160367803	chr5:160367803:T:C	9.50205e-11	-2.2016e-10	-1.50447
160367875	chr5:160367875:C:T	1.22228e-10	-2.2016e-10	-1.25268
160367997	chr5:160367997:A:G	1.07608e-10	-2.2016e-10	-1.38007
160368019	chr5:160368019:G:C	1.94872e-10	-2.2016e-10	-0.786221
160368047	chr5:160368047:G:T	5.47006e-11	-1.86368	-0.193004
160368490	chr5:160368490:C:T	2.51997e-10	-2.2016e-10	-0.529144
160368868	chr5:160368868:G:A	1.05627e-10	-2.2016e-10	-1.39865
160368874	chr5:160368874:G:A	7.58175e-11	-0.278518	-1.45171
160369018	chr5:160369018:C:T	8.98427e-10	-2.2016e-10	0.742083
160369125	chr5:160369125:T:C	9.70531e-11	-2.2016e-10	-1.4833
160369175	chr5:160369175:G:A	7.83468e-11	-0.292622	-1.4048
160369991	chr5:160369991:T:C	9.65672e-11	-2.2016e-10	-1.48832
160370283	chr5:160370283:G:A	2.97354e-10	-2.2016e-10	-0.36364
160371644	chr5:160371644:A:T	9.52593e-11	-2.2016e-10	-1.50196
160371734	chr5:160371734:G:A	6.30496e-11	-0.528664	-1.38598
160372020	chr5:160372020:A:G	6.85055e-10	-2.2016e-10	0.470937
160372518	chr5:160372518:A:G	6.42835e-11	-1.89526	-4.92792e-10
160372555	chr5:160372555:C:G	3.49747e-10	-2.2016e-10	-0.201351
160372972	chr5:160372972:C:T	1.4991e-10	-2.2016e-10	-1.04853
160372975	chr5:160372975:T:C	1.08738e-10	-2.2016e-10	-1.36962
160373837	chr5:160373837:TC:T	1.87142e-10	-2.2016e-10	-0.826696
160374284	chr5:160374284:C:T	1.34729e-10	-2.2016e-10	-1.1553
160374308	chr5:160374308:A:G	4.13499e-10	-2.2016e-10	-0.0339073
160374661	chr5:160374661:A:G	9.54024e-11	-2.2016e-10	-1.50046
160374833	chr5:160374833:G:T	1.41528e-11	-1.8955	-1.51315
160374908	chr5:160374908:G:C	1.62931e-10	0.246272	-1.21151
160375046	chr5:160375046:CAAG:C	6.71989e-11	-1.8509	-4.92792e-10
160375608	chr5:160375608:A:G	9.8052e-11	-2.2016e-10	-1.47306
160375971	chr5:160375971:T:G	9.62654e-11	-2.2016e-10	-1.49145
160376028	chr5:160376028:C:G	3.22628e-11	-1.69202	-0.892626
160376243	chr5:160376243:T:C	1.34149e-10	-1.15961	-4.92792e-10
160376382	chr5:160376382:T:C	9.40845e-11	-2.2016e-10	-1.51437
160376419	chr5:160376419:GTATATAGTT:G	1.91106e-11	-1.87835	-1.22997
160376530	chr5:160376530:G:A	2.06775e-10	-2.2016e-10	-0.726931
160376541	chr5:160376541:T:C	2.00788e-10	-2.2016e-10	-0.756312
160376958	chr5:160376958:C:T	1.212e-10	-2.2016e-10	-1.26112
160377032	chr5:160377032:A:G	2.39509e-10	-2.2016e-10	-0.579971
160377286	chr5:160377286:A:T	9.44278e-11	-2.2016e-10	-1.51073
160377936	chr5:160377936:A:G	9.8851e-11	-2.2016e-10	-1.46495
160378174	chr5:160378174:T:C	6.42876e-11	-1.89519	-4.92792e-10
160378533	chr5:160378533:T:C	1.2037e-10	-2.2016e-10	-1.26799
160379196	chr5:160379196:G:A	3.93339e-11	-0.902963	-1.48351
160379399	chr5:160379399:C:T	1.41361e-11	-1.89721	-1.51263
160379404	chr5:160379404:G:A	4.39142e-10	-2.2016e-10	0.0262603
160379973	chr5:160379973:C:T	9.52696e-11	-2.2016e-10	-1.50185
160380166	chr5:160380166:T:C	6.73851e-11	-1.84814	-4.92792e-10
160380461	chr5:160380461:A:G	1.0173e-10	-2.2016e-10	-1.43624
160381420	chr5:160381420:A:G	3.59778e-10	-2.2016e-10	-0.173076
160381500	chr5:160381500:C:T	6.73094e-11	-1.84926	-4.92792e-10
160381636	chr5:160381636:C:T	1.24575e-10	-2.2016e-10	-1.23365
160381717	chr5:160381717:T:C	6.60006e-11	-0.370509	-1.49839
160381741	chr5:160381741:G:T	4.08919e-10	-2.2016e-10	-0.0450443
160382794	chr5:160382794:C:T	1.84993e-11	-1.62783	-1.51301
160382877	chr5:160382877:A:G	1.69448e-11	-1.81742	-1.41118
160383069	chr5:160383069:A:G	1.70983e-11	-1.7134	-1.50619
160383537	chr5:160383537:G:A	3.6795e-10	-2.2016e-10	-0.150615
160383637	chr5:160383637:T:C	1.41286e-11	-1.89702	-1.51334
160383814	chr5:160383814:G:A	6.40388e-09	-2.2016e-10	2.7061
160383919	chr5:160383919:T:A	1.74773e-11	-1.82543	-1.37224
160383968	chr5:160383968:G:A	1.45502e-10	-2.2016e-10	-1.07837
160384127	chr5:160384127:A:G	2.14517e-10	-2.2016e-10	-0.690175
160384235	chr5:160384235:C:T	1.69026e-11	-1.82535	-1.40575
160384367	chr5:160384367:T:A	1.68565e-11	-1.72868	-1.50514
160384624	chr5:160384624:C:T	1.42214e-10	-2.2016e-10	-1.10123
160384823	chr5:160384823:G:C	1.70488e-11	-1.84412	-1.37836
160385668	chr5:160385668:T:C	9.55893e-11	-2.2016e-10	-1.4985
160385723	chr5:160385723:T:A	1.61309e-11	-1.78387	-1.49396
160386011	chr5:160386011:A:T	9.95325e-11	-2.2016e-10	-1.45808
160386236	chr5:160386236:T:C	7.6295e-09	-2.2016e-10	2.88121
160386706	chr5:160386706:T:C	1.10024e-10	-2.2016e-10	-1.35786
160386788	chr5:160386788:G:T	2.1632e-10	-2.2016e-10	-0.681803
160386918	chr5:160386918:A:C	9.99384e-11	-2.2016e-10	-1.45401
160387017	chr5:160387017:ATTCTTTTTAT:A	1.62038e-10	-2.2016e-10	-0.97073
160387232	chr5:160387232:C:T	2.0846e-11	-1.85174	-1.16966
160387246	chr5:160387246:G:A	6.17152e-09	-2.2016e-10	2.66914
160387269	chr5:160387269:A:G	1.70014e-11	-1.85511	-1.37016
160387288	chr5:160387288:G:A	1.57845e-11	-1.80585	-1.49369
160387331	chr5:160387331:C:T	2.0723e-10	-2.2016e-10	-0.724734
160387635	chr5:160387635:T:C	2.05482e-10	-2.2016e-10	-0.733205
160387645	chr5:160387645:C:T	9.98564e-11	-2.2016e-10	-1.45483
160387647	chr5:160387647:T:G	1.35025e-10	-2.2016e-10	-1.1531
160387753	chr5:160387753:T:C	9.99714e-11	-2.2016e-10	-1.45368
160388170	chr5:160388170:T:C	9.41209e-11	-2.2016e-10	-1.51398
160388234	chr5:160388234:T:C	7.52065e-11	-1.73832	-4.92792e-10
160388377	chr5:160388377:T:TTTTC	1.12969e-10	-2.2016e-10	-1.33145
160388423	chr5:160388423:T:G	2.29266e-10	-2.2016e-10	-0.62368
160388537	chr5:160388537:A:AT	6.99836e-10	-2.2016e-10	0.492283
160388973	chr5:160388973:C:T	6.87405e-11	-1.82822	-4.92792e-10
160389004	chr5:160389004:C:T	1.13712e-10	-2.2016e-10	-1.3249
160389243	chr5:160389243:T:C	3.46247e-10	-2.2016e-10	-0.21141
160389281	chr5:160389281:A:C	9.74727e-11	-2.2016e-10	-1.47899
160389677	chr5:160389677:G:C	9.6214e-11	-2.2016e-10	-1.49199
160389891	chr5:160389891:G:A	6.18571e-09	-2.2016e-10	2.67144
160389909	chr5:160389909:G:A	1.49317e-11	-1.85442	-1.50065
160390218	chr5:160390218:C:A	7.62719e-10	-2.2016e-10	0.578327
160390244	chr5:160390244:T:A	1.02006e-10	-2.2016e-10	-1.43353
160390322	chr5:160390322:G:A	2.93225e-10	-2.2016e-10	-0.377623
160390397	chr5:160390397:G:A	6.35735e-09	-2.2016e-10	2.6988
160390500	chr5:160390500:C:T	1.41837e-10	-2.2016e-10	-1.10388
160390617	chr5:160390617:G:A	1.1797e-10	-2.2016e-10	-1.28813
160391118	chr5:160391118:C:T	1.55048e-11	-1.80404	-1.51337
160391400	chr5:160391400:G:T	2.00715e-11	-1.63678	-1.42248
160391774	chr5:160391774:C:T	1.92788e-11	-1.89368	-1.20588
160392099	chr5:160392099:A:G	2.99497e-10	-2.2016e-10	-0.356459
160392100	chr5:160392100:T:A	1.52458e-11	-1.89704	-1.43721
160393654	chr5:160393654:A:C	1.1158e-10	-2.2016e-10	-1.34382
160393924	chr5:160393924:C:A	2.50982e-11	-1.7117	-1.12407
160394748	chr5:160394748:A:T	1.7233e-10	-2.2016e-10	-0.909153
160395080	chr5:160395080:C:T	1.72343e-10	-2.2016e-10	-0.909073
160395880	chr5:160395880:T:C	2.98544e-10	-2.2016e-10	-0.359643
160396092	chr5:160396092:C:T	1.43491e-11	-1.89271	-1.50216
160397294	chr5:160397294:C:G	1.21891e-10	-2.2016e-10	-1.25543
160397311	chr5:160397311:A:G	2.50607e-11	-1.71338	-1.12388
160397457	chr5:160397457:A:G	1.55063e-11	-1.8487	-1.46862
160398072	chr5:160398072:T:C	1.72058e-10	-2.2016e-10	-0.910733
160398378	chr5:160398378:C:T	9.41499e-11	-2.2016e-10	-1.51367
160398520	chr5:160398520:G:A	3.71392e-11	-1.84183	-0.602062
160398561	chr5:160398561:A:G	9.50251e-11	-1.50442	-4.92792e-10
160398635	chr5:160398635:ATC:A	6.45298e-11	-1.89144	-4.92792e-10
160399072	chr5:160399072:T:C	1.48622e-11	-1.84534	-1.5144
160399114	chr5:160399114:T:C	8.60864e-09	-2.2016e-10	3.00196
160399187	chr5:160399187:T:C	4.18869e-09	-2.2016e-10	2.28158
160399332	chr5:160399332:A:AAT	1.55753e-10	-2.2016e-10	-1.01029
160399667	chr5:160399667:T:C	1.5803e-11	-1.88631	-1.41205
160400214	chr5:160400214:G:C	1.21437e-10	-2.2016e-10	-1.25917
160400468	chr5:160400468:G:C	5.92554e-10	-2.2016e-10	0.325881
160401084	chr5:160401084:A:G	2.57609e-11	-1.60258	-1.20712
160401392	chr5:160401392:C:T	1.52485e-11	-1.8429	-1.49119
160402046	chr5:160402046:G:T	1.0079e-10	-2.2016e-10	-1.44553
160402051	chr5:160402051:A:T	1.66734e-11	-1.78807	-1.45667
160402082	chr5:160402082:A:G	1.78705e-10	-2.2016e-10	-0.872828
160402228	chr5:160402228:G:A	1.13778e-10	-1.32431	-4.92792e-10
160402581	chr5:160402581:G:GT	5.95178e-10	-2.2016e-10	0.330298
160402788	chr5:160402788:C:T	6.45708e-11	-1.8908	-4.92792e-10
160402940	chr5:160402940:G:A	1.68246e-11	-1.79119	-1.44453
160403121	chr5:160403121:T:C	1.26592e-10	-2.2016e-10	-1.21759
160403217	chr5:160403217:A:G	5.96355e-10	-2.2016e-10	0.332274
160403596	chr5:160403596:T:C	1.55249e-11	-1.89169	-1.42442
160403849	chr5:160403849:C:T	1.68146e-11	-1.78706	-1.44925
160404070	chr5:160404070:G:T	1.46167e-11	-1.87761	-1.49879
160404194	chr5:160404194:G:A	1.00139e-10	-2.2016e-10	-1.452
160404211	chr5:160404211:A:G	1.73223e-11	-1.76063	-1.44594
160404221	chr5:160404221:T:C	1.58191e-11	-1.87239	-1.42495
160404657	chr5:160404657:C:T	1.58968e-11	-1.82682	-1.46562
160404712	chr5:160404712:G:A	9.94534e-11	-2.2016e-10	-1.45887
160404796	chr5:160404796:A:G	1.67399e-11	-1.77764	-1.46313
160404896	chr5:160404896:G:A	5.84547e-10	-2.2016e-10	0.312275
160405212	chr5:160405212:A:G	1.12812e-10	-2.2016e-10	-1.33284
160405243	chr5:160405243:A:G	1.69529e-11	-1.77149	-1.45663
160405544	chr5:160405544:T:C	6.44884e-11	-1.89208	-4.92792e-10
160405804	chr5:160405804:G:A	2.34132e-11	-1.60774	-1.29752
160405901	chr5:160405901:C:T	1.42939e-11	-1.89666	-1.50206
160406190	chr5:160406190:A:G	3.26938e-11	-1.82472	-0.746661
160406395	chr5:160406395:A:G	7.11128e-10	-2.2016e-10	0.50829
160406522	chr5:160406522:C:T	2.29727e-10	-2.2016e-10	-0.621671
160406871	chr5:160406871:C:G	2.01397e-11	-1.88004	-1.17584
160406980	chr5:160406980:A:G	1.52942e-11	-1.81855	-1.51254
160407079	chr5:160407079:T:C	1.50175e-11	-1.8734	-1.47595
160407699	chr5:160407699:G:A	1.26064e-10	-2.2016e-10	-1.22178
160408166	chr5:160408166:G:A	1.66436e-11	-1.78934	-1.4572
160408463	chr5:160408463:A:G	1.36308e-10	-2.2016e-10	-1.14365
160408651	chr5:160408651:A:G	1.51341e-11	-1.82913	-1.51248
160408916	chr5:160408916:T:C	8.1325e-11	-1.66011	-4.92792e-10
160409271	chr5:160409271:G:A	6.43947e-11	-1.89353	-4.92792e-10
160409311	chr5:160409311:G:A	3.06224e-09	-2.2016e-10	1.96834
160409338	chr5:160409338:A:C	6.76968e-11	-1.84352	-4.92792e-10
160409364	chr5:160409364:G:GGTCA	1.53879e-11	-1.82343	-1.50156
160409818	chr5:160409818:G:A	5.82315e-10	-2.2016e-10	0.30845
160410191	chr5:160410191:A:G	8.73084e-11	-1.58912	-4.92792e-10
160410433	chr5:160410433:G:A	9.5205e-11	-2.2016e-10	-1.50253
160410622	chr5:160410622:A:T	1.57698e-11	-1.89345	-1.40701
160410991	chr5:160410991:G:A	9.41069e-11	-2.2016e-10	-1.51413
160411007	chr5:160411007:A:G	1.84562e-10	-2.2016e-10	-0.840575
160411091	chr5:160411091:C:A	1.58368e-11	-1.88729	-1.40893
160411157	chr5:160411157:C:T	6.05023e-10	-2.2016e-10	0.346704
160411205	chr5:160411205:G:C	2.85434e-09	-2.2016e-10	1.89804
160411656	chr5:160411656:C:T	1.66209e-11	-1.79201	-1.45589
160412114	chr5:160412114:C:T	1.48003e-11	-1.8891	-1.47481
160412204	chr5:160412204:T:C	1.99409e-11	-1.8805	-1.18529
160412205	chr5:160412205:T:C	2.45021e-10	-2.2016e-10	-0.55722
160412310	chr5:160412310:T:C	1.42504e-11	-1.89194	-1.50984
160412697	chr5:160412697:C:G	5.96772e-10	-2.2016e-10	0.332973
160413681	chr5:160413681:T:C	1.52054e-11	-1.82308	-1.51383
160413844	chr5:160413844:A:C	6.39995e-10	-2.2016e-10	0.402899
160414486	chr5:160414486:A:T	7.67973e-11	-1.71739	-4.92792e-10
160414685	chr5:160414685:A:T	9.85178e-11	-2.2016e-10	-1.46832
160414830	chr5:160414830:T:C	1.57469e-10	-2.2016e-10	-0.999336
160415666	chr5:160415666:T:C	1.90437e-11	-1.87945	-1.23237
160416017	chr5:160416017:C:T	1.83153e-11	-1.79533	-1.3555
160416137	chr5:160416137:GC:G	1.5083e-11	-1.84258	-1.50242
160416531	chr5:160416531:C:T	1.22531e-10	-2.2016e-10	-1.2502
160416989	chr5:160416989:A:G	2.52407e-11	-1.88998	-0.94013
160417073	chr5:160417073:TC:T	1.56755e-10	-2.2016e-10	-1.00388
160417168	chr5:160417168:T:C	3.78854e-11	-1.87867	-0.545324
160417268	chr5:160417268:C:T	2.00489e-10	-0.562209	-0.195593
160417989	chr5:160417989:A:C	4.49425e-11	-1.85941	-0.393765
160418039	chr5:160418039:G:T	4.35139e-11	-1.87187	-0.413608
160419034	chr5:160419034:G:A	1.13514e-10	-2.2016e-10	-1.32664
160419067	chr5:160419067:A:G	1.11526e-10	-1.75623	0.411928
160419201	chr5:160419201:G:A	7.91156e-11	-0.186602	-1.50105
160419342	chr5:160419342:A:G	2.59049e-10	-2.2016e-10	-0.501544
160419403	chr5:160419403:A:C	4.39304e-11	-0.847594	-1.42836
160419673	chr5:160419673:C:G	1.79197e-10	-2.2016e-10	-0.870074
160419964	chr5:160419964:G:A	3.50209e-10	-2.2016e-10	-0.200032
160420073	chr5:160420073:G:A	1.57358e-11	-1.8	-1.50262
160421186	chr5:160421186:T:A	1.54445e-11	-1.81516	-1.50615
160422562	chr5:160422562:T:C	3.40983e-10	-2.2016e-10	-0.226729
160422579	chr5:160422579:A:G	5.81604e-11	-1.73247	-0.262884
160422597	chr5:160422597:C:A	1.67829e-09	1.36697	-4.92792e-10
160422658	chr5:160422658:G:C	9.61924e-11	-2.2016e-10	-1.49221
160422984	chr5:160422984:C:T	1.82288e-11	-1.77721	-1.37835
160423021	chr5:160423021:G:A	1.14601e-10	-2.2016e-10	-1.3171
160423150	chr5:160423150:A:G	1.01306e-10	-2.2016e-10	-1.44042
160423178	chr5:160423178:T:TACA	1.86785e-11	-1.79547	-1.33572
160423365	chr5:160423365:C:T	3.48202e-11	-1.35917	-1.1492
160423593	chr5:160423593:A:G	2.55932e-10	-0.513649	-4.92792e-10
160423692	chr5:160423692:C:T	1.81126e-11	-1.77963	-1.38232
160423704	chr5:160423704:CA:C	2.73464e-11	-1.76136	-0.988614
160423880	chr5:160423880:G:GA	1.82818e-10	-2.2016e-10	-0.85007
160423915	chr5:160423915:T:A	4.60002e-10	-2.2016e-10	0.0726694
160424047	chr5:160424047:A:C	4.75861e-11	-1.89692	-0.299101
160424738	chr5:160424738:A:G	2.80344e-11	-1.47702	-1.24811
160425304	chr5:160425304:T:C	2.03012e-11	-1.85134	-1.19654
160425647	chr5:160425647:C:T	1.98297e-09	-0.00371086	1.5375
160425757	chr5:160425757:CAGTG:C	2.52119e-10	0.228961	-0.757622
160425762	chr5:160425762:G:C	2.51142e-10	0.23165	-0.764196
160425975	chr5:160425975:A:T	1.49695e-11	-1.84426	-1.50829
160426286	chr5:160426286:A:C	2.51169e-11	-1.8357	-0.999324
160426931	chr5:160426931:G:A	7.57441e-11	-0.848573	-0.882628
160427447	chr5:160427447:AACT:A	6.8932e-11	-0.908071	-0.91737
160427603	chr5:160427603:T:A	6.59554e-11	-0.94769	-0.921894
160427624	chr5:160427624:T:C	2.97988e-11	-1.28337	-1.38072
160427657	chr5:160427657:A:G	6.79075e-11	-0.916504	-0.923911
160428347	chr5:160428347:C:T	1.73356e-10	-2.2016e-10	-0.903217
160428389	chr5:160428389:A:G	1.91803e-10	-2.2016e-10	-0.802096
160428637	chr5:160428637:C:T	1.81163e-10	-2.2016e-10	-0.859163
160428753	chr5:160428753:T:TG	1.82585e-11	-1.64027	-1.51366
160429464	chr5:160429464:A:G	1.11231e-10	-2.2016e-10	-1.34696
160429522	chr5:160429522:A:G	1.43567e-11	-1.88613	-1.50821
160429880	chr5:160429880:C:T	3.27035e-09	-2.2016e-10	2.03409
160430521	chr5:160430521:C:T	5.2659e-11	-1.41498	-0.679748
160430647	chr5:160430647:T:C	3.42257e-09	-2.2016e-10	2.07958
160430742	chr5:160430742:T:G	3.40948e-09	-2.2016e-10	2.07575
160430757	chr5:160430757:T:C	9.94155e-11	-1.13992	-0.319333
160430963	chr5:160430963:T:TA	2.86374e-11	-1.24671	-1.45714
160431468	chr5:160431468:G:A	1.1198e-10	-2.2016e-10	-1.34024
160431592	chr5:160431592:A:G	6.41539e-11	-1.89728	-4.92792e-10
160431693	chr5:160431693:C:T	1.74741e-11	-1.68354	-1.5143
160431855	chr5:160431855:G:T	5.45773e-11	-1.18721	-0.871738
160432432	chr5:160432432:C:A	1.40496e-08	-2.2016e-10	3.49179
160432624	chr5:160432624:C:G	1.27883e-10	-2.2016e-10	-1.20745
160432661	chr5:160432661:T:A	5.19727e-11	-1.15551	-0.95233
160432787	chr5:160432787:C:T	5.36796e-11	-1.06619	-1.00934
160432887	chr5:160432887:C:CCA	6.44252e-11	-1.89306	-4.92792e-10
160433243	chr5:160433243:A:G	1.62395e-10	-1.89391	0.92538
160433262	chr5:160433262:A:G	3.38122e-09	-2.2016e-10	2.06743
160433328	chr5:160433328:C:T	3.85669e-09	-2.2016e-10	2.199
160433403	chr5:160433403:C:CCTT	5.41843e-11	-1.07419	-0.991983
160433467	chr5:160433467:A:G	5.78376e-11	-0.77098	-1.22994
160433541	chr5:160433541:T:A	6.44635e-11	-1.89246	-4.92792e-10
160433573	chr5:160433573:C:T	1.11796e-10	-1.34188	-4.92792e-10
160433597	chr5:160433597:A:G	9.42942e-11	-2.2016e-10	-1.51214
160433796	chr5:160433796:T:C	4.98412e-11	-1.08859	-1.06113
160434222	chr5:160434222:C:T	6.71441e-11	-1.85172	-4.92792e-10
160434334	chr5:160434334:G:C	5.15263e-11	-0.872033	-1.24444
160434343	chr5:160434343:C:T	6.44331e-11	-1.89293	-4.92792e-10
160434451	chr5:160434451:G:T	4.79574e-11	-1.12767	-1.06058
160434503	chr5:160434503:T:C	1.78152e-11	-1.68067	-1.49784
160434521	chr5:160434521:G:A	9.41073e-11	-2.2016e-10	-1.51413
160434541	chr5:160434541:G:A	1.08082e-10	-2.2016e-10	-1.37567
160434556	chr5:160434556:G:A	5.69293e-10	-2.2016e-10	0.285833
160434568	chr5:160434568:C:T	2.2815e-11	-1.73384	-1.1973
160434620	chr5:160434620:G:A	1.64766e-11	-1.75423	-1.50239
160434710	chr5:160434710:G:A	3.00889e-10	-2.2016e-10	-0.351822
160434798	chr5:160434798:T:C	2.99821e-10	-2.2016e-10	-0.355376
160435880	chr5:160435880:G:T	3.40901e-10	-2.2016e-10	-0.226971
160436065	chr5:160436065:G:A	1.04396e-10	-1.41037	-4.92792e-10
160436069	chr5:160436069:G:A	7.96416e-11	-1.68103	-4.92792e-10
160436079	chr5:160436079:C:T	2.37761e-11	-1.72906	-1.16082
160436169	chr5:160436169:C:T	5.44992e-11	-0.956648	-1.10373
160436208	chr5:160436208:A:G	1.47532e-10	-2.2016e-10	-1.06452
160436238	chr5:160436238:G:C	2.67768e-10	-2.2016e-10	-0.46844
160436281	chr5:160436281:G:T	4.47661e-11	-1.55486	-0.702253
160436302	chr5:160436302:T:C	3.36105e-10	-0.241138	-4.92792e-10
160436410	chr5:160436410:G:A	2.23042e-10	-2.2016e-10	-0.651201
160436969	chr5:160436969:T:C	5.10189e-11	-1.05228	-1.07408
160437256	chr5:160437256:C:T	6.39116e-10	-2.2016e-10	0.401524
160437331	chr5:160437331:T:G	1.29118e-10	-2.2016e-10	-1.19783
160437519	chr5:160437519:A:C	9.73824e-11	-2.2016e-10	-1.47992
160437623	chr5:160437623:G:A	7.34749e-11	-1.76162	-4.92792e-10
160437730	chr5:160437730:A:G	1.04428e-10	-2.2016e-10	-1.41007
160437982	chr5:160437982:A:G	3.32756e-11	-1.43718	-1.11655
160438142	chr5:160438142:G:A	1.01569e-10	-0.95236	-0.485464
160438256	chr5:160438256:A:C	1.33383e-10	-2.2016e-10	-1.16534
160438409	chr5:160438409:C:A	1.30101e-09	-2.2016e-10	1.11234
160438572	chr5:160438572:C:T	1.88597e-11	-1.6629	-1.45864
160438961	chr5:160438961:T:C	9.33988e-11	-1.52168	-4.92792e-10
160439037	chr5:160439037:G:A	6.6347e-11	-1.86366	-4.92792e-10
160439430	chr5:160439430:C:T	9.01911e-10	-2.2016e-10	0.745953
160439492	chr5:160439492:C:A	1.83142e-10	-2.2016e-10	-0.8483
160439690	chr5:160439690:A:T	8.34897e-11	-1.63384	-4.92792e-10
160439834	chr5:160439834:T:C	1.91526e-10	-1.62703	0.823491
160439961	chr5:160439961:G:A	1.85242e-11	-1.73273	-1.40676
160439986	chr5:160439986:G:A	2.5294e-11	-1.77865	-1.04934
160440190	chr5:160440190:T:C	9.47585e-11	-1.50723	-4.92792e-10
160440444	chr5:160440444:T:C	1.60271e-10	-2.2016e-10	-0.981695
160440555	chr5:160440555:G:A	1.71722e-10	-2.2016e-10	-0.912687
160440640	chr5:160440640:C:T	1.41477e-11	-1.8972	-1.51182
160440646	chr5:160440646:C:T	1.43523e-11	-1.89715	-1.4975
160440876	chr5:160440876:C:T	9.66246e-11	-2.2016e-10	-1.48773
160441114	chr5:160441114:A:C	1.45709e-10	-2.2016e-10	-1.07695
160441240	chr5:160441240:C:A	2.31883e-10	-2.2016e-10	-0.612328
160441423	chr5:160441423:G:A	2.29634e-11	-1.46357	-1.46109
160441438	chr5:160441438:C:G	9.40809e-11	-2.2016e-10	-1.51441
160442195	chr5:160442195:T:G	1.86677e-10	-2.2016e-10	-0.829182
160442450	chr5:160442450:T:C	1.84239e-11	-1.63937	-1.50554
160442476	chr5:160442476:C:A	1.22956e-10	-2.2016e-10	-1.24674
160443174	chr5:160443174:C:T	4.23018e-10	-2.2016e-10	-0.0111475
160443505	chr5:160443505:G:A	6.76254e-11	-1.84458	-4.92792e-10
160443581	chr5:160443581:C:T	9.51253e-11	-2.2016e-10	-1.50337
160443604	chr5:160443604:G:A	5.50416e-11	-1.79885	-0.251621
160443614	chr5:160443614:A:T	9.60017e-11	-2.2016e-10	-1.4942
160443821	chr5:160443821:A:T	1.90067e-10	-2.2016e-10	-0.811184
160444014	chr5:160444014:T:C	7.32185e-10	-2.2016e-10	0.53747
160444074	chr5:160444074:C:T	4.84903e-10	-2.2016e-10	0.125387
160444256	chr5:160444256:C:T	1.87696e-10	-2.2016e-10	-0.823739
160444323	chr5:160444323:T:A	2.61452e-11	-1.86428	-0.930616
160444780	chr5:160444780:C:A	4.101e-10	-2.2016e-10	-0.0421606
160445086	chr5:160445086:T:A	1.7754e-10	-2.2016e-10	-0.879364
160445087	chr5:160445087:ACCT:A	1.77509e-10	-2.2016e-10	-0.879541
160445177	chr5:160445177:A:G	2.67042e-10	-2.2016e-10	-0.471155
160445189	chr5:160445189:C:T	1.87339e-10	-2.2016e-10	-0.825641
160445645	chr5:160445645:C:A	1.37443e-10	-2.2016e-10	-1.13535
160446037	chr5:160446037:A:G	1.9298e-10	-2.2016e-10	-0.795975
160446123	chr5:160446123:T:C	1.1324e-10	-2.2016e-10	-1.32905
160446210	chr5:160446210:T:A	2.05631e-10	-2.2016e-10	-0.732479
160446426	chr5:160446426:T:C	1.86177e-10	-2.2016e-10	-0.831866
160446452	chr5:160446452:C:T	2.96629e-11	-1.50834	-1.16032
160446882	chr5:160446882:T:G	9.84131e-11	-2.2016e-10	-1.46939
160446969	chr5:160446969:T:A	1.83307e-10	-2.2016e-10	-0.8474
160447184	chr5:160447184:A:G	1.87398e-10	-2.2016e-10	-0.825326
160447228	chr5:160447228:T:C	2.76508e-11	-1.69099	-1.04791
160447304	chr5:160447304:A:T	1.14162e-10	-2.2016e-10	-1.32095
160447327	chr5:160447327:G:C	1.79276e-10	-2.2016e-10	-0.869637
160447565	chr5:160447565:C:T	1.88404e-10	-2.2016e-10	-0.819973
160447961	chr5:160447961:T:C	2.70618e-11	-1.71726	-1.04317
160448400	chr5:160448400:T:C	2.85993e-11	-1.55003	-1.15515
160448410	chr5:160448410:C:T	9.41239e-11	-2.2016e-10	-1.51395
160448638	chr5:160448638:C:T	5.53937e-11	-1.79703	-0.247066
160448786	chr5:160448786:G:T	2.06872e-10	-2.2016e-10	-0.726461
160448800	chr5:160448800:T:C	1.84592e-10	-2.2016e-10	-0.840417
160448850	chr5:160448850:T:C	9.47922e-11	-2.2016e-10	-1.50687
160448946	chr5:160448946:C:T	2.03826e-11	-1.54835	-1.49553
160448978	chr5:160448978:C:T	8.98348e-11	-1.56059	-4.92792e-10
160449582	chr5:160449582:G:A	5.28625e-11	-1.80512	-0.285745
160449881	chr5:160449881:A:G	2.45792e-10	-1.80832	1.25425
160450178	chr5:160450178:C:T	1.82571e-10	-2.2016e-10	-0.851422
160450569	chr5:160450569:G:A	1.24274e-10	-2.2016e-10	-1.23607
160450794	chr5:160450794:G:A	1.89587e-10	-2.2016e-10	-0.813716
160451047	chr5:160451047:A:T	9.41162e-11	-2.2016e-10	-1.51403
160451048	chr5:160451048:A:T	9.41707e-11	-2.2016e-10	-1.51345
160451061	chr5:160451061:G:A	2.47023e-11	-1.69917	-1.1525
160451327	chr5:160451327:G:T	1.23605e-10	-2.2016e-10	-1.24147
160451338	chr5:160451338:A:G	3.10205e-11	-1.49525	-1.12866
160451387	chr5:160451387:G:A	9.4116e-11	-2.2016e-10	-1.51403
160452251	chr5:160452251:A:G	2.02819e-11	-1.55677	-1.49206
160452412	chr5:160452412:G:C	1.31222e-10	-2.2016e-10	-1.18167
160452493	chr5:160452493:C:T	1.09753e-10	-2.2016e-10	-1.36033
160452736	chr5:160452736:G:A	1.27985e-10	-1.08992	-0.116728
160452971	chr5:160452971:T:C	3.01314e-11	-1.41205	-1.24094
160453051	chr5:160453051:C:G	1.94312e-11	-1.64159	-1.45009
160453349	chr5:160453349:C:T	1.76146e-11	-1.75843	-1.43141
160454262	chr5:160454262:C:T	6.21397e-10	-2.2016e-10	0.373408
160454327	chr5:160454327:G:C	1.88906e-10	-2.2016e-10	-0.817314
160454743	chr5:160454743:G:A	4.57945e-11	-1.87011	-0.364283
160454771	chr5:160454771:A:G	1.05701e-10	-2.2016e-10	-1.39795
160455074	chr5:160455074:G:A	3.88879e-10	-2.2016e-10	-0.0952949
160455444	chr5:160455444:C:G	1.01881e-10	-2.2016e-10	-1.43476
160455790	chr5:160455790:C:A	5.23796e-11	-1.67061	-0.429433
160456129	chr5:160456129:T:C	1.81283e-10	-2.2016e-10	-0.858504
160456151	chr5:160456151:C:A	1.35053e-10	-2.2016e-10	-1.15289
160456497	chr5:160456497:T:C	1.73809e-11	-1.78506	-1.41813
160456517	chr5:160456517:C:T	1.62677e-10	-2.2016e-10	-0.966793
160456528	chr5:160456528:C:T	5.03953e-10	-2.2016e-10	0.16392
160456613	chr5:160456613:A:G	9.99502e-11	-2.2016e-10	-1.45389
160456645	chr5:160456645:T:C	1.72406e-11	-1.78538	-1.42592
160456648	chr5:160456648:G:A	1.03289e-10	-2.2016e-10	-1.42103
160456685	chr5:160456685:A:G	1.73722e-11	-1.78556	-1.41813
160457262	chr5:160457262:A:G	9.64559e-11	-2.2016e-10	-1.48948
160457745	chr5:160457745:T:A	6.62995e-11	-1.86438	-4.92792e-10
160457800	chr5:160457800:C:T	5.04855e-10	-2.2016e-10	0.165708
160457889	chr5:160457889:T:C	1.38051e-10	-2.2016e-10	-1.13094
160458131	chr5:160458131:A:C	5.5103e-10	-2.2016e-10	0.253227
160458553	chr5:160458553:C:A	1.38008e-10	-2.2016e-10	-1.13125
160458981	chr5:160458981:T:C	9.42451e-11	-2.2016e-10	-1.51266
160459050	chr5:160459050:T:C	3.73849e-10	-2.2016e-10	-0.134711
160459613	chr5:160459613:A:G	1.92607e-11	-1.80542	-1.29508
160459681	chr5:160459681:T:C	6.42702e-11	-1.89547	-4.92792e-10
160460309	chr5:160460309:A:T	2.07227e-10	-2.2016e-10	-0.724747
160460646	chr5:160460646:G:T	1.67003e-10	-2.2016e-10	-0.940553
160460665	chr5:160460665:CA:C	6.4559e-10	-2.2016e-10	0.411603
160460969	chr5:160460969:C:T	1.97535e-11	-1.79214	-1.28309
160461170	chr5:160461170:G:A	3.03659e-11	-1.28945	-1.3558
160461289	chr5:160461289:C:T	1.38122e-10	-2.2016e-10	-1.13042
160461473	chr5:160461473:T:C	1.92274e-11	-1.76288	-1.33934
160461474	chr5:160461474:G:A	1.33068e-10	-2.2016e-10	-1.16771
160461515	chr5:160461515:G:A	1.95575e-11	-1.8052	-1.28
160461736	chr5:160461736:C:T	8.40545e-10	0.509185	0.166303
160461961	chr5:160461961:A:G	1.79141e-11	-1.79991	-1.37306
160462030	chr5:160462030:TA:T	6.4152e-11	-1.89731	-4.92792e-10
160462144	chr5:160462144:C:T	2.81646e-11	-1.32173	-1.39877
160462282	chr5:160462282:T:A	1.20535e-08	0.729904	2.60864
160462938	chr5:160462938:C:T	7.20584e-10	-2.2016e-10	0.521499
160462998	chr5:160462998:C:A	5.28066e-10	-2.2016e-10	0.21066
160463512	chr5:160463512:T:A	2.04276e-10	-0.73909	-4.92792e-10
160463816	chr5:160463816:G:C	3.72217e-11	-1.05072	-1.39095
160463878	chr5:160463878:C:T	3.99716e-11	-0.896772	-1.47362
160463914	chr5:160463914:AT:A	2.03079e-09	-2.2016e-10	1.55762
160464271	chr5:160464271:C:G	1.90704e-11	-1.79731	-1.31312
160464338	chr5:160464338:T:G	2.89155e-11	-1.72642	-0.967767
160464463	chr5:160464463:C:T	1.86339e-11	-1.80067	-1.33292
160465018	chr5:160465018:A:G	2.67275e-10	-2.2016e-10	-0.470285
160465104	chr5:160465104:A:G	1.74001e-11	-1.75443	-1.44766
160465573	chr5:160465573:T:A	2.65514e-11	-1.72822	-1.05125
160465964	chr5:160465964:C:T	9.97201e-11	-2.2016e-10	-1.45619
160466978	chr5:160466978:A:G	5.13625e-11	-1.14802	-0.971639
160467049	chr5:160467049:C:T	1.98567e-11	-1.80271	-1.26732
160467536	chr5:160467536:A:C	5.0824e-11	-1.15338	-0.976813
160467840	chr5:160467840:A:G	4.20403e-11	-0.913498	-1.40644
160467969	chr5:160467969:G:A	6.6955e-11	-1.85454	-4.92792e-10
160468490	chr5:160468490:ACTTAT:A	2.02663e-11	-1.57956	-1.47004
160468611	chr5:160468611:G:A	1.59361e-10	-2.2016e-10	-0.987389
160468698	chr5:160468698:T:C	1.96267e-11	-1.60204	-1.47963
160469064	chr5:160469064:GCAAA:G	1.01265e-10	-2.2016e-10	-1.44082
160469252	chr5:160469252:T:C	5.98621e-11	-0.632214	-1.33431
160469534	chr5:160469534:G:A	2.76798e-11	-1.54284	-1.19501
160469668	chr5:160469668:G:A	1.31971e-10	-1.17598	-4.92792e-10
160469890	chr5:160469890:C:T	3.11006e-11	-1.78201	-0.839322
160470186	chr5:160470186:C:A	2.29849e-10	-2.2016e-10	-0.621141
160470249	chr5:160470249:T:G	6.62148e-11	-1.86566	-4.92792e-10
160470788	chr5:160470788:C:T	1.91034e-10	-1.62916	0.823051
160470979	chr5:160470979:G:A	2.31249e-10	-2.2016e-10	-0.615065
160471172	chr5:160471172:T:A	9.99706e-11	-2.2016e-10	-1.45369
160471187	chr5:160471187:T:C	6.58466e-11	-1.87123	-4.92792e-10
160471191	chr5:160471191:G:A	7.98436e-11	-0.164721	-1.51377
160471620	chr5:160471620:C:T	1.76555e-10	-1.68266	0.797731
160471642	chr5:160471642:C:T	9.5715e-11	-2.2016e-10	-1.49719
160472115	chr5:160472115:G:A	2.42553e-11	-1.71785	-1.15208
160472738	chr5:160472738:G:T	3.57455e-11	-0.973038	-1.5091
160472970	chr5:160472970:C:T	9.45528e-11	-2.2016e-10	-1.5094
160473045	chr5:160473045:C:T	3.28118e-11	-1.7602	-0.807576
160473909	chr5:160473909:A:G	9.44687e-11	-2.2016e-10	-1.51029
160474133	chr5:160474133:T:G	2.48899e-11	-1.8626	-0.981504
160474139	chr5:160474139:T:A	2.05709e-11	-1.52201	-1.51268
160474211	chr5:160474211:A:C	1.28979e-10	-1.19892	-4.92792e-10
160474261	chr5:160474261:A:T	9.93277e-11	-2.2016e-10	-1.46014
160474732	chr5:160474732:G:T	8.09087e-11	-0.151592	-1.51365
160474744	chr5:160474744:C:G	6.81423e-11	-1.83696	-4.92792e-10
160475106	chr5:160475106:C:T	2.20214e-11	-1.75101	-1.21554
160475419	chr5:160475419:A:G	9.57879e-11	-2.2016e-10	-1.49643
160475583	chr5:160475583:G:A	9.408e-11	-2.2016e-10	-1.51442
160475622	chr5:160475622:C:A	2.36755e-10	-2.2016e-10	-0.591537
160475802	chr5:160475802:A:C	6.85737e-11	-1.83065	-4.92792e-10
160475968	chr5:160475968:T:A	1.54141e-11	-1.81425	-1.50903
160476127	chr5:160476127:G:A	1.53463e-10	-0.641553	-0.383553
160476245	chr5:160476245:C:T	2.96e-10	-2.2016e-10	-0.368204
160476247	chr5:160476247:C:G	6.81433e-11	-1.83695	-4.92792e-10
160476446	chr5:160476446:G:A	8.1157e-11	-1.66218	-4.92792e-10
160476610	chr5:160476610:A:G	5.18488e-11	-0.753376	-1.35685
160476863	chr5:160476863:G:C	1.75933e-10	-0.718128	-0.170333
160477030	chr5:160477030:C:T	1.15303e-10	-2.2016e-10	-1.311
160477356	chr5:160477356:G:A	3.40243e-11	-1.74644	-0.785042
160477584	chr5:160477584:G:A	6.84349e-11	-1.83268	-4.92792e-10
160477651	chr5:160477651:A:G	1.19923e-10	-2.2016e-10	-1.27171
160478349	chr5:160478349:G:A	4.19011e-10	-2.2016e-10	-0.020664
160478429	chr5:160478429:A:C	2.29083e-11	-1.53588	-1.39118
160478526	chr5:160478526:G:T	4.26751e-10	-2.2016e-10	-0.00236063
160478651	chr5:160478651:T:A	7.00312e-11	-1.80962	-4.92792e-10
160478672	chr5:160478672:T:C	1.91612e-10	-0.74882	-0.0542719
160478685	chr5:160478685:G:A	1.19466e-10	-2.2016e-10	-1.27553
160478706	chr5:160478706:G:A	2.13354e-10	-2.2016e-10	-0.695607
160478825	chr5:160478825:C:T	1.05536e-10	-2.2016e-10	-1.39951
160478900	chr5:160478900:G:A	2.99105e-10	-2.2016e-10	-0.357768
160478916	chr5:160478916:C:T	3.54924e-11	-1.73097	-0.758274
160479017	chr5:160479017:C:T	9.67454e-11	-2.2016e-10	-1.48648
160479172	chr5:160479172:T:C	3.35316e-10	-2.2016e-10	-0.243488
160479543	chr5:160479543:A:G	3.08365e-11	-1.42659	-1.20327
160479744	chr5:160479744:C:T	3.04696e-10	-2.2016e-10	-0.339249
160480838	chr5:160480838:C:T	1.35537e-10	-2.2016e-10	-1.14932
160481312	chr5:160481312:A:G	3.49263e-11	-1.89434	-0.610979
160481330	chr5:160481330:A:G	3.01824e-11	-1.39805	-1.25326
160482338	chr5:160482338:A:G	1.60789e-10	-0.790748	-0.187723
160482373	chr5:160482373:C:G	3.47826e-11	-1.89473	-0.614713
160483440	chr5:160483440:C:A	7.37531e-11	-1.75784	-4.92792e-10
160483464	chr5:160483464:C:T	3.57274e-11	-1.89293	-0.589716
160483686	chr5:160483686:C:T	1.27273e-10	-2.2016e-10	-1.21223
160484031	chr5:160484031:C:A	1.18738e-09	1.16442	-0.143473
160484050	chr5:160484050:T:C	1.89278e-10	-2.2016e-10	-0.815343
160484054	chr5:160484054:T:C	1.76383e-10	-2.2016e-10	-0.885906
160484058	chr5:160484058:G:A	1.92224e-10	-2.2016e-10	-0.799899
160484217	chr5:160484217:A:G	2.56381e-11	-1.30016	-1.51432
160484304	chr5:160484304:A:G	1.58322e-10	-1.54059	0.54666
160484499	chr5:160484499:C:A	2.42315e-11	-1.47328	-1.39763
160484577	chr5:160484577:T:C	4.23454e-10	-1.23908	1.22896
160485073	chr5:160485073:A:G	1.166e-10	-2.2016e-10	-1.29981
160485079	chr5:160485079:T:C	1.29287e-09	-2.2016e-10	1.10605
160485282	chr5:160485282:A:G	2.33429e-10	-2.2016e-10	-0.605682
160485411	chr5:160485411:C:G	2.32894e-11	-1.48093	-1.42963
160485726	chr5:160485726:G:A	4.69551e-10	-2.2016e-10	0.0932152
160485749	chr5:160485749:G:A	1.36288e-10	-2.2016e-10	-1.14379
160485832	chr5:160485832:A:G	7.92753e-11	-1.68564	-4.92792e-10
160486221	chr5:160486221:T:C	9.86567e-10	-2.2016e-10	0.835669
160486310	chr5:160486310:G:T	1.87186e-10	-2.2016e-10	-0.826457
160486567	chr5:160486567:C:T	9.88948e-10	-2.2016e-10	0.838079
160486596	chr5:160486596:T:C	3.46684e-11	-1.59828	-0.91445
160486627	chr5:160486627:G:C	1.10448e-09	-2.2016e-10	0.948571
160487658	chr5:160487658:T:C	2.19276e-11	-1.52009	-1.45073
160487720	chr5:160487720:T:A	9.40059e-10	-2.2016e-10	0.78738
160487772	chr5:160487772:G:C	8.77529e-10	-2.2016e-10	0.718548
160487774	chr5:160487774:G:C	9.65838e-10	-2.2016e-10	0.814434
160487877	chr5:160487877:C:T	2.30984e-11	-1.49492	-1.42387
160487952	chr5:160487952:T:C	9.92978e-10	-2.2016e-10	0.842146
160488114	chr5:160488114:T:C	5.57422e-11	-0.751471	-1.28635
160488175	chr5:160488175:T:C	1.83189e-10	-2.2016e-10	-0.848045
160488313	chr5:160488313:A:G	1.00573e-09	-2.2016e-10	0.854903
160488377	chr5:160488377:T:G	9.88172e-10	-2.2016e-10	0.837295
160488401	chr5:160488401:C:T	9.03282e-10	-2.2016e-10	0.747472
160488436	chr5:160488436:C:T	1.01309e-09	-2.2016e-10	0.862201
160488668	chr5:160488668:T:C	8.67935e-10	-2.2016e-10	0.707555
160488864	chr5:160488864:A:C	1.20502e-10	-2.2016e-10	-1.2669
160488951	chr5:160488951:C:G	9.08949e-10	-2.2016e-10	0.753727
160489182	chr5:160489182:G:C	1.02144e-10	-2.2016e-10	-1.43217
160489222	chr5:160489222:A:G	9.39141e-10	-2.2016e-10	0.786404
160489254	chr5:160489254:C:T	1.21546e-10	-1.25827	-4.92792e-10
160489352	chr5:160489352:T:C	8.59946e-11	-1.60428	-4.92792e-10
160489683	chr5:160489683:C:T	3.63196e-11	-1.64026	-0.825941
160489924	chr5:160489924:A:C	3.39573e-10	-2.2016e-10	-0.230874
160490048	chr5:160490048:T:C	8.36273e-10	-2.2016e-10	0.670393
160490208	chr5:160490208:C:T	5.78756e-11	-0.69668	-1.30359
160490424	chr5:160490424:C:T	8.84221e-10	-2.2016e-10	0.726144
160490449	chr5:160490449:G:A	1.72065e-10	-0.910689	-4.92792e-10
160490729	chr5:160490729:T:C	3.07023e-10	-2.2016e-10	-0.331641
160490810	chr5:160490810:A:G	2.96581e-10	-2.2016e-10	-0.366241
160490893	chr5:160490893:T:C	7.39276e-11	-1.75548	-4.92792e-10
160490939	chr5:160490939:G:A	3.05182e-10	-2.2016e-10	-0.337655
160490984	chr5:160490984:C:T	1.17288e-10	-2.2016e-10	-1.29393
160491008	chr5:160491008:T:G	3.03902e-10	-2.2016e-10	-0.341857
160491041	chr5:160491041:C:G	3.05165e-10	-2.2016e-10	-0.33771
160491299	chr5:160491299:C:T	1.43384e-10	-2.2016e-10	-1.09303
160491327	chr5:160491327:G:A	3.28687e-10	-2.2016e-10	-0.263457
160491328	chr5:160491328:C:T	5.66644e-11	-0.755651	-1.26577
160491979	chr5:160491979:A:C	1.97579e-10	-2.2016e-10	-0.772422
160492107	chr5:160492107:G:T	1.97088e-10	-2.2016e-10	-0.774913
160492159	chr5:160492159:C:A	6.85403e-11	-0.541001	-1.29014
160492215	chr5:160492215:G:C	9.53659e-11	-2.2016e-10	-1.50084
160492262	chr5:160492262:G:T	1.32808e-10	-2.2016e-10	-1.16966
160492786	chr5:160492786:C:T	4.63408e-10	-2.2016e-10	0.0800457
160493288	chr5:160493288:G:A	7.10477e-11	-0.520865	-1.27435
160493467	chr5:160493467:G:A	1.03401e-10	-1.89627	0.476321
160494366	chr5:160494366:G:A	2.27313e-10	-2.2016e-10	-0.632232
160494462	chr5:160494462:C:T	7.75991e-10	-2.2016e-10	0.595579
160495033	chr5:160495033:T:C	6.4467e-11	-1.89241	-4.92792e-10
160495360	chr5:160495360:T:C	1.37134e-10	-2.2016e-10	-1.1376
160495410	chr5:160495410:TA:T	1.95606e-11	-1.70131	-1.38373
160495412	chr5:160495412:A:C	1.95493e-11	-1.70236	-1.38326
160495566	chr5:160495566:A:G	5.7467e-10	-2.2016e-10	0.295235
160496072	chr5:160496072:G:T	3.23987e-10	-0.277859	-4.92792e-10
160496303	chr5:160496303:G:A	1.65118e-10	-2.2016e-10	-0.951904
160496629	chr5:160496629:T:C	3.4814e-11	-1.37199	-1.13655
160497028	chr5:160497028:T:C	2.96657e-09	-1.51722	3.45382
160497173	chr5:160497173:GGGA:G	3.58763e-10	-1.30095	1.12505
160497214	chr5:160497214:C:T	9.5489e-11	-2.2016e-10	-1.49955
160497402	chr5:160497402:C:G	1.54004e-10	-2.2016e-10	-1.02158
160498007	chr5:160498007:G:A	3.7276e-10	-1.26832	1.13069
160498587	chr5:160498587:A:C	7.66896e-11	-1.7188	-4.92792e-10
160498875	chr5:160498875:C:CT	1.17677e-10	-2.2016e-10	-1.29062
160498924	chr5:160498924:C:G	1.30464e-10	-0.864473	-0.322993
160499221	chr5:160499221:T:A	1.51323e-10	-2.2016e-10	-1.03914
160499430	chr5:160499430:A:G	2.3298e-09	-2.2016e-10	1.69497
160499452	chr5:160499452:C:T	7.07081e-11	-1.8	-4.92792e-10
160499639	chr5:160499639:C:T	8.74246e-11	-1.58779	-4.92792e-10
160499953	chr5:160499953:A:G	6.23922e-11	-1.33466	-0.590459
160500312	chr5:160500312:C:T	1.83844e-10	-2.2016e-10	-0.844477
160500390	chr5:160500390:G:T	8.74864e-11	-1.58708	-4.92792e-10
160500526	chr5:160500526:AG:A	2.42769e-11	-1.89612	-0.972913
160500606	chr5:160500606:C:T	9.57386e-11	-2.2016e-10	-1.49694
160500624	chr5:160500624:CTTAAGTTTGAGAGCCA:C	4.36255e-10	-1.64121	1.66087
160501087	chr5:160501087:T:TGG	1.8816e-10	-0.82127	-4.92792e-10
160501365	chr5:160501365:C:T	6.30579e-11	-0.403441	-1.51107
160501385	chr5:160501385:G:A	1.02329e-10	-1.6256	0.195239
160501792	chr5:160501792:T:C	1.46387e-10	-0.884931	-0.187378
160501869	chr5:160501869:A:G	3.73019e-11	-0.99472	-1.4448
160501904	chr5:160501904:TTTTCTTTTTAAAATATTTTTAAATTTA:T	5.9183e-10	-1.38125	1.70591
160502008	chr5:160502008:C:G	4.89333e-11	-0.704079	-1.46403
160502159	chr5:160502159:G:A	6.503e-11	-1.88371	-4.92792e-10
160502169	chr5:160502169:G:A	1.02752e-10	-1.33639	-0.0898611
160502209	chr5:160502209:T:A	1.4319e-10	-2.2016e-10	-1.09439
160502257	chr5:160502257:TG:T	6.16118e-09	-1.64102	4.30848
160502302	chr5:160502302:A:G	7.91159e-11	-1.68765	-4.92792e-10
160502493	chr5:160502493:A:T	6.35554e-11	-0.39338	-1.51327
160502519	chr5:160502519:G:A	1.67223e-10	-0.850108	-0.0891278
160502670	chr5:160502670:C:T	1.03413e-10	-2.2016e-10	-1.41983
160502748	chr5:160502748:A:G	1.08939e-10	-1.36778	-4.92792e-10
160503209	chr5:160503209:C:A	6.79419e-11	-0.325887	-1.51402
160503224	chr5:160503224:A:G	3.2691e-11	-1.49864	-1.07282
160503571	chr5:160503571:G:A	1.26782e-08	-1.4337	4.82278
160504960	chr5:160504960:C:T	3.72886e-10	-2.2016e-10	-0.137288
160505196	chr5:160505196:T:C	9.5045e-11	-2.2016e-10	-1.50421
160505691	chr5:160505691:A:G	8.67446e-11	-1.59559	-4.92792e-10
160505913	chr5:160505913:A:C	3.46564e-11	-1.65863	-0.854448
160506644	chr5:160506644:TGAA:T	1.04535e-10	-1.19078	-0.218257
160506727	chr5:160506727:T:C	1.25536e-10	-2.2016e-10	-1.22597
160507154	chr5:160507154:A:G	7.63353e-08	-1.19846	6.38279
160507439	chr5:160507439:C:T	1.22014e-09	-2.2016e-10	1.04816
160507490	chr5:160507490:T:G	1.57796e-10	-2.2016e-10	-0.997256
160507588	chr5:160507588:A:G	2.5181e-10	-1.81824	1.28835
160507741	chr5:160507741:C:T	3.93771e-10	-2.2016e-10	-0.0827926
160507870	chr5:160507870:T:C	5.75608e-11	-0.515712	-1.49001
160508145	chr5:160508145:A:G	1.00588e-10	-2.2016e-10	-1.44753
160508468	chr5:160508468:G:A	1.88217e-11	-1.89253	-1.23102
160508961	chr5:160508961:C:G	2.67987e-11	-1.51945	-1.25076
160509230	chr5:160509230:A:C	1.12612e-09	-1.89149	2.85946
160509442	chr5:160509442:A:G	2.04464e-11	-1.6318	-1.40895
160509758	chr5:160509758:A:G	1.61708e-10	-1.59355	0.620775
160509876	chr5:160509876:C:T	1.80171e-08	-1.78403	5.52455
160509899	chr5:160509899:T:C	1.89289e-10	-2.2016e-10	-0.815288
160510111	chr5:160510111:A:G	2.1938e-10	-1.46508	0.797324
160510208	chr5:160510208:A:G	2.19916e-10	-1.50812	0.842801
160510436	chr5:160510436:C:T	6.65253e-11	-1.86098	-4.92792e-10
160510478	chr5:160510478:G:A	1.37351e-08	-1.78486	5.25401
160510546	chr5:160510546:TGC:T	2.34952e-10	-1.38519	0.786011
160510787	chr5:160510787:C:T	5.22159e-11	-1.66424	-0.43894
160511008	chr5:160511008:G:A	3.07979e-11	-1.59216	-1.03895
160511203	chr5:160511203:A:G	4.90273e-10	0.136401	-4.92792e-10
160511314	chr5:160511314:G:A	1.1556e-10	-2.2016e-10	-1.30877
160511395	chr5:160511395:G:C	6.6033e-11	-1.86841	-4.92792e-10
160511896	chr5:160511896:G:A	5.89957e-09	-1.67391	4.29798
160512179	chr5:160512179:G:A	1.56869e-10	-2.2016e-10	-1.00315
160512341	chr5:160512341:T:C	2.08159e-10	-2.2016e-10	-0.72026
160512772	chr5:160512772:T:C	9.85829e-11	-2.2016e-10	-1.46766
160512788	chr5:160512788:T:A	5.48661e-09	-1.8669	4.41841
160513084	chr5:160513084:A:C	1.33322e-10	-1.59855	0.432752
160513243	chr5:160513243:C:T	6.68792e-11	-1.85567	-4.92792e-10
160513342	chr5:160513342:T:C	9.77176e-11	-2.2016e-10	-1.47648
160513436	chr5:160513436:C:T	3.34433e-10	-1.45937	1.21324
160513876	chr5:160513876:T:C	1.99646e-08	-1.6899	5.53305
160513909	chr5:160513909:A:G	9.40802e-11	-2.2016e-10	-1.51441
160514212	chr5:160514212:C:T	1.97189e-11	-1.66823	-1.40875
160514295	chr5:160514295:G:T	2.06464e-10	-1.58789	0.859449
160514465	chr5:160514465:T:C	9.59804e-11	-2.2016e-10	-1.49442
160514868	chr5:160514868:T:C	9.54544e-11	-2.2016e-10	-1.49991
160514879	chr5:160514879:A:G	5.16009e-10	-1.6292	1.81676
160515178	chr5:160515178:A:G	1.01829e-10	-2.2016e-10	-1.43527
160515514	chr5:160515514:T:A	1.08538e-10	-1.89103	0.519574
160515671	chr5:160515671:C:T	9.87652e-11	-2.2016e-10	-1.46582
160515752	chr5:160515752:G:A	3.08151e-10	-2.2016e-10	-0.327973
160516143	chr5:160516143:C:T	1.81904e-10	-2.2016e-10	-0.85508
160516214	chr5:160516214:A:T	8.15371e-10	-1.80676	2.45184
160516319	chr5:160516319:T:C	5.58966e-10	-1.74359	2.01112
160516335	chr5:160516335:C:T	6.41708e-11	-1.89701	-4.92792e-10
160516385	chr5:160516385:G:A	5.82145e-10	-1.81602	2.12418
160516395	chr5:160516395:T:C	1.79432e-10	-2.2016e-10	-0.868763
160516408	chr5:160516408:A:G	7.97181e-09	-2.2016e-10	2.92511
160516433	chr5:160516433:T:A	1.82468e-10	-2.2016e-10	-0.851987
160516583	chr5:160516583:T:C	9.94888e-11	-2.2016e-10	-1.45852
160517046	chr5:160517046:A:C	6.95802e-10	-1.79691	2.28341
160517049	chr5:160517049:C:T	9.88646e-11	-2.2016e-10	-1.46481
160517071	chr5:160517071:G:A	1.60189e-10	-2.2016e-10	-0.982207
160517787	chr5:160517787:C:A	3.38806e-09	-1.85748	3.92693
160517893	chr5:160517893:T:TTAAA	1.42644e-10	-2.2016e-10	-1.09821
160518026	chr5:160518026:G:C	1.0415e-10	-2.2016e-10	-1.41273
160518029	chr5:160518029:G:A	4.01237e-09	-1.81638	4.05496
160518656	chr5:160518656:A:G	6.43815e-11	-1.89374	-4.92792e-10
160519096	chr5:160519096:T:C	8.49044e-09	-1.84904	4.83717
160519158	chr5:160519158:A:G	1.78435e-10	-2.2016e-10	-0.874337
160519424	chr5:160519424:T:C	1.66186e-11	-1.83679	-1.41125
160519449	chr5:160519449:T:A	1.93921e-11	-1.80163	-1.29206
160519526	chr5:160519526:C:T	1.52625e-10	-2.2016e-10	-1.03058
160519591	chr5:160519591:A:G	1.04882e-10	-2.2016e-10	-1.40573
160519628	chr5:160519628:T:TGCC	2.06159e-10	-2.2016e-10	-0.729916
160519629	chr5:160519629:T:A	2.16314e-10	-2.2016e-10	-0.681832
160519634	chr5:160519634:G:GCCCT	2.06159e-10	-2.2016e-10	-0.729916
160519731	chr5:160519731:A:C	2.13247e-10	-2.2016e-10	-0.696112
160520060	chr5:160520060:T:C	2.72944e-11	-1.43964	-1.31224
160520281	chr5:160520281:G:A	3.58735e-08	-1.73179	6.16099
160520574	chr5:160520574:T:C	1.98915e-10	-2.2016e-10	-0.765685
160520581	chr5:160520581:C:A	1.69819e-10	-2.2016e-10	-0.923832
160520765	chr5:160520765:G:A	1.02349e-10	-2.2016e-10	-1.43017
160520835	chr5:160520835:CT:C	8.78963e-11	-1.5824	-4.92792e-10
160520872	chr5:160520872:G:A	1.68034e-10	-2.2016e-10	-0.934393
160520954	chr5:160520954:T:C	2.17692e-10	-2.2016e-10	-0.675482
160520987	chr5:160520987:A:G	1.3523e-08	-1.64325	5.09683
160521461	chr5:160521461:G:A	2.4181e-09	-1.58548	3.31765
160521600	chr5:160521600:T:A	2.09105e-08	-1.70841	5.59786
160521690	chr5:160521690:G:A	1.03047e-10	-2.2016e-10	-1.42337
160521802	chr5:160521802:G:A	9.41338e-11	-2.2016e-10	-1.51384
160522156	chr5:160522156:T:C	3.16581e-10	-1.89576	1.59478
160522268	chr5:160522268:A:G	1.38933e-10	-1.12457	-4.92792e-10
160522941	chr5:160522941:G:A	1.81078e-08	-1.35646	5.102
160523326	chr5:160523326:A:G	1.83268e-10	-2.2016e-10	-0.847614
160523408	chr5:160523408:C:T	2.18999e-10	-2.2016e-10	-0.669495
160523618	chr5:160523618:G:A	9.50965e-11	-2.2016e-10	-1.50367
160523711	chr5:160523711:A:G	2.14151e-10	-2.2016e-10	-0.69188
160523935	chr5:160523935:C:G	1.05082e-10	-2.2016e-10	-1.40382
160524099	chr5:160524099:C:A	1.79815e-10	-2.2016e-10	-0.866635
160524338	chr5:160524338:T:C	3.33999e-11	-1.36405	-1.18596
160524341	chr5:160524341:T:C	1.07591e-10	-2.2016e-10	-1.38022
160524375	chr5:160524375:G:A	2.70565e-11	-1.39261	-1.36803
160524443	chr5:160524443:G:A	1.02918e-10	-2.2016e-10	-1.42463
160525125	chr5:160525125:G:A	9.40837e-11	-2.2016e-10	-1.51438
160525292	chr5:160525292:T:C	1.85771e-10	-2.2016e-10	-0.834049
160526392	chr5:160526392:A:G	2.17457e-10	-1.83797	1.16141
160526554	chr5:160526554:C:T	2.21163e-09	-1.4416	3.08452
160526802	chr5:160526802:C:T	2.46119e-09	-1.50955	3.25938
160527241	chr5:160527241:C:T	1.6216e-10	-2.2016e-10	-0.969981
160527570	chr5:160527570:CTG:C	3.67698e-10	-2.2016e-10	-0.1513
160528241	chr5:160528241:C:T	9.52161e-11	-2.2016e-10	-1.50241
160528551	chr5:160528551:A:G	1.19619e-10	-1.27425	-4.92792e-10
160528952	chr5:160528952:C:A	2.74899e-11	-1.85008	-0.894663
160528975	chr5:160528975:A:G	1.15929e-10	-1.30558	-4.92792e-10
160529019	chr5:160529019:T:C	1.13591e-10	-1.32595	-4.92792e-10
160529065	chr5:160529065:C:T	9.48958e-11	-2.2016e-10	-1.50578
160529456	chr5:160529456:G:T	1.95026e-11	-1.74292	-1.3451
160530008	chr5:160530008:T:C	1.06977e-10	-2.2016e-10	-1.38595
160530255	chr5:160530255:C:T	1.04833e-10	-2.2016e-10	-1.4062
160530474	chr5:160530474:C:G	2.44578e-10	-2.2016e-10	-0.559027
160530621	chr5:160530621:C:T	1.07064e-07	-1.51559	7.0382
160530722	chr5:160530722:C:T	1.06331e-10	-2.2016e-10	-1.392
160530790	chr5:160530790:T:C	1.20861e-08	-1.52428	4.86553
160530922	chr5:160530922:G:A	8.13382e-11	-1.65995	-4.92792e-10
160531147	chr5:160531147:T:C	9.44166e-11	-2.2016e-10	-1.51085
160531177	chr5:160531177:ATT:A	1.20278e-07	-1.74417	7.38317
160531408	chr5:160531408:A:G	1.06787e-10	-2.2016e-10	-1.38773
160531436	chr5:160531436:C:T	8.13121e-11	-1.66027	-4.92792e-10
160531506	chr5:160531506:T:C	7.98327e-11	-1.67863	-4.92792e-10
160531636	chr5:160531636:G:T	7.95067e-11	-1.68272	-4.92792e-10
160531872	chr5:160531872:G:A	1.08007e-10	-2.2016e-10	-1.37637
160532000	chr5:160532000:A:G	9.40961e-11	-2.2016e-10	-1.51425
160532006	chr5:160532006:A:G	2.81099e-10	-2.2016e-10	-0.419857
160532059	chr5:160532059:G:A	1.54478e-10	-2.2016e-10	-1.01851
160532489	chr5:160532489:T:G	1.76763e-10	-2.2016e-10	-0.883751
160532614	chr5:160532614:T:C	9.05303e-11	-1.37788	-0.174999
160532755	chr5:160532755:T:G	7.97146e-11	-1.68011	-4.92792e-10
160532887	chr5:160532887:T:C	9.6738e-11	-2.2016e-10	-1.48656
160533027	chr5:160533027:C:G	1.00067e-10	-2.2016e-10	-1.45273
160533195	chr5:160533195:G:C	7.88862e-11	-1.51376	-0.176795
160533257	chr5:160533257:T:C	2.58893e-11	-1.72619	-1.07855
160533340	chr5:160533340:C:A	1.02954e-10	-2.2016e-10	-1.42428
160533404	chr5:160533404:A:G	2.72939e-10	-2.2016e-10	-0.449312
160533440	chr5:160533440:TTA:T	8.03254e-11	-1.67248	-4.92792e-10
160533483	chr5:160533483:A:G	5.48715e-11	-1.64099	-0.412575
160533873	chr5:160533873:T:C	1.57845e-08	-1.49819	5.10641
160533891	chr5:160533891:A:G	1.03512e-10	-2.2016e-10	-1.41887
160534046	chr5:160534046:C:T	3.12257e-08	-1.84921	6.13965
160534130	chr5:160534130:A:G	7.30547e-11	-1.76735	-4.92792e-10
160534222	chr5:160534222:A:C	1.04217e-10	-2.2016e-10	-1.41209
160534386	chr5:160534386:TGC:T	7.8877e-11	-1.69067	-4.92792e-10
160534529	chr5:160534529:A:T	7.45865e-11	-1.7466	-4.92792e-10
160534630	chr5:160534630:T:TA	1.62156e-10	-2.2016e-10	-0.970006
160534849	chr5:160534849:T:C	1.09939e-10	-2.2016e-10	-1.35864
160534958	chr5:160534958:T:C	3.05086e-10	-2.2016e-10	-0.33797
160535185	chr5:160535185:A:G	2.42504e-09	-1.23148	2.96652
160535461	chr5:160535461:T:C	1.07287e-10	-2.2016e-10	-1.38305
160535490	chr5:160535490:G:C	2.84683e-10	-0.407186	-4.92792e-10
160535657	chr5:160535657:C:T	1.13388e-10	-2.2016e-10	-1.32774
160536002	chr5:160536002:C:T	2.71684e-08	-1.524	5.67525
160536040	chr5:160536040:T:C	9.69009e-11	-2.2016e-10	-1.48487
160536310	chr5:160536310:G:A	3.22005e-10	-2.2016e-10	-0.283995
160536393	chr5:160536393:G:C	2.00622e-08	-1.57117	5.4192
160536411	chr5:160536411:C:T	7.84656e-11	-1.6959	-4.92792e-10
160536665	chr5:160536665:T:C	2.55453e-08	-1.52694	5.61658
160537054	chr5:160537054:T:C	1.70142e-10	-2.2016e-10	-0.921927
160537065	chr5:160537065:A:G	1.03069e-10	-2.2016e-10	-1.42316
160537229	chr5:160537229:C:T	1.93093e-07	-1.73397	7.84633
160537410	chr5:160537410:G:C	8.2487e-11	-1.64592	-4.92792e-10
160537417	chr5:160537417:G:A	1.59428e-10	-2.2016e-10	-0.98697
160537549	chr5:160537549:T:C	9.68183e-11	-2.2016e-10	-1.48573
160537624	chr5:160537624:G:C	9.55308e-11	-1.49911	-4.92792e-10
160537647	chr5:160537647:C:G	1.88762e-10	-2.2016e-10	-0.818077
160537835	chr5:160537835:C:T	1.77435e-10	-2.2016e-10	-0.87996
160537960	chr5:160537960:A:G	3.24693e-08	-1.74095	6.07044
160538042	chr5:160538042:C:T	9.58458e-11	-2.2016e-10	-1.49582
160538053	chr5:160538053:T:G	1.5947e-10	-2.2016e-10	-0.986704
160538201	chr5:160538201:A:G	9.53413e-11	-2.2016e-10	-1.5011
160538251	chr5:160538251:A:C	9.41852e-11	-2.2016e-10	-1.5133
160538394	chr5:160538394:G:A	8.94593e-09	-1.73623	4.77662
160538535	chr5:160538535:G:T	2.41285e-11	-1.88955	-0.985623
160538886	chr5:160538886:CAT:C	1.05437e-10	-2.2016e-10	-1.40044
160539149	chr5:160539149:G:A	1.48418e-08	-1.31638	4.86302
160539186	chr5:160539186:G:A	1.23348e-10	-2.2016e-10	-1.24355
160539336	chr5:160539336:G:A	8.22587e-11	-1.64869	-4.92792e-10
160539485	chr5:160539485:C:T	1.60242e-10	-2.2016e-10	-0.981875
160539594	chr5:160539594:T:A	1.64213e-09	-2.2016e-10	1.34519
160539700	chr5:160539700:C:T	9.73254e-11	-2.2016e-10	-1.4805
160539740	chr5:160539740:C:G	1.96558e-10	-2.2016e-10	-0.777605
160539756	chr5:160539756:T:C	1.07041e-10	-2.2016e-10	-1.38535
160539917	chr5:160539917:A:G	1.47474e-08	-1.62639	5.16665
160540046	chr5:160540046:T:G	9.08569e-11	-1.54928	-4.92792e-10
160540160	chr5:160540160:T:G	7.79122e-11	-1.70298	-4.92792e-10
160540237	chr5:160540237:G:A	1.001e-10	-1.79775	0.345354
160540313	chr5:160540313:T:C	1.69329e-11	-1.72566	-1.50364
160540345	chr5:160540345:T:C	8.93651e-10	-1.52838	2.26514
160540377	chr5:160540377:G:C	2.67097e-11	-1.42809	-1.34544
160540395	chr5:160540395:T:C	1.73491e-09	-2.2016e-10	1.40015
160540611	chr5:160540611:G:A	9.39866e-11	-0.86179	-0.65362
160540654	chr5:160540654:G:A	2.85131e-11	-1.82988	-0.878321
160540672	chr5:160540672:CTG:C	1.75685e-11	-1.85514	-1.33731
160540825	chr5:160540825:C:T	2.03575e-11	-1.83477	-1.21034
160540930	chr5:160540930:G:A	2.39712e-11	-1.36783	-1.51388
160540985	chr5:160540985:T:C	6.85468e-11	-1.50441	-0.32664
160541453	chr5:160541453:T:A	1.674e-10	-2.2016e-10	-0.938176
160541630	chr5:160541630:C:T	7.37185e-11	-1.75831	-4.92792e-10
160542220	chr5:160542220:A:C	1.10489e-10	-2.2016e-10	-1.35365
160542375	chr5:160542375:A:G	1.70166e-10	-2.2016e-10	-0.921786
160542448	chr5:160542448:T:C	1.41521e-11	-1.89635	-1.51235
160542533	chr5:160542533:T:C	9.56228e-11	-2.2016e-10	-1.49815
160542738	chr5:160542738:C:A	7.66855e-11	-1.71885	-4.92792e-10
160542809	chr5:160542809:G:C	1.75974e-10	-2.2016e-10	-0.888227
160543153	chr5:160543153:C:T	1.48708e-11	-1.88204	-1.47712
160543317	chr5:160543317:C:G	1.47539e-11	-1.89182	-1.47523
160543575	chr5:160543575:GC:G	1.08589e-10	-1.37099	-4.92792e-10
160543648	chr5:160543648:G:A	1.72753e-10	-2.2016e-10	-0.906699
160543722	chr5:160543722:AC:A	1.7717e-11	-1.88732	-1.29671
160543832	chr5:160543832:A:G	4.29985e-10	-2.2016e-10	0.00518724
160544065	chr5:160544065:T:A	2.02208e-10	-2.2016e-10	-0.749264
160544066	chr5:160544066:G:A	1.56245e-09	-2.2016e-10	1.29545
160544386	chr5:160544386:G:A	1.4158e-11	-1.89548	-1.5128
160544518	chr5:160544518:T:C	3.94935e-10	-0.0798403	-4.92792e-10
160544742	chr5:160544742:T:C	1.83782e-10	-2.2016e-10	-0.844813
160544875	chr5:160544875:G:A	7.58359e-11	-1.72999	-4.92792e-10
160545014	chr5:160545014:T:G	4.09954e-11	-1.83356	-0.511541
160545021	chr5:160545021:G:T	7.5819e-11	-1.73021	-4.92792e-10
160545057	chr5:160545057:A:G	1.43931e-11	-1.87974	-1.51207
160545086	chr5:160545086:T:C	7.8164e-11	-1.69975	-4.92792e-10
160545095	chr5:160545095:G:C	2.10257e-11	-1.84366	-1.16915
160545174	chr5:160545174:G:A	1.78602e-10	-2.2016e-10	-0.873403
160545299	chr5:160545299:A:T	1.44325e-11	-1.89435	-1.49473
160545535	chr5:160545535:A:G	2.05382e-10	-2.2016e-10	-0.733689
160545609	chr5:160545609:T:C	9.4122e-11	-2.2016e-10	-1.51397
160545842	chr5:160545842:C:G	1.43351e-11	-1.88284	-1.51301
160546055	chr5:160546055:A:C	1.04973e-10	-2.2016e-10	-1.40486
160546253	chr5:160546253:G:T	1.04791e-10	-2.2016e-10	-1.40659
160546266	chr5:160546266:A:G	1.58551e-10	-2.2016e-10	-0.992485
160546375	chr5:160546375:GTGTATA:G	1.66103e-11	-1.74909	-1.49945
160546579	chr5:160546579:A:G	2.3699e-10	-2.2016e-10	-0.590544
160546594	chr5:160546594:C:T	1.86956e-10	-1.60387	0.776182
160546804	chr5:160546804:T:C	9.47867e-11	-2.2016e-10	-1.50693
160546827	chr5:160546827:T:C	5.82183e-10	-1.02006	1.32828
160546937	chr5:160546937:G:A	2.0683e-11	-1.66937	-1.35987
160547039	chr5:160547039:C:T	9.64098e-11	-2.2016e-10	-1.48995
160547202	chr5:160547202:G:A	3.79781e-10	-2.2016e-10	-0.118968
160547404	chr5:160547404:G:A	3.35365e-11	-1.71744	-0.82849
160547453	chr5:160547453:A:G	7.51184e-11	-1.7395	-4.92792e-10
160547520	chr5:160547520:C:A	1.06301e-10	-2.2016e-10	-1.39228
160547524	chr5:160547524:T:C	1.51048e-10	-2.2016e-10	-1.04097
160547748	chr5:160547748:T:C	1.98673e-11	-1.56572	-1.50377
160547840	chr5:160547840:C:A	2.31403e-10	0.696661	-1.31106
160548035	chr5:160548035:T:C	1.01798e-10	0.00490773	-1.44048
160548065	chr5:160548065:G:A	9.95873e-11	-2.2016e-10	-1.45753
160548355	chr5:160548355:C:G	1.66881e-10	-2.2016e-10	-0.941283
160548856	chr5:160548856:G:C	1.55282e-11	-1.88296	-1.43294
160549259	chr5:160549259:T:C	1.49463e-11	-1.88938	-1.46472
160549457	chr5:160549457:C:T	1.77814e-11	-1.86755	-1.31286
160549473	chr5:160549473:G:C	2.56051e-11	-1.44956	-1.36621
160549514	chr5:160549514:A:G	9.657e-11	-1.48829	-4.92792e-10
160549571	chr5:160549571:A:G	1.01623e-10	-2.2016e-10	-1.43729
160549617	chr5:160549617:A:G	3.48708e-11	-1.59751	-0.909405
160549688	chr5:160549688:T:C	1.34912e-10	-2.2016e-10	-1.15394
160550223	chr5:160550223:G:A	6.44449e-11	-1.89275	-4.92792e-10
160550405	chr5:160550405:T:G	1.85639e-10	-2.2016e-10	-0.834758
160551144	chr5:160551144:T:C	1.04535e-10	-2.2016e-10	-1.40904
160551329	chr5:160551329:A:C	6.43958e-11	-1.89351	-4.92792e-10
160551591	chr5:160551591:TTGC:T	1.64722e-11	-1.82659	-1.4303
160551599	chr5:160551599:T:G	3.4971e-11	-1.16701	-1.33703
160551609	chr5:160551609:T:C	1.8151e-10	-2.2016e-10	-0.85725
160551626	chr5:160551626:T:G	6.43686e-11	-1.89394	-4.92792e-10
160552087	chr5:160552087:A:G	6.56023e-11	-1.87495	-4.92792e-10
160552310	chr5:160552310:C:T	1.41135e-11	-1.8971	-1.51433
160552520	chr5:160552520:T:C	1.03874e-10	-2.2016e-10	-1.41538
160552589	chr5:160552589:A:G	1.14874e-10	-2.2016e-10	-1.31473
160552644	chr5:160552644:A:G	1.75474e-11	-1.78574	-1.40791
160552720	chr5:160552720:G:A	1.55069e-11	-1.83524	-1.48203
160553074	chr5:160553074:A:G	4.1234e-11	-1.32685	-1.01245
160553203	chr5:160553203:G:T	6.49956e-11	-1.88424	-4.92792e-10
160553371	chr5:160553371:T:G	1.86943e-11	-1.79182	-1.33853
160553573	chr5:160553573:C:A	1.43328e-11	-1.8827	-1.51331
160553951	chr5:160553951:A:T	1.70499e-10	-2.2016e-10	-0.919832
160553972	chr5:160553972:A:G	1.52583e-11	-1.8958	-1.43764
160554013	chr5:160554013:G:T	1.6299e-10	-2.2016e-10	-0.964873
160554773	chr5:160554773:T:A	1.12514e-10	-2.2016e-10	-1.33548
160554921	chr5:160554921:C:T	2.43494e-11	-1.35637	-1.50968
160554965	chr5:160554965:TCTGGA:T	2.05495e-11	-1.54608	-1.48965
160555189	chr5:160555189:C:T	3.97719e-11	-1.27844	-1.09696
160555555	chr5:160555555:A:C	1.44764e-11	-1.89597	-1.49007
160555608	chr5:160555608:T:C	6.44844e-11	-1.89214	-4.92792e-10
160555624	chr5:160555624:G:A	6.17646e-10	-2.2016e-10	0.367353
160556247	chr5:160556247:G:T	6.48834e-11	-1.88597	-4.92792e-10
160556527	chr5:160556527:A:G	9.60603e-11	-2.2016e-10	-1.49359
160556970	chr5:160556970:T:G	2.71867e-11	-1.75953	-0.996308
160557370	chr5:160557370:AAC:A	9.69478e-11	-2.2016e-10	-1.48439
160557485	chr5:160557485:C:T	1.70786e-11	-1.80182	-1.41891
160557558	chr5:160557558:C:T	1.67384e-11	-1.88969	-1.35117
160557559	chr5:160557559:G:A	2.11906e-10	-2.2016e-10	-0.70242
160557563	chr5:160557563:C:T	6.96905e-11	-1.8145	-4.92792e-10
160557701	chr5:160557701:T:C	1.17642e-10	-2.2016e-10	-1.29091
160558410	chr5:160558410:A:G	1.02113e-10	-2.2016e-10	-1.43248
160558433	chr5:160558433:C:T	2.03555e-10	-2.2016e-10	-0.742625
160558591	chr5:160558591:A:T	1.69013e-11	-1.72514	-1.50603
160558715	chr5:160558715:C:T	1.31903e-10	-1.1765	-4.92792e-10
160558722	chr5:160558722:C:T	2.55351e-10	-1.41549	0.899562
160558740	chr5:160558740:G:T	1.06491e-10	-2.2016e-10	-1.3905
160559053	chr5:160559053:G:A	6.729e-11	-1.84955	-4.92792e-10
160559122	chr5:160559122:G:A	9.49736e-11	-2.2016e-10	-1.50496
160559469	chr5:160559469:G:A	2.55736e-11	-1.30643	-1.51058
160559476	chr5:160559476:T:C	1.04269e-10	-2.2016e-10	-1.41159
160559550	chr5:160559550:T:C	1.60306e-11	-1.85961	-1.42446
160560645	chr5:160560645:A:G	1.24333e-10	-2.2016e-10	-1.2356
160560865	chr5:160560865:T:C	1.0753e-10	-2.2016e-10	-1.3808
160561012	chr5:160561012:T:A	1.54564e-11	-1.81976	-1.50078
160561023	chr5:160561023:T:C	1.67445e-11	-1.89731	-1.34318
160561825	chr5:160561825:A:C	1.235e-10	-1.8024	0.560083
160562299	chr5:160562299:T:C	3.23116e-10	-2.2016e-10	-0.280551
160562800	chr5:160562800:C:T	1.53709e-11	-1.8152	-1.51089
160562883	chr5:160562883:G:A	1.48067e-10	-2.2016e-10	-1.0609
160563134	chr5:160563134:T:C	2.03311e-10	-1.71683	0.973011
160563176	chr5:160563176:T:A	1.54879e-11	-1.81102	-1.50748
160563186	chr5:160563186:A:G	2.82566e-10	-2.2016e-10	-0.414649
160563272	chr5:160563272:G:A	3.33651e-11	-1.47271	-1.07834
160563401	chr5:160563401:G:A	4.11795e-10	-2.2016e-10	-0.0380375
160563403	chr5:160563403:T:C	2.20705e-10	-2.2016e-10	-0.661734
160564360	chr5:160564360:G:A	1.38529e-10	-1.4183	0.290823
160564738	chr5:160564738:C:T	1.12759e-10	-2.2016e-10	-1.33331
160564808	chr5:160564808:T:C	1.01413e-10	-2.2016e-10	-1.43936
160564908	chr5:160564908:T:C	1.18747e-10	-2.2016e-10	-1.28157
160565063	chr5:160565063:T:G	1.23216e-10	-2.2016e-10	-1.24463
160565578	chr5:160565578:G:A	4.07927e-10	-2.2016e-10	-0.0474729
160565635	chr5:160565635:T:C	3.11421e-10	-2.2016e-10	-0.317415
160565648	chr5:160565648:T:C	1.22505e-10	-1.72221	0.471801
160565690	chr5:160565690:C:T	1.56483e-10	-1.74306	0.737449
160565744	chr5:160565744:A:G	2.03706e-10	-1.86345	1.12156
160565747	chr5:160565747:T:G	9.16616e-11	-1.79627	0.255815
160566229	chr5:160566229:A:G	1.40243e-10	-2.2016e-10	-1.11519
160566518	chr5:160566518:G:A	7.03896e-11	-1.80452	-4.92792e-10
160566569	chr5:160566569:ACTGACTCAAGGATTTTATCCCC:A	6.76568e-11	-1.84411	-4.92792e-10
160566655	chr5:160566655:T:A	1.45445e-10	-2.2016e-10	-1.07877
160566946	chr5:160566946:G:C	1.28426e-10	-2.2016e-10	-1.20321
160567015	chr5:160567015:T:G	4.23894e-10	-2.2016e-10	-0.0090787
160567549	chr5:160567549:G:A	1.47097e-10	-2.2016e-10	-1.06747
160567599	chr5:160567599:G:C	1.34568e-10	-2.2016e-10	-1.1565
160567804	chr5:160567804:T:A	1.56808e-11	-1.81343	-1.4927
160567874	chr5:160567874:G:A	1.40109e-10	-2.2016e-10	-1.11614
160568054	chr5:160568054:C:T	1.10455e-10	-1.69762	0.343669
160568106	chr5:160568106:G:A	1.24423e-10	-2.2016e-10	-1.23487
160568317	chr5:160568317:A:G	1.04685e-10	-1.65839	0.250788
160568323	chr5:160568323:T:C	1.07196e-10	-1.65186	0.267964
160568350	chr5:160568350:C:T	1.33889e-10	-1.74159	0.580034
160568465	chr5:160568465:A:G	1.82206e-10	-2.2016e-10	-0.853423
160568495	chr5:160568495:C:T	1.58603e-11	-1.79424	-1.50051
160568589	chr5:160568589:G:A	1.34461e-10	-1.56904	0.411749
160568982	chr5:160568982:A:G	3.95129e-11	-1.71566	-0.666279
160569383	chr5:160569383:T:G	3.55727e-10	-1.8611	1.6767
160569927	chr5:160569927:A:G	1.01254e-10	-2.2016e-10	-1.44093
160570228	chr5:160570228:A:G	1.18783e-10	-1.58026	0.299002
160570446	chr5:160570446:A:G	6.71043e-11	-1.85231	-4.92792e-10
160570545	chr5:160570545:G:T	6.65579e-10	0.442095	-4.92792e-10
160570883	chr5:160570883:A:G	9.4421e-11	-2.2016e-10	-1.5108
160570977	chr5:160570977:TTATC:T	1.25146e-09	1.07351	-4.92792e-10
160571694	chr5:160571694:GTGTT:G	1.03485e-10	-2.2016e-10	-1.41914
160571780	chr5:160571780:A:G	1.52626e-11	-1.84118	-1.49198
160572381	chr5:160572381:T:G	1.79383e-10	-2.2016e-10	-0.869039
160572596	chr5:160572596:A:G	1.09794e-10	-2.2016e-10	-1.35996
160572822	chr5:160572822:C:T	6.57406e-11	-1.87285	-4.92792e-10
160573346	chr5:160573346:G:A	1.2751e-10	-1.23865	0.0282813
160573453	chr5:160573453:G:A	2.3503e-10	-2.2016e-10	-0.59885
160573509	chr5:160573509:G:T	1.03973e-10	-2.2016e-10	-1.41444
160573647	chr5:160573647:T:C	1.80466e-10	-2.2016e-10	-0.863021
160573671	chr5:160573671:A:G	1.11542e-10	-2.2016e-10	-1.34416
160573757	chr5:160573757:G:C	2.09824e-10	-2.2016e-10	-0.712291
160573762	chr5:160573762:CA:C	1.36175e-10	-2.2016e-10	-1.14462
160573857	chr5:160573857:C:T	4.09144e-10	-2.2016e-10	-0.0444954
160573955	chr5:160573955:G:A	3.91374e-11	-1.88518	-0.506306
160574007	chr5:160574007:C:A	1.55054e-11	-1.81049	-1.50688
160574269	chr5:160574269:C:T	1.28018e-10	-2.2016e-10	-1.20639
160574364	chr5:160574364:C:T	2.91715e-11	-1.312	-1.37337
160574365	chr5:160574365:G:A	1.01144e-10	-2.2016e-10	-1.44202
160574442	chr5:160574442:T:A	2.21272e-10	-2.2016e-10	-0.659168
160574922	chr5:160574922:G:A	9.56706e-11	-2.2016e-10	-1.49765
160575119	chr5:160575119:G:C	4.24056e-11	-1.6679	-0.643379
160575346	chr5:160575346:T:C	6.6596e-11	-1.6913	-0.168617
160575347	chr5:160575347:C:A	6.68507e-11	-1.69113	-0.164968
160575357	chr5:160575357:T:A	6.66436e-11	-1.8592	-4.92792e-10
160575433	chr5:160575433:TG:T	1.03468e-10	-2.2016e-10	-1.4193
160575535	chr5:160575535:C:T	1.58623e-11	-1.78781	-1.5068
160575563	chr5:160575563:A:G	1.33688e-10	-1.2342	0.071148
160575648	chr5:160575648:C:T	1.78157e-10	-2.2016e-10	-0.8759
160575686	chr5:160575686:A:G	1.82163e-10	-2.2016e-10	-0.85366
160575750	chr5:160575750:T:C	1.0426e-10	-2.2016e-10	-1.41168
160575974	chr5:160575974:T:C	9.92792e-11	-2.2016e-10	-1.46063
160575976	chr5:160575976:C:T	1.05828e-10	-2.2016e-10	-1.39675
160576033	chr5:160576033:G:A	1.63687e-11	-1.80862	-1.45457
160577130	chr5:160577130:G:A	3.6669e-10	-2.2016e-10	-0.154047
160577506	chr5:160577506:C:A	7.00332e-11	-1.80959	-4.92792e-10
160577521	chr5:160577521:T:C	9.95745e-11	-2.2016e-10	-1.45766
160577934	chr5:160577934:T:C	1.04044e-10	-2.2016e-10	-1.41375
160578236	chr5:160578236:G:A	9.41024e-11	-2.2016e-10	-1.51418
160578454	chr5:160578454:T:A	9.73028e-11	-2.2016e-10	-1.48073
160578684	chr5:160578684:A:G	1.03241e-10	-2.2016e-10	-1.4215
160579469	chr5:160579469:A:G	9.42125e-11	-2.2016e-10	-1.51301
160579655	chr5:160579655:T:C	1.31093e-10	-1.18265	-4.92792e-10
160579803	chr5:160579803:A:G	1.0479e-10	-2.2016e-10	-1.40661
160579875	chr5:160579875:T:C	1.61846e-11	-1.77633	-1.49817
160580309	chr5:160580309:A:C	1.03241e-10	-2.2016e-10	-1.4215
160580441	chr5:160580441:C:T	6.69943e-11	-1.85396	-4.92792e-10
160580688	chr5:160580688:G:A	9.67285e-11	-2.2016e-10	-1.48665
160580970	chr5:160580970:T:C	6.69329e-11	-1.85487	-4.92792e-10
160581342	chr5:160581342:C:T	9.72365e-11	-2.2016e-10	-1.48142
160581343	chr5:160581343:A:G	1.59756e-11	-1.79874	-1.48876
160581361	chr5:160581361:C:T	1.6154e-11	-1.83471	-1.44169
160581446	chr5:160581446:T:C	1.48786e-11	-1.89717	-1.46147
160581500	chr5:160581500:T:C	6.60815e-11	-1.86767	-4.92792e-10
160581711	chr5:160581711:A:T	1.45227e-11	-1.88888	-1.49396
160581752	chr5:160581752:T:C	1.42887e-11	-1.8937	-1.50539
160581907	chr5:160581907:CTTCT:C	9.63856e-11	-2.2016e-10	-1.49021
160582116	chr5:160582116:G:C	1.03241e-10	-2.2016e-10	-1.4215
160582392	chr5:160582392:C:T	1.78301e-10	-2.2016e-10	-0.875087
160582476	chr5:160582476:T:C	9.72807e-11	-2.2016e-10	-1.48096
160582822	chr5:160582822:TAA:T	9.76861e-11	-2.2016e-10	-1.4768
160582863	chr5:160582863:T:A	4.00709e-09	2.23726	-4.92792e-10
160583075	chr5:160583075:T:G	9.42695e-11	-2.2016e-10	-1.5124
160583213	chr5:160583213:G:A	9.42307e-11	-2.2016e-10	-1.51282
160583256	chr5:160583256:TGG:T	1.38493e-10	-2.2016e-10	-1.12774
160583482	chr5:160583482:A:G	1.58695e-11	-1.79578	-1.49838
160583507	chr5:160583507:A:G	1.04359e-10	-2.2016e-10	-1.41073
160583544	chr5:160583544:A:G	1.62796e-11	-1.82515	-1.4435
160583563	chr5:160583563:A:G	1.05546e-10	-2.2016e-10	-1.39942
160583618	chr5:160583618:C:T	7.05396e-10	0.500197	-4.92792e-10
160583627	chr5:160583627:C:T	3.70828e-10	-2.2016e-10	-0.142823
160583654	chr5:160583654:T:C	6.71566e-11	-1.85154	-4.92792e-10
160583666	chr5:160583666:G:A	1.11289e-10	-2.2016e-10	-1.34643
160583769	chr5:160583769:A:T	1.58622e-11	-1.79956	-1.49506
160584322	chr5:160584322:A:G	6.42662e-11	-1.89553	-4.92792e-10
160584765	chr5:160584765:G:A	6.66896e-11	-1.85851	-4.92792e-10
160584934	chr5:160584934:C:T	1.03124e-10	-2.2016e-10	-1.42263
160585188	chr5:160585188:G:A	9.4253e-11	-2.2016e-10	-1.51258
160585200	chr5:160585200:A:G	2.339e-11	-1.89724	-1.00902
160585313	chr5:160585313:G:A	1.02601e-10	-2.2016e-10	-1.42771
160585332	chr5:160585332:C:T	1.33445e-10	-2.2016e-10	-1.16488
160585386	chr5:160585386:C:T	1.03241e-10	-2.2016e-10	-1.4215
160585390	chr5:160585390:G:A	1.95305e-11	-1.83895	-1.24764
160585493	chr5:160585493:C:T	2.64302e-10	-2.2016e-10	-0.481469
160585515	chr5:160585515:A:C	1.10414e-10	-2.2016e-10	-1.35432
160585974	chr5:160585974:ATTTTAC:A	1.0528e-10	-2.2016e-10	-1.40194
160585990	chr5:160585990:C:T	1.30134e-10	-2.2016e-10	-1.19
160586340	chr5:160586340:A:AGT	1.02832e-10	-2.2016e-10	-1.42547
160586794	chr5:160586794:TC:T	6.68763e-11	-1.85572	-4.92792e-10
160587218	chr5:160587218:T:G	1.41745e-11	-1.89539	-1.51173
160587400	chr5:160587400:T:G	6.57819e-11	-1.87222	-4.92792e-10
160587583	chr5:160587583:T:G	6.79994e-11	-1.83906	-4.92792e-10
160588170	chr5:160588170:T:C	2.31082e-10	-0.615792	-4.92792e-10
160588532	chr5:160588532:A:C	1.18396e-10	-2.2016e-10	-1.28452
160588615	chr5:160588615:A:T	5.90817e-10	-2.2016e-10	0.322944
160588669	chr5:160588669:G:A	1.54064e-11	-1.82999	-1.49379
160588867	chr5:160588867:C:T	1.44339e-11	-1.89642	-1.49257
160589000	chr5:160589000:C:T	1.47039e-11	-1.88453	-1.48592
160589097	chr5:160589097:C:T	1.17812e-10	-2.2016e-10	-1.28948
160589454	chr5:160589454:C:T	4.11226e-11	-1.75935	-0.582653
160589502	chr5:160589502:G:C	3.17246e-11	-1.77165	-0.829815
160589701	chr5:160589701:A:G	1.0125e-10	-2.2016e-10	-1.44097
160589779	chr5:160589779:T:C	3.39352e-10	-2.2016e-10	-0.231525
160589954	chr5:160589954:A:G	1.49064e-11	-1.87579	-1.48098
160590373	chr5:160590373:T:C	6.60031e-11	-1.86886	-4.92792e-10
160590562	chr5:160590562:CT:C	1.61869e-11	-1.85038	-1.42398
160590594	chr5:160590594:G:A	1.02739e-10	-2.2016e-10	-1.42637
160590865	chr5:160590865:A:T	9.43161e-11	-2.2016e-10	-1.51191
160590918	chr5:160590918:G:T	1.14727e-10	-2.2016e-10	-1.31601
160590998	chr5:160590998:T:C	6.68268e-11	-1.85646	-4.92792e-10
160591018	chr5:160591018:C:A	6.86579e-11	-1.82943	-4.92792e-10
160591019	chr5:160591019:TCTGC:T	6.94435e-11	-1.81805	-4.92792e-10
160591598	chr5:160591598:TCA:T	5.62686e-10	-2.2016e-10	0.274159
160591681	chr5:160591681:C:A	6.61712e-11	-1.86632	-4.92792e-10
160591690	chr5:160591690:T:C	1.6527e-11	-1.86077	-1.3928
160591775	chr5:160591775:T:C	1.25766e-10	0.273326	-1.49747
160591828	chr5:160591828:T:C	9.95773e-10	-2.2016e-10	0.844957
160592352	chr5:160592352:G:A	6.65349e-11	-1.86084	-4.92792e-10
160592495	chr5:160592495:C:T	9.45512e-11	-2.2016e-10	-1.50942
160592607	chr5:160592607:G:A	6.60174e-11	-1.86864	-4.92792e-10
160592613	chr5:160592613:T:C	1.75865e-10	-2.2016e-10	-0.888847
160592765	chr5:160592765:C:T	1.00552e-10	-2.2016e-10	-1.44789
160592884	chr5:160592884:G:A	6.93614e-11	-1.81923	-4.92792e-10
160592940	chr5:160592940:G:A	3.91502e-10	-2.2016e-10	-0.0885726
160593162	chr5:160593162:C:T	2.62839e-11	-1.88185	-0.907753
160593201	chr5:160593201:G:A	8.74377e-10	-2.2016e-10	0.71495
160593299	chr5:160593299:G:C	1.07491e-10	-2.2016e-10	-1.38116
160593317	chr5:160593317:T:C	4.14531e-10	-2.2016e-10	-0.0314133
160593650	chr5:160593650:T:C	6.58348e-11	-1.87141	-4.92792e-10
160594358	chr5:160594358:A:C	7.08679e-11	-1.79774	-4.92792e-10
160594670	chr5:160594670:T:C	1.5994e-11	-1.88798	-1.39836
160594723	chr5:160594723:G:A	9.4091e-11	-2.2016e-10	-1.5143
160594960	chr5:160594960:T:C	4.36638e-10	-2.2016e-10	0.0205434
160595321	chr5:160595321:T:C	4.51979e-10	-2.2016e-10	0.0550734
160595385	chr5:160595385:T:C	1.05432e-10	-2.2016e-10	-1.4005
160595627	chr5:160595627:A:C	9.41589e-11	-2.2016e-10	-1.51358
160595673	chr5:160595673:G:T	6.77329e-11	-1.84299	-4.92792e-10
160595737	chr5:160595737:A:G	9.88533e-11	-2.2016e-10	-1.46493
160595924	chr5:160595924:C:T	6.62548e-11	-1.86505	-4.92792e-10
160596589	chr5:160596589:G:T	2.78447e-11	-1.78946	-0.94246
160596909	chr5:160596909:G:A	9.23782e-11	-1.53267	-4.92792e-10
160596948	chr5:160596948:T:C	6.6011e-11	-1.86874	-4.92792e-10
160597076	chr5:160597076:C:T	1.69152e-11	-1.89602	-1.33433
160597123	chr5:160597123:C:G	6.47107e-11	-1.88864	-4.92792e-10
160597178	chr5:160597178:T:C	6.49619e-11	-1.88476	-4.92792e-10
160597181	chr5:160597181:T:C	1.79006e-10	-2.2016e-10	-0.871143
160597551	chr5:160597551:T:G	1.08401e-10	-2.2016e-10	-1.37273
160598085	chr5:160598085:A:G	1.07477e-10	-2.2016e-10	-1.38128
160598108	chr5:160598108:C:T	1.48288e-11	-1.87033	-1.49166
160598143	chr5:160598143:T:C	6.654e-11	-1.86076	-4.92792e-10
160598892	chr5:160598892:T:C	9.49513e-11	-2.2016e-10	-1.5052
160599018	chr5:160599018:G:A	1.67519e-10	-0.298342	-0.639121
160599120	chr5:160599120:C:T	1.72844e-10	-2.2016e-10	-0.906171
160599258	chr5:160599258:C:T	9.41146e-11	-2.2016e-10	-1.51405
160599770	chr5:160599770:C:T	3.84529e-11	-1.84914	-0.559991
160599891	chr5:160599891:A:G	1.16275e-10	-2.2016e-10	-1.30261
160600202	chr5:160600202:TAAC:T	9.49363e-11	-2.2016e-10	-1.50536
160600485	chr5:160600485:A:G	1.33274e-09	-2.2016e-10	1.13643
160600619	chr5:160600619:G:A	3.33412e-10	-1.7524	1.50322
160600675	chr5:160600675:A:G	1.36363e-10	-1.14324	-4.92792e-10
160600781	chr5:160600781:G:A	1.33518e-09	-2.2016e-10	1.13826
160600793	chr5:160600793:A:T	1.33701e-09	-2.2016e-10	1.13963
160600846	chr5:160600846:A:G	1.3361e-09	-2.2016e-10	1.13895
160601220	chr5:160601220:A:G	2.10137e-10	-2.2016e-10	-0.710801
160601571	chr5:160601571:T:C	1.55326e-11	-1.8878	-1.42782
160601618	chr5:160601618:C:T	6.66359e-11	-1.85932	-4.92792e-10
160602010	chr5:160602010:C:T	1.55934e-10	-1.78889	0.77976
160602127	chr5:160602127:G:A	4.3211e-10	0.0101188	-4.92792e-10
160602170	chr5:160602170:A:G	3.36595e-11	-1.84883	-0.693441
160603099	chr5:160603099:C:T	3.8458e-10	-2.2016e-10	-0.106411
160603121	chr5:160603121:G:A	2.1576e-10	-2.2016e-10	-0.684394
160603273	chr5:160603273:C:T	1.13103e-10	-2.2016e-10	-1.33026
160603474	chr5:160603474:T:C	9.69694e-11	-2.2016e-10	-1.48417
160603847	chr5:160603847:C:T	6.70958e-11	-1.85244	-4.92792e-10
160603863	chr5:160603863:G:A	6.74596e-11	-1.84703	-4.92792e-10
160604300	chr5:160604300:G:A	7.34829e-11	-1.76151	-4.92792e-10
160604746	chr5:160604746:T:A	2.10882e-10	-2.2016e-10	-0.707262
160604917	chr5:160604917:A:G	1.53961e-11	-1.88872	-1.43572
160605293	chr5:160605293:A:T	9.45967e-11	-2.2016e-10	-1.50894
160605602	chr5:160605602:C:T	2.96394e-10	-2.2016e-10	-0.366872
160605730	chr5:160605730:G:C	1.02639e-10	-2.2016e-10	-1.42734
160606132	chr5:160606132:C:T	1.76296e-10	-2.2016e-10	-0.886398
160606312	chr5:160606312:A:G	6.64255e-11	-1.86248	-4.92792e-10
160606510	chr5:160606510:C:A	9.55034e-11	-2.2016e-10	-1.4994
160607347	chr5:160607347:C:T	1.50132e-11	-1.87776	-1.47187
160607468	chr5:160607468:A:T	9.8672e-11	-2.2016e-10	-1.46676
160607713	chr5:160607713:C:T	2.01376e-11	-1.86194	-1.19403
160607763	chr5:160607763:T:C	1.17174e-10	-2.2016e-10	-1.2949
160607838	chr5:160607838:G:A	1.45968e-11	-1.87367	-1.50409
160607903	chr5:160607903:A:G	2.65085e-10	-2.2016e-10	-0.47851
160607983	chr5:160607983:G:C	8.47573e-11	-1.61877	-4.92792e-10
160608150	chr5:160608150:C:G	3.38329e-09	-2.2016e-10	2.06804
160608525	chr5:160608525:A:G	2.68235e-10	-2.2016e-10	-0.466699
160609209	chr5:160609209:T:C	2.48669e-11	-1.64	-1.20502
160609330	chr5:160609330:G:A	6.75655e-11	-1.84547	-4.92792e-10
160609455	chr5:160609455:T:C	9.40873e-11	-2.2016e-10	-1.51434
160610167	chr5:160610167:A:G	2.38999e-09	-2.2016e-10	1.72048
160610391	chr5:160610391:T:C	9.60178e-11	-2.2016e-10	-1.49403
160610867	chr5:160610867:G:A	9.69771e-11	-2.2016e-10	-1.48409
160611224	chr5:160611224:T:C	1.17176e-10	-2.2016e-10	-1.29488
160611592	chr5:160611592:G:A	9.41243e-11	-2.2016e-10	-1.51395
160611763	chr5:160611763:C:T	6.79046e-11	-1.84046	-4.92792e-10
160611915	chr5:160611915:C:T	1.85118e-10	-2.2016e-10	-0.837567
160612140	chr5:160612140:C:T	1.19866e-09	-2.2016e-10	1.0304
160612680	chr5:160612680:T:C	1.32513e-10	-1.17188	-4.92792e-10
160613139	chr5:160613139:A:T	6.62785e-11	-1.8647	-4.92792e-10
160613267	chr5:160613267:A:G	2.55829e-09	-2.2016e-10	1.78853
160613454	chr5:160613454:T:C	1.48044e-11	-1.88966	-1.47398
160613962	chr5:160613962:C:T	6.48514e-11	-1.88646	-4.92792e-10
160614030	chr5:160614030:G:A	9.57089e-11	-2.2016e-10	-1.49725
160614214	chr5:160614214:G:A	6.45121e-11	-1.89171	-4.92792e-10
160614411	chr5:160614411:A:C	1.3452e-10	-2.2016e-10	-1.15685
160615125	chr5:160615125:C:T	3.80622e-11	-1.88801	-0.531332
160615532	chr5:160615532:T:C	9.74655e-11	-2.2016e-10	-1.47906
160615548	chr5:160615548:G:A	1.02275e-10	-1.4309	-4.92792e-10
160616047	chr5:160616047:C:G	1.09566e-10	-2.2016e-10	-1.36203
160616064	chr5:160616064:C:A	8.50875e-11	-1.66764	0.0527607
160616199	chr5:160616199:A:G	6.91124e-11	-1.82283	-4.92792e-10
160616452	chr5:160616452:T:C	1.11005e-10	-2.2016e-10	-1.34898
160616512	chr5:160616512:G:C	6.86918e-11	-1.82893	-4.92792e-10
160616665	chr5:160616665:T:C	9.4809e-11	-2.2016e-10	-1.5067
160616786	chr5:160616786:G:A	9.99142e-11	-2.2016e-10	-1.45425
160616838	chr5:160616838:G:A	2.38487e-11	-1.89715	-0.989686
160617068	chr5:160617068:T:G	9.81999e-11	-2.2016e-10	-1.47156
160617131	chr5:160617131:A:G	7.2274e-11	-1.82831	0.0502129
160617271	chr5:160617271:C:T	1.11026e-10	-2.2016e-10	-1.3488
160617464	chr5:160617464:T:C	2.80387e-10	-2.2016e-10	-0.422391
160617475	chr5:160617475:T:G	1.10898e-10	-2.2016e-10	-1.34995
160617689	chr5:160617689:T:G	9.42074e-11	-2.2016e-10	-1.51306
160617825	chr5:160617825:T:C	9.46086e-11	-2.2016e-10	-1.50881
160617848	chr5:160617848:G:A	8.87615e-11	-1.89121	0.318599
160617929	chr5:160617929:G:A	1.28211e-10	-2.2016e-10	-1.20488
160618342	chr5:160618342:G:A	1.0476e-10	-2.2016e-10	-1.40689
160618460	chr5:160618460:A:G	1.44375e-10	-1.8958	0.809659
160618599	chr5:160618599:G:C	1.21345e-10	-2.2016e-10	-1.25993
160618770	chr5:160618770:C:T	6.65461e-11	-1.86067	-4.92792e-10
160618915	chr5:160618915:T:A	2.10865e-10	-2.2016e-10	-0.707345
160619168	chr5:160619168:G:A	6.42165e-10	-2.2016e-10	0.406283
160619206	chr5:160619206:A:T	1.45169e-11	-1.87443	-1.50882
160619333	chr5:160619333:A:T	1.46577e-11	-1.86341	-1.51018
160619491	chr5:160619491:A:G	3.32429e-11	-1.86646	-0.68826
160619892	chr5:160619892:C:T	1.09499e-10	-2.2016e-10	-1.36265
160619919	chr5:160619919:C:G	6.69725e-11	-1.85428	-4.92792e-10
160620061	chr5:160620061:T:C	1.14341e-10	-2.2016e-10	-1.31938
160620083	chr5:160620083:T:A	3.53776e-10	-2.2016e-10	-0.189897
160620258	chr5:160620258:C:G	1.82248e-10	-1.89656	1.04336
160620752	chr5:160620752:C:T	6.58148e-11	-1.87172	-4.92792e-10
160620821	chr5:160620821:C:T	1.13526e-10	-2.2016e-10	-1.32653
160621179	chr5:160621179:A:T	7.13217e-11	-0.501965	-1.2894
160621340	chr5:160621340:C:T	5.58297e-11	-1.89702	-0.139233
160621423	chr5:160621423:C:A	1.11229e-10	-2.2016e-10	-1.34697
160621477	chr5:160621477:C:A	1.57524e-11	-1.79443	-1.50714
160621650	chr5:160621650:G:T	1.07591e-10	-2.2016e-10	-1.38023
160621700	chr5:160621700:G:T	1.46653e-10	0.432391	-1.50289
160621957	chr5:160621957:A:T	6.68836e-11	-1.85561	-4.92792e-10
160622348	chr5:160622348:C:T	2.40834e-11	-1.87253	-1.00451
160623072	chr5:160623072:T:C	9.67367e-11	-2.2016e-10	-1.48657
160623618	chr5:160623618:C:G	7.77278e-11	-1.88569	0.180345
160623832	chr5:160623832:C:T	1.09454e-10	-2.2016e-10	-1.36306
160624219	chr5:160624219:C:T	1.19311e-10	-1.22001	-0.0568168
160624467	chr5:160624467:A:G	4.03668e-11	-1.86026	-0.500295
160624472	chr5:160624472:C:T	3.88153e-11	-1.86367	-0.536073
160624927	chr5:160624927:T:C	3.75004e-11	-1.86276	-0.571453
160625231	chr5:160625231:T:C	6.69261e-11	-1.85497	-4.92792e-10
160625268	chr5:160625268:T:C	1.0893e-10	-2.2016e-10	-1.36785
160625664	chr5:160625664:T:C	1.027e-10	-2.2016e-10	-1.42675
160626272	chr5:160626272:T:C	1.58171e-11	-1.78482	-1.51265
160626733	chr5:160626733:G:A	9.77584e-11	-2.2016e-10	-1.47606
160626777	chr5:160626777:C:A	9.41482e-11	-2.2016e-10	-1.51369
160627092	chr5:160627092:C:G	6.74515e-11	-1.84715	-4.92792e-10
160627114	chr5:160627114:T:C	1.0436e-10	-2.2016e-10	-1.41072
160627344	chr5:160627344:T:C	5.80406e-10	-2.2016e-10	0.305166
160627542	chr5:160627542:C:T	2.10813e-11	-1.80267	-1.2075
160627676	chr5:160627676:C:T	7.16183e-11	-1.78721	-4.92792e-10
160628534	chr5:160628534:G:A	1.12628e-10	-2.2016e-10	-1.33447
160628813	chr5:160628813:A:G	3.96901e-11	-1.8853	-0.492156
160629343	chr5:160629343:A:G	1.05735e-10	-2.2016e-10	-1.39763
160630026	chr5:160630026:C:A	9.4102e-11	-2.2016e-10	-1.51418
160630233	chr5:160630233:G:A	3.28215e-11	-1.87577	-0.691705
160630489	chr5:160630489:G:A	4.17461e-11	-1.83461	-0.492346
160630795	chr5:160630795:C:T	6.76155e-11	-1.84472	-4.92792e-10
160631155	chr5:160631155:G:A	1.64813e-11	-1.74903	-1.50731
160631430	chr5:160631430:T:C	1.04798e-10	-1.40653	-4.92792e-10
160631539	chr5:160631539:A:G	1.78938e-11	-1.8021	-1.372
160631714	chr5:160631714:G:A	1.74563e-11	-1.84035	-1.35851
160631941	chr5:160631941:T:C	9.45974e-11	-2.2016e-10	-1.50893
160632112	chr5:160632112:C:T	1.09829e-10	-2.2016e-10	-1.35964
160632130	chr5:160632130:A:G	4.53735e-10	-2.2016e-10	0.058951
160632676	chr5:160632676:T:C	2.13518e-11	-1.86944	-1.12798
160632705	chr5:160632705:A:C	9.41154e-11	-2.2016e-10	-1.51404
160632960	chr5:160632960:T:C	1.18067e-10	-2.2016e-10	-1.28731
160633030	chr5:160633030:A:G	4.84033e-11	-1.85119	-0.327807
160633417	chr5:160633417:A:G	1.45006e-11	-1.87802	-1.50635
160633630	chr5:160633630:C:A	9.63145e-11	-2.2016e-10	-1.49094
160633923	chr5:160633923:T:C	9.84232e-11	-2.2016e-10	-1.46929
160634889	chr5:160634889:T:C	1.47662e-11	-1.88764	-1.47858
160635349	chr5:160635349:G:T	9.71293e-11	-2.2016e-10	-1.48252
160635521	chr5:160635521:C:A	2.19001e-11	-1.83492	-1.13715
160635546	chr5:160635546:A:G	1.10121e-10	-2.2016e-10	-1.35699
160635872	chr5:160635872:T:C	1.46924e-11	-1.88799	-1.48324
160636127	chr5:160636127:G:A	9.07825e-11	-0.897278	-0.652817
160636520	chr5:160636520:T:C	1.7181e-11	-1.89705	-1.3177
160636683	chr5:160636683:T:C	1.3221e-10	-2.2016e-10	-1.17417
160637598	chr5:160637598:T:C	1.46683e-11	-1.88645	-1.48643
160638185	chr5:160638185:A:G	5.11364e-11	-0.775686	-1.34838
160638309	chr5:160638309:A:T	2.33281e-11	-1.81851	-1.0904
160638757	chr5:160638757:T:C	1.38277e-10	-2.2016e-10	-1.1293
160639104	chr5:160639104:G:A	9.70052e-11	-2.2016e-10	-1.4838
160639659	chr5:160639659:T:C	1.41626e-11	-1.8966	-1.51135
160639697	chr5:160639697:A:G	5.52303e-11	-0.705287	-1.34176
160639909	chr5:160639909:A:G	1.41584e-11	-1.89512	-1.51314
160639941	chr5:160639941:A:G	1.14084e-10	-2.2016e-10	-1.32162
160640137	chr5:160640137:A:C	1.09871e-10	-2.2016e-10	-1.35925
160640289	chr5:160640289:C:T	9.56562e-11	-2.2016e-10	-1.4978
160640910	chr5:160640910:T:C	1.10625e-10	-2.2016e-10	-1.35241
160642084	chr5:160642084:TG:T	5.07295e-11	-0.761835	-1.37022
160642118	chr5:160642118:G:A	1.63908e-10	-2.2016e-10	-0.959258
160642155	chr5:160642155:T:G	1.47422e-11	-1.89605	-1.4718
160642538	chr5:160642538:C:T	1.98625e-11	-1.82679	-1.24294
160642994	chr5:160642994:T:C	4.80929e-11	-0.816358	-1.36907
160643007	chr5:160643007:T:C	9.42176e-11	-2.2016e-10	-1.51296
160643260	chr5:160643260:G:T	1.24414e-10	-2.2016e-10	-1.23494
160643522	chr5:160643522:C:T	1.53695e-11	-1.89309	-1.43308
160643934	chr5:160643934:T:C	5.28118e-10	-2.2016e-10	0.210757
160644438	chr5:160644438:T:C	1.49785e-10	-2.2016e-10	-1.04936
160644462	chr5:160644462:G:A	7.75276e-11	-1.70793	-4.92792e-10
160644618	chr5:160644618:A:C	1.44694e-10	-1.08394	-4.92792e-10
160644674	chr5:160644674:C:T	3.14001e-11	-1.75713	-0.854623
160645059	chr5:160645059:G:A	2.31876e-11	-1.78335	-1.1316
160645580	chr5:160645580:G:A	9.46036e-11	-2.2016e-10	-1.50887
160645734	chr5:160645734:AAAT:A	1.12464e-10	-2.2016e-10	-1.33593
160645883	chr5:160645883:G:A	6.42911e-11	-1.89514	-4.92792e-10
160646184	chr5:160646184:C:T	1.07916e-10	-2.2016e-10	-1.37721
160646451	chr5:160646451:C:G	7.11404e-11	-1.79391	-4.92792e-10
160647105	chr5:160647105:CT:C	9.59421e-11	-2.2016e-10	-1.49482
160647173	chr5:160647173:A:AG	9.45145e-11	-2.2016e-10	-1.50981
160647174	chr5:160647174:T:G	9.44962e-11	-2.2016e-10	-1.51
160647300	chr5:160647300:T:G	9.48037e-11	-2.2016e-10	-1.50675
160647338	chr5:160647338:A:G	2.03143e-10	0.412619	-1.15727
160647355	chr5:160647355:G:A	6.31849e-10	-2.2016e-10	0.390088
160647678	chr5:160647678:G:A	6.09316e-10	-2.2016e-10	0.353775
160648145	chr5:160648145:C:T	9.68015e-11	-2.2016e-10	-1.4859
160648398	chr5:160648398:C:G	1.05366e-10	-2.2016e-10	-1.40112
160648449	chr5:160648449:C:T	9.64231e-11	-2.2016e-10	-1.48982
160649175	chr5:160649175:A:G	9.59421e-11	-2.2016e-10	-1.49482
160649386	chr5:160649386:T:C	9.40914e-11	-2.2016e-10	-1.5143
160649820	chr5:160649820:A:AAT	9.43701e-11	-2.2016e-10	-1.51134
160649858	chr5:160649858:C:A	9.61465e-11	-2.2016e-10	-1.49269
160649860	chr5:160649860:G:C	9.41309e-11	-2.2016e-10	-1.51388
160650064	chr5:160650064:G:A	9.40837e-11	-2.2016e-10	-1.51438
160650149	chr5:160650149:T:C	1.03533e-10	-2.2016e-10	-1.41867
160650504	chr5:160650504:T:G	9.41789e-11	-2.2016e-10	-1.51337
160651097	chr5:160651097:A:G	6.08568e-10	-2.2016e-10	0.352546
160651215	chr5:160651215:C:T	1.89864e-11	-1.81648	-1.29835
160651270	chr5:160651270:T:A	9.44344e-11	-2.2016e-10	-1.51066
160651505	chr5:160651505:A:G	9.42349e-11	-2.2016e-10	-1.51277
160651623	chr5:160651623:G:A	1.02581e-10	-2.2016e-10	-1.42791
160651658	chr5:160651658:T:C	1.76916e-10	-2.2016e-10	-0.88289
160651706	chr5:160651706:G:A	5.50976e-10	-2.2016e-10	0.25313
160652067	chr5:160652067:C:T	1.61244e-10	-2.2016e-10	-0.975645
160652543	chr5:160652543:C:T	9.40806e-11	-2.2016e-10	-1.51441
160653151	chr5:160653151:A:G	7.08331e-11	-1.79824	-4.92792e-10
160653271	chr5:160653271:A:G	9.88898e-11	-2.2016e-10	-1.46456
160653289	chr5:160653289:T:C	1.13904e-10	-2.2016e-10	-1.32321
160653830	chr5:160653830:A:G	2.75184e-11	-1.23057	-1.51313
160654314	chr5:160654314:C:T	1.99956e-11	-1.83846	-1.2246
160654328	chr5:160654328:C:T	5.35071e-10	-2.2016e-10	0.223837
160654998	chr5:160654998:C:T	9.46929e-11	-2.2016e-10	-1.50792
160655307	chr5:160655307:T:C	6.52777e-11	-1.87991	-4.92792e-10
160655651	chr5:160655651:T:C	1.04531e-10	-2.2016e-10	-1.40908
160656173	chr5:160656173:A:G	9.43472e-11	-2.2016e-10	-1.51158
160656434	chr5:160656434:T:C	1.05941e-10	-2.2016e-10	-1.39568
160656508	chr5:160656508:A:G	1.6489e-11	-1.88508	-1.37078
160656608	chr5:160656608:T:A	1.45127e-10	-2.2016e-10	-1.08096
160656813	chr5:160656813:A:G	2.2175e-11	-1.71781	-1.24179
160656814	chr5:160656814:T:C	1.50016e-10	-2.2016e-10	-1.04782
160656820	chr5:160656820:C:T	9.44463e-11	-2.2016e-10	-1.51053
160657052	chr5:160657052:G:A	7.90441e-10	0.614029	-4.92792e-10
160657094	chr5:160657094:G:A	1.81608e-10	-2.2016e-10	-0.856712
160657504	chr5:160657504:T:C	1.87117e-10	-2.2016e-10	-0.82683
160659570	chr5:160659570:C:T	2.28103e-10	-2.2016e-10	-0.628766
160659609	chr5:160659609:G:A	5.98132e-10	-2.2016e-10	0.335249
160659804	chr5:160659804:A:G	1.63895e-11	-1.81967	-1.44225
160661061	chr5:160661061:C:T	1.9377e-11	-1.87021	-1.22426
160662301	chr5:160662301:A:C	3.38965e-10	-2.2016e-10	-0.232666
160662696	chr5:160662696:G:A	4.20929e-10	-2.2016e-10	-0.0160983
160662777	chr5:160662777:A:G	1.69675e-10	-2.2016e-10	-0.924677
160663473	chr5:160663473:G:A	1.97633e-11	-1.89546	-1.17927
160663555	chr5:160663555:C:T	2.4459e-11	-1.34715	-1.51442
160663769	chr5:160663769:T:C	2.2652e-11	-1.88995	-1.04837
160663824	chr5:160663824:A:C	2.03351e-11	-1.89658	-1.14964
160663974	chr5:160663974:A:G	1.42065e-10	-2.2016e-10	-1.10228
160664117	chr5:160664117:T:C	9.1887e-10	-2.2016e-10	0.764582
160664374	chr5:160664374:A:G	1.96584e-11	-1.89407	-1.18599
160664537	chr5:160664537:G:A	1.15027e-10	-2.2016e-10	-1.3134
160664901	chr5:160664901:C:T	1.00357e-10	-1.44983	-4.92792e-10
160664957	chr5:160664957:A:C	2.21533e-10	-2.2016e-10	-0.657989
160665465	chr5:160665465:A:G	9.79765e-11	-2.2016e-10	-1.47383
160665657	chr5:160665657:G:A	9.46505e-11	-2.2016e-10	-1.50837
160665739	chr5:160665739:G:A	1.48851e-10	-2.2016e-10	-1.05561
160665916	chr5:160665916:A:G	1.00205e-10	-2.2016e-10	-1.45134
160666071	chr5:160666071:G:A	1.57585e-10	-2.2016e-10	-0.998598
160666762	chr5:160666762:T:C	1.46177e-11	-1.88584	-1.49049
160666938	chr5:160666938:A:G	1.12666e-10	-2.2016e-10	-1.33414
160667012	chr5:160667012:A:G	1.44057e-11	-1.87811	-1.51283
160667374	chr5:160667374:A:T	2.11936e-10	-2.2016e-10	-0.702278
160667494	chr5:160667494:C:T	9.46337e-11	-2.2016e-10	-1.50855
160668145	chr5:160668145:A:T	4.77737e-11	-1.89269	-0.299394
160668168	chr5:160668168:A:T	1.59468e-10	-2.2016e-10	-0.986717
160668188	chr5:160668188:C:T	1.43948e-11	-1.89232	-1.49938
160668360	chr5:160668360:AGTGT:A	1.42158e-11	-1.89285	-1.51136
160668396	chr5:160668396:T:C	8.99838e-10	-2.2016e-10	0.743652
160668761	chr5:160668761:T:C	1.4345e-11	-1.89357	-1.50159
160668873	chr5:160668873:A:G	3.56139e-10	-2.2016e-10	-0.183242
```
