## Supplementary material for "Characterization of shared and ancestry-specific signals driving complex traits using multi-ancestry fine-mapping": susiex_nc2.cs80.cs

```
CS_ID	SNP	BP	REF_ALLELE	ALT_ALLELE	REF_FRQ	BETA	SE	-LOG10P	CS_PIP	OVRL_PIP
1	chr5:160174085:T:C	160174085	C,C	T,T	1,1	inf,inf	inf,inf	10.3156,1.28133	0.125653	0.125653
1	chr5:160173893:T:C	160173893	C,C	T,T	1,1	inf,inf	inf,inf	10.2903,1.1554	0.0986014	0.098602
1	chr5:160168887:G:C	160168887	C,C	G,G	1,1	inf,inf	inf,inf	10.3601,1.0334	0.0966522	0.0966527
1	chr5:160168605:G:C	160168605	C,C	G,G	1,1	inf,inf	inf,inf	10.2603,1.04884	0.0797425	0.079743
1	chr5:160173207:T:C	160173207	C,C	T,T	1,1	inf,inf	inf,inf	10.0791,1.18343	0.063993	0.0639936
1	chr5:160180364:A:T	160180364	T,T	A,A	1,1	inf,inf	inf,inf	10.1934,0.905592	0.0506438	0.0506444
1	chr5:160170397:T:C	160170397	C,C	T,T	1,1	inf,inf	inf,inf	9.92298,1.23064	0.0489284	0.048929
1	chr5:160173228:T:C	160173228	C,C	T,T	1,1	inf,inf	inf,inf	9.94373,1.16411	0.0458242	0.0458247
1	chr5:160179732:A:G	160179732	G,G	A,A	1,1	inf,inf	inf,inf	10.0466,1.03033	0.0451085	0.045109
1	chr5:160174316:C:T	160174316	T,T	C,C	1,1	inf,inf	inf,inf	9.92351,1.14596	0.0422967	0.0422972
1	chr5:160171257:T:C	160171257	C,C	T,T	1,1	inf,inf	inf,inf	9.91115,1.15783	0.0419572	0.0419578
1	chr5:160172799:T:C	160172799	C,C	T,T	1,1	inf,inf	inf,inf	9.92274,1.08789	0.0380012	0.0380017
1	chr5:160178738:A:G	160178738	G,G	A,A	1,1	inf,inf	inf,inf	9.85303,0.91603	0.0241419	0.0241424
2	chr5:158833114:A:T	158833114	T,NA	A,NA	1,NA	-inf,NA	inf,NA	6.30979,NA	0.752359	0.752359
2	chr5:158770461:A:G	158770461	G,G	A,A	1,1	inf,inf	inf,inf	3.55626,2.26666	0.0172469	0.017247
2	chr5:158771826:A:G	158771826	G,G	A,A	1,1	inf,inf	inf,inf	3.58165,2.14331	0.0141653	0.0141654
2	chr5:158751871:G:T	158751871	T,T	G,G	1,1	-inf,inf	inf,inf	5.10509,0.188631	0.0108839	0.0108839
2	chr5:158768508:C:T	158768508	T,T	C,C	1,1	inf,inf	inf,inf	3.46704,2.05507	0.00940034	0.00940036
```
