## Supplementary material for "Characterization of shared and ancestry-specific signals driving complex traits using multi-ancestry fine-mapping": susiex_nc2.cs80.snp

```
BP	SNP	PIP(CS1)	LogBF(CS1,Pop1)	LogBF(CS1,Pop2)	PIP(CS2)	LogBF(CS2,Pop1)	LogBF(CS2,Pop2)
158315908	chr5:158315908:T:C	1.53537e-11	-1.67299	-1.44404	7.64176e-07	-1.6382	-1.42775
158316287	chr5:158316287:C:T	2.44229e-11	-1.6609	-0.991962	1.20775e-06	-1.62495	-0.983286
158316309	chr5:158316309:G:A	4.51886e-11	-1.80882	-0.228719	2.28339e-06	-1.73314	-0.23819
158316354	chr5:158316354:C:T	6.3953e-11	-1.69024	-4.92792e-10	3.06829e-06	-1.67587	-4.92792e-10
158316635	chr5:158316635:A:G	8.22894e-11	-2.2016e-10	-1.43814	3.89083e-06	-2.2016e-10	-1.43837
158316738	chr5:158316738:C:T	9.45003e-11	-2.2016e-10	-1.29978	4.36878e-06	-2.2016e-10	-1.32251
158316773	chr5:158316773:G:T	1.95532e-11	-1.53194	-1.3433	1.12078e-06	-1.36221	-1.32076
158317289	chr5:158317289:G:A	5.32175e-11	-1.874	-4.92792e-10	2.47283e-06	-1.89163	-4.92792e-10
158317801	chr5:158317801:G:A	8.64851e-11	-1.38841	-4.92792e-10	5.04914e-06	-1.17777	-4.92792e-10
158318033	chr5:158318033:T:A	9.44483e-11	-1.30033	-4.92792e-10	4.12832e-06	-1.37912	-4.92792e-10
158318161	chr5:158318161:G:C	1.90192e-11	-1.88967	-1.01327	9.15938e-07	-1.8868	-0.998002
158318255	chr5:158318255:C:T	1.24579e-11	-1.84653	-1.47951	6.24308e-07	-1.78171	-1.4864
158318366	chr5:158318366:T:C	2.07106e-11	-1.73913	-1.07861	1.05383e-06	-1.65795	-1.08661
158318466	chr5:158318466:C:T	1.33605e-11	-1.8793	-1.37679	6.53645e-07	-1.84292	-1.37926
158318824	chr5:158318824:A:T	1.06923e-10	-2.2016e-10	-1.17628	5.09115e-06	-2.2016e-10	-1.16949
158319050	chr5:158319050:G:A	1.23192e-10	-1.03464	-4.92792e-10	6.00449e-06	-1.00448	-4.92792e-10
158319092	chr5:158319092:C:T	1.36297e-11	-1.83286	-1.40328	6.84243e-07	-1.7629	-1.41354
158319166	chr5:158319166:C:G	4.98194e-11	-0.448023	-1.49196	2.91711e-06	-0.230967	-1.49543
158319254	chr5:158319254:G:A	7.94614e-11	-2.2016e-10	-1.47311	3.74225e-06	-2.2016e-10	-1.4773
158319282	chr5:158319282:T:C	1.27196e-11	-1.87017	-1.43507	6.15275e-07	-1.86552	-1.41716
158319302	chr5:158319302:C:T	1.18052e-11	-1.88775	-1.49209	5.64209e-07	-1.88212	-1.4872
158319595	chr5:158319595:A:G	6.90652e-11	-1.61333	-4.92792e-10	3.59946e-06	-1.51621	-4.92792e-10
158319625	chr5:158319625:T:C	1.26001e-11	-1.87297	-1.44172	6.08898e-07	-1.86857	-1.42453
158319836	chr5:158319836:C:T	1.34103e-11	-1.84242	-1.40994	6.70193e-07	-1.7767	-1.42048
158319844	chr5:158319844:C:T	2.36004e-11	-1.8763	-0.810819	1.10326e-06	-1.89275	-0.805965
158319882	chr5:158319882:G:A	1.29485e-11	-1.85854	-1.42887	6.27395e-07	-1.85276	-1.41041
158320441	chr5:158320441:A:G	1.25714e-11	-1.86426	-1.4527	6.07478e-07	-1.859	-1.43643
158320588	chr5:158320588:C:A	1.2647e-10	-2.2016e-10	-1.00838	6.21558e-06	-2.2016e-10	-0.969931
158320785	chr5:158320785:G:A	8.933e-11	-2.2016e-10	-1.35605	4.34066e-06	-2.2016e-10	-1.32897
158320989	chr5:158320989:A:T	9.53572e-11	-2.2016e-10	-1.29075	4.40364e-06	-2.2016e-10	-1.31456
158321197	chr5:158321197:G:C	1.24733e-11	-1.86979	-1.455	6.02192e-07	-1.86508	-1.43909
158321498	chr5:158321498:C:T	9.8786e-11	-1.87453	0.619098	4.48877e-06	-1.89674	0.601326
158321557	chr5:158321557:A:G	1.54659e-10	-2.2016e-10	-0.80716	7.24532e-06	-2.2016e-10	-0.816635
158321583	chr5:158321583:T:C	1.98081e-11	-1.41776	-1.44454	1.17015e-06	-1.19446	-1.44539
158321820	chr5:158321820:G:A	1.58973e-10	-2.2016e-10	-0.779648	7.72666e-06	-2.2016e-10	-0.752314
158322054	chr5:158322054:A:C	7.86037e-11	-2.2016e-10	-1.48396	3.73323e-06	-2.2016e-10	-1.47972
158322351	chr5:158322351:T:C	6.71862e-11	-1.64092	-4.92792e-10	3.11052e-06	-1.6622	-4.92792e-10
158322480	chr5:158322480:T:A	1.25209e-11	-1.86807	-1.45292	6.04789e-07	-1.86317	-1.4367
158322537	chr5:158322537:G:A	8.59333e-11	-2.2016e-10	-1.39481	4.12111e-06	-2.2016e-10	-1.38087
158323126	chr5:158323126:C:T	1.23641e-11	-1.86947	-1.46412	5.96298e-07	-1.86476	-1.44925
158323304	chr5:158323304:A:G	1.02397e-10	-2.2016e-10	-1.21953	4.92096e-06	-2.2016e-10	-1.20349
158323341	chr5:158323341:A:G	1.27134e-11	-1.88513	-1.4206	6.14679e-07	-1.88267	-1.40098
158323352	chr5:158323352:G:A	7.82117e-11	-2.2016e-10	-1.48897	3.71438e-06	-2.2016e-10	-1.48478
158323412	chr5:158323412:C:A	1.4958e-10	-2.2016e-10	-0.840555	7.00935e-06	-2.2016e-10	-0.849746
158323546	chr5:158323546:T:C	1.25322e-11	-1.86548	-1.4546	6.05348e-07	-1.86054	-1.43841
158323661	chr5:158323661:A:T	1.23559e-11	-1.87044	-1.46381	5.95753e-07	-1.86599	-1.44893
158323995	chr5:158323995:A:G	1.25517e-11	-1.86065	-1.45788	6.06091e-07	-1.85535	-1.44237
158324825	chr5:158324825:A:C	1.33912e-10	-2.2016e-10	-0.951198	6.2731e-06	-2.2016e-10	-0.960721
158325154	chr5:158325154:C:A	7.77216e-11	-2.2016e-10	-1.49525	3.68555e-06	-2.2016e-10	-1.49257
158325517	chr5:158325517:T:G	7.79708e-11	-2.2016e-10	-1.49205	3.69729e-06	-2.2016e-10	-1.48939
158326097	chr5:158326097:T:C	2.2246e-11	-1.72891	-1.01731	1.13279e-06	-1.64539	-1.02692
158326176	chr5:158326176:A:G	8.93649e-11	-1.35566	-4.92792e-10	3.97841e-06	-1.41611	-4.92792e-10
158326406	chr5:158326406:A:G	1.24007e-11	-1.87681	-1.45383	5.98242e-07	-1.87274	-1.43801
158326532	chr5:158326532:A:G	2.73393e-11	-1.85909	-0.680971	1.26974e-06	-1.88332	-0.674861
158327361	chr5:158327361:C:T	7.87531e-11	-2.2016e-10	-1.48207	3.73687e-06	-2.2016e-10	-1.47874
158327413	chr5:158327413:A:G	4.01694e-11	-0.652447	-1.50283	2.31073e-06	-0.454172	-1.50526
158327451	chr5:158327451:T:C	4.18141e-10	-2.2016e-10	0.187435	1.89028e-05	-2.2016e-10	0.14232
158327635	chr5:158327635:A:G	5.5236e-11	-0.394742	-1.44203	3.26618e-06	-0.173594	-1.43978
158327920	chr5:158327920:A:T	1.41686e-11	-1.75446	-1.4429	7.33671e-07	-1.67499	-1.4317
158328431	chr5:158328431:G:T	5.38047e-11	-1.86302	-4.92792e-10	2.61542e-06	-1.83557	-4.92792e-10
158328460	chr5:158328460:T:C	1.1456e-11	-1.89724	-1.51263	5.62838e-07	-1.85865	-1.5131
158328613	chr5:158328613:C:T	1.57744e-10	-2.2016e-10	-0.787414	7.39137e-06	-2.2016e-10	-0.796679
158328747	chr5:158328747:C:T	1.39889e-11	-1.88308	-1.32704	6.81774e-07	-1.87983	-1.30022
158328854	chr5:158328854:A:G	1.26989e-11	-1.89159	-1.41527	5.99498e-07	-1.8881	-1.42055
158329001	chr5:158329001:TG:T	9.79571e-11	-2.2016e-10	-1.26385	4.65256e-06	-2.2016e-10	-1.25957
158329073	chr5:158329073:A:G	1.15736e-10	-2.2016e-10	-1.09707	5.54752e-06	-2.2016e-10	-1.08364
158329302	chr5:158329302:A:C	7.8266e-11	-2.2016e-10	-1.48827	3.70095e-06	-2.2016e-10	-1.4884
158329684	chr5:158329684:G:A	1.00118e-10	-2.2016e-10	-1.24204	4.73724e-06	-2.2016e-10	-1.24154
158330223	chr5:158330223:T:A	3.43575e-11	-1.89455	-0.417017	1.66889e-06	-1.89269	-0.392141
158330663	chr5:158330663:G:A	3.48153e-11	-1.8904	-0.407923	1.69108e-06	-1.88782	-0.383802
158330876	chr5:158330876:A:G	1.29298e-10	-2.2016e-10	-0.986264	5.98788e-06	-2.2016e-10	-1.00725
158330977	chr5:158330977:ATC:A	2.74076e-11	-1.8821	-0.655462	1.29119e-06	-1.89558	-0.645854
158331210	chr5:158331210:A:T	1.37508e-11	-1.8797	-1.34758	6.6947e-07	-1.87612	-1.32215
158331267	chr5:158331267:G:A	1.59305e-10	-2.2016e-10	-0.777562	7.46868e-06	-2.2016e-10	-0.786273
158331435	chr5:158331435:A:G	3.18347e-11	-1.89084	-0.496984	1.545e-06	-1.8883	-0.473669
158331514	chr5:158331514:A:G	7.71768e-11	-2.2016e-10	-1.50229	3.65433e-06	-2.2016e-10	-1.50108
158331532	chr5:158331532:T:C	3.11423e-11	-1.88805	-0.521764	1.51181e-06	-1.8851	-0.498583
158331888	chr5:158331888:G:A	3.22497e-11	-1.01472	-1.36016	1.14825e-06	-1.30148	-1.35727
158332270	chr5:158332270:G:T	1.54537e-10	-2.2016e-10	-0.807953	7.24082e-06	-2.2016e-10	-0.817256
158332662	chr5:158332662:G:A	3.63111e-10	-2.2016e-10	0.0463236	1.64413e-05	-2.2016e-10	0.00280678
158333239	chr5:158333239:T:C	3.20385e-11	-1.88566	-0.495787	1.55641e-06	-1.88236	-0.472253
158333390	chr5:158333390:G:A	3.25684e-11	-1.01774	-1.3473	1.16122e-06	-1.30318	-1.34434
158333507	chr5:158333507:T:C	1.02275e-10	-2.2016e-10	-1.22072	4.89759e-06	-2.2016e-10	-1.20825
158333690	chr5:158333690:A:G	1.35138e-11	-1.85676	-1.38791	6.69938e-07	-1.79878	-1.39878
158333900	chr5:158333900:A:C	6.18648e-11	-1.72343	-4.92792e-10	2.96183e-06	-1.71118	-4.92792e-10
158334299	chr5:158334299:TC:T	1.22055e-10	-2.2016e-10	-1.04391	5.58565e-06	-2.2016e-10	-1.07679
158334548	chr5:158334548:C:T	1.9726e-11	-1.38507	-1.48137	7.99334e-07	-1.5353	-1.48567
158334601	chr5:158334601:A:AT	1.52241e-10	-2.2016e-10	-0.822919	7.11743e-06	-2.2016e-10	-0.834444
158334934	chr5:158334934:G:A	7.74644e-11	-2.2016e-10	-1.49857	3.67267e-06	-2.2016e-10	-1.49607
158334986	chr5:158334986:T:C	1.16364e-11	-1.88259	-1.51166	5.52424e-07	-1.87662	-1.51381
158335218	chr5:158335218:A:G	1.38224e-11	-1.88342	-1.33868	6.72948e-07	-1.88017	-1.31291
158335316	chr5:158335316:G:A	1.35019e-10	-2.2016e-10	-0.942972	6.32859e-06	-2.2016e-10	-0.951914
158335477	chr5:158335477:G:T	2.59086e-11	-1.88094	-0.712873	1.22106e-06	-1.89518	-0.702092
158335687	chr5:158335687:A:G	1.22946e-10	-2.2016e-10	-1.03664	5.62722e-06	-2.2016e-10	-1.06937
158335964	chr5:158335964:G:T	7.75173e-11	-2.2016e-10	-1.49788	3.6544e-06	-2.2016e-10	-1.50106
158336117	chr5:158336117:T:G	1.18304e-11	-1.89732	-1.48039	5.75437e-07	-1.86698	-1.48264
158336155	chr5:158336155:T:C	1.3985e-10	-2.2016e-10	-0.90781	6.79533e-06	-2.2016e-10	-0.880755
158336328	chr5:158336328:T:C	2.03113e-11	-1.86479	-0.972412	9.99332e-07	-1.85985	-0.937814
158336940	chr5:158336940:G:A	6.0932e-10	-2.2016e-10	0.56396	2.82018e-05	-2.2016e-10	0.542393
158337738	chr5:158337738:C:T	5.00729e-10	-2.2016e-10	0.367682	2.24735e-05	-2.2016e-10	0.315344
158337826	chr5:158337826:A:G	1.41384e-10	-2.2016e-10	-0.896901	6.62121e-06	-2.2016e-10	-0.906714
158337965	chr5:158337965:A:C	8.90441e-11	-2.2016e-10	-1.35925	4.25026e-06	-2.2016e-10	-1.35001
158338577	chr5:158338577:T:C	1.00503e-10	-2.2016e-10	-1.2382	4.79597e-06	-2.2016e-10	-1.22922
158338735	chr5:158338735:T:A	1.31358e-11	-1.86331	-1.40973	6.38024e-07	-1.85464	-1.39173
158338926	chr5:158338926:A:G	1.32612e-11	-1.87794	-1.3856	6.44302e-07	-1.87117	-1.36541
158338963	chr5:158338963:C:A	1.00104e-10	-2.2016e-10	-1.24217	4.77648e-06	-2.2016e-10	-1.23329
158339159	chr5:158339159:C:T	2.27247e-11	-1.70761	-1.01732	1.16178e-06	-1.62011	-1.02693
158339270	chr5:158339270:C:T	1.20462e-10	-2.2016e-10	-1.05705	5.51037e-06	-2.2016e-10	-1.09036
158339295	chr5:158339295:T:C	2.14132e-11	-1.87285	-0.911526	1.05525e-06	-1.86844	-0.874775
158339460	chr5:158339460:C:T	1.0402e-10	-2.2016e-10	-1.2038	4.94279e-06	-2.2016e-10	-1.19906
158339502	chr5:158339502:C:T	1.27263e-10	-2.2016e-10	-1.00213	5.96558e-06	-2.2016e-10	-1.01098
158339871	chr5:158339871:T:C	2.06516e-11	-1.87581	-0.94478	1.01634e-06	-1.87178	-0.908999
158340156	chr5:158340156:T:C	1.23029e-10	-2.2016e-10	-1.03597	5.76963e-06	-2.2016e-10	-1.04438
158340197	chr5:158340197:C:T	2.37901e-10	-2.2016e-10	-0.37653	1.08916e-05	-2.2016e-10	-0.408999
158341102	chr5:158341102:C:T	5.20041e-11	-1.89706	-4.92792e-10	2.45946e-06	-1.89705	-4.92792e-10
158341244	chr5:158341244:A:G	2.10831e-11	-1.87708	-0.922837	1.03836e-06	-1.8731	-0.886245
158341363	chr5:158341363:C:T	2.11054e-11	-1.87956	-0.919292	1.03961e-06	-1.87582	-0.882327
158341451	chr5:158341451:A:C	1.21283e-11	-1.8974	-1.45544	5.92369e-07	-1.86323	-1.45738
158341549	chr5:158341549:A:G	2.12965e-11	-1.87529	-0.914546	1.04912e-06	-1.87106	-0.877984
158342091	chr5:158342091:A:G	1.08303e-10	-2.2016e-10	-1.16346	5.04328e-06	-2.2016e-10	-1.17893
158342499	chr5:158342499:T:C	2.12579e-11	-1.87605	-0.915611	1.04685e-06	-1.87197	-0.879234
158342625	chr5:158342625:C:T	1.20916e-10	-2.2016e-10	-1.05329	5.67112e-06	-2.2016e-10	-1.0616
158343174	chr5:158343174:T:G	2.45944e-11	-1.85673	-0.789142	1.14068e-06	-1.8818	-0.783563
158343371	chr5:158343371:C:T	8.05437e-11	-2.2016e-10	-1.45958	3.84986e-06	-2.2016e-10	-1.44895
158343577	chr5:158343577:C:T	2.72016e-11	-1.88327	-0.661838	1.31614e-06	-1.87757	-0.644725
158343915	chr5:158343915:C:G	1.85976e-10	-2.2016e-10	-0.622769	8.72265e-06	-2.2016e-10	-0.631068
158344029	chr5:158344029:A:C	1.99968e-11	-1.87872	-0.974094	9.83351e-07	-1.87479	-0.938991
158344049	chr5:158344049:GA:G	1.40926e-10	-2.2016e-10	-0.900147	6.94261e-06	-2.2016e-10	-0.859313
158344091	chr5:158344091:C:T	1.20319e-10	-2.2016e-10	-1.05824	5.64546e-06	-2.2016e-10	-1.06614
158344155	chr5:158344155:G:C	2.66493e-11	-1.20877	-1.35685	1.04708e-06	-1.37456	-1.37642
158344263	chr5:158344263:G:A	1.30809e-11	-1.86494	-1.41229	6.30622e-07	-1.85933	-1.39871
158344813	chr5:158344813:AT:A	9.58966e-11	0.0910265	-1.37614	5.8819e-06	0.347544	-1.37265
158344900	chr5:158344900:G:A	2.0558e-11	-1.87514	-0.949998	1.01202e-06	-1.8709	-0.91414
158345061	chr5:158345061:G:A	1.34421e-11	-1.84134	-1.40865	6.72597e-07	-1.77551	-1.41809
158345177	chr5:158345177:G:A	1.24606e-10	-2.2016e-10	-1.02323	5.84623e-06	-2.2016e-10	-1.03119
158345228	chr5:158345228:T:C	2.47079e-10	-2.2016e-10	-0.338677	1.12203e-05	-2.2016e-10	-0.379269
158345399	chr5:158345399:A:G	2.00878e-11	-1.8825	-0.965774	9.87125e-07	-1.87904	-0.930906
158345437	chr5:158345437:A:G	7.06736e-11	-1.59031	-4.92792e-10	3.51083e-06	-1.54114	-4.92792e-10
158345576	chr5:158345576:C:T	1.02021e-10	-1.2232	-4.92792e-10	4.70801e-06	-1.24773	-4.92792e-10
158345642	chr5:158345642:A:G	8.06021e-11	-2.2016e-10	-1.45886	3.83086e-06	-2.2016e-10	-1.4539
158345700	chr5:158345700:T:C	7.74211e-11	-2.2016e-10	-1.49912	3.67268e-06	-2.2016e-10	-1.49607
158346035	chr5:158346035:A:G	1.23267e-11	-1.8615	-1.47511	6.12469e-07	-1.80542	-1.48183
158346125	chr5:158346125:GAAGA:G	9.29891e-11	-2.2016e-10	-1.3159	4.41442e-06	-2.2016e-10	-1.31211
158346144	chr5:158346144:A:G	1.85763e-10	-2.2016e-10	-0.623914	8.65182e-06	-2.2016e-10	-0.639222
158346347	chr5:158346347:A:C	2.10239e-11	-1.87868	-0.924047	1.03497e-06	-1.87476	-0.88786
158346585	chr5:158346585:G:A	2.13792e-11	-1.87388	-0.912085	1.05339e-06	-1.86962	-0.875355
158346600	chr5:158346600:A:G	1.23616e-11	-1.89739	-1.43639	6.02796e-07	-1.86458	-1.43859
158346637	chr5:158346637:T:C	1.20159e-10	-2.2016e-10	-1.05957	5.63612e-06	-2.2016e-10	-1.06779
158346943	chr5:158346943:G:A	1.78573e-10	-2.2016e-10	-0.663386	8.31192e-06	-2.2016e-10	-0.679301
158347158	chr5:158347158:A:T	2.89156e-11	-1.25969	-1.22432	1.07552e-06	-1.50032	-1.22387
158347524	chr5:158347524:A:G	2.11512e-11	-1.8743	-0.922385	1.04167e-06	-1.87014	-0.886021
158347766	chr5:158347766:G:A	2.49944e-11	-1.8683	-0.761433	1.16632e-06	-1.88931	-0.753833
158347853	chr5:158347853:G:A	1.23438e-11	-1.85797	-1.47726	6.14623e-07	-1.79991	-1.48383
158347982	chr5:158347982:G:A	1.75805e-11	-1.49758	-1.48401	7.23995e-07	-1.63832	-1.48164
158348855	chr5:158348855:T:C	8.93834e-11	-2.2016e-10	-1.35545	4.26657e-06	-2.2016e-10	-1.34618
158349325	chr5:158349325:C:A	5.62123e-11	-1.81925	-4.92792e-10	2.48507e-06	-1.88669	-4.92792e-10
158349437	chr5:158349437:T:A	1.00327e-10	-2.2016e-10	-1.23995	4.78765e-06	-2.2016e-10	-1.23095
158350217	chr5:158350217:A:G	1.23358e-11	-1.89739	-1.43849	6.01263e-07	-1.86481	-1.44091
158350392	chr5:158350392:T:A	3.45414e-11	-1.87984	-0.426387	1.78681e-06	-1.81958	-0.39698
158350662	chr5:158350662:A:G	8.11434e-11	-0.038157	-1.41401	4.94401e-06	0.211964	-1.41078
158350754	chr5:158350754:T:C	8.2087e-11	-2.2016e-10	-1.4406	3.87805e-06	-2.2016e-10	-1.44166
158351250	chr5:158351250:TTTTA:T	2.10409e-11	-1.88091	-0.92101	1.0357e-06	-1.8773	-0.884608
158351805	chr5:158351805:A:G	2.66753e-10	-2.2016e-10	-0.262063	1.28266e-05	-2.2016e-10	-0.245467
158351824	chr5:158351824:T:C	1.33533e-11	-1.87308	-1.38354	6.49282e-07	-1.86549	-1.36339
158351935	chr5:158351935:C:T	1.59237e-10	-2.2016e-10	-0.777992	7.42569e-06	-2.2016e-10	-0.792046
158352327	chr5:158352327:G:T	6.159e-11	-1.72788	-4.92792e-10	2.88301e-06	-1.73816	-4.92792e-10
158352391	chr5:158352391:G:A	8.3474e-11	-2.2016e-10	-1.42385	3.94418e-06	-2.2016e-10	-1.42475
158352468	chr5:158352468:C:A	2.88157e-11	-1.88732	-0.600149	1.39486e-06	-1.88237	-0.581824
158352477	chr5:158352477:A:T	1.13544e-10	-2.2016e-10	-1.11619	5.55581e-06	-2.2016e-10	-1.08215
158352564	chr5:158352564:T:C	1.20486e-11	-1.89735	-1.46209	5.8984e-07	-1.86133	-1.46356
158352631	chr5:158352631:G:A	2.12193e-10	-2.2016e-10	-0.490887	9.83155e-06	-2.2016e-10	-0.511394
158352649	chr5:158352649:A:G	1.98763e-11	-1.87418	-0.984671	9.78526e-07	-1.86969	-0.949008
158352692	chr5:158352692:C:T	1.99593e-11	-1.8801	-0.974587	9.82006e-07	-1.87638	-0.938772
158353209	chr5:158353209:A:G	2.24172e-11	-1.84944	-0.889115	1.03901e-06	-1.87709	-0.881635
158353804	chr5:158353804:CTTAT:C	1.75467e-11	-1.88185	-1.10167	8.56603e-07	-1.87826	-1.07351
158354186	chr5:158354186:G:A	1.18661e-11	-1.86565	-1.50905	5.4336e-07	-1.89739	-1.50958
158354461	chr5:158354461:T:A	7.68021e-11	-2.2016e-10	-1.50715	3.64289e-06	-2.2016e-10	-1.50421
158354490	chr5:158354490:T:G	1.12106e-10	-2.2016e-10	-1.12894	5.26907e-06	-2.2016e-10	-1.13514
158354618	chr5:158354618:G:T	1.25985e-11	-1.88783	-1.42697	6.08414e-07	-1.88321	-1.41068
158354763	chr5:158354763:A:G	9.46737e-11	-2.2016e-10	-1.29795	4.51418e-06	-2.2016e-10	-1.28977
158355045	chr5:158355045:C:T	1.26768e-10	0.383807	-1.38983	7.91369e-06	0.658101	-1.3865
158355238	chr5:158355238:C:T	1.21183e-11	-1.87785	-1.47582	5.61441e-07	-1.89617	-1.47807
158355318	chr5:158355318:C:T	9.41943e-11	-2.2016e-10	-1.30302	4.41291e-06	-2.2016e-10	-1.31246
158355458	chr5:158355458:T:C	1.64895e-11	-1.88469	-1.16098	7.71925e-07	-1.8914	-1.16446
158355677	chr5:158355677:G:T	6.08358e-11	-1.89471	0.154506	2.95049e-06	-1.87881	0.163789
158355720	chr5:158355720:A:ATT	1.98212e-10	-2.2016e-10	-0.559045	9.2375e-06	-2.2016e-10	-0.57372
158356138	chr5:158356138:G:A	7.81731e-11	-0.0955517	-1.39391	4.46523e-06	0.109637	-1.41031
158356172	chr5:158356172:G:A	1.56608e-11	-1.77128	-1.32594	8.01148e-07	-1.69022	-1.32848
158356202	chr5:158356202:G:A	8.95983e-11	0.0398937	-1.39294	5.48264e-06	0.294454	-1.38986
158356244	chr5:158356244:A:G	5.49172e-11	-1.84256	-4.92792e-10	2.70395e-06	-1.80228	-4.92792e-10
158356378	chr5:158356378:CCT:C	1.15988e-10	-2.2016e-10	-1.0949	5.44658e-06	-2.2016e-10	-1.102
158356476	chr5:158356476:A:G	1.90833e-11	-1.88805	-1.01152	9.53752e-07	-1.86418	-0.980164
158356488	chr5:158356488:G:C	1.93047e-11	-1.88706	-1.00098	9.66204e-07	-1.86232	-0.969049
158356522	chr5:158356522:A:G	8.5311e-11	0.0263609	-1.42844	5.20747e-06	0.279185	-1.42608
158356784	chr5:158356784:T:G	8.57556e-11	0.0476826	-1.44457	5.24582e-06	0.302809	-1.44237
158357042	chr5:158357042:T:C	1.0906e-10	-2.2016e-10	-1.15648	5.32313e-06	-2.2016e-10	-1.12493
158357175	chr5:158357175:A:G	1.81649e-11	-1.43522	-1.51367	7.32659e-07	-1.59398	-1.51408
158357205	chr5:158357205:C:G	1.27137e-10	-2.2016e-10	-1.00312	6.09557e-06	-2.2016e-10	-0.989428
158357272	chr5:158357272:C:T	2.97507e-11	-1.27473	-1.1808	1.46376e-06	-1.22653	-1.18946
158357505	chr5:158357505:G:T	7.72787e-11	-2.2016e-10	-1.50097	3.64069e-06	-2.2016e-10	-1.50482
158357831	chr5:158357831:C:T	2.77476e-11	-1.84464	-0.680591	1.28809e-06	-1.87323	-0.670596
158359001	chr5:158359001:T:C	1.66522e-11	-1.89197	-1.14387	7.8979e-07	-1.8968	-1.13618
158359924	chr5:158359924:G:A	6.29917e-11	-1.70538	-4.92792e-10	3.22766e-06	-1.62523	-4.92792e-10
158360239	chr5:158360239:T:G	1.43992e-10	-2.2016e-10	-0.878626	6.62905e-06	-2.2016e-10	-0.905529
158361134	chr5:158361134:T:A	9.09367e-11	-0.465889	-0.872331	4.73941e-06	-0.381599	-0.859479
158361153	chr5:158361153:T:C	2.46071e-11	-1.77769	-0.867661	1.22815e-06	-1.75797	-0.833506
158361927	chr5:158361927:C:T	8.78117e-11	-2.2016e-10	-1.37319	4.11364e-06	-2.2016e-10	-1.38268
158362017	chr5:158362017:T:C	1.71441e-11	-1.49379	-1.51295	6.99934e-07	-1.642	-1.51176
158362033	chr5:158362033:G:T	5.19867e-11	-1.8974	-4.92792e-10	2.47462e-06	-1.89091	-4.92792e-10
158362356	chr5:158362356:T:A	1.13595e-10	-2.2016e-10	-1.11575	5.33741e-06	-2.2016e-10	-1.12225
158362461	chr5:158362461:G:T	1.27849e-10	-2.2016e-10	-0.997537	6.00034e-06	-2.2016e-10	-1.00517
158362964	chr5:158362964:A:G	8.57627e-11	0.100699	-1.4975	5.26266e-06	0.360289	-1.49664
158363288	chr5:158363288:T:A	1.15931e-10	-2.2016e-10	-1.09539	5.44673e-06	-2.2016e-10	-1.10198
158363337	chr5:158363337:A:C	1.12987e-10	-2.2016e-10	-1.12111	5.30885e-06	-2.2016e-10	-1.12762
158363505	chr5:158363505:G:A	6.28662e-11	-0.208116	-1.49926	3.70437e-06	0.0089947	-1.49647
158363523	chr5:158363523:C:T	9.12249e-11	0.162249	-1.49731	5.60612e-06	0.42327	-1.4964
158363969	chr5:158363969:G:A	2.10153e-10	-2.2016e-10	-0.500546	9.86534e-06	-2.2016e-10	-0.507964
158364130	chr5:158364130:A:G	2.78233e-11	-1.89579	-0.62672	1.34055e-06	-1.87943	-0.624481
158364262	chr5:158364262:C:T	7.66694e-11	-2.2016e-10	-1.50888	3.63268e-06	-2.2016e-10	-1.50702
158364455	chr5:158364455:C:T	1.88206e-11	-1.75996	-1.15347	9.32099e-07	-1.73875	-1.12856
158364991	chr5:158364991:G:A	3.5572e-10	-2.2016e-10	0.0257596	1.6118e-05	-2.2016e-10	-0.0170567
158365430	chr5:158365430:A:G	1.12345e-10	-2.2016e-10	-1.12681	5.37566e-06	-2.2016e-10	-1.11511
158365467	chr5:158365467:A:G	9.74913e-11	-2.2016e-10	-1.26862	4.65726e-06	-2.2016e-10	-1.25856
158365595	chr5:158365595:A:C	2.32433e-10	-2.2016e-10	-0.39978	1.05748e-05	-2.2016e-10	-0.438513
158365981	chr5:158365981:C:T	8.89622e-11	-2.2016e-10	-1.36017	4.24205e-06	-2.2016e-10	-1.35194
158366009	chr5:158366009:C:T	7.63634e-11	-2.2016e-10	-1.51288	3.61537e-06	-2.2016e-10	-1.5118
158366031	chr5:158366031:G:A	9.89292e-11	-2.2016e-10	-1.25398	4.72692e-06	-2.2016e-10	-1.24372
158366290	chr5:158366290:A:T	7.63852e-11	-2.2016e-10	-1.51259	3.61674e-06	-2.2016e-10	-1.51142
158366314	chr5:158366314:A:G	9.2399e-11	-2.2016e-10	-1.32227	4.40502e-06	-2.2016e-10	-1.31425
158366438	chr5:158366438:A:G	3.59205e-11	-1.89184	-0.375241	1.75113e-06	-1.86892	-0.367812
158366494	chr5:158366494:C:T	2.82604e-11	-1.88502	-0.621906	1.37902e-06	-1.8563	-0.61931
158366600	chr5:158366600:T:C	9.75885e-11	-2.2016e-10	-1.26762	4.66163e-06	-2.2016e-10	-1.25762
158367049	chr5:158367049:A:G	6.77734e-11	-0.122843	-1.50937	4.09376e-06	0.121342	-1.50887
158367145	chr5:158367145:C:A	8.72697e-11	-2.2016e-10	-1.37938	4.1525e-06	-2.2016e-10	-1.37328
158367164	chr5:158367164:A:G	9.90269e-11	-2.2016e-10	-1.25299	4.72927e-06	-2.2016e-10	-1.24322
158367274	chr5:158367274:A:G	9.9922e-11	-2.2016e-10	-1.24399	4.77281e-06	-2.2016e-10	-1.23406
158367340	chr5:158367340:A:T	1.90605e-11	-1.75592	-1.14485	9.44188e-07	-1.73431	-1.12011
158367446	chr5:158367446:A:C	2.29723e-10	-2.2016e-10	-0.411511	1.04543e-05	-2.2016e-10	-0.449981
158367563	chr5:158367563:T:C	2.59236e-10	-2.2016e-10	-0.290647	1.17866e-05	-2.2016e-10	-0.330028
158367652	chr5:158367652:T:C	9.95255e-11	-2.2016e-10	-1.24797	4.75254e-06	-2.2016e-10	-1.23831
158367702	chr5:158367702:A:G	7.73409e-11	-2.2016e-10	-1.50016	3.66496e-06	-2.2016e-10	-1.49817
158367829	chr5:158367829:T:C	7.40509e-11	-0.0345003	-1.50913	4.49391e-06	0.214402	-1.50867
158368693	chr5:158368693:G:A	2.07701e-11	-1.88809	-0.926778	9.95287e-07	-1.8643	-0.937415
158369078	chr5:158369078:C:T	1.20651e-11	-1.86384	-1.49422	5.49316e-07	-1.89718	-1.49889
158369179	chr5:158369179:G:A	7.70248e-11	-2.2016e-10	-1.50426	3.65266e-06	-2.2016e-10	-1.50153
158369203	chr5:158369203:G:A	8.70126e-11	-2.2016e-10	-1.38233	4.14296e-06	-2.2016e-10	-1.37558
158369268	chr5:158369268:C:T	1.04758e-10	-2.2016e-10	-1.19673	4.94985e-06	-2.2016e-10	-1.19763
158369278	chr5:158369278:C:T	5.8196e-11	-0.304701	-1.47987	3.40812e-06	-0.0949976	-1.47583
158369309	chr5:158369309:A:G	2.34384e-11	-1.89441	-0.799596	1.12945e-06	-1.87615	-0.79911
158370050	chr5:158370050:G:A	7.86305e-11	-2.2016e-10	-1.48362	3.73517e-06	-2.2016e-10	-1.4792
158370069	chr5:158370069:T:C	2.11134e-11	-1.68122	-1.11725	1.05182e-06	-1.65451	-1.09195
158370072	chr5:158370072:CCA:C	1.20759e-11	-1.85774	-1.49944	5.467e-07	-1.89635	-1.5045
158370149	chr5:158370149:G:T	1.6927e-10	-2.2016e-10	-0.716892	7.89728e-06	-2.2016e-10	-0.730473
158370284	chr5:158370284:T:C	1.06831e-10	-2.2016e-10	-1.17713	5.04798e-06	-2.2016e-10	-1.178
158370701	chr5:158370701:C:T	1.61936e-10	-2.2016e-10	-0.761185	7.55959e-06	-2.2016e-10	-0.774174
158370714	chr5:158370714:T:C	2.05493e-11	-1.71509	-1.11047	1.02115e-06	-1.69028	-1.08578
158371271	chr5:158371271:A:G	1.00158e-10	-2.2016e-10	-1.24163	4.75087e-06	-2.2016e-10	-1.23866
158371362	chr5:158371362:A:C	8.6168e-11	-2.2016e-10	-1.39209	4.10105e-06	-2.2016e-10	-1.38575
158371408	chr5:158371408:G:A	2.95468e-10	-0.159824	-4.92792e-10	7.14516e-06	-0.830555	-4.92792e-10
158371620	chr5:158371620:T:C	1.17942e-10	-2.2016e-10	-1.0782	5.56777e-06	-2.2016e-10	-1.08
158371644	chr5:158371644:T:C	5.22415e-11	-1.89251	-4.92792e-10	2.51407e-06	-1.87509	-4.92792e-10
158371657	chr5:158371657:AC:A	1.65753e-10	-2.2016e-10	-0.737882	7.67136e-06	-2.2016e-10	-0.759497
158371744	chr5:158371744:AAG:A	9.01199e-11	-2.2016e-10	-1.34724	4.29377e-06	-2.2016e-10	-1.33983
158372596	chr5:158372596:A:G	1.52983e-11	-1.89718	-1.22346	7.48369e-07	-1.86785	-1.219
158372621	chr5:158372621:C:T	1.8276e-10	-2.2016e-10	-0.640213	8.35531e-06	-2.2016e-10	-0.674094
158372665	chr5:158372665:C:T	9.00353e-11	-2.2016e-10	-1.34818	4.29259e-06	-2.2016e-10	-1.3401
158372942	chr5:158372942:T:G	1.06118e-10	-2.2016e-10	-1.18383	5.03494e-06	-2.2016e-10	-1.18059
158373098	chr5:158373098:G:A	2.09313e-11	-1.71956	-1.08758	1.04127e-06	-1.6958	-1.06075
158373381	chr5:158373381:C:T	1.84097e-09	1.14139	0.528267	0.0001282	1.51979	0.536809
158373456	chr5:158373456:A:T	1.33512e-11	-1.76148	-1.4953	6.4871e-07	-1.73837	-1.49139
158373612	chr5:158373612:A:G	1.11816e-10	-2.2016e-10	-1.13153	5.30859e-06	-2.2016e-10	-1.12766
158373654	chr5:158373654:A:G	1.50211e-11	-1.76614	-1.37279	7.3663e-07	-1.74443	-1.35824
158373835	chr5:158373835:C:T	5.48659e-11	-1.84349	-4.92792e-10	2.46667e-06	-1.89412	-4.92792e-10
158373841	chr5:158373841:T:G	3.05445e-10	-2.2016e-10	-0.126614	1.4776e-05	-2.2016e-10	-0.103987
158373936	chr5:158373936:A:G	1.6296e-11	-1.88354	-1.17392	7.68729e-07	-1.89293	-1.16708
158374342	chr5:158374342:G:A	1.46543e-10	-2.2016e-10	-0.861063	7.2853e-06	-2.2016e-10	-0.811133
158374710	chr5:158374710:C:T	2.53332e-11	-1.8832	-0.733071	1.18168e-06	-1.89443	-0.73562
158374777	chr5:158374777:T:C	1.27976e-11	-1.89091	-1.40821	6.20552e-07	-1.86933	-1.40481
158374869	chr5:158374869:G:A	2.50664e-10	-0.32427	-4.92792e-10	1.05734e-05	-0.438649	-4.92792e-10
158374968	chr5:158374968:G:A	1.14576e-10	0.0918894	-1.19904	4.032e-06	-0.207606	-1.19512
158374981	chr5:158374981:C:T	8.32791e-11	-2.2016e-10	-1.42619	3.92056e-06	-2.2016e-10	-1.43076
158375262	chr5:158375262:T:A	2.21733e-10	-1.89051	1.4436	1.09708e-05	-1.83899	1.43724
158375886	chr5:158375886:C:G	5.27525e-11	-1.88277	-4.92792e-10	2.46688e-06	-1.89404	-4.92792e-10
158375915	chr5:158375915:C:T	1.26345e-10	-2.2016e-10	-1.00937	6.01032e-06	-2.2016e-10	-1.00351
158376326	chr5:158376326:C:T	1.41031e-11	-1.7528	-1.44919	5.87477e-07	-1.87625	-1.45266
158376402	chr5:158376402:T:C	4.36942e-11	-0.615708	-1.45546	1.63711e-06	-0.847989	-1.45607
158376413	chr5:158376413:G:A	1.69634e-10	-0.714742	-4.92792e-10	6.25512e-06	-0.963591	-4.92792e-10
158376622	chr5:158376622:G:A	1.50604e-11	-1.88062	-1.25569	6.97389e-07	-1.8945	-1.2629
158377372	chr5:158377372:T:C	6.78662e-11	-1.63085	-4.92792e-10	2.73516e-06	-1.7908	-4.92792e-10
158377449	chr5:158377449:C:T	1.41937e-11	-1.89723	-1.29835	6.7078e-07	-1.89154	-1.30476
158377684	chr5:158377684:C:G	1.54041e-10	-2.2016e-10	-0.811163	7.16776e-06	-2.2016e-10	-0.827398
158378396	chr5:158378396:A:G	4.1504e-11	-0.608511	-1.51408	1.57104e-06	-0.831172	-1.51408
158378507	chr5:158378507:G:A	1.5883e-10	-2.2016e-10	-0.780549	7.6631e-06	-2.2016e-10	-0.760575
158378835	chr5:158378835:T:G	1.96445e-10	-2.2016e-10	-0.568	9.52175e-06	-2.2016e-10	-0.543413
158379242	chr5:158379242:G:A	3.98697e-11	-1.88866	-0.274108	1.85375e-06	-1.89624	-0.283536
158380414	chr5:158380414:G:A	3.36812e-11	-0.824995	-1.50645	1.31656e-06	-1.01525	-1.50672
158380430	chr5:158380430:T:C	8.68147e-11	-2.2016e-10	-1.38461	4.09742e-06	-2.2016e-10	-1.38663
158380591	chr5:158380591:C:T	3.74238e-11	-0.719766	-1.50631	1.45056e-06	-0.918492	-1.50655
158380629	chr5:158380629:G:A	1.54707e-10	-0.806853	-4.92792e-10	9.69533e-06	-0.525346	-4.92792e-10
158380787	chr5:158380787:G:A	1.38591e-11	-1.79407	-1.42537	5.9162e-07	-1.89202	-1.42986
158380951	chr5:158380951:C:G	1.65518e-10	-2.2016e-10	-0.739306	8.14289e-06	-2.2016e-10	-0.699846
158381152	chr5:158381152:GCCTTCT:G	2.46219e-11	-1.82695	-0.817805	1.11265e-06	-1.8751	-0.815151
158381452	chr5:158381452:T:G	1.56068e-10	-2.2016e-10	-0.798093	7.28488e-06	-2.2016e-10	-0.81119
158381745	chr5:158381745:C:CTG	1.1373e-10	-0.153043	-0.961511	4.12592e-06	-0.42324	-0.956463
158381859	chr5:158381859:G:A	8.84717e-11	-2.2016e-10	-1.3657	4.20148e-06	-2.2016e-10	-1.36155
158382179	chr5:158382179:A:G	1.68342e-10	-2.2016e-10	-0.722389	7.95613e-06	-2.2016e-10	-0.723049
158382753	chr5:158382753:C:T	1.62519e-11	-1.7825	-1.27767	6.89779e-07	-1.88807	-1.28031
158382985	chr5:158382985:C:T	1.40386e-11	-1.84838	-1.35819	6.34968e-07	-1.88623	-1.36494
158383215	chr5:158383215:C:T	1.62801e-10	-2.2016e-10	-0.755854	7.5755e-06	-2.2016e-10	-0.772072
158383337	chr5:158383337:G:A	8.68095e-11	-2.2016e-10	-1.38467	4.05499e-06	-2.2016e-10	-1.39704
158383777	chr5:158383777:C:T	1.01318e-10	-0.327159	-0.902963	3.76488e-06	-0.573622	-0.897653
158383828	chr5:158383828:A:G	1.66439e-11	-1.61374	-1.4226	6.88854e-07	-1.74444	-1.42528
158383925	chr5:158383925:G:A	5.52848e-11	-1.83589	-4.92792e-10	2.45924e-06	-1.89714	-4.92792e-10
158384214	chr5:158384214:A:G	7.69438e-11	-2.2016e-10	-1.50531	3.63621e-06	-2.2016e-10	-1.50605
158384407	chr5:158384407:A:C	1.70296e-11	-1.59148	-1.42195	7.00496e-07	-1.7284	-1.42455
158384450	chr5:158384450:G:A	8.85647e-11	-2.2016e-10	-1.36465	4.17005e-06	-2.2016e-10	-1.36906
158384675	chr5:158384675:C:T	1.43416e-11	-1.82703	-1.35819	6.42125e-07	-1.87502	-1.36494
158385012	chr5:158385012:T:C	1.7791e-11	-1.6997	-1.26999	7.77951e-07	-1.77015	-1.27793
158385221	chr5:158385221:C:A	1.50788e-11	-1.78733	-1.34776	6.65627e-07	-1.85005	-1.35397
158385804	chr5:158385804:C:T	1.07689e-10	-0.272185	-0.896947	3.99415e-06	-0.521536	-0.890625
158386005	chr5:158386005:T:C	1.44319e-11	-1.8968	-1.28215	6.77742e-07	-1.89587	-1.29011
158386140	chr5:158386140:A:G	1.52438e-11	-1.89618	-1.22804	7.14205e-07	-1.89657	-1.237
158386459	chr5:158386459:A:T	1.96601e-11	-1.82117	-1.04862	8.59938e-07	-1.89659	-1.0513
158386910	chr5:158386910:AGC:A	1.28851e-10	-2.2016e-10	-0.989726	6.17463e-06	-2.2016e-10	-0.976542
158387220	chr5:158387220:T:C	1.95638e-11	-1.74695	-1.12776	8.62558e-07	-1.81203	-1.13281
158387232	chr5:158387232:A:G	6.28449e-11	-0.43835	-1.26937	2.34334e-06	-0.678624	-1.26679
158387332	chr5:158387332:T:C	5.88332e-11	-1.77368	-4.92792e-10	2.80964e-06	-1.76394	-4.92792e-10
158387353	chr5:158387353:G:A	5.21906e-11	-1.89348	-4.92792e-10	2.4648e-06	-1.89488	-4.92792e-10
158387392	chr5:158387392:T:C	7.63704e-11	-2.2016e-10	-1.51279	3.60955e-06	-2.2016e-10	-1.51341
158387490	chr5:158387490:T:C	5.29634e-11	-1.87878	-4.92792e-10	2.55724e-06	-1.85806	-4.92792e-10
158387615	chr5:158387615:G:A	7.69386e-11	-2.2016e-10	-1.50538	3.63597e-06	-2.2016e-10	-1.50611
158387919	chr5:158387919:G:A	1.46931e-10	-2.2016e-10	-0.858422	6.86553e-06	-2.2016e-10	-0.870478
158388036	chr5:158388036:C:T	1.30244e-10	-0.978974	-4.92792e-10	6.31784e-06	-0.953613	-4.92792e-10
158388127	chr5:158388127:G:A	8.93021e-11	-2.2016e-10	-1.35636	4.24163e-06	-2.2016e-10	-1.35204
158388498	chr5:158388498:G:A	5.57869e-11	-1.82684	-4.92792e-10	2.70237e-06	-1.80286	-4.92792e-10
158388801	chr5:158388801:T:C	1.26712e-10	-2.2016e-10	-1.00646	5.87797e-06	-2.2016e-10	-1.02578
158389037	chr5:158389037:T:G	1.48789e-11	-1.65682	-1.49162	6.20341e-07	-1.78162	-1.49285
158389048	chr5:158389048:G:A	3.22041e-10	-2.2016e-10	-0.0737064	1.58992e-05	-2.2016e-10	-0.0307207
158389119	chr5:158389119:A:G	1.51369e-11	-1.79324	-1.33801	6.75976e-07	-1.84468	-1.34391
158389134	chr5:158389134:G:A	1.60194e-11	-1.89734	-1.17725	7.76597e-07	-1.86242	-1.1874
158389140	chr5:158389140:C:T	1.28885e-11	-1.83761	-1.45444	6.06651e-07	-1.84439	-1.4524
158389335	chr5:158389335:A:G	1.63511e-11	-1.77961	-1.27448	7.26032e-07	-1.83498	-1.28218
158389519	chr5:158389519:C:T	7.69438e-11	-2.2016e-10	-1.50531	3.63621e-06	-2.2016e-10	-1.50605
158389649	chr5:158389649:A:T	1.62584e-10	-2.2016e-10	-0.757187	7.56577e-06	-2.2016e-10	-0.773357
158390285	chr5:158390285:A:G	1.97979e-11	-1.73783	-1.12498	8.69659e-07	-1.80512	-1.13152
158390545	chr5:158390545:G:A	1.38243e-11	-1.80155	-1.42041	6.48889e-07	-1.81114	-1.41834
158390600	chr5:158390600:A:G	1.5485e-11	-1.69748	-1.41103	6.54444e-07	-1.80732	-1.41364
158390627	chr5:158390627:G:A	1.375e-10	-2.2016e-10	-0.924764	6.65242e-06	-2.2016e-10	-0.902011
158390651	chr5:158390651:A:G	7.62957e-11	-2.2016e-10	-1.51377	3.60766e-06	-2.2016e-10	-1.51393
158390767	chr5:158390767:G:A	1.27483e-11	-1.84534	-1.45765	6.00649e-07	-1.85099	-1.45574
158391010	chr5:158391010:A:G	1.93725e-11	-1.76644	-1.11809	8.57351e-07	-1.82643	-1.12447
158391072	chr5:158391072:C:T	1.34845e-11	-1.84282	-1.40402	6.01508e-07	-1.89723	-1.40808
158391483	chr5:158391483:C:T	1.27177e-11	-1.84399	-1.4614	5.99129e-07	-1.84971	-1.45956
158391666	chr5:158391666:T:C	8.38114e-11	-2.2016e-10	-1.41982	3.93087e-06	-2.2016e-10	-1.42813
158391732	chr5:158391732:C:A	1.27898e-11	-1.83954	-1.46019	6.01818e-07	-1.84644	-1.45835
158391760	chr5:158391760:G:A	6.61225e-11	-1.65688	-4.92792e-10	2.94206e-06	-1.71788	-4.92792e-10
158391806	chr5:158391806:G:A	1.2903e-11	-1.84255	-1.44837	6.07542e-07	-1.84901	-1.44631
158391866	chr5:158391866:G:A	1.30847e-11	-1.86194	-1.415	5.96953e-07	-1.89389	-1.41902
158392225	chr5:158392225:C:CAGTT	1.09677e-10	-1.15084	-4.92792e-10	4.92095e-06	-1.20349	-4.92792e-10
158392356	chr5:158392356:A:C	7.70685e-11	-2.2016e-10	-1.50369	3.64186e-06	-2.2016e-10	-1.5045
158392616	chr5:158392616:A:G	1.40199e-11	-1.89714	-1.31077	6.58975e-07	-1.89516	-1.3189
158392752	chr5:158392752:A:T	8.38247e-11	-2.2016e-10	-1.41966	3.93389e-06	-2.2016e-10	-1.42736
158392969	chr5:158392969:C:T	1.10031e-10	-2.2016e-10	-1.14762	5.25497e-06	-2.2016e-10	-1.13782
158393022	chr5:158393022:T:C	1.28172e-11	-1.84895	-1.44864	6.0422e-07	-1.85431	-1.4465
158393215	chr5:158393215:G:A	1.27241e-11	-1.84229	-1.4626	5.99254e-07	-1.84837	-1.46069
158393594	chr5:158393594:C:T	1.65068e-11	-1.89456	-1.15005	7.84844e-07	-1.87733	-1.16193
158393803	chr5:158393803:A:G	2.08737e-10	-2.2016e-10	-0.507309	1.00885e-05	-2.2016e-10	-0.48559
158393804	chr5:158393804:G:A	8.91292e-11	-1.75877	0.40047	4.32642e-06	-1.74379	0.411538
158393915	chr5:158393915:C:T	1.35422e-11	-1.837	-1.40557	6.37311e-07	-1.84381	-1.40368
158394233	chr5:158394233:T:C	7.69191e-11	-2.2016e-10	-1.50563	3.6351e-06	-2.2016e-10	-1.50635
158394241	chr5:158394241:T:C	9.13351e-11	-2.2016e-10	-1.33385	4.35447e-06	-2.2016e-10	-1.32579
158394380	chr5:158394380:A:T	8.61492e-11	-2.2016e-10	-1.3923	4.07813e-06	-2.2016e-10	-1.39135
158394650	chr5:158394650:C:T	1.26944e-11	-1.84682	-1.46041	5.98033e-07	-1.85256	-1.45854
158394950	chr5:158394950:A:T	1.62663e-10	-2.2016e-10	-0.756702	7.56922e-06	-2.2016e-10	-0.772901
158395106	chr5:158395106:T:A	2.13335e-11	-1.88484	-0.903262	9.92631e-07	-1.89012	-0.914272
158395244	chr5:158395244:G:A	1.76105e-11	-1.83275	-1.14713	7.7747e-07	-1.89735	-1.15135
158395246	chr5:158395246:T:C	1.76198e-11	-1.83257	-1.14679	7.77748e-07	-1.89734	-1.151
158395536	chr5:158395536:A:G	4.44628e-10	-2.2016e-10	0.248854	2.18458e-05	-2.2016e-10	0.287017
158395540	chr5:158395540:C:G	8.46356e-11	-2.2016e-10	-1.41003	3.97019e-06	-2.2016e-10	-1.41818
158395668	chr5:158395668:C:G	1.34259e-11	-1.83561	-1.41559	5.94533e-07	-1.8974	-1.41957
158396024	chr5:158396024:C:T	7.7206e-11	-2.2016e-10	-1.50191	3.64829e-06	-2.2016e-10	-1.50273
158396218	chr5:158396218:T:G	8.03696e-11	-2.2016e-10	-1.46175	3.80563e-06	-2.2016e-10	-1.46051
158396364	chr5:158396364:G:A	2.003e-10	-2.2016e-10	-0.548566	9.6765e-06	-2.2016e-10	-0.52729
158396444	chr5:158396444:A:T	5.79902e-11	-1.78811	-4.92792e-10	2.63187e-06	-1.8293	-4.92792e-10
158396798	chr5:158396798:G:C	1.0972e-10	-1.15045	-4.92792e-10	4.31516e-06	-1.33486	-4.92792e-10
158396882	chr5:158396882:G:A	7.69415e-11	-2.2016e-10	-1.50534	3.63611e-06	-2.2016e-10	-1.50608
158397175	chr5:158397175:T:C	2.0232e-11	-1.88892	-0.952192	9.4863e-07	-1.88634	-0.963388
158397276	chr5:158397276:G:T	1.37213e-11	-1.82439	-1.40504	6.45149e-07	-1.83191	-1.40335
158397473	chr5:158397473:A:G	2.03078e-11	-1.88594	-0.951437	9.46767e-07	-1.88918	-0.962515
158397548	chr5:158397548:G:A	1.9058e-11	-1.81178	-1.08911	1.00829e-06	-1.68485	-1.10388
158397625	chr5:158397625:A:G	1.28609e-10	-2.2016e-10	-0.991607	6.28206e-06	-2.2016e-10	-0.959294
158397892	chr5:158397892:T:G	2.16692e-10	-2.2016e-10	-0.469907	9.95312e-06	-2.2016e-10	-0.499105
158397949	chr5:158397949:T:C	7.25174e-11	-1.56456	-4.92792e-10	3.34392e-06	-1.58985	-4.92792e-10
158398565	chr5:158398565:A:G	1.74481e-10	-2.2016e-10	-0.686567	8.16353e-06	-2.2016e-10	-0.697314
158398988	chr5:158398988:T:C	1.88156e-11	-1.8216	-1.0921	8.2253e-07	-1.89676	-1.09561
158399273	chr5:158399273:G:A	1.97825e-11	-1.82507	-1.03851	8.6001e-07	-1.89672	-1.05109
158399832	chr5:158399832:GATA:G	1.53706e-11	-1.61718	-1.49874	6.55589e-07	-1.71872	-1.5005
158400203	chr5:158400203:T:C	1.64955e-10	-0.742712	-4.92792e-10	6.08606e-06	-0.990989	-4.92792e-10
158400377	chr5:158400377:C:T	7.6335e-11	-2.2016e-10	-1.51325	3.60932e-06	-2.2016e-10	-1.51347
158400378	chr5:158400378:G:A	2.27453e-11	-1.79503	-0.928992	9.62356e-07	-1.89155	-0.94381
158400509	chr5:158400509:A:G	2.00885e-11	-1.81662	-1.03162	8.66944e-07	-1.89565	-1.04412
158400975	chr5:158400975:C:T	5.96616e-11	-1.7597	-4.92792e-10	2.70531e-06	-1.80177	-4.92792e-10
158400999	chr5:158400999:G:A	7.04701e-11	-1.5932	-4.92792e-10	3.10707e-06	-1.66331	-4.92792e-10
158402535	chr5:158402535:G:T	1.4164e-11	-1.7877	-1.40998	6.64562e-07	-1.79723	-1.40839
158402644	chr5:158402644:C:T	7.62743e-11	-2.2016e-10	-1.51405	3.60793e-06	-2.2016e-10	-1.51386
158402678	chr5:158402678:G:A	1.86925e-11	-1.8231	-1.09716	8.18158e-07	-1.89688	-1.10081
158403039	chr5:158403039:A:G	1.34426e-11	-1.83528	-1.41468	5.95003e-07	-1.8974	-1.41878
158403377	chr5:158403377:CT:C	7.69438e-11	-2.2016e-10	-1.50531	3.63621e-06	-2.2016e-10	-1.50605
158403423	chr5:158403423:A:G	2.10203e-10	-2.2016e-10	-0.500309	1.01589e-05	-2.2016e-10	-0.478643
158403878	chr5:158403878:A:T	8.98447e-11	-2.2016e-10	-1.3503	4.2168e-06	-2.2016e-10	-1.35792
158404242	chr5:158404242:G:A	1.05066e-10	-2.2016e-10	-1.19379	4.97411e-06	-2.2016e-10	-1.19274
158404394	chr5:158404394:T:C	9.25311e-11	-2.2016e-10	-1.32084	4.39948e-06	-2.2016e-10	-1.31551
158404429	chr5:158404429:A:G	1.10326e-10	-2.2016e-10	-1.14495	5.26934e-06	-2.2016e-10	-1.13509
158404787	chr5:158404787:C:G	6.67918e-11	-1.6468	-4.92792e-10	2.96649e-06	-1.70961	-4.92792e-10
158405079	chr5:158405079:T:G	1.56463e-10	-2.2016e-10	-0.795564	7.28294e-06	-2.2016e-10	-0.811457
158405292	chr5:158405292:A:G	2.2767e-11	-1.8378	-0.885275	9.9871e-07	-1.8974	-0.900882
158405420	chr5:158405420:C:T	1.17611e-11	-1.87161	-1.51198	5.49966e-07	-1.88236	-1.51253
158405741	chr5:158405741:G:A	1.83314e-11	-1.84101	-1.09876	9.52403e-07	-1.73262	-1.11313
158406009	chr5:158406009:T:C	3.01871e-11	-1.76515	-0.675818	1.25213e-06	-1.88349	-0.688653
158406319	chr5:158406319:T:C	1.08336e-10	-2.2016e-10	-1.16314	5.20365e-06	-2.2016e-10	-1.14763
158406499	chr5:158406499:A:C	8.74494e-11	-2.2016e-10	-1.37732	4.09892e-06	-2.2016e-10	-1.38627
158406555	chr5:158406555:A:C	8.32139e-11	-2.2016e-10	-1.42697	3.92404e-06	-2.2016e-10	-1.42987
158407252	chr5:158407252:G:A	1.87765e-10	-2.2016e-10	-0.613195	9.01142e-06	-2.2016e-10	-0.598499
158407570	chr5:158407570:T:G	1.45268e-11	-1.81477	-1.35762	6.47906e-07	-1.86298	-1.36803
158407612	chr5:158407612:T:C	1.81083e-11	-1.82099	-1.13103	7.90671e-07	-1.89673	-1.13513
158407873	chr5:158407873:A:T	2.01612e-11	-1.82373	-1.0209	8.75438e-07	-1.89657	-1.03346
158407956	chr5:158407956:A:G	1.37188e-11	-1.81576	-1.41386	6.4357e-07	-1.82532	-1.4124
158408484	chr5:158408484:C:T	7.64949e-11	-2.2016e-10	-1.51116	3.61598e-06	-2.2016e-10	-1.51163
158408517	chr5:158408517:A:G	2.11e-10	-2.2016e-10	-0.496527	1.00723e-05	-2.2016e-10	-0.4872
158408545	chr5:158408545:C:T	8.55425e-11	-2.2016e-10	-1.39937	4.01258e-06	-2.2016e-10	-1.40756
158408584	chr5:158408584:G:A	1.20895e-11	-1.8551	-1.50094	5.68439e-07	-1.86155	-1.5003
158408661	chr5:158408661:T:C	7.6697e-11	-2.2016e-10	-1.50852	3.63043e-06	-2.2016e-10	-1.50764
158408937	chr5:158408937:C:T	1.51603e-10	-2.2016e-10	-0.827117	7.0616e-06	-2.2016e-10	-0.842319
158409736	chr5:158409736:T:C	1.07023e-10	-2.2016e-10	-1.17534	5.13927e-06	-2.2016e-10	-1.16008
158410396	chr5:158410396:T:A	1.26189e-10	-0.0343494	-0.976251	4.53898e-06	-0.315417	-0.968872
158410552	chr5:158410552:T:C	5.14391e-10	-2.2016e-10	0.3946	2.46162e-05	-2.2016e-10	0.406415
158410775	chr5:158410775:ATTTG:A	5.79614e-10	-2.2016e-10	0.513979	2.77593e-05	-2.2016e-10	0.52658
158411534	chr5:158411534:G:A	4.76352e-11	-1.82994	-0.154876	2.51597e-06	-1.71359	-0.160743
158411765	chr5:158411765:T:G	7.63772e-11	-2.2016e-10	-1.5127	3.61097e-06	-2.2016e-10	-1.51302
158411793	chr5:158411793:G:A	1.76146e-10	-0.677073	-4.92792e-10	6.4557e-06	-0.932027	-4.92792e-10
158411845	chr5:158411845:G:A	5.31961e-11	-1.8744	-4.92792e-10	2.5968e-06	-1.84271	-4.92792e-10
158411862	chr5:158411862:C:G	7.63772e-11	-2.2016e-10	-1.5127	3.61097e-06	-2.2016e-10	-1.51302
158412664	chr5:158412664:C:A	7.71402e-11	-2.2016e-10	-1.50276	3.64482e-06	-2.2016e-10	-1.50368
158412761	chr5:158412761:A:G	1.59049e-10	-2.2016e-10	-0.779175	7.60245e-06	-2.2016e-10	-0.76852
158412969	chr5:158412969:A:C	1.57988e-11	-1.69732	-1.39114	7.39781e-07	-1.70955	-1.38885
158414087	chr5:158414087:T:C	1.42289e-10	0.561583	-1.45211	4.72343e-06	0.203552	-1.44801
158414178	chr5:158414178:T:G	5.37625e-11	-1.86381	-4.92792e-10	2.46043e-06	-1.89666	-4.92792e-10
158414219	chr5:158414219:T:C	5.68715e-11	-0.30333	-1.50426	2.02721e-06	-0.586645	-1.50369
158414569	chr5:158414569:T:A	1.57524e-10	-2.2016e-10	-0.788803	7.33151e-06	-2.2016e-10	-0.80481
158415731	chr5:158415731:C:T	3.94531e-11	-0.659795	-1.51348	1.3951e-06	-0.950518	-1.51351
158415850	chr5:158415850:T:G	9.10844e-11	-2.2016e-10	-1.3366	4.26559e-06	-2.2016e-10	-1.34641
158416297	chr5:158416297:T:C	1.99351e-10	-0.553317	-4.92792e-10	9.01984e-06	-0.597565	-4.92792e-10
158417097	chr5:158417097:G:A	1.71112e-11	-1.81739	-1.19126	9.09105e-07	-1.68796	-1.20432
158417193	chr5:158417193:C:T	9.21981e-11	-1.32445	-4.92792e-10	4.36172e-06	-1.32413	-4.92792e-10
158417527	chr5:158417527:T:C	1.74313e-11	-1.8021	-1.18802	7.49057e-07	-1.89414	-1.19179
158417548	chr5:158417548:C:T	1.77176e-11	-1.79253	-1.1813	7.55495e-07	-1.89218	-1.18519
158417836	chr5:158417836:T:A	8.78054e-11	-2.2016e-10	-1.37326	4.13761e-06	-2.2016e-10	-1.37687
158417878	chr5:158417878:G:A	1.32545e-11	-1.80139	-1.46266	5.69718e-07	-1.89405	-1.46556
158418047	chr5:158418047:C:T	7.92072e-11	-2.2016e-10	-1.47632	3.73957e-06	-2.2016e-10	-1.47802
158418080	chr5:158418080:G:A	1.41927e-10	-2.2016e-10	-0.893072	6.84327e-06	-2.2016e-10	-0.873725
158418395	chr5:158418395:G:A	1.41415e-11	-1.76884	-1.43043	6.65304e-07	-1.77661	-1.42789
158418971	chr5:158418971:G:T	7.80825e-11	-2.2016e-10	-1.49062	3.68691e-06	-2.2016e-10	-1.4922
158419409	chr5:158419409:C:A	1.64016e-10	-2.2016e-10	-0.74842	7.63107e-06	-2.2016e-10	-0.764763
158419801	chr5:158419801:G:T	1.44412e-11	-1.8974	-1.2809	6.75176e-07	-1.89207	-1.29771
158420064	chr5:158420064:G:A	1.46118e-11	-1.7688	-1.39776	6.13174e-07	-1.88461	-1.40149
158420184	chr5:158420184:A:C	1.44131e-11	-1.78525	-1.395	6.11528e-07	-1.88942	-1.39937
158420351	chr5:158420351:T:C	1.4358e-11	-1.77718	-1.4069	6.05936e-07	-1.88714	-1.41083
158420622	chr5:158420622:C:T	1.51942e-11	-1.79741	-1.33006	7.12589e-07	-1.80699	-1.32885
158421168	chr5:158421168:G:T	1.48947e-11	-1.81294	-1.33444	6.99066e-07	-1.82173	-1.33327
158422091	chr5:158422091:ATAT:A	1.48052e-11	-1.80167	-1.35173	6.94399e-07	-1.81097	-1.35073
158422287	chr5:158422287:G:A	1.73629e-11	-1.82387	-1.17018	9.03216e-07	-1.71583	-1.18296
158422493	chr5:158422493:A:G	1.02271e-10	-2.2016e-10	-1.22076	4.79076e-06	-2.2016e-10	-1.2303
158422914	chr5:158422914:T:C	1.01465e-10	-2.2016e-10	-1.22867	4.84598e-06	-2.2016e-10	-1.21884
158423166	chr5:158423166:A:G	9.09655e-11	-2.2016e-10	-1.3379	4.27526e-06	-2.2016e-10	-1.34415
158423449	chr5:158423449:A:T	9.47794e-11	-2.2016e-10	-1.29683	4.52248e-06	-2.2016e-10	-1.28793
158424132	chr5:158424132:T:C	1.51299e-11	-1.79833	-1.33338	7.09859e-07	-1.80774	-1.33194
158424387	chr5:158424387:G:A	1.48801e-11	-1.79851	-1.34985	6.97876e-07	-1.80805	-1.34866
158424413	chr5:158424413:T:G	1.46379e-11	-1.76132	-1.40345	6.10931e-07	-1.88217	-1.40759
158424516	chr5:158424516:A:T	1.34933e-10	-2.2016e-10	-0.943609	6.42129e-06	-2.2016e-10	-0.937373
158424572	chr5:158424572:C:T	1.42297e-11	-1.7738	-1.41925	5.98005e-07	-1.88655	-1.4246
158424574	chr5:158424574:T:C	1.60045e-10	-2.2016e-10	-0.772928	7.62712e-06	-2.2016e-10	-0.765281
158424769	chr5:158424769:G:T	3.01295e-11	-1.75794	-0.684938	1.46921e-06	-1.71804	-0.694229
158424911	chr5:158424911:T:C	1.4658e-11	-1.79271	-1.37068	6.8737e-07	-1.80252	-1.36935
158425116	chr5:158425116:C:A	1.5699e-10	-2.2016e-10	-0.792205	7.30733e-06	-2.2016e-10	-0.808114
158426001	chr5:158426001:G:A	1.53401e-11	-1.79132	-1.32659	7.19127e-07	-1.80131	-1.3254
158426086	chr5:158426086:G:A	1.65756e-10	-2.2016e-10	-0.73787	7.76643e-06	-2.2016e-10	-0.747181
158426118	chr5:158426118:G:A	1.6597e-10	-2.2016e-10	-0.73658	7.77653e-06	-2.2016e-10	-0.745881
158427883	chr5:158427883:C:T	1.30767e-11	-1.89287	-1.38468	6.22527e-07	-1.88821	-1.38275
158427960	chr5:158427960:C:T	4.11609e-11	-1.85084	-0.280055	1.96855e-06	-1.85272	-0.266967
158428111	chr5:158428111:T:A	1.65517e-10	-2.2016e-10	-0.739307	7.75535e-06	-2.2016e-10	-0.748609
158428401	chr5:158428401:C:T	5.31474e-11	-1.87532	-4.92792e-10	2.59509e-06	-1.84337	-4.92792e-10
158428457	chr5:158428457:T:A	1.35081e-09	-2.2016e-10	1.36007	6.54361e-05	-2.2016e-10	1.38408
158428554	chr5:158428554:A:G	8.5118e-11	-2.2016e-10	-1.40435	4.09403e-06	-2.2016e-10	-1.38746
158428625	chr5:158428625:A:G	7.88736e-11	-2.2016e-10	-1.48054	3.7485e-06	-2.2016e-10	-1.47564
158428645	chr5:158428645:T:C	1.35062e-11	-1.79083	-1.4544	5.7561e-07	-1.8911	-1.45822
158428973	chr5:158428973:G:C	1.4043e-10	-0.903676	-4.92792e-10	6.02419e-06	-1.00121	-4.92792e-10
158429503	chr5:158429503:T:C	2.41321e-11	-1.41684	-1.248	1.03331e-06	-1.50862	-1.25561
158429561	chr5:158429561:A:T	1.32491e-11	-1.81165	-1.4528	5.74089e-07	-1.89535	-1.45661
158429768	chr5:158429768:G:A	1.34326e-11	-1.81188	-1.43882	5.81958e-07	-1.89536	-1.44298
158429798	chr5:158429798:G:A	1.33605e-11	-1.81685	-1.43923	5.8129e-07	-1.89607	-1.44343
158429818	chr5:158429818:C:T	3.32114e-09	-2.2016e-10	2.25968	0.000161661	-2.2016e-10	2.28851
158430010	chr5:158430010:C:CA	1.42144e-11	-1.82449	-1.36963	6.21283e-07	-1.8969	-1.37606
158430418	chr5:158430418:G:T	1.27446e-11	-1.86218	-1.44109	5.81308e-07	-1.89322	-1.44625
158430437	chr5:158430437:C:T	1.43101e-11	-1.79488	-1.39254	6.70869e-07	-1.80425	-1.39192
158430903	chr5:158430903:G:A	1.1928e-10	-2.2016e-10	-1.06691	5.53787e-06	-2.2016e-10	-1.08538
158431003	chr5:158431003:G:T	1.32917e-11	-1.82147	-1.43977	5.80525e-07	-1.89659	-1.44422
158431127	chr5:158431127:TTA:T	3.31773e-10	-2.2016e-10	-0.0439317	1.54977e-05	-2.2016e-10	-0.0563006
158431229	chr5:158431229:A:G	1.47071e-11	-1.80009	-1.35996	6.89622e-07	-1.80942	-1.35918
158431384	chr5:158431384:G:A	9.24359e-11	-2.2016e-10	-1.32187	4.3515e-06	-2.2016e-10	-1.32647
158432272	chr5:158432272:A:T	1.59634e-11	-1.83459	-1.24349	7.05433e-07	-1.8974	-1.24854
158432396	chr5:158432396:G:A	2.19927e-11	-1.44595	-1.31172	9.47059e-07	-1.5333	-1.31809
158432625	chr5:158432625:T:C	1.49127e-11	-1.81753	-1.32863	6.46626e-07	-1.89614	-1.33683
158432806	chr5:158432806:A:G	5.24082e-11	-1.88932	-4.92792e-10	2.46135e-06	-1.89628	-4.92792e-10
158432959	chr5:158432959:C:T	1.38972e-11	-1.78754	-1.42916	5.90286e-07	-1.89017	-1.43397
158433016	chr5:158433016:C:G	1.52151e-10	-2.2016e-10	-0.82351	6.97468e-06	-2.2016e-10	-0.854705
158433577	chr5:158433577:C:T	1.49706e-10	-2.2016e-10	-0.839711	7.2706e-06	-2.2016e-10	-0.813153
158433620	chr5:158433620:G:A	1.40437e-11	-1.87842	-1.32779	6.62684e-07	-1.88159	-1.32685
158433631	chr5:158433631:A:G	1.4854e-11	-1.80761	-1.34251	6.38788e-07	-1.89463	-1.35054
158433737	chr5:158433737:G:A	7.78999e-11	-2.2016e-10	-1.49296	3.6964e-06	-2.2016e-10	-1.48963
158434050	chr5:158434050:T:C	5.4044e-11	-0.507882	-1.3507	1.98272e-06	-0.759671	-1.35285
158434225	chr5:158434225:T:G	7.67689e-11	-2.2016e-10	-1.50758	3.62933e-06	-2.2016e-10	-1.50794
158434312	chr5:158434312:C:T	1.54691e-10	-2.2016e-10	-0.806957	7.24716e-06	-2.2016e-10	-0.816381
158434333	chr5:158434333:G:A	8.55085e-11	-2.2016e-10	-1.39977	4.00928e-06	-2.2016e-10	-1.40838
158434444	chr5:158434444:T:G	8.63557e-11	-2.2016e-10	-1.38991	4.08354e-06	-2.2016e-10	-1.39003
158434455	chr5:158434455:G:A	1.42861e-11	-1.81566	-1.37344	6.19506e-07	-1.89588	-1.37994
158434831	chr5:158434831:C:T	1.34876e-11	-1.81697	-1.42965	5.86632e-07	-1.89602	-1.43433
158434904	chr5:158434904:G:A	9.66409e-11	-2.2016e-10	-1.27738	4.61185e-06	-2.2016e-10	-1.26836
158435116	chr5:158435116:A:C	5.77716e-11	-1.79189	-4.92792e-10	2.6214e-06	-1.83328	-4.92792e-10
158435228	chr5:158435228:T:C	1.51748e-11	-1.79999	-1.32876	7.12024e-07	-1.80931	-1.32732
158435384	chr5:158435384:T:G	1.34493e-11	-1.82239	-1.42706	5.87783e-07	-1.89665	-1.43174
158435419	chr5:158435419:A:G	1.3921e-11	-1.81624	-1.39874	6.04329e-07	-1.89594	-1.40469
158435606	chr5:158435606:C:T	5.92258e-10	-2.2016e-10	0.535557	2.84592e-05	-2.2016e-10	0.55148
158435607	chr5:158435607:G:A	1.34503e-11	-1.81915	-1.43024	5.86149e-07	-1.89627	-1.4349
158435681	chr5:158435681:A:C	8.14116e-11	-2.2016e-10	-1.44887	3.86423e-06	-2.2016e-10	-1.44523
158435729	chr5:158435729:C:G	8.53033e-11	-2.2016e-10	-1.40217	4.02074e-06	-2.2016e-10	-1.40553
158435963	chr5:158435963:A:G	2.65122e-11	-1.74455	-0.826225	1.2935e-06	-1.7028	-0.836836
158436000	chr5:158436000:C:T	1.35507e-11	-1.81394	-1.42801	5.87845e-07	-1.89559	-1.43269
158436175	chr5:158436175:G:T	8.8197e-11	-2.2016e-10	-1.36881	4.15866e-06	-2.2016e-10	-1.3718
158436296	chr5:158436296:G:A	1.45386e-11	-1.80944	-1.36214	6.27187e-07	-1.89486	-1.36864
158436306	chr5:158436306:A:T	1.34223e-11	-1.82583	-1.42564	5.88381e-07	-1.89693	-1.43044
158436524	chr5:158436524:C:T	8.29291e-11	-2.2016e-10	-1.4304	3.89608e-06	-2.2016e-10	-1.43702
158436541	chr5:158436541:C:T	7.91786e-11	-2.2016e-10	-1.47668	3.73775e-06	-2.2016e-10	-1.47851
158436556	chr5:158436556:C:A	1.5355e-11	-1.79706	-1.31989	7.20384e-07	-1.80667	-1.3183
158436577	chr5:158436577:G:A	1.40679e-11	-1.81472	-1.38977	6.09805e-07	-1.89568	-1.39593
158437298	chr5:158437298:C:CTA	1.61204e-11	-1.84686	-1.22144	7.21264e-07	-1.89666	-1.22708
158437326	chr5:158437326:A:G	1.49754e-11	-1.80394	-1.33803	6.42219e-07	-1.89394	-1.34587
158437340	chr5:158437340:T:C	7.7713e-11	-2.2016e-10	-1.49536	3.67009e-06	-2.2016e-10	-1.49678
158437432	chr5:158437432:C:T	8.77256e-11	-2.2016e-10	-1.37417	4.13662e-06	-2.2016e-10	-1.37711
158437803	chr5:158437803:A:G	9.03013e-11	-2.2016e-10	-1.34523	4.37106e-06	-2.2016e-10	-1.32198
158438230	chr5:158438230:A:G	7.8789e-11	-2.2016e-10	-1.48161	3.74792e-06	-2.2016e-10	-1.47579
158438405	chr5:158438405:A:G	1.49587e-11	-1.79807	-1.34502	7.01789e-07	-1.80749	-1.34362
158438751	chr5:158438751:T:A	8.81618e-11	-1.36921	-4.92792e-10	4.08744e-06	-1.38907	-4.92792e-10
158438783	chr5:158438783:T:C	1.20241e-10	-2.2016e-10	-1.05889	5.77944e-06	-2.2016e-10	-1.04268
158439028	chr5:158439028:T:G	1.53729e-11	-1.7986	-1.31718	6.58056e-07	-1.89262	-1.32283
158439043	chr5:158439043:G:A	8.53833e-11	-2.2016e-10	-1.40123	3.98611e-06	-2.2016e-10	-1.41418
158439229	chr5:158439229:T:C	8.66874e-11	-2.2016e-10	-1.38608	4.0882e-06	-2.2016e-10	-1.38889
158439239	chr5:158439239:T:C	1.75111e-10	-2.2016e-10	-0.682964	8.21013e-06	-2.2016e-10	-0.691622
158439459	chr5:158439459:C:T	1.2204e-11	-1.84935	-1.49727	5.49481e-07	-1.89632	-1.49946
158439622	chr5:158439622:C:T	1.56972e-11	-1.84615	-1.24875	7.02298e-07	-1.89674	-1.25365
158440136	chr5:158440136:G:T	8.914e-11	-2.2016e-10	-1.35818	4.19611e-06	-2.2016e-10	-1.36283
158440202	chr5:158440202:A:G	1.34615e-11	-1.84728	-1.40127	6.02302e-07	-1.89689	-1.40709
158440423	chr5:158440423:A:G	1.39976e-11	-1.8157	-1.3938	6.07346e-07	-1.89584	-1.3998
158440557	chr5:158440557:A:T	1.5503e-10	-2.2016e-10	-0.804764	7.21406e-06	-2.2016e-10	-0.820959
158440587	chr5:158440587:C:T	1.4147e-11	-1.80274	-1.39614	6.07233e-07	-1.89358	-1.40225
158440702	chr5:158440702:C:T	1.36273e-11	-1.81257	-1.42373	5.90428e-07	-1.89538	-1.42852
158440962	chr5:158440962:G:A	7.62836e-11	-2.2016e-10	-1.51393	3.60751e-06	-2.2016e-10	-1.51397
158441350	chr5:158441350:G:A	1.65768e-10	-2.2016e-10	-0.737794	7.90447e-06	-2.2016e-10	-0.729563
158441550	chr5:158441550:A:G	1.57903e-11	-1.78223	-1.30676	6.68392e-07	-1.88814	-1.31173
158441802	chr5:158441802:C:T	7.66939e-11	-2.2016e-10	-1.50856	3.62588e-06	-2.2016e-10	-1.5089
158442271	chr5:158442271:G:A	1.57516e-10	-2.2016e-10	-0.788855	7.25024e-06	-2.2016e-10	-0.815957
158442449	chr5:158442449:T:G	1.57213e-11	-1.7664	-1.32697	6.5756e-07	-1.88358	-1.33263
158442563	chr5:158442563:A:C	7.87304e-11	-2.2016e-10	-1.48235	3.73044e-06	-2.2016e-10	-1.48047
158442574	chr5:158442574:CTT:C	1.55923e-11	-1.7938	-1.30781	7.31306e-07	-1.80356	-1.30636
158442804	chr5:158442804:A:G	6.88637e-11	-0.102407	-1.51385	2.41892e-06	-0.399847	-1.51382
158442859	chr5:158442859:T:C	1.31206e-10	-2.2016e-10	-0.971619	6.33041e-06	-2.2016e-10	-0.951626
158442893	chr5:158442893:A:C	2.27901e-11	-1.62053	-1.10153	9.84665e-07	-1.71276	-1.09969
158443033	chr5:158443033:G:T	1.49552e-11	-1.80394	-1.33939	7.01859e-07	-1.81304	-1.33797
158443054	chr5:158443054:A:T	2.00021e-11	-1.81183	-1.04071	1.06347e-06	-1.67912	-1.05633
158443162	chr5:158443162:A:G	1.40957e-11	-1.80775	-1.39476	6.07537e-07	-1.89456	-1.40077
158443361	chr5:158443361:G:A	7.36209e-11	-1.54946	-4.92792e-10	3.52804e-06	-1.53625	-4.92792e-10
158443534	chr5:158443534:T:C	1.5674e-11	-1.80117	-1.29521	6.70682e-07	-1.89332	-1.30313
158443838	chr5:158443838:G:A	1.75049e-10	-2.2016e-10	-0.683318	8.68224e-06	-2.2016e-10	-0.635712
158443934	chr5:158443934:A:T	1.55922e-11	-1.78069	-1.32093	6.59207e-07	-1.88808	-1.32563
158444533	chr5:158444533:C:T	1.26995e-10	-2.2016e-10	-1.00424	6.12335e-06	-2.2016e-10	-0.984881
158444567	chr5:158444567:C:T	7.73154e-11	-2.2016e-10	-1.50049	3.65275e-06	-2.2016e-10	-1.50151
158444600	chr5:158444600:G:T	8.32825e-11	-2.2016e-10	-1.42615	3.93469e-06	-2.2016e-10	-1.42716
158444676	chr5:158444676:C:T	1.45401e-11	-1.79066	-1.38081	6.18651e-07	-1.89082	-1.38638
158444756	chr5:158444756:C:T	9.06684e-11	-2.2016e-10	-1.34118	4.24182e-06	-2.2016e-10	-1.352
158444794	chr5:158444794:A:C	1.60592e-11	-1.62488	-1.44722	6.95619e-07	-1.71387	-1.44607
158445662	chr5:158445662:C:T	7.91654e-11	-2.2016e-10	-1.47684	3.73664e-06	-2.2016e-10	-1.4788
158446080	chr5:158446080:T:C	1.41759e-11	-1.81579	-1.38105	6.15089e-07	-1.89618	-1.3868
158446159	chr5:158446159:C:T	7.84424e-11	-2.2016e-10	-1.48602	3.7041e-06	-2.2016e-10	-1.48755
158446364	chr5:158446364:C:T	7.63257e-11	-2.2016e-10	-1.51337	3.61067e-06	-2.2016e-10	-1.5131
158446519	chr5:158446519:C:T	1.90359e-11	-1.82501	-1.07705	8.34072e-07	-1.89704	-1.08139
158446622	chr5:158446622:A:G	1.92295e-11	-1.82595	-1.066	8.42726e-07	-1.89714	-1.07097
158446626	chr5:158446626:C:A	1.08942e-10	-2.2016e-10	-1.15757	5.11705e-06	-2.2016e-10	-1.16441
158447323	chr5:158447323:C:T	1.63208e-10	-2.2016e-10	-0.753359	7.64651e-06	-2.2016e-10	-0.762741
158447460	chr5:158447460:T:C	1.00115e-10	0.259013	-1.50108	3.4002e-06	-0.073269	-1.49989
158448161	chr5:158448161:C:T	7.6324e-11	-2.2016e-10	-1.5134	3.60909e-06	-2.2016e-10	-1.51353
158448223	chr5:158448223:C:T	1.57922e-11	-1.75575	-1.33312	6.55596e-07	-1.88009	-1.33911
158448385	chr5:158448385:C:T	1.56036e-11	-1.76543	-1.33545	6.51943e-07	-1.88333	-1.34146
158448578	chr5:158448578:G:C	2.03552e-11	-1.74333	-1.09172	8.37208e-07	-1.87604	-1.09863
158448686	chr5:158448686:G:T	1.4308e-11	-1.82479	-1.36277	6.72062e-07	-1.83278	-1.36161
158448969	chr5:158448969:GCA:G	1.2829e-10	-2.2016e-10	-0.994093	6.26558e-06	-2.2016e-10	-0.96192
158449351	chr5:158449351:C:G	1.55462e-11	-1.76139	-1.34318	6.47835e-07	-1.88201	-1.3491
158449367	chr5:158449367:C:T	1.55477e-11	-1.76129	-1.34318	6.47848e-07	-1.88199	-1.3491
158449466	chr5:158449466:T:G	1.93549e-11	-1.80001	-1.08542	8.28892e-07	-1.89357	-1.09109
158449578	chr5:158449578:T:C	1.56087e-11	-1.75828	-1.34228	6.49128e-07	-1.88094	-1.34818
158449615	chr5:158449615:C:T	1.83581e-11	-1.89544	-1.04287	8.40618e-07	-1.89158	-1.07903
158449774	chr5:158449774:C:T	1.57407e-11	-1.75848	-1.33365	6.5464e-07	-1.88099	-1.33967
158449876	chr5:158449876:T:C	1.56751e-11	-1.76127	-1.33504	6.53092e-07	-1.88199	-1.34104
158449962	chr5:158449962:G:A	2.37145e-10	-2.2016e-10	-0.379712	1.11741e-05	-2.2016e-10	-0.383396
158450021	chr5:158450021:C:A	3.87994e-11	-0.849804	-1.34017	1.44929e-06	-1.0941	-1.33182
158450060	chr5:158450060:T:C	1.58386e-11	-1.76169	-1.32424	6.60094e-07	-1.8821	-1.33026
158450100	chr5:158450100:C:T	5.69779e-11	-1.80572	-4.92792e-10	2.61811e-06	-1.83454	-4.92792e-10
158450185	chr5:158450185:T:C	7.79183e-11	-2.2016e-10	-1.49272	3.69733e-06	-2.2016e-10	-1.48938
158450437	chr5:158450437:G:A	5.71938e-11	-1.80194	-4.92792e-10	2.62954e-06	-1.83018	-4.92792e-10
158450445	chr5:158450445:G:C	1.73436e-11	-1.72736	-1.2678	7.0742e-07	-1.86641	-1.27671
158450651	chr5:158450651:A:G	8.61158e-11	-2.2016e-10	-1.39269	4.06015e-06	-2.2016e-10	-1.39577
158450830	chr5:158450830:C:T	1.88857e-11	-1.8963	-1.01368	9.13464e-07	-1.85708	-1.03042
158450950	chr5:158450950:C:T	5.78967e-10	-2.2016e-10	0.512861	2.73654e-05	-2.2016e-10	0.512288
158451041	chr5:158451041:C:A	1.89807e-11	-1.88351	-1.02145	8.84946e-07	-1.88173	-1.03749
158451114	chr5:158451114:C:T	3.25799e-10	-2.2016e-10	-0.0621036	1.59582e-05	-2.2016e-10	-0.0270173
158451152	chr5:158451152:A:G	1.28288e-11	-1.88895	-1.40774	6.69493e-07	-1.77921	-1.41901
158452256	chr5:158452256:A:G	1.28578e-11	-1.88893	-1.4055	6.52894e-07	-1.81262	-1.41071
158452475	chr5:158452475:T:G	1.18199e-10	-2.2016e-10	-1.07601	5.55896e-06	-2.2016e-10	-1.08158
158452481	chr5:158452481:C:T	1.26722e-11	-1.89313	-1.41584	6.35619e-07	-1.82808	-1.42207
158452605	chr5:158452605:C:T	1.38202e-10	-2.2016e-10	-0.919665	6.44729e-06	-2.2016e-10	-0.933331
158452994	chr5:158452994:C:T	2.63742e-11	-1.89146	-0.684542	1.31213e-06	-1.82242	-0.702914
158453073	chr5:158453073:A:G	7.81436e-11	-2.2016e-10	-1.48984	3.70552e-06	-2.2016e-10	-1.48717
158453786	chr5:158453786:C:T	1.33438e-10	-0.954748	-4.92792e-10	5.8583e-06	-1.02913	-4.92792e-10
158454242	chr5:158454242:T:A	9.72613e-11	-2.2016e-10	-1.27098	4.57725e-06	-2.2016e-10	-1.27589
158454639	chr5:158454639:T:C	1.30313e-11	-1.76961	-1.51142	5.43826e-07	-1.89672	-1.50939
158455000	chr5:158455000:AAAGACTCC:A	1.7889e-10	0.850614	-1.51223	6.10252e-06	0.524889	-1.51318
158455154	chr5:158455154:T:C	2.94434e-10	-2.2016e-10	-0.163329	1.39391e-05	-2.2016e-10	-0.162292
158456059	chr5:158456059:A:T	7.94854e-11	-2.2016e-10	-1.47281	3.77484e-06	-2.2016e-10	-1.46863
158456297	chr5:158456297:A:G	2.87323e-10	-2.2016e-10	-0.187778	1.36198e-05	-2.2016e-10	-0.185463
158456665	chr5:158456665:T:G	1.01916e-10	-1.22423	-4.92792e-10	4.55029e-06	-1.2818	-4.92792e-10
158456802	chr5:158456802:C:A	5.36507e-11	-1.86589	-4.92792e-10	2.46662e-06	-1.89414	-4.92792e-10
158457152	chr5:158457152:AC:A	1.29668e-11	-1.83981	-1.44618	5.80969e-07	-1.89483	-1.44522
158457400	chr5:158457400:T:C	7.61136e-11	-1.66246	0.146305	3.95259e-06	-1.5883	0.16568
158457414	chr5:158457414:A:G	5.41945e-11	-1.8558	-4.92792e-10	2.47032e-06	-1.89265	-4.92792e-10
158457589	chr5:158457589:C:T	9.24109e-11	-2.2016e-10	-1.32214	4.41111e-06	-2.2016e-10	-1.31286
158457698	chr5:158457698:C:T	1.34786e-11	-1.73447	-1.51281	5.84839e-07	-1.82025	-1.51316
158457748	chr5:158457748:G:A	9.28796e-11	-2.2016e-10	-1.31708	4.39394e-06	-2.2016e-10	-1.31676
158457778	chr5:158457778:A:T	9.40944e-11	-2.2016e-10	-1.30409	4.42947e-06	-2.2016e-10	-1.30871
158457848	chr5:158457848:A:C	9.7851e-11	-2.2016e-10	-1.26494	4.55723e-06	-2.2016e-10	-1.28028
158457909	chr5:158457909:G:A	8.77622e-11	-2.2016e-10	-1.37375	4.23353e-06	-2.2016e-10	-1.35396
158458233	chr5:158458233:C:T	1.42583e-10	-2.2016e-10	-0.888463	6.70499e-06	-2.2016e-10	-0.894139
158458993	chr5:158458993:G:C	2.61428e-10	-2.2016e-10	-0.282224	1.24913e-05	-2.2016e-10	-0.271958
158459277	chr5:158459277:T:C	9.20436e-11	-2.2016e-10	-1.32612	4.33397e-06	-2.2016e-10	-1.33051
158459619	chr5:158459619:T:C	1.37662e-11	-1.71251	-1.51366	5.9424e-07	-1.80358	-1.51389
158459945	chr5:158459945:G:A	1.3837e-11	-1.70828	-1.51276	5.96065e-07	-1.80124	-1.51316
158460277	chr5:158460277:C:T	7.74746e-11	-2.2016e-10	-1.49843	3.65235e-06	-2.2016e-10	-1.50162
158460417	chr5:158460417:A:T	1.39407e-10	-2.2016e-10	-0.910986	6.81502e-06	-2.2016e-10	-0.877862
158460500	chr5:158460500:G:C	1.34834e-10	-1.87026	0.925917	6.14402e-06	-1.85754	0.876025
158460596	chr5:158460596:T:C	7.45814e-10	-2.2016e-10	0.766092	3.57455e-05	-2.2016e-10	0.779434
158460632	chr5:158460632:G:A	1.12586e-10	-2.2016e-10	-1.12467	5.30601e-06	-2.2016e-10	-1.12815
158460898	chr5:158460898:A:T	9.23111e-11	-2.2016e-10	-1.32322	4.40956e-06	-2.2016e-10	-1.31322
158460958	chr5:158460958:T:C	1.19473e-11	-1.87171	-1.49617	5.50992e-07	-1.89649	-1.49653
158461133	chr5:158461133:G:A	7.975e-11	-2.2016e-10	-1.46949	3.78757e-06	-2.2016e-10	-1.46527
158461262	chr5:158461262:G:A	9.22986e-11	-2.2016e-10	-1.32335	4.40904e-06	-2.2016e-10	-1.31333
158462383	chr5:158462383:A:G	1.96283e-11	-1.86963	-1.00178	8.99941e-07	-1.89698	-1.00544
158462554	chr5:158462554:A:G	1.34453e-10	-2.2016e-10	-0.947169	6.32036e-06	-2.2016e-10	-0.953215
158462775	chr5:158462775:C:T	1.19357e-10	-2.2016e-10	-1.06627	5.62368e-06	-2.2016e-10	-1.07
158462830	chr5:158462830:G:A	8.43428e-10	-2.2016e-10	0.889091	4.1753e-05	-2.2016e-10	0.93478
158464106	chr5:158464106:T:A	1.62936e-09	-2.2016e-10	1.54756	7.84596e-05	-2.2016e-10	1.56559
158464229	chr5:158464229:T:C	1.17434e-10	-2.2016e-10	-1.08251	5.53191e-06	-2.2016e-10	-1.08646
158464870	chr5:158464870:G:A	1.20356e-11	-1.85815	-1.50237	5.49419e-07	-1.89291	-1.50297
158465522	chr5:158465522:C:T	1.32852e-11	-1.74938	-1.51236	5.79505e-07	-1.82974	-1.51283
158465724	chr5:158465724:C:A	2.73622e-11	-1.8744	-0.664826	1.26029e-06	-1.89737	-0.668278
158466352	chr5:158466352:G:C	1.29778e-11	-1.8363	-1.44884	5.79523e-07	-1.89383	-1.44871
158466582	chr5:158466582:G:C	9.3701e-11	-2.2016e-10	-1.30828	4.37233e-06	-2.2016e-10	-1.3217
158467169	chr5:158467169:A:G	2.15465e-10	-0.475584	-4.92792e-10	1.0956e-05	-0.403102	-4.92792e-10
158467345	chr5:158467345:AT:A	1.21693e-10	-2.2016e-10	-1.04688	5.8909e-06	-2.2016e-10	-1.02358
158468002	chr5:158468002:AC:A	5.21542e-11	-1.89418	-4.92792e-10	2.47214e-06	-1.89191	-4.92792e-10
158468005	chr5:158468005:G:A	1.23529e-11	-1.85261	-1.48188	5.58991e-07	-1.89716	-1.48145
158468041	chr5:158468041:T:C	1.3162e-11	-1.76049	-1.51056	5.76905e-07	-1.83722	-1.50985
158468229	chr5:158468229:C:T	5.26306e-11	-1.88509	-4.92792e-10	2.63835e-06	-1.82684	-4.92792e-10
158468344	chr5:158468344:C:T	1.86079e-10	-2.2016e-10	-0.622215	8.93235e-06	-2.2016e-10	-0.607311
158468464	chr5:158468464:C:A	8.33552e-11	-2.2016e-10	-1.42527	3.98388e-06	-2.2016e-10	-1.41473
158469046	chr5:158469046:G:A	7.74411e-11	-2.2016e-10	-1.49887	3.65104e-06	-2.2016e-10	-1.50198
158469525	chr5:158469525:A:G	7.73415e-11	-1.50015	-4.92792e-10	3.44616e-06	-1.55973	-4.92792e-10
158469638	chr5:158469638:C:G	7.66434e-11	-2.2016e-10	-1.50922	3.61207e-06	-2.2016e-10	-1.51271
158469778	chr5:158469778:C:T	1.3698e-11	-1.72217	-1.50897	5.90458e-07	-1.8157	-1.50815
158469820	chr5:158469820:C:A	1.93931e-10	-2.2016e-10	-0.580881	9.30844e-06	-2.2016e-10	-0.56607
158470301	chr5:158470301:T:TA	1.21216e-10	-2.2016e-10	-1.05081	5.87233e-06	-2.2016e-10	-1.02674
158470429	chr5:158470429:G:A	1.31867e-11	-1.84409	-1.42508	5.9511e-07	-1.88884	-1.42716
158470466	chr5:158470466:C:T	7.5604e-11	-1.59659	0.0737157	3.85384e-06	-1.51213	0.064208
158470979	chr5:158470979:C:T	2.44142e-10	-2.2016e-10	-0.350634	1.14612e-05	-2.2016e-10	-0.358024
158471095	chr5:158471095:T:G	1.3022e-11	-1.8374	-1.44435	5.85728e-07	-1.88608	-1.44581
158472226	chr5:158472226:A:G	2.36242e-10	-2.2016e-10	-0.383527	1.11873e-05	-2.2016e-10	-0.382211
158472608	chr5:158472608:A:G	1.31841e-11	-1.83253	-1.43684	6.71253e-07	-1.76504	-1.43056
158473821	chr5:158473821:G:A	1.20288e-11	-1.89395	-1.46712	5.70657e-07	-1.89143	-1.46653
158473963	chr5:158473963:G:A	2.854e-10	-2.2016e-10	-0.194493	1.3732e-05	-2.2016e-10	-0.177265
158474016	chr5:158474016:T:G	1.18224e-11	-1.89536	-1.48302	5.59153e-07	-1.89448	-1.48384
158474080	chr5:158474080:A:G	9.25823e-11	-2.2016e-10	-1.32029	4.42597e-06	-2.2016e-10	-1.3095
158474546	chr5:158474546:T:C	8.68267e-11	-2.2016e-10	-1.38447	4.09624e-06	-2.2016e-10	-1.38692
158474738	chr5:158474738:G:A	1.43857e-11	-1.85474	-1.32741	6.56697e-07	-1.88184	-1.33568
158474849	chr5:158474849:T:C	2.49587e-10	-2.2016e-10	-0.328575	1.20784e-05	-2.2016e-10	-0.305573
158475483	chr5:158475483:T:C	1.44581e-11	-1.66362	-1.51351	7.3996e-07	-1.58526	-1.51289
158475672	chr5:158475672:C:G	1.43651e-11	-1.82467	-1.35891	7.15317e-07	-1.77751	-1.35451
158477058	chr5:158477058:G:A	1.17675e-11	-1.89707	-1.48598	5.64552e-07	-1.88346	-1.48525
158477831	chr5:158477831:G:T	1.15947e-11	-1.89681	-1.50103	5.56233e-07	-1.88192	-1.50164
158478070	chr5:158478070:A:T	2.29705e-10	-2.2016e-10	-0.411587	1.05915e-05	-2.2016e-10	-0.436941
158478409	chr5:158478409:G:A	8.99991e-11	-2.2016e-10	-1.34858	4.30203e-06	-2.2016e-10	-1.3379
158479471	chr5:158479471:C:T	9.10627e-10	-2.2016e-10	0.965749	4.52535e-05	-2.2016e-10	1.01529
158479580	chr5:158479580:TC:T	3.21086e-11	-1.82379	-0.555468	1.40364e-06	-1.89142	-0.566496
158479622	chr5:158479622:C:T	8.02538e-11	-2.2016e-10	-1.46319	3.83955e-06	-2.2016e-10	-1.45164
158479676	chr5:158479676:T:A	1.42387e-10	-2.2016e-10	-0.889838	6.6957e-06	-2.2016e-10	-0.895526
158479764	chr5:158479764:TC:T	2.61625e-10	-2.2016e-10	-0.281471	1.31569e-05	-2.2016e-10	-0.220042
158479942	chr5:158479942:A:T	1.01178e-10	-2.2016e-10	-1.2315	4.70308e-06	-2.2016e-10	-1.24877
158480405	chr5:158480405:T:C	8.80933e-10	-2.2016e-10	0.932597	4.37985e-05	-2.2016e-10	0.982608
158481023	chr5:158481023:G:A	1.56197e-10	-2.2016e-10	-0.797264	7.28997e-06	-2.2016e-10	-0.810492
158481101	chr5:158481101:G:T	1.69594e-10	-2.2016e-10	-0.714979	7.80898e-06	-2.2016e-10	-0.741717
158481114	chr5:158481114:T:C	9.42632e-11	-2.2016e-10	-1.30229	4.48305e-06	-2.2016e-10	-1.29669
158481569	chr5:158481569:T:C	8.78907e-11	-1.37229	-4.92792e-10	4.03132e-06	-1.4029	-4.92792e-10
158481958	chr5:158481958:G:A	1.26989e-11	-1.80583	-1.50103	6.44223e-07	-1.73338	-1.50332
158482573	chr5:158482573:C:A	6.56317e-11	-1.66433	-4.92792e-10	2.87478e-06	-1.74102	-4.92792e-10
158482752	chr5:158482752:G:A	1.49471e-10	-2.2016e-10	-0.841282	7.16824e-06	-2.2016e-10	-0.827331
158482797	chr5:158482797:A:G	5.72176e-10	-2.2016e-10	0.501063	2.74234e-05	-2.2016e-10	0.514406
158482823	chr5:158482823:C:T	5.54252e-11	-1.83335	-4.92792e-10	2.66532e-06	-1.81667	-4.92792e-10
158482930	chr5:158482930:T:C	1.90244e-10	-2.2016e-10	-0.600074	9.15055e-06	-2.2016e-10	-0.583177
158483217	chr5:158483217:C:T	7.7138e-11	-2.2016e-10	-1.50279	3.65973e-06	-2.2016e-10	-1.4996
158483260	chr5:158483260:G:A	9.83195e-11	-2.2016e-10	-1.26016	4.61034e-06	-2.2016e-10	-1.26869
158484396	chr5:158484396:G:A	8.27928e-11	-2.2016e-10	-1.43204	3.90576e-06	-2.2016e-10	-1.43454
158484687	chr5:158484687:C:T	2.52427e-10	-2.2016e-10	-0.31726	1.21575e-05	-2.2016e-10	-0.299049
158484767	chr5:158484767:T:G	7.65445e-11	-2.2016e-10	-1.51051	3.61929e-06	-2.2016e-10	-1.51071
158484786	chr5:158484786:G:A	7.91831e-11	-2.2016e-10	-1.47662	3.75625e-06	-2.2016e-10	-1.47357
158485216	chr5:158485216:T:C	7.86206e-11	-2.2016e-10	-1.48375	3.71938e-06	-2.2016e-10	-1.48343
158486036	chr5:158486036:C:A	7.90976e-11	-2.2016e-10	-1.4777	3.75251e-06	-2.2016e-10	-1.47457
158486759	chr5:158486759:T:C	1.29022e-10	-2.2016e-10	-0.988405	6.14841e-06	-2.2016e-10	-0.980798
158486832	chr5:158486832:A:T	1.15231e-11	-1.89377	-1.51026	5.43916e-07	-1.89612	-1.50983
158487646	chr5:158487646:C:T	7.71385e-11	-2.2016e-10	-1.50278	3.63824e-06	-2.2016e-10	-1.50549
158487659	chr5:158487659:GGA:G	2.01295e-11	-1.35855	-1.48765	6.83555e-07	-1.68493	-1.49251
158487697	chr5:158487697:G:A	7.71106e-11	-2.2016e-10	-1.50314	3.64601e-06	-2.2016e-10	-1.50336
158487821	chr5:158487821:C:A	9.43973e-11	-2.2016e-10	-1.30087	4.50854e-06	-2.2016e-10	-1.29102
158488018	chr5:158488018:C:T	8.26309e-11	-2.2016e-10	-1.434	3.89784e-06	-2.2016e-10	-1.43657
158488085	chr5:158488085:A:G	7.81115e-11	-2.2016e-10	-1.49025	3.696e-06	-2.2016e-10	-1.48974
158488149	chr5:158488149:C:A	8.26309e-11	-2.2016e-10	-1.434	3.89784e-06	-2.2016e-10	-1.43657
158488193	chr5:158488193:TAGAACA:T	1.19085e-11	-1.86155	-1.50958	5.90742e-07	-1.81215	-1.51121
158488200	chr5:158488200:TATCTA:T	1.1912e-11	-1.86074	-1.5101	5.91241e-07	-1.8109	-1.51162
158488872	chr5:158488872:C:T	8.3135e-11	-2.2016e-10	-1.42792	3.92117e-06	-2.2016e-10	-1.4306
158489009	chr5:158489009:TG:T	8.15315e-11	-2.2016e-10	-1.44739	3.84356e-06	-2.2016e-10	-1.45059
158489298	chr5:158489298:C:T	1.97072e-10	-2.2016e-10	-0.564815	9.48226e-06	-2.2016e-10	-0.547569
158489371	chr5:158489371:G:T	1.97072e-10	-2.2016e-10	-0.564815	9.48226e-06	-2.2016e-10	-0.547569
158489706	chr5:158489706:C:G	1.24096e-11	-1.82172	-1.50819	5.61251e-07	-1.86568	-1.5089
158489772	chr5:158489772:G:A	1.97591e-10	-2.2016e-10	-0.562182	9.50731e-06	-2.2016e-10	-0.54493
158490267	chr5:158490267:G:A	2.67201e-11	-1.64353	-0.919438	1.06683e-06	-1.80259	-0.92971
158490310	chr5:158490310:C:T	8.20998e-11	-2.2016e-10	-1.44045	3.87117e-06	-2.2016e-10	-1.44344
158491520	chr5:158491520:C:A	1.54735e-11	-1.8289	-1.28036	6.76597e-07	-1.89193	-1.29574
158491932	chr5:158491932:C:T	1.20715e-11	-1.84355	-1.51399	6.07848e-07	-1.78075	-1.51407
158491938	chr5:158491938:T:C	1.93917e-11	-1.38219	-1.50135	6.66146e-07	-1.70585	-1.49738
158491951	chr5:158491951:C:T	1.14791e-11	-1.89726	-1.51059	5.47541e-07	-1.88907	-1.51024
158492064	chr5:158492064:G:A	1.14773e-11	-1.8974	-1.51061	5.48853e-07	-1.88665	-1.51026
158492805	chr5:158492805:G:A	8.32266e-11	-2.2016e-10	-1.42682	3.92548e-06	-2.2016e-10	-1.4295
158493001	chr5:158493001:G:C	5.59289e-11	-1.8243	-4.92792e-10	2.5891e-06	-1.84568	-4.92792e-10
158493133	chr5:158493133:A:G	2.08009e-10	-2.2016e-10	-0.510803	1.0043e-05	-2.2016e-10	-0.490111
158493155	chr5:158493155:A:T	2.30823e-11	-1.66913	-1.04019	9.33142e-07	-1.81734	-1.04885
158493357	chr5:158493357:C:T	9.54039e-11	-1.29026	-4.92792e-10	4.89518e-06	-1.20874	-4.92792e-10
158493505	chr5:158493505:A:G	9.84023e-11	-2.2016e-10	-1.25932	4.61305e-06	-2.2016e-10	-1.2681
158493837	chr5:158493837:A:C	1.36216e-10	-2.2016e-10	-0.934141	6.39638e-06	-2.2016e-10	-0.941259
158494380	chr5:158494380:T:C	1.01859e-10	-1.22479	-4.92792e-10	4.85413e-06	-1.21716	-4.92792e-10
158494932	chr5:158494932:T:G	1.20293e-11	-1.85582	-1.50522	5.97862e-07	-1.80384	-1.50755
158494964	chr5:158494964:AT:A	7.63155e-11	-2.2016e-10	-1.51351	3.61036e-06	-2.2016e-10	-1.51318
158495104	chr5:158495104:T:C	9.86539e-11	-2.2016e-10	-1.25677	4.62458e-06	-2.2016e-10	-1.26561
158495150	chr5:158495150:T:C	1.24096e-11	-1.83766	-1.49226	5.66305e-07	-1.8754	-1.49021
158495593	chr5:158495593:C:A	1.24545e-11	-1.89703	-1.42927	5.93661e-07	-1.89211	-1.42632
158495947	chr5:158495947:GGC:G	2.42533e-11	-1.65604	-1.00379	9.75626e-07	-1.80924	-1.01243
158495962	chr5:158495962:G:A	1.26595e-10	-2.2016e-10	-1.00739	5.93208e-06	-2.2016e-10	-1.01662
158496306	chr5:158496306:C:T	2.41418e-10	-2.2016e-10	-0.361853	1.142e-05	-2.2016e-10	-0.361622
158496877	chr5:158496877:C:T	1.99255e-11	-1.36063	-1.49575	6.7457e-07	-1.69075	-1.49992
158496980	chr5:158496980:T:C	9.95111e-11	-2.2016e-10	-1.24811	4.76055e-06	-2.2016e-10	-1.23663
158497049	chr5:158497049:T:C	1.01327e-10	-2.2016e-10	-1.23003	4.85015e-06	-2.2016e-10	-1.21798
158497224	chr5:158497224:G:A	1.21922e-11	-1.89719	-1.4504	5.8601e-07	-1.88392	-1.44749
158497230	chr5:158497230:C:T	1.32139e-10	-2.2016e-10	-0.964532	6.20812e-06	-2.2016e-10	-0.971132
158497298	chr5:158497298:C:T	1.22768e-11	-1.85179	-1.48889	5.62843e-07	-1.88516	-1.48659
158497585	chr5:158497585:G:C	8.89456e-11	-2.2016e-10	-1.36036	4.22731e-06	-2.2016e-10	-1.35543
158497623	chr5:158497623:C:A	1.21492e-11	-1.89724	-1.45388	5.83782e-07	-1.88426	-1.45096
158497663	chr5:158497663:C:G	8.31443e-11	-2.2016e-10	-1.42781	3.96618e-06	-2.2016e-10	-1.41919
158497967	chr5:158497967:G:A	7.62866e-11	-2.2016e-10	-1.51389	3.60865e-06	-2.2016e-10	-1.51366
158498216	chr5:158498216:T:C	2.01209e-11	-1.3737	-1.47293	6.84983e-07	-1.69655	-1.47881
158498289	chr5:158498289:T:C	1.68428e-11	-1.56275	-1.46171	6.04146e-07	-1.83157	-1.46936
158498365	chr5:158498365:C:T	1.56397e-10	-2.2016e-10	-0.795986	7.46163e-06	-2.2016e-10	-0.787218
158498855	chr5:158498855:G:T	1.20513e-11	-1.89591	-1.4633	5.69908e-07	-1.89739	-1.46188
158499078	chr5:158499078:TC:T	1.21943e-11	-1.88873	-1.45869	5.74835e-07	-1.89337	-1.45729
158499085	chr5:158499085:A:G	1.23381e-11	-1.877	-1.45869	5.79892e-07	-1.88466	-1.45725
158499953	chr5:158499953:G:A	1.28548e-11	-1.87128	-1.42339	6.3178e-07	-1.82914	-1.42706
158500276	chr5:158500276:CT:C	6.53634e-11	-1.66842	-4.92792e-10	3.23431e-06	-1.62318	-4.92792e-10
158500411	chr5:158500411:G:A	5.453e-11	-1.84963	-4.92792e-10	2.47203e-06	-1.89195	-4.92792e-10
158500751	chr5:158500751:T:C	1.26946e-10	-2.2016e-10	-1.00462	5.96238e-06	-2.2016e-10	-1.01152
158500912	chr5:158500912:G:T	1.32434e-10	-2.2016e-10	-0.962296	6.25243e-06	-2.2016e-10	-0.96402
158500938	chr5:158500938:G:C	8.298e-11	-2.2016e-10	-1.42978	3.94494e-06	-2.2016e-10	-1.42456
158500960	chr5:158500960:A:G	2.74029e-10	-0.235149	-4.92792e-10	1.2078e-05	-0.305604	-4.92792e-10
158500976	chr5:158500976:G:A	2.37836e-11	-1.88296	-0.79643	1.10706e-06	-1.89687	-0.798415
158501188	chr5:158501188:T:C	1.18041e-11	-1.88201	-1.49793	5.55103e-07	-1.88864	-1.49696
158501373	chr5:158501373:A:T	1.19031e-11	-1.87495	-1.49664	5.58913e-07	-1.88314	-1.49561
158501407	chr5:158501407:C:T	1.18164e-11	-1.88091	-1.49799	5.55517e-07	-1.8878	-1.49705
158501616	chr5:158501616:C:T	1.14929e-11	-1.89605	-1.51061	5.43998e-07	-1.89599	-1.50981
158502199	chr5:158502199:C:A	7.68363e-11	-2.2016e-10	-1.50671	3.61737e-06	-2.2016e-10	-1.51124
158502743	chr5:158502743:A:C	1.10072e-10	-2.2016e-10	-1.14725	5.24672e-06	-2.2016e-10	-1.13939
158503125	chr5:158503125:T:G	1.52999e-11	-1.8974	-1.22314	7.34588e-07	-1.86574	-1.2397
158503325	chr5:158503325:C:T	1.14587e-11	-1.89557	-1.51406	5.44383e-07	-1.89124	-1.51386
158503559	chr5:158503559:C:T	1.20739e-11	-1.85815	-1.49919	5.65235e-07	-1.86933	-1.49817
158503636	chr5:158503636:G:T	1.20446e-11	-1.86379	-1.49597	5.64325e-07	-1.87421	-1.4949
158503818	chr5:158503818:A:C	5.63775e-11	-1.81631	-4.92792e-10	2.5564e-06	-1.85839	-4.92792e-10
158504241	chr5:158504241:A:G	1.11065e-10	-2.2016e-10	-1.13827	5.20622e-06	-2.2016e-10	-1.14714
158504492	chr5:158504492:C:T	1.3011e-11	-1.89691	-1.38568	6.24299e-07	-1.87281	-1.3953
158504577	chr5:158504577:G:A	2.30512e-11	-1.88256	-0.828107	1.07325e-06	-1.89678	-0.829525
158504668	chr5:158504668:T:C	1.26725e-11	-1.89713	-1.41182	6.09961e-07	-1.87104	-1.42032
158504825	chr5:158504825:T:C	1.25588e-11	-1.89294	-1.42502	5.96545e-07	-1.88615	-1.42745
158504859	chr5:158504859:G:A	2.99988e-11	-1.09094	-1.35628	1.14033e-06	-1.31682	-1.34885
158504990	chr5:158504990:T:C	1.19568e-11	-1.86782	-1.49927	5.60577e-07	-1.87746	-1.49831
158505117	chr5:158505117:C:T	1.20553e-11	-1.86091	-1.49797	5.64532e-07	-1.87178	-1.49697
158505550	chr5:158505550:G:T	1.15145e-11	-1.89707	-1.5077	5.45138e-07	-1.89438	-1.50933
158506011	chr5:158506011:A:G	8.29192e-11	-2.2016e-10	-1.43052	3.94199e-06	-2.2016e-10	-1.42531
158506057	chr5:158506057:T:C	1.20106e-11	-1.86561	-1.49699	5.62948e-07	-1.87562	-1.49594
158506425	chr5:158506425:G:A	1.20477e-11	-1.86715	-1.49236	5.64992e-07	-1.87683	-1.4911
158506769	chr5:158506769:T:C	1.14459e-11	-1.89703	-1.51372	5.43055e-07	-1.89433	-1.51321
158507115	chr5:158507115:A:G	9.89527e-11	-2.2016e-10	-1.25374	4.69192e-06	-2.2016e-10	-1.25115
158507485	chr5:158507485:T:G	1.19344e-11	-1.86721	-1.50175	5.59417e-07	-1.87693	-1.50092
158508694	chr5:158508694:G:A	6.33113e-11	-1.70032	-4.92792e-10	2.86273e-06	-1.74521	-4.92792e-10
158509048	chr5:158509048:T:C	1.27015e-10	-2.2016e-10	-1.00408	5.96583e-06	-2.2016e-10	-1.01094
158509155	chr5:158509155:G:T	2.26215e-10	-2.2016e-10	-0.426899	1.06999e-05	-2.2016e-10	-0.426753
158509176	chr5:158509176:G:A	4.95894e-10	-2.2016e-10	0.357977	2.46168e-05	-2.2016e-10	0.406438
158509201	chr5:158509201:T:C	9.2607e-11	-2.2016e-10	-1.32002	4.44204e-06	-2.2016e-10	-1.30588
158510175	chr5:158510175:A:C	1.36916e-11	-1.87692	-1.35469	6.373e-07	-1.88469	-1.36281
158510418	chr5:158510418:A:G	1.30785e-11	-1.87916	-1.39825	6.09809e-07	-1.88648	-1.40512
158510514	chr5:158510514:A:G	1.2977e-11	-1.87892	-1.40628	6.05288e-07	-1.88625	-1.41279
158510602	chr5:158510602:T:C	1.27613e-11	-1.87672	-1.42524	5.95248e-07	-1.88446	-1.43131
158510647	chr5:158510647:G:A	1.32261e-11	-1.87555	-1.39064	6.1608e-07	-1.88365	-1.39771
158510686	chr5:158510686:C:T	5.21219e-11	-1.8948	-4.92792e-10	2.45933e-06	-1.8971	-4.92792e-10
158510870	chr5:158510870:G:A	8.76534e-11	-2.2016e-10	-1.37499	4.15146e-06	-2.2016e-10	-1.37353
158511002	chr5:158511002:G:A	3.60853e-10	-2.2016e-10	0.040086	1.73474e-05	-2.2016e-10	0.0564526
158511062	chr5:158511062:A:G	2.31854e-11	-1.87544	-0.829421	1.07176e-06	-1.8949	-0.832784
158511079	chr5:158511079:C:T	2.88086e-11	-1.88766	-0.600049	1.36286e-06	-1.89176	-0.595651
158511494	chr5:158511494:C:A	1.29216e-11	-1.88074	-1.40875	6.02951e-07	-1.88767	-1.41524
158511794	chr5:158511794:GC:G	7.04352e-11	-1.59369	-4.92792e-10	3.33312e-06	-1.59308	-4.92792e-10
158511816	chr5:158511816:A:G	1.14662e-11	-1.89738	-1.5116	5.44019e-07	-1.89524	-1.51052
158511897	chr5:158511897:GT:G	1.14632e-11	-1.8974	-1.51185	5.43572e-07	-1.89577	-1.51081
158512319	chr5:158512319:A:G	1.30282e-11	-1.8807	-1.40057	6.07657e-07	-1.88766	-1.40747
158512394	chr5:158512394:G:A	1.3207e-11	-1.88063	-1.38701	6.15757e-07	-1.88766	-1.39424
158512406	chr5:158512406:C:A	1.35782e-11	-1.81588	-1.42403	7.30035e-07	-1.67697	-1.43468
158512575	chr5:158512575:G:A	1.30855e-11	-1.88238	-1.3945	6.10488e-07	-1.88892	-1.40157
158513003	chr5:158513003:C:T	1.58923e-11	-1.80961	-1.27293	8.47057e-07	-1.67164	-1.29134
158513147	chr5:158513147:A:G	2.61708e-11	-1.68619	-0.897549	1.23409e-06	-1.69963	-0.887028
158513166	chr5:158513166:G:A	1.4297e-11	-1.87656	-1.31177	6.64135e-07	-1.88447	-1.32179
158513205	chr5:158513205:C:T	9.34203e-11	-2.2016e-10	-1.31128	4.38942e-06	-2.2016e-10	-1.31779
158513236	chr5:158513236:A:G	1.18565e-11	-1.86652	-1.50899	5.8539e-07	-1.82292	-1.50954
158513285	chr5:158513285:A:G	1.40264e-11	-1.86575	-1.3417	6.50765e-07	-1.87566	-1.35094
158513556	chr5:158513556:T:C	2.06291e-10	-2.2016e-10	-0.519097	9.91508e-06	-2.2016e-10	-0.502934
158513888	chr5:158513888:A:T	1.41441e-11	-1.87727	-1.32182	6.57133e-07	-1.88513	-1.33173
158514145	chr5:158514145:T:C	1.28105e-10	-2.2016e-10	-0.995531	6.05967e-06	-2.2016e-10	-0.995336
158514502	chr5:158514502:A:G	1.89817e-10	-2.2016e-10	-0.602321	8.83493e-06	-2.2016e-10	-0.618278
158514724	chr5:158514724:TACTC:T	1.42286e-10	-2.2016e-10	-0.890543	6.81271e-06	-2.2016e-10	-0.878202
158514857	chr5:158514857:T:A	1.42777e-11	-1.79304	-1.39665	6.52129e-07	-1.83116	-1.39335
158514937	chr5:158514937:T:C	7.63309e-11	-2.2016e-10	-1.51331	3.61245e-06	-2.2016e-10	-1.5126
158515095	chr5:158515095:A:G	8.28404e-11	-2.2016e-10	-1.43147	3.91222e-06	-2.2016e-10	-1.43289
158515344	chr5:158515344:C:G	1.56067e-10	-2.2016e-10	-0.798098	7.78606e-06	-2.2016e-10	-0.744657
158515688	chr5:158515688:G:T	1.29512e-11	-1.89248	-1.39472	6.05609e-07	-1.8974	-1.40111
158516221	chr5:158516221:C:T	1.30738e-11	-1.89108	-1.3867	6.10613e-07	-1.8973	-1.39299
158516313	chr5:158516313:A:G	2.54908e-11	-1.8889	-0.721167	1.21065e-06	-1.8908	-0.715032
158516468	chr5:158516468:C:A	1.27889e-11	-1.88999	-1.40982	5.97063e-07	-1.89711	-1.41561
158516959	chr5:158516959:T:A	1.14663e-11	-1.89497	-1.514	5.45662e-07	-1.88904	-1.5137
158516988	chr5:158516988:A:AT	1.50435e-11	-1.89491	-1.24253	7.10763e-07	-1.88932	-1.24909
158517029	chr5:158517029:C:T	3.59425e-11	-1.88914	-0.377321	1.71139e-06	-1.89052	-0.369168
158517041	chr5:158517041:C:T	3.60182e-11	-1.88704	-0.377321	1.70848e-06	-1.89222	-0.369168
158517169	chr5:158517169:A:T	6.68204e-11	-1.64638	-4.92792e-10	2.90603e-06	-1.7302	-4.92792e-10
158517219	chr5:158517219:C:A	1.23325e-11	-1.88151	-1.45464	6.02223e-07	-1.84674	-1.45738
158517828	chr5:158517828:T:C	1.03877e-10	-2.2016e-10	-1.20518	4.87668e-06	-2.2016e-10	-1.21253
158518114	chr5:158518114:T:C	1.66228e-10	-2.2016e-10	-0.735025	7.9483e-06	-2.2016e-10	-0.724033
158518319	chr5:158518319:A:G	1.28041e-11	-1.86994	-1.42868	5.88914e-07	-1.89232	-1.43415
158518591	chr5:158518591:T:G	1.79654e-11	-1.78572	-1.17422	9.32588e-07	-1.66886	-1.19793
158518669	chr5:158518669:T:A	7.83962e-11	-2.2016e-10	-1.48661	3.69208e-06	-2.2016e-10	-1.4908
158518844	chr5:158518844:T:C	1.33204e-11	-1.78199	-1.47709	6.05397e-07	-1.82268	-1.47618
158518907	chr5:158518907:A:G	1.28568e-11	-1.86784	-1.42668	5.90708e-07	-1.89133	-1.43209
158518990	chr5:158518990:C:T	5.91304e-11	-1.76864	-4.92792e-10	2.46251e-06	-1.89581	-4.92792e-10
158519293	chr5:158519293:C:A	1.64535e-11	-1.82594	-1.22191	8.4215e-07	-1.72656	-1.24223
158519316	chr5:158519316:G:T	6.80868e-11	-1.6276	-4.92792e-10	3.41001e-06	-1.57028	-4.92792e-10
158520120	chr5:158520120:T:C	8.01033e-11	-2.2016e-10	-1.46507	3.79183e-06	-2.2016e-10	-1.46414
158520400	chr5:158520400:C:T	1.72711e-11	-1.77515	-1.2242	9.01768e-07	-1.6546	-1.24579
158520475	chr5:158520475:T:C	9.65953e-11	-2.2016e-10	-1.27785	4.53544e-06	-2.2016e-10	-1.28507
158520529	chr5:158520529:A:G	3.63643e-11	-1.89051	-0.364288	1.77503e-06	-1.88889	-0.334282
158520870	chr5:158520870:A:G	1.16143e-10	-2.2016e-10	-1.09356	5.44502e-06	-2.2016e-10	-1.10229
158522475	chr5:158522475:T:C	6.16691e-10	-2.2016e-10	0.575983	3.06658e-05	-2.2016e-10	0.626157
158522545	chr5:158522545:T:C	1.25799e-11	-1.81918	-1.4971	6.89441e-07	-1.67409	-1.49478
158522996	chr5:158522996:C:A	1.20738e-10	-2.2016e-10	-1.05476	5.67065e-06	-2.2016e-10	-1.06169
158523117	chr5:158523117:G:T	1.71207e-11	-1.72647	-1.28163	9.27144e-07	-1.57787	-1.29476
158523375	chr5:158523375:A:G	7.63471e-11	-2.2016e-10	-1.51309	3.61042e-06	-2.2016e-10	-1.51317
158523564	chr5:158523564:T:C	8.65041e-11	-2.2016e-10	-1.38819	3.99771e-06	-2.2016e-10	-1.41127
158524569	chr5:158524569:C:T	2.00443e-11	-1.723	-1.12744	1.08132e-06	-1.57226	-1.14655
158524836	chr5:158524836:G:A	1.6199e-11	-1.77926	-1.28417	8.50274e-07	-1.65651	-1.30268
158524918	chr5:158524918:C:T	8.80644e-11	-2.2016e-10	-1.37032	4.10505e-06	-2.2016e-10	-1.38477
158524947	chr5:158524947:A:G	1.48406e-11	-1.68656	-1.46446	7.84138e-07	-1.56871	-1.47145
158524974	chr5:158524974:C:T	1.66789e-11	-1.80947	-1.22477	8.6114e-07	-1.70035	-1.24614
158525132	chr5:158525132:C:T	5.06297e-10	-2.2016e-10	0.378739	2.50407e-05	-2.2016e-10	0.42351
158525197	chr5:158525197:A:G	1.25853e-11	-1.88602	-1.42984	6.17309e-07	-1.84702	-1.43235
158525639	chr5:158525639:A:G	1.34625e-11	-1.83942	-1.40905	6.46872e-07	-1.82981	-1.40279
158525664	chr5:158525664:G:A	9.93553e-11	-2.2016e-10	-1.24968	4.73761e-06	-2.2016e-10	-1.24146
158525827	chr5:158525827:G:T	5.20705e-11	-1.89579	-4.92792e-10	2.45993e-06	-1.89686	-4.92792e-10
158525947	chr5:158525947:T:C	1.43726e-11	-1.74553	-1.43753	7.46707e-07	-1.64325	-1.44582
158526212	chr5:158526212:A:G	5.51229e-11	-1.83882	-4.92792e-10	3.29817e-06	-1.60362	-4.92792e-10
158526381	chr5:158526381:G:A	5.4649e-11	-1.84745	-4.92792e-10	2.54767e-06	-1.86181	-4.92792e-10
158526560	chr5:158526560:T:C	1.56979e-11	-1.59586	-1.49899	1.04217e-06	-1.25105	-1.50464
158526805	chr5:158526805:C:T	1.50788e-11	-1.76114	-1.37396	7.30031e-07	-1.74171	-1.36995
158527070	chr5:158527070:T:C	5.22596e-11	-1.89216	-4.92792e-10	2.5144e-06	-1.87496	-4.92792e-10
158527211	chr5:158527211:C:A	1.46313e-11	-1.68483	-1.48039	9.38425e-07	-1.39151	-1.46903
158527267	chr5:158527267:T:C	1.60547e-11	-1.58633	-1.48605	1.06688e-06	-1.23827	-1.49398
158527344	chr5:158527344:A:G	8.71725e-11	-2.2016e-10	-1.3805	4.15169e-06	-2.2016e-10	-1.37348
158527363	chr5:158527363:G:A	1.60724e-11	-1.57303	-1.49825	1.07786e-06	-1.218	-1.50401
158527435	chr5:158527435:G:A	6.06432e-11	-1.74338	-4.92792e-10	2.75449e-06	-1.78376	-4.92792e-10
158527456	chr5:158527456:AT:A	7.84163e-11	-2.2016e-10	-1.48635	3.69555e-06	-2.2016e-10	-1.48986
158527654	chr5:158527654:G:A	1.3815e-11	-1.72527	-1.49736	6.88807e-07	-1.66831	-1.50148
158527867	chr5:158527867:T:A	1.20128e-09	-2.2016e-10	1.24276	5.84558e-05	-2.2016e-10	1.27128
158528010	chr5:158528010:G:A	1.69817e-11	-1.66386	-1.35238	1.12123e-06	-1.35429	-1.32828
158528347	chr5:158528347:C:T	1.43704e-11	-1.78214	-1.40108	6.94478e-07	-1.76399	-1.3976
158528522	chr5:158528522:G:A	7.63269e-11	-2.2016e-10	-1.51336	3.61192e-06	-2.2016e-10	-1.51275
158529737	chr5:158529737:G:A	5.87063e-10	-2.2016e-10	0.526748	2.88184e-05	-2.2016e-10	0.564024
158529926	chr5:158529926:G:A	5.22474e-11	-1.89239	-4.92792e-10	2.4865e-06	-1.88611	-4.92792e-10
158530359	chr5:158530359:A:C	7.80511e-11	-2.2016e-10	-1.49102	3.68273e-06	-2.2016e-10	-1.49334
158530533	chr5:158530533:A:G	1.72582e-11	-1.55174	-1.44835	1.16199e-06	-1.18698	-1.45988
158530634	chr5:158530634:G:A	1.71673e-11	-1.54816	-1.45722	1.15899e-06	-1.18161	-1.46783
158530786	chr5:158530786:G:GT	1.71537e-11	-1.55056	-1.45561	1.15566e-06	-1.18589	-1.46643
158530848	chr5:158530848:G:A	2.20515e-11	-1.87895	-0.876056	1.04814e-06	-1.84391	-0.906061
158532258	chr5:158532258:A:G	5.45394e-11	-1.84946	-4.92792e-10	2.67684e-06	-1.81235	-4.92792e-10
158532423	chr5:158532423:T:C	1.96316e-11	-1.6258	-1.24545	1.04521e-06	-1.51962	-1.23315
158532661	chr5:158532661:A:G	5.28217e-11	-1.88146	-4.92792e-10	2.54399e-06	-1.86326	-4.92792e-10
158532915	chr5:158532915:C:T	8.04107e-11	-1.46124	-4.92792e-10	3.86153e-06	-1.44593	-4.92792e-10
158532933	chr5:158532933:G:A	9.61813e-11	-2.2016e-10	-1.28215	4.51109e-06	-2.2016e-10	-1.29045
158533039	chr5:158533039:C:T	1.79901e-10	-2.2016e-10	-0.655979	8.64521e-06	-2.2016e-10	-0.639986
158533838	chr5:158533838:C:T	3.17724e-10	-2.2016e-10	-0.0872021	1.55211e-05	-2.2016e-10	-0.0547887
158534132	chr5:158534132:T:C	7.72073e-11	-2.2016e-10	-1.50189	3.66119e-06	-2.2016e-10	-1.4992
158534775	chr5:158534775:A:C	7.79209e-11	-2.2016e-10	-1.49269	3.67784e-06	-2.2016e-10	-1.49467
158534796	chr5:158534796:T:C	1.29812e-11	-1.77263	-1.51225	8.08773e-07	-1.4956	-1.51363
158534859	chr5:158534859:A:T	4.68924e-11	-1.8959	-0.104626	2.34191e-06	-1.87798	-0.0680427
158535077	chr5:158535077:T:C	1.87926e-11	-1.86615	-1.04877	9.06017e-07	-1.84482	-1.05087
158535139	chr5:158535139:C:G	7.79072e-11	-2.2016e-10	-1.49287	3.6924e-06	-2.2016e-10	-1.49072
158535472	chr5:158535472:G:A	7.69883e-11	-2.2016e-10	-1.50473	3.64644e-06	-2.2016e-10	-1.50324
158535570	chr5:158535570:C:T	7.6607e-11	-2.2016e-10	-1.5097	3.62673e-06	-2.2016e-10	-1.50866
158535713	chr5:158535713:G:A	7.69897e-11	-2.2016e-10	-1.50471	3.6465e-06	-2.2016e-10	-1.50322
158536452	chr5:158536452:G:A	3.46261e-11	-1.86216	-0.441616	1.66392e-06	-1.80942	-0.478397
158536530	chr5:158536530:GCACAGAGCCATGGTGCCCTC:G	7.65042e-11	-2.2016e-10	-1.51104	3.62128e-06	-2.2016e-10	-1.51016
158536787	chr5:158536787:C:T	1.17007e-10	-2.2016e-10	-1.08615	5.61589e-06	-2.2016e-10	-1.07139
158537366	chr5:158537366:T:C	1.16559e-10	-2.2016e-10	-1.08999	5.59393e-06	-2.2016e-10	-1.07531
158537657	chr5:158537657:T:C	1.16942e-10	-2.2016e-10	-1.08671	5.61288e-06	-2.2016e-10	-1.07193
158537676	chr5:158537676:A:G	1.16968e-10	-2.2016e-10	-1.08648	5.61391e-06	-2.2016e-10	-1.07174
158537748	chr5:158537748:G:A	2.56148e-11	-1.74921	-0.856003	1.20717e-06	-1.76144	-0.84727
158537772	chr5:158537772:A:G	1.3844e-11	-1.8274	-1.39314	6.77825e-07	-1.79462	-1.39123
158538223	chr5:158538223:G:A	1.1286e-10	-2.2016e-10	-1.12224	5.41366e-06	-2.2016e-10	-1.10806
158538546	chr5:158538546:C:T	2.47503e-11	-1.8834	-0.756144	1.16943e-06	-1.85143	-0.789052
158538642	chr5:158538642:T:C	1.5671e-11	-1.58333	-1.51324	1.09813e-06	-1.19183	-1.51156
158538658	chr5:158538658:G:A	7.79003e-11	-2.2016e-10	-1.49295	3.69422e-06	-2.2016e-10	-1.49022
158539036	chr5:158539036:A:G	1.17007e-10	-2.2016e-10	-1.08615	5.61589e-06	-2.2016e-10	-1.07139
158539116	chr5:158539116:CAAG:C	7.73848e-11	-2.2016e-10	-1.49959	3.66795e-06	-2.2016e-10	-1.49736
158539157	chr5:158539157:A:G	2.42616e-11	-1.88033	-0.779157	1.15047e-06	-1.84527	-0.811551
158539380	chr5:158539380:ATTCCTATGTCAGGTACAAACTTC:A	2.45136e-11	-1.88676	-0.762395	1.1559e-06	-1.85722	-0.794895
158539506	chr5:158539506:T:C	8.97623e-11	-2.2016e-10	-1.35122	4.21561e-06	-2.2016e-10	-1.3582
158539516	chr5:158539516:A:G	4.98171e-10	-2.2016e-10	0.362559	2.41952e-05	-2.2016e-10	0.389164
158539610	chr5:158539610:T:C	1.17535e-10	-2.2016e-10	-1.08165	5.6427e-06	-2.2016e-10	-1.06663
158539672	chr5:158539672:G:A	1.61157e-11	-1.55552	-1.51307	1.14553e-06	-1.1498	-1.51133
158539762	chr5:158539762:T:C	1.16585e-10	-2.2016e-10	-1.08976	5.59532e-06	-2.2016e-10	-1.07506
158539975	chr5:158539975:T:C	1.17078e-10	-2.2016e-10	-1.08554	5.61948e-06	-2.2016e-10	-1.07075
158540170	chr5:158540170:C:T	1.17007e-10	-2.2016e-10	-1.08615	5.61589e-06	-2.2016e-10	-1.07139
158540187	chr5:158540187:C:A	1.17091e-10	-2.2016e-10	-1.08543	5.61993e-06	-2.2016e-10	-1.07067
158540531	chr5:158540531:T:C	1.16787e-10	-2.2016e-10	-1.08803	5.60525e-06	-2.2016e-10	-1.07329
158540583	chr5:158540583:T:A	8.13558e-11	-2.2016e-10	-1.44955	3.87123e-06	-2.2016e-10	-1.44342
158540615	chr5:158540615:A:G	1.16958e-10	-2.2016e-10	-1.08657	5.61372e-06	-2.2016e-10	-1.07178
158540654	chr5:158540654:T:C	1.17007e-10	-2.2016e-10	-1.08615	5.61589e-06	-2.2016e-10	-1.07139
158540694	chr5:158540694:C:T	9.60982e-11	-2.2016e-10	-1.28301	4.41828e-06	-2.2016e-10	-1.31124
158540717	chr5:158540717:T:C	1.93946e-11	-1.54677	-1.33662	1.17914e-06	-1.28169	-1.35052
158541045	chr5:158541045:G:C	3.42127e-10	-2.2016e-10	-0.0132025	1.67969e-05	-2.2016e-10	0.0242017
158541127	chr5:158541127:G:A	1.17163e-10	-2.2016e-10	-1.08481	5.62376e-06	-2.2016e-10	-1.06999
158541183	chr5:158541183:C:G	1.20261e-11	-1.84876	-1.51254	6.39627e-07	-1.73109	-1.51277
158541247	chr5:158541247:C:T	1.39192e-11	-1.84223	-1.37289	6.79578e-07	-1.81314	-1.37013
158541669	chr5:158541669:G:C	1.38313e-11	-1.84783	-1.37362	6.73462e-07	-1.8214	-1.37092
158541670	chr5:158541670:G:A	7.63459e-11	-2.2016e-10	-1.51311	3.61076e-06	-2.2016e-10	-1.51307
158541681	chr5:158541681:A:T	1.16909e-10	-2.2016e-10	-1.08699	5.61127e-06	-2.2016e-10	-1.07221
158541919	chr5:158541919:T:G	1.17007e-10	-2.2016e-10	-1.08615	5.61589e-06	-2.2016e-10	-1.07139
158542031	chr5:158542031:A:G	1.35163e-10	-2.2016e-10	-0.941901	6.32261e-06	-2.2016e-10	-0.952859
158542467	chr5:158542467:T:C	1.54177e-11	-1.60425	-1.50861	9.23553e-07	-1.37084	-1.50567
158542506	chr5:158542506:G:A	3.56486e-11	-1.89715	-0.377521	1.79034e-06	-1.87092	-0.343669
158542869	chr5:158542869:C:T	7.83501e-11	-2.2016e-10	-1.4872	3.69781e-06	-2.2016e-10	-1.48925
158543185	chr5:158543185:A:G	1.16343e-10	-2.2016e-10	-1.09184	5.58356e-06	-2.2016e-10	-1.07717
158543258	chr5:158543258:A:T	1.14348e-10	-2.2016e-10	-1.10914	5.48613e-06	-2.2016e-10	-1.09477
158543268	chr5:158543268:C:T	1.35247e-11	-1.78616	-1.45771	7.5324e-07	-1.61999	-1.46037
158543398	chr5:158543398:G:A	1.17066e-10	-2.2016e-10	-1.08565	5.61885e-06	-2.2016e-10	-1.07086
158543424	chr5:158543424:C:T	1.21419e-11	-1.85756	-1.49416	5.97737e-07	-1.81494	-1.49666
158543977	chr5:158543977:T:C	3.50579e-11	-1.89461	-0.39677	1.73447e-06	-1.8827	-0.363591
158544055	chr5:158544055:C:T	1.17992e-10	-2.2016e-10	-1.07777	5.65378e-06	-2.2016e-10	-1.06467
158544363	chr5:158544363:A:G	1.00774e-10	-2.2016e-10	-1.2355	4.78848e-06	-2.2016e-10	-1.23078
158544806	chr5:158544806:G:A	2.14149e-11	-1.8917	-0.892597	1.03399e-06	-1.86101	-0.902556
158544896	chr5:158544896:A:C	9.33451e-11	-1.31208	-4.92792e-10	4.39414e-06	-1.31672	-4.92792e-10
158544899	chr5:158544899:C:T	1.49521e-10	-2.2016e-10	-0.840946	7.15378e-06	-2.2016e-10	-0.82935
158545027	chr5:158545027:T:A	1.86449e-10	-2.2016e-10	-0.620225	8.8622e-06	-2.2016e-10	-0.615196
158545139	chr5:158545139:T:G	1.43535e-10	-2.2016e-10	-0.881806	6.86462e-06	-2.2016e-10	-0.87061
158545170	chr5:158545170:A:G	1.24885e-11	-1.83639	-1.48719	6.73507e-07	-1.70579	-1.48646
158545198	chr5:158545198:A:AGGT	1.37105e-10	-2.2016e-10	-0.927636	6.30734e-06	-2.2016e-10	-0.955276
158545545	chr5:158545545:A:G	8.14048e-11	-2.2016e-10	-1.44895	3.85683e-06	-2.2016e-10	-1.44715
158545583	chr5:158545583:G:A	8.24914e-11	-2.2016e-10	-1.43569	3.9084e-06	-2.2016e-10	-1.43386
158546102	chr5:158546102:C:T	2.21348e-11	-1.37485	-1.37638	8.87398e-07	-1.54812	-1.36833
158546218	chr5:158546218:A:G	5.03745e-10	-2.2016e-10	0.373686	2.34252e-05	-2.2016e-10	0.356822
158546822	chr5:158546822:AT:A	5.62185e-11	-1.81914	-4.92792e-10	2.54595e-06	-1.86249	-4.92792e-10
158547130	chr5:158547130:T:C	3.5721e-11	-1.8964	-0.376247	1.82393e-06	-1.8536	-0.342395
158547430	chr5:158547430:T:G	8.34111e-11	-2.2016e-10	-1.4246	3.95695e-06	-2.2016e-10	-1.42152
158547552	chr5:158547552:G:A	2.35399e-10	-2.2016e-10	-0.387101	1.12624e-05	-2.2016e-10	-0.375523
158547574	chr5:158547574:G:A	1.43979e-10	-2.2016e-10	-0.878717	6.88635e-06	-2.2016e-10	-0.86745
158547613	chr5:158547613:A:G	1.70378e-11	-1.89586	-1.11709	8.2097e-07	-1.87699	-1.11727
158548463	chr5:158548463:T:C	8.17452e-11	-2.2016e-10	-1.44478	3.88593e-06	-2.2016e-10	-1.43963
158548656	chr5:158548656:C:T	7.67595e-11	-2.2016e-10	-1.50771	3.63063e-06	-2.2016e-10	-1.50759
158548731	chr5:158548731:C:T	1.46813e-10	-2.2016e-10	-0.859223	7.02627e-06	-2.2016e-10	-0.847336
158548814	chr5:158548814:T:C	1.02677e-10	-2.2016e-10	-1.21679	4.82093e-06	-2.2016e-10	-1.22402
158548962	chr5:158548962:G:T	1.19864e-11	-1.85536	-1.50925	5.51717e-07	-1.88257	-1.50914
158549366	chr5:158549366:A:G	1.3819e-10	-0.919758	-4.92792e-10	5.80887e-06	-1.0376	-4.92792e-10
158549451	chr5:158549451:G:A	1.93747e-10	-2.2016e-10	-0.58183	9.23892e-06	-2.2016e-10	-0.573567
158549998	chr5:158549998:AC:A	7.6803e-11	-2.2016e-10	-1.50714	3.63271e-06	-2.2016e-10	-1.50701
158550000	chr5:158550000:AC:A	7.68382e-11	-2.2016e-10	-1.50668	3.63432e-06	-2.2016e-10	-1.50657
158550041	chr5:158550041:A:C	1.44756e-10	-2.2016e-10	-0.873334	6.92388e-06	-2.2016e-10	-0.862014
158550140	chr5:158550140:T:G	1.56558e-11	-1.89073	-1.20681	7.6088e-07	-1.86326	-1.20701
158550158	chr5:158550158:G:A	1.43979e-10	-2.2016e-10	-0.878717	6.88635e-06	-2.2016e-10	-0.86745
158550332	chr5:158550332:A:G	1.16665e-10	-2.2016e-10	-1.08908	5.61155e-06	-2.2016e-10	-1.07216
158550415	chr5:158550415:A:G	1.35972e-11	-1.77869	-1.45983	6.66218e-07	-1.74535	-1.45778
158550590	chr5:158550590:G:A	1.43576e-10	-2.2016e-10	-0.881521	6.86679e-06	-2.2016e-10	-0.870295
158550881	chr5:158550881:G:A	1.44051e-10	-2.2016e-10	-0.878219	6.89039e-06	-2.2016e-10	-0.866863
158551106	chr5:158551106:C:T	1.00401e-10	-1.23921	-4.92792e-10	4.73645e-06	-1.2417	-4.92792e-10
158551461	chr5:158551461:C:T	8.02688e-11	-2.2016e-10	-1.463	3.80219e-06	-2.2016e-10	-1.46141
158551615	chr5:158551615:C:T	7.98965e-11	-1.46765	-4.92792e-10	4.41705e-06	-1.31152	-4.92792e-10
158551660	chr5:158551660:T:C	1.42987e-11	-1.69496	-1.49326	7.75283e-07	-1.55564	-1.49588
158552654	chr5:158552654:C:T	8.28654e-11	-2.2016e-10	-1.43117	3.93112e-06	-2.2016e-10	-1.42807
158552841	chr5:158552841:TC:T	8.35507e-11	-2.2016e-10	-1.42293	3.9642e-06	-2.2016e-10	-1.41969
158553043	chr5:158553043:G:A	1.67359e-11	-1.89704	-1.13379	8.02716e-07	-1.88241	-1.13434
158553091	chr5:158553091:T:G	1.67267e-11	-1.58415	-1.44722	9.30014e-07	-1.41739	-1.45216
158553548	chr5:158553548:A:G	7.77181e-11	-2.2016e-10	-1.4953	3.67255e-06	-2.2016e-10	-1.4961
158553736	chr5:158553736:T:C	8.09361e-11	-2.2016e-10	-1.45472	3.82647e-06	-2.2016e-10	-1.45505
158553877	chr5:158553877:G:A	1.00658e-10	-2.2016e-10	-1.23666	4.82633e-06	-2.2016e-10	-1.2229
158554059	chr5:158554059:G:A	5.35642e-11	-1.8675	-4.92792e-10	2.81276e-06	-1.76282	-4.92792e-10
158554189	chr5:158554189:G:A	1.08091e-10	-2.2016e-10	-1.16541	5.16965e-06	-2.2016e-10	-1.15419
158554757	chr5:158554757:T:C	7.90963e-11	-2.2016e-10	-1.47772	3.75412e-06	-2.2016e-10	-1.47414
158554765	chr5:158554765:C:T	7.68305e-11	-2.2016e-10	-1.50678	3.64168e-06	-2.2016e-10	-1.50454
158554899	chr5:158554899:C:T	7.77906e-11	-2.2016e-10	-1.49436	3.69255e-06	-2.2016e-10	-1.49067
158554955	chr5:158554955:T:G	5.37895e-11	-1.86331	-4.92792e-10	2.48818e-06	-1.88544	-4.92792e-10
158555091	chr5:158555091:C:T	8.84196e-11	-2.2016e-10	-1.36629	4.17047e-06	-2.2016e-10	-1.36896
158555130	chr5:158555130:T:C	7.62756e-11	-2.2016e-10	-1.51403	3.60745e-06	-2.2016e-10	-1.51399
158555292	chr5:158555292:G:A	1.07867e-10	-2.2016e-10	-1.16748	5.19114e-06	-2.2016e-10	-1.15004
158555322	chr5:158555322:C:T	1.46815e-11	-1.74732	-1.41448	7.40516e-07	-1.68418	-1.41322
158555748	chr5:158555748:T:G	1.25029e-11	-1.82283	-1.49959	6.18202e-07	-1.77806	-1.49987
158555771	chr5:158555771:A:G	1.28658e-11	-1.79835	-1.49546	6.40289e-07	-1.747	-1.49582
158555842	chr5:158555842:T:C	9.52707e-11	-2.2016e-10	-1.29166	4.52034e-06	-2.2016e-10	-1.2884
158556106	chr5:158556106:T:C	1.3161e-11	-1.88973	-1.3814	6.49203e-07	-1.83801	-1.39099
158556313	chr5:158556313:T:A	1.30034e-11	-1.78505	-1.49813	6.49054e-07	-1.73076	-1.49847
158556587	chr5:158556587:G:A	8.36433e-11	-2.2016e-10	-1.42182	3.96642e-06	-2.2016e-10	-1.41913
158556708	chr5:158556708:C:T	5.46778e-11	-1.84693	-4.92792e-10	2.51244e-06	-1.87574	-4.92792e-10
158556764	chr5:158556764:A:G	1.29255e-11	-1.79231	-1.49687	6.44104e-07	-1.73964	-1.49724
158557392	chr5:158557392:T:C	8.59396e-11	-2.2016e-10	-1.39474	4.05634e-06	-2.2016e-10	-1.39671
158557471	chr5:158557471:A:G	1.8165e-11	-1.75947	-1.18942	8.84365e-07	-1.7339	-1.18597
158557544	chr5:158557544:A:G	5.35339e-11	-1.86807	-4.92792e-10	2.48152e-06	-1.88812	-4.92792e-10
158557628	chr5:158557628:A:G	7.80493e-11	-2.2016e-10	-1.49104	3.68549e-06	-2.2016e-10	-1.49259
158557752	chr5:158557752:T:C	5.95976e-10	-2.2016e-10	0.541816	2.70281e-05	-2.2016e-10	0.499888
158557764	chr5:158557764:TTCTC:T	1.18801e-11	-1.8955	-1.47802	5.73578e-07	-1.87833	-1.47452
158557947	chr5:158557947:T:C	7.63939e-11	-2.2016e-10	-1.51248	3.61678e-06	-2.2016e-10	-1.51141
158558660	chr5:158558660:G:A	4.35882e-11	-1.88759	-0.186007	2.13449e-06	-1.89043	-0.148332
158558748	chr5:158558748:T:G	8.58406e-11	-2.2016e-10	-1.39589	4.09402e-06	-2.2016e-10	-1.38746
158558792	chr5:158558792:C:T	3.66726e-11	-1.86591	-0.380448	1.68506e-06	-1.89099	-0.384199
158559349	chr5:158559349:T:C	4.39256e-11	-1.8232	-0.242683	2.1178e-06	-1.82514	-0.221468
158559386	chr5:158559386:A:T	3.99639e-10	-2.2016e-10	0.142177	1.92396e-05	-2.2016e-10	0.159977
158559548	chr5:158559548:C:G	1.75727e-11	-1.59505	-1.38699	9.28934e-07	-1.48133	-1.38938
158559695	chr5:158559695:T:G	1.99769e-10	-2.2016e-10	-0.551224	9.63186e-06	-2.2016e-10	-0.531915
158560211	chr5:158560211:A:G	1.53531e-11	-1.73465	-1.38241	7.62633e-07	-1.69267	-1.3753
158560240	chr5:158560240:C:T	1.45933e-11	-1.67752	-1.4903	7.55865e-07	-1.58417	-1.49271
158560762	chr5:158560762:G:A	1.19856e-10	-2.2016e-10	-1.0621	5.73644e-06	-2.2016e-10	-1.05015
158560832	chr5:158560832:C:T	5.69158e-11	-1.80681	-4.92792e-10	2.51174e-06	-1.87601	-4.92792e-10
158562972	chr5:158562972:T:C	1.68701e-11	-1.70805	-1.31479	8.00895e-07	-1.70785	-1.31117
158563173	chr5:158563173:G:A	1.34374e-11	-1.74751	-1.50283	7.03341e-07	-1.64446	-1.50444
158563282	chr5:158563282:T:G	1.30429e-11	-1.78307	-1.49707	6.74694e-07	-1.69296	-1.49753
158563906	chr5:158563906:T:C	1.15203e-10	-2.2016e-10	-1.10169	5.51141e-06	-2.2016e-10	-1.09017
158563934	chr5:158563934:C:T	5.52709e-11	-1.83614	-4.92792e-10	2.52117e-06	-1.87227	-4.92792e-10
158564018	chr5:158564018:ACC:A	1.49848e-11	-1.72659	-1.41476	7.90565e-07	-1.6191	-1.4129
158564796	chr5:158564796:C:T	9.38256e-11	-2.2016e-10	-1.30695	4.41388e-06	-2.2016e-10	-1.31224
158565203	chr5:158565203:C:T	2.07864e-10	-2.2016e-10	-0.511502	1.00227e-05	-2.2016e-10	-0.492134
158565215	chr5:158565215:T:A	1.6821e-11	-1.72403	-1.30173	7.98533e-07	-1.72405	-1.29792
158565435	chr5:158565435:T:A	8.47239e-11	-2.2016e-10	-1.40899	3.96924e-06	-2.2016e-10	-1.41842
158565656	chr5:158565656:C:T	1.34603e-11	-1.75686	-1.49178	7.01545e-07	-1.65731	-1.49415
158566025	chr5:158566025:C:T	4.32328e-10	-2.2016e-10	0.2208	2.03151e-05	-2.2016e-10	0.214376
158567536	chr5:158567536:A:G	1.66372e-11	-1.52599	-1.51075	7.63386e-07	-1.55585	-1.51114
158567890	chr5:158567890:T:G	8.46429e-11	-2.2016e-10	-1.40994	4.00426e-06	-2.2016e-10	-1.40963
158568094	chr5:158568094:T:G	5.88507e-11	-1.8721	0.098715	2.74e-06	-1.89357	0.104537
158568643	chr5:158568643:T:A	4.02246e-11	-1.89433	-0.259575	2.00205e-06	-1.88111	-0.221708
158568686	chr5:158568686:G:T	8.13765e-11	-2.2016e-10	-1.4493	3.88057e-06	-2.2016e-10	-1.44101
158568779	chr5:158568779:C:G	1.49816e-10	-2.2016e-10	-0.838978	7.44352e-06	-2.2016e-10	-0.789647
158568795	chr5:158568795:G:A	1.83821e-11	-1.42744	-1.50957	8.58271e-07	-1.44078	-1.50905
158569018	chr5:158569018:T:G	1.86686e-11	-1.40887	-1.51267	8.72101e-07	-1.42142	-1.51242
158569321	chr5:158569321:C:T	1.7264e-11	-1.48572	-1.51404	8.0726e-07	-1.49703	-1.51407
158569984	chr5:158569984:A:T	5.22643e-11	-1.89207	-4.92792e-10	2.45902e-06	-1.89723	-4.92792e-10
158570175	chr5:158570175:A:G	1.62851e-10	-2.2016e-10	-0.755546	8.06381e-06	-2.2016e-10	-0.709605
158570480	chr5:158570480:ATCAGTTGTTAAACTTTGTTTACTG:A	7.78891e-11	-2.2016e-10	-1.4931	3.69658e-06	-2.2016e-10	-1.48958
158571236	chr5:158571236:A:C	1.16227e-10	-2.2016e-10	-1.09284	5.49584e-06	-2.2016e-10	-1.093
158571562	chr5:158571562:G:A	2.80388e-11	-1.36432	-1.15047	1.31508e-06	-1.3709	-1.1522
158571602	chr5:158571602:C:T	1.05647e-10	-2.2016e-10	-1.18828	5.05049e-06	-2.2016e-10	-1.17751
158571756	chr5:158571756:T:C	1.83411e-11	-1.42522	-1.51402	8.57641e-07	-1.43649	-1.51407
158572014	chr5:158572014:G:A	1.90484e-11	-1.39175	-1.50965	8.90344e-07	-1.40401	-1.50912
158572051	chr5:158572051:T:C	1.84558e-11	-1.42032	-1.51268	8.62494e-07	-1.43254	-1.51238
158572111	chr5:158572111:A:G	9.73752e-11	-2.2016e-10	-1.26981	4.62599e-06	-2.2016e-10	-1.2653
158572299	chr5:158572299:T:C	1.19936e-10	-2.2016e-10	-1.06143	5.67152e-06	-2.2016e-10	-1.06153
158572747	chr5:158572747:A:G	2.13416e-11	-1.45892	-1.32881	9.0414e-07	-1.57167	-1.32609
158573191	chr5:158573191:CT:C	1.20102e-10	-2.2016e-10	-1.06004	5.67751e-06	-2.2016e-10	-1.06048
158573218	chr5:158573218:G:A	1.80531e-11	-1.44133	-1.51374	7.97473e-07	-1.50942	-1.51388
158573432	chr5:158573432:G:A	5.20307e-11	-1.89655	-4.92792e-10	2.46369e-06	-1.89533	-4.92792e-10
158573827	chr5:158573827:T:C	2.37321e-11	-1.45075	-1.23081	1.00528e-06	-1.56426	-1.22746
158573836	chr5:158573836:G:A	2.22093e-11	-1.39645	-1.35142	9.33391e-07	-1.51718	-1.34874
158573930	chr5:158573930:C:T	6.95391e-11	-1.60649	-4.92792e-10	3.34076e-06	-1.59079	-4.92792e-10
158574104	chr5:158574104:G:A	1.17543e-10	-2.2016e-10	-1.08158	5.55726e-06	-2.2016e-10	-1.08189
158574128	chr5:158574128:G:A	2.2248e-11	-1.4059	-1.34023	9.36007e-07	-1.52545	-1.33768
158574166	chr5:158574166:G:A	5.67417e-10	0.49271	-4.92792e-10	2.78141e-05	0.528552	-4.92792e-10
158574301	chr5:158574301:A:T	1.56735e-11	-1.59541	-1.501	7.97624e-07	-1.52184	-1.50127
158574501	chr5:158574501:G:A	1.10439e-10	-2.2016e-10	-1.14392	5.20756e-06	-2.2016e-10	-1.14688
158575080	chr5:158575080:G:A	6.86439e-11	-1.83798	0.218523	3.13813e-06	-1.87574	0.222378
158575330	chr5:158575330:G:T	1.73203e-10	-2.2016e-10	-0.69392	8.67405e-06	-2.2016e-10	-0.636655
158575345	chr5:158575345:TCA:T	5.72237e-11	-1.8827	0.0812879	2.80999e-06	-1.88245	0.118645
158575826	chr5:158575826:A:G	1.50206e-10	-2.2016e-10	-0.836376	7.17825e-06	-2.2016e-10	-0.825936
158576012	chr5:158576012:A:G	2.37385e-11	-1.25273	-1.42856	9.79769e-07	-1.39134	-1.42609
158576254	chr5:158576254:G:T	6.34063e-11	-1.69882	-4.92792e-10	2.92991e-06	-1.72202	-4.92792e-10
158576430	chr5:158576430:T:C	1.17329e-10	-2.2016e-10	-1.0834	5.61723e-06	-2.2016e-10	-1.07115
158576657	chr5:158576657:G:T	8.84311e-11	-2.2016e-10	-1.36616	4.22704e-06	-2.2016e-10	-1.35549
158576813	chr5:158576813:T:C	1.03462e-10	-2.2016e-10	-1.20918	4.96501e-06	-2.2016e-10	-1.19458
158576871	chr5:158576871:C:T	6.2616e-11	-1.71136	-4.92792e-10	2.46665e-06	-1.89413	-4.92792e-10
158577244	chr5:158577244:G:A	1.07777e-10	-2.2016e-10	-1.16832	5.17614e-06	-2.2016e-10	-1.15293
158577311	chr5:158577311:C:T	7.97109e-11	-2.2016e-10	-1.46998	3.79597e-06	-2.2016e-10	-1.46305
158577367	chr5:158577367:T:C	1.16714e-11	-1.89714	-1.4941	5.58734e-07	-1.88371	-1.49537
158577675	chr5:158577675:T:C	1.17989e-11	-1.88394	-1.49643	5.50206e-07	-1.89685	-1.4976
158577706	chr5:158577706:C:T	9.76103e-11	-2.2016e-10	-1.2674	4.67565e-06	-2.2016e-10	-1.25462
158577741	chr5:158577741:G:A	4.30842e-10	0.217358	-4.92792e-10	2.06471e-05	0.230582	-4.92792e-10
158577762	chr5:158577762:A:T	1.269e-11	-1.87613	-1.43144	5.85226e-07	-1.89394	-1.4388
158577799	chr5:158577799:C:T	7.73731e-11	-2.2016e-10	-1.49975	3.67172e-06	-2.2016e-10	-1.49633
158578313	chr5:158578313:T:G	1.15805e-10	-2.2016e-10	-1.09648	5.54271e-06	-2.2016e-10	-1.08451
158578353	chr5:158578353:G:T	3.01527e-11	-1.35123	-1.09088	1.32672e-06	-1.42071	-1.09357
158578494	chr5:158578494:CA:C	3.0368e-11	-1.3402	-1.0948	1.33567e-06	-1.41019	-1.09737
158578790	chr5:158578790:A:G	2.43272e-11	-1.54768	-1.10911	1.56529e-06	-1.23986	-1.10906
158578961	chr5:158578961:G:T	9.79162e-11	-2.2016e-10	-1.26427	4.6898e-06	-2.2016e-10	-1.2516
158579021	chr5:158579021:G:A	1.16574e-11	-1.89704	-1.4954	5.58455e-07	-1.88287	-1.49671
158580081	chr5:158580081:G:C	8.72806e-11	-2.2016e-10	-1.37926	4.13676e-06	-2.2016e-10	-1.37708
158580256	chr5:158580256:C:T	2.98677e-11	-1.42685	-1.02476	1.32092e-06	-1.49147	-1.02719
158580291	chr5:158580291:G:A	7.72063e-11	-2.2016e-10	-1.5019	3.63367e-06	-2.2016e-10	-1.50675
158580478	chr5:158580478:A:T	1.16758e-10	-2.2016e-10	-1.08828	5.58895e-06	-2.2016e-10	-1.0762
158580521	chr5:158580521:A:G	1.19334e-11	-1.89612	-1.47293	5.74817e-07	-1.8811	-1.4696
158581296	chr5:158581296:C:T	1.15876e-11	-1.89739	-1.50106	5.53436e-07	-1.88645	-1.50215
158581356	chr5:158581356:A:T	5.57256e-11	-1.82794	-4.92792e-10	2.884e-06	-1.73781	-4.92792e-10
158581366	chr5:158581366:T:C	1.16824e-11	-1.89739	-1.49291	5.57843e-07	-1.88649	-1.49418
158582181	chr5:158582181:C:T	8.54019e-11	-2.2016e-10	-1.40102	4.07841e-06	-2.2016e-10	-1.39128
158582211	chr5:158582211:G:A	6.1373e-11	-1.86034	0.128923	2.84002e-06	-1.88844	0.135261
158582330	chr5:158582330:C:T	7.6316e-11	-2.2016e-10	-1.5135	3.60803e-06	-2.2016e-10	-1.51383
158582331	chr5:158582331:G:A	9.07864e-11	-2.2016e-10	-1.33987	4.30453e-06	-2.2016e-10	-1.33732
158582482	chr5:158582482:C:T	1.09473e-10	-2.2016e-10	-1.15271	5.17706e-06	-2.2016e-10	-1.15275
158582643	chr5:158582643:A:AG	2.46391e-11	-1.3489	-1.29515	1.02775e-06	-1.47527	-1.29435
158582655	chr5:158582655:G:A	7.63131e-11	-2.2016e-10	-1.51354	3.61196e-06	-2.2016e-10	-1.51274
158582809	chr5:158582809:GC:G	7.67514e-11	-2.2016e-10	-1.50781	3.62802e-06	-2.2016e-10	-1.5083
158583330	chr5:158583330:G:A	5.30546e-11	-1.69999	-0.177073	2.33536e-06	-1.77537	-0.173458
158583424	chr5:158583424:G:A	1.02463e-09	-2.2016e-10	1.0837	5.13436e-05	-2.2016e-10	1.14155
158583484	chr5:158583484:C:G	1.23825e-10	-2.2016e-10	-1.02952	5.85484e-06	-2.2016e-10	-1.02972
158583552	chr5:158583552:G:A	1.5895e-10	-2.2016e-10	-0.779795	7.6615e-06	-2.2016e-10	-0.760783
158583553	chr5:158583553:G:A	1.16373e-11	-1.89732	-1.49684	5.54369e-07	-1.88886	-1.49805
158583560	chr5:158583560:A:G	1.16307e-11	-1.89693	-1.4978	5.57532e-07	-1.88226	-1.49897
158583564	chr5:158583564:G:A	1.18549e-11	-1.8923	-1.48334	5.74619e-07	-1.87064	-1.4804
158583571	chr5:158583571:C:T	8.07741e-11	-2.2016e-10	-1.45673	3.80637e-06	-2.2016e-10	-1.46031
158583694	chr5:158583694:G:A	1.17125e-10	-2.2016e-10	-1.08515	5.60916e-06	-2.2016e-10	-1.07259
158583826	chr5:158583826:C:G	2.13763e-10	-0.483515	-4.92792e-10	1.04333e-05	-0.451985	-4.92792e-10
158583984	chr5:158583984:AT:A	1.16834e-11	-1.89316	-1.49706	5.64818e-07	-1.86954	-1.49871
158584071	chr5:158584071:C:T	2.63388e-10	-2.2016e-10	-0.274756	1.25489e-05	-2.2016e-10	-0.267356
158584092	chr5:158584092:T:C	1.24865e-10	-2.2016e-10	-1.02115	5.90406e-06	-2.2016e-10	-1.02135
158584421	chr5:158584421:C:T	1.19214e-10	-2.2016e-10	-1.06746	5.63585e-06	-2.2016e-10	-1.06784
158584422	chr5:158584422:A:G	1.16344e-11	-1.89736	-1.49705	5.54532e-07	-1.88835	-1.49828
158584493	chr5:158584493:C:T	8.73644e-11	-2.2016e-10	-1.3783	4.14084e-06	-2.2016e-10	-1.37609
158584571	chr5:158584571:G:T	9.53825e-11	-2.2016e-10	-1.29049	4.52739e-06	-2.2016e-10	-1.28684
158584779	chr5:158584779:G:C	2.85128e-11	-1.40157	-1.09646	1.25701e-06	-1.4694	-1.09885
158584810	chr5:158584810:C:T	1.16579e-10	-2.2016e-10	-1.08981	5.58371e-06	-2.2016e-10	-1.07714
158585654	chr5:158585654:C:T	4.14429e-10	-2.2016e-10	0.178517	1.90353e-05	-2.2016e-10	0.149303
158586848	chr5:158586848:T:C	2.13862e-11	-1.53303	-1.25261	9.36145e-07	-1.6132	-1.24978
158586853	chr5:158586853:T:C	1.1559e-11	-1.89726	-1.50367	5.5311e-07	-1.88456	-1.50463
158587126	chr5:158587126:G:A	1.23707e-10	-2.2016e-10	-1.03047	5.85022e-06	-2.2016e-10	-1.03051
158587178	chr5:158587178:C:T	9.39952e-11	-2.2016e-10	-1.30514	4.47114e-06	-2.2016e-10	-1.29935
158587254	chr5:158587254:A:G	7.67163e-11	-2.2016e-10	-1.50827	3.62615e-06	-2.2016e-10	-1.50882
158587476	chr5:158587476:A:AT	2.1531e-11	-1.5579	-1.221	9.46021e-07	-1.63476	-1.21773
158587496	chr5:158587496:G:A	7.73487e-11	-2.2016e-10	-1.50006	3.64723e-06	-2.2016e-10	-1.50302
158587734	chr5:158587734:G:T	5.30859e-11	-1.87647	-4.92792e-10	2.66648e-06	-1.81623	-4.92792e-10
158588202	chr5:158588202:A:G	8.16281e-11	-2.2016e-10	-1.44621	3.83773e-06	-2.2016e-10	-1.45211
158588290	chr5:158588290:G:A	8.73166e-11	-2.2016e-10	-1.37884	4.13968e-06	-2.2016e-10	-1.37637
158588459	chr5:158588459:C:A	5.52857e-11	-1.87488	0.0390122	2.67918e-06	-1.88814	0.0766624
158588895	chr5:158588895:G:A	3.74213e-11	-1.40546	-0.820678	1.70606e-06	-1.43863	-0.824175
158588966	chr5:158588966:T:C	8.48184e-11	-2.2016e-10	-1.40787	4.01279e-06	-2.2016e-10	-1.4075
158589846	chr5:158589846:A:G	1.56701e-10	-2.2016e-10	-0.794046	7.33532e-06	-2.2016e-10	-0.80429
158590049	chr5:158590049:C:T	8.20634e-11	-2.2016e-10	-1.44089	3.91136e-06	-2.2016e-10	-1.43311
158590341	chr5:158590341:T:G	8.41678e-11	-2.2016e-10	-1.41557	3.97647e-06	-2.2016e-10	-1.4166
158590475	chr5:158590475:G:T	1.19087e-10	-2.2016e-10	-1.06853	5.70607e-06	-2.2016e-10	-1.05546
158590861	chr5:158590861:C:T	8.57206e-11	-2.2016e-10	-1.39729	4.04873e-06	-2.2016e-10	-1.39859
158591360	chr5:158591360:A:G	1.14001e-10	-2.2016e-10	-1.11218	5.45615e-06	-2.2016e-10	-1.10025
158591912	chr5:158591912:G:A	4.80198e-10	-2.2016e-10	0.325815	2.38396e-05	-2.2016e-10	0.374358
158591993	chr5:158591993:A:G	1.23176e-10	-2.2016e-10	-1.03477	5.90402e-06	-2.2016e-10	-1.02136
158592060	chr5:158592060:G:C	1.23268e-11	-1.82936	-1.50725	6.08136e-07	-1.78681	-1.50754
158592097	chr5:158592097:C:A	5.80864e-11	-1.85163	0.0651777	2.67947e-06	-1.88357	0.0721962
158593153	chr5:158593153:C:T	3.78546e-11	-1.55593	-0.658701	2.44022e-06	-1.23175	-0.673152
158593158	chr5:158593158:T:C	7.74895e-11	-2.2016e-10	-1.49824	3.65027e-06	-2.2016e-10	-1.50219
158593320	chr5:158593320:G:A	1.88365e-10	-2.2016e-10	-0.610005	8.74947e-06	-2.2016e-10	-0.627998
158593417	chr5:158593417:A:G	2.2056e-11	-1.58256	-1.17224	9.52157e-07	-1.67603	-1.16999
158593493	chr5:158593493:G:A	5.1551e-11	-1.88057	-0.0252424	2.51695e-06	-1.88403	0.0100882
158593731	chr5:158593731:T:C	1.22748e-11	-1.83869	-1.50214	6.03658e-07	-1.79922	-1.50252
158593782	chr5:158593782:C:A	2.76602e-11	-1.5486	-0.97979	1.23133e-06	-1.59986	-0.989038
158593856	chr5:158593856:G:A	1.21677e-10	-2.2016e-10	-1.04702	5.75195e-06	-2.2016e-10	-1.04745
158594149	chr5:158594149:C:T	1.15973e-10	-2.2016e-10	-1.09502	5.48365e-06	-2.2016e-10	-1.09522
158594395	chr5:158594395:G:C	1.14803e-11	-1.89635	-1.51141	5.44538e-07	-1.89267	-1.51214
158595195	chr5:158595195:T:G	1.45991e-11	-1.70201	-1.46542	7.34836e-07	-1.63909	-1.46601
158595586	chr5:158595586:G:A	1.4318e-10	-2.2016e-10	-0.884281	6.82869e-06	-2.2016e-10	-0.875859
158595680	chr5:158595680:T:C	1.59368e-11	-1.89073	-1.18902	7.60442e-07	-1.89716	-1.17369
158595761	chr5:158595761:G:T	8.8658e-11	-2.2016e-10	-1.3636	4.23832e-06	-2.2016e-10	-1.35282
158595923	chr5:158595923:T:C	1.45139e-11	-1.70107	-1.47221	7.30926e-07	-1.63753	-1.4729
158596083	chr5:158596083:A:C	1.46436e-10	-2.2016e-10	-0.861792	6.98782e-06	-2.2016e-10	-0.852823
158596212	chr5:158596212:T:C	1.8178e-10	-2.2016e-10	-0.645588	8.76315e-06	-2.2016e-10	-0.626435
158596294	chr5:158596294:C:T	1.79085e-10	-0.660522	-4.92792e-10	7.34308e-06	-0.803233	-4.92792e-10
158596310	chr5:158596310:C:G	3.7318e-10	-2.2016e-10	0.0736773	1.75762e-05	-2.2016e-10	0.0695527
158596774	chr5:158596774:G:A	1.49069e-10	-2.2016e-10	-0.843978	7.11141e-06	-2.2016e-10	-0.835291
158596937	chr5:158596937:T:C	5.21152e-11	-1.89493	-4.92792e-10	2.48914e-06	-1.88505	-4.92792e-10
158597007	chr5:158597007:C:T	1.27664e-10	-2.2016e-10	-0.998979	6.03383e-06	-2.2016e-10	-0.999609
158597461	chr5:158597461:G:A	2.98292e-11	-1.54216	-0.910733	1.32509e-06	-1.59435	-0.921157
158597599	chr5:158597599:C:T	4.14495e-11	-1.84153	-0.282376	1.89752e-06	-1.87796	-0.278479
158597680	chr5:158597680:C:A	5.97159e-11	-1.85205	0.0932588	2.75152e-06	-1.88382	0.0989787
158597765	chr5:158597765:A:G	1.15347e-11	-1.8951	-1.50793	5.45145e-07	-1.89453	-1.50917
158597976	chr5:158597976:G:A	8.19419e-11	-2.2016e-10	-1.44237	3.91013e-06	-2.2016e-10	-1.43342
158598244	chr5:158598244:G:A	3.49455e-11	-1.85597	-0.438622	1.61265e-06	-1.88614	-0.432978
158598307	chr5:158598307:A:G	4.53123e-11	-1.88166	-0.153144	2.21537e-06	-1.8829	-0.118668
158598460	chr5:158598460:G:A	1.05647e-10	-2.2016e-10	-1.18828	5.05049e-06	-2.2016e-10	-1.17751
158598819	chr5:158598819:C:T	1.78778e-10	-2.2016e-10	-0.662239	8.30963e-06	-2.2016e-10	-0.679576
158598920	chr5:158598920:T:G	1.14642e-11	-1.8974	-1.51176	5.47335e-07	-1.88721	-1.51247
158598975	chr5:158598975:T:C	2.43542e-11	-1.56322	-1.09246	1.04887e-06	-1.66001	-1.08927
158599078	chr5:158599078:A:C	1.03647e-10	-2.2016e-10	-1.20739	4.84951e-06	-2.2016e-10	-1.21811
158599163	chr5:158599163:AG:A	7.84991e-11	-2.2016e-10	-1.4853	3.70066e-06	-2.2016e-10	-1.48848
158599463	chr5:158599463:A:G	1.30005e-10	-2.2016e-10	-0.980808	6.14644e-06	-2.2016e-10	-0.981119
158599708	chr5:158599708:AG:A	1.14698e-10	-2.2016e-10	-1.10608	5.48906e-06	-2.2016e-10	-1.09423
158599719	chr5:158599719:C:T	3.18776e-11	-1.48323	-0.903251	1.4045e-06	-1.54338	-0.913928
158600061	chr5:158600061:C:T	8.77591e-11	-2.2016e-10	-1.37379	4.19618e-06	-2.2016e-10	-1.36282
158600115	chr5:158600115:C:T	6.11568e-11	-1.84838	0.11344	2.81414e-06	-1.88157	0.119233
158600310	chr5:158600310:A:G	1.20705e-11	-1.89539	-1.46223	5.91336e-07	-1.85922	-1.46314
158600312	chr5:158600312:C:T	5.7291e-11	-1.87962	0.0793757	2.7984e-06	-1.88467	0.116732
158600409	chr5:158600409:C:T	1.58942e-11	-1.65402	-1.42841	8.04429e-07	-1.58497	-1.42964
158600429	chr5:158600429:A:G	2.53399e-11	-1.41359	-1.20241	1.11762e-06	-1.47741	-1.20838
158600980	chr5:158600980:A:G	2.4361e-11	-1.41664	-1.23876	1.07417e-06	-1.48079	-1.24465
158600997	chr5:158600997:C:T	2.14625e-10	-2.2016e-10	-0.479493	1.05807e-05	-2.2016e-10	-0.437957
158601359	chr5:158601359:G:A	1.60209e-10	-2.2016e-10	-0.771907	7.9975e-06	-2.2016e-10	-0.717862
158601455	chr5:158601455:A:G	8.35297e-11	-2.2016e-10	-1.42318	3.9808e-06	-2.2016e-10	-1.41551
158601568	chr5:158601568:A:G	2.29588e-11	-1.44116	-1.27352	1.0137e-06	-1.50461	-1.27878
158601612	chr5:158601612:T:A	1.25001e-11	-1.84284	-1.4798	6.25195e-07	-1.78572	-1.48096
158601665	chr5:158601665:G:A	1.24839e-10	-2.2016e-10	-1.02136	5.9057e-06	-2.2016e-10	-1.02107
158601674	chr5:158601674:G:C	1.15907e-10	-2.2016e-10	-1.0956	5.5492e-06	-2.2016e-10	-1.08334
158601862	chr5:158601862:C:T	1.26622e-10	-2.2016e-10	-1.00718	6.0768e-06	-2.2016e-10	-0.992513
158601892	chr5:158601892:T:A	2.36492e-11	-1.41657	-1.26849	1.0424e-06	-1.48153	-1.27393
158602022	chr5:158602022:C:T	9.98331e-11	-2.2016e-10	-1.24488	4.74768e-06	-2.2016e-10	-1.23934
158602150	chr5:158602150:T:C	1.28246e-11	-1.82508	-1.47194	6.45886e-07	-1.76086	-1.47326
158602264	chr5:158602264:C:A	1.60452e-10	-2.2016e-10	-0.770387	8.01001e-06	-2.2016e-10	-0.716299
158602355	chr5:158602355:A:G	1.28622e-11	-1.89475	-1.39934	6.28164e-07	-1.86178	-1.40016
158602542	chr5:158602542:G:A	2.33742e-11	-1.32577	-1.37098	1.18919e-06	-1.251	-1.37272
158602658	chr5:158602658:C:T	1.24971e-11	-1.83657	-1.48632	6.15277e-07	-1.7958	-1.48687
158602726	chr5:158602726:G:A	3.34081e-11	-1.50674	-0.832849	1.47736e-06	-1.56505	-0.841688
158602760	chr5:158602760:A:C	3.34808e-11	-1.4985	-0.838906	1.47937e-06	-1.55761	-0.847763
158602769	chr5:158602769:A:G	2.4987e-11	-1.41807	-1.21195	1.10142e-06	-1.48324	-1.21715
158602796	chr5:158602796:TC:T	3.31583e-11	-1.48903	-0.858067	1.46527e-06	-1.54857	-0.866382
158602823	chr5:158602823:TC:T	1.93311e-11	-1.56099	-1.32568	1.04486e-06	-1.42387	-1.32923
158602839	chr5:158602839:T:C	1.02407e-10	-2.2016e-10	-1.21943	4.89048e-06	-2.2016e-10	-1.2097
158602985	chr5:158602985:C:T	2.09937e-10	-0.501577	-4.92792e-10	8.57808e-06	-0.647781	-4.92792e-10
158603614	chr5:158603614:C:T	4.58287e-11	-1.89733	-0.126143	2.39395e-06	-1.83036	-0.093687
158603805	chr5:158603805:G:A	4.11144e-11	-1.41722	-0.714806	1.78379e-06	-1.49756	-0.720695
158604280	chr5:158604280:G:A	2.06513e-11	-1.75692	-1.06368	9.22999e-07	-1.80796	-1.06915
158604397	chr5:158604397:G:A	2.09443e-10	-2.2016e-10	-0.503934	9.89602e-06	-2.2016e-10	-0.504859
158604446	chr5:158604446:T:C	1.80935e-10	-2.2016e-10	-0.650248	8.77454e-06	-2.2016e-10	-0.625137
158604487	chr5:158604487:G:A	3.37517e-11	-1.68378	-0.645577	1.46696e-06	-1.74913	-0.664668
158604503	chr5:158604503:C:G	2.06159e-11	-1.42443	-1.39789	8.80434e-07	-1.52945	-1.39488
158604527	chr5:158604527:G:A	1.69521e-11	-1.85239	-1.1656	8.9057e-07	-1.75009	-1.16279
158604584	chr5:158604584:C:T	1.43034e-11	-1.83428	-1.35361	6.59736e-07	-1.86502	-1.34789
158604687	chr5:158604687:G:T	8.03847e-11	-1.56113	0.0995699	3.14544e-06	-1.79133	0.140291
158604702	chr5:158604702:C:T	5.78424e-11	-1.79066	-4.92792e-10	2.53633e-06	-1.86627	-4.92792e-10
158605326	chr5:158605326:C:A	9.46061e-11	-2.2016e-10	-1.29866	4.52314e-06	-2.2016e-10	-1.28779
158605613	chr5:158605613:G:T	6.55201e-11	-1.84988	0.183854	3.0948e-06	-1.84352	0.176251
158605730	chr5:158605730:A:G	1.39011e-11	-1.8628	-1.35361	7.21144e-07	-1.76835	-1.35556
158606004	chr5:158606004:T:A	2.36187e-11	-1.2264	-1.45995	1.19056e-06	-1.16646	-1.45611
158606062	chr5:158606062:G:T	3.34136e-11	-1.66634	-0.673078	1.34812e-06	-1.84379	-0.65449
158606629	chr5:158606629:T:C	2.41299e-11	-1.81695	-0.847984	1.06174e-06	-1.88875	-0.848332
158606636	chr5:158606636:A:T	1.89016e-11	-1.47075	-1.43839	9.07385e-07	-1.4602	-1.43398
158606699	chr5:158606699:T:C	1.47883e-11	-1.64183	-1.51272	6.12666e-07	-1.77419	-1.51274
158607232	chr5:158607232:TAAGTAAACTACCTA:T	1.08224e-10	-2.2016e-10	-1.16418	5.07802e-06	-2.2016e-10	-1.17207
158607322	chr5:158607322:A:C	6.92737e-11	-1.55803	-0.0522857	2.70587e-06	-1.79112	-0.0104467
158607345	chr5:158607345:C:A	1.85777e-11	-1.48795	-1.43847	8.91758e-07	-1.47749	-1.43406
158607373	chr5:158607373:G:A	4.17553e-11	-1.82556	-0.290999	2.06313e-06	-1.80486	-0.267908
158607624	chr5:158607624:T:A	1.78301e-11	-1.58024	-1.38726	7.49604e-07	-1.70422	-1.38098
158607671	chr5:158607671:C:T	1.51025e-11	-1.66668	-1.46685	8.58628e-07	-1.48177	-1.46764
158607683	chr5:158607683:A:C	1.51787e-10	-2.2016e-10	-0.825909	6.97182e-06	-2.2016e-10	-0.855114
158607718	chr5:158607718:T:C	7.00265e-11	-1.55672	-0.0427929	2.73425e-06	-1.7903	-0.000829555
158607747	chr5:158607747:A:T	1.50121e-10	-2.2016e-10	-0.836941	6.89418e-06	-2.2016e-10	-0.866313
158607858	chr5:158607858:G:T	7.043e-11	-1.55966	-0.0341015	2.75187e-06	-1.79189	0.00717984
158607953	chr5:158607953:G:A	2.77123e-11	-1.69455	-0.831963	1.14131e-06	-1.85037	-0.81444
158608078	chr5:158608078:C:T	1.4475e-11	-1.80764	-1.36832	6.71031e-07	-1.83586	-1.36007
158608138	chr5:158608138:A:C	5.20038e-11	-1.89707	-4.92792e-10	2.46982e-06	-1.89285	-4.92792e-10
158608362	chr5:158608362:C:T	1.34786e-11	-1.85759	-1.38969	7.05043e-07	-1.75667	-1.38982
158608389	chr5:158608389:C:T	3.13976e-11	-1.38154	-1.02012	1.37503e-06	-1.45642	-1.02209
158608520	chr5:158608520:C:A	2.79345e-11	-1.42658	-1.09194	1.23187e-06	-1.49812	-1.09034
158608667	chr5:158608667:C:T	1.33349e-10	-2.2016e-10	-0.955411	6.13909e-06	-2.2016e-10	-0.982315
158609100	chr5:158609100:A:G	2.90047e-11	-1.55319	-0.927739	1.04504e-06	-1.8417	-0.911236
158609133	chr5:158609133:TATG:T	7.83289e-10	-2.2016e-10	0.815118	3.76637e-05	-2.2016e-10	0.831707
158609193	chr5:158609193:G:C	7.688e-10	-2.2016e-10	0.796447	3.6945e-05	-2.2016e-10	0.81244
158609348	chr5:158609348:C:T	1.63277e-11	-1.58931	-1.46622	6.86883e-07	-1.70986	-1.46272
158609500	chr5:158609500:T:G	1.40898e-10	-2.2016e-10	-0.900349	6.48217e-06	-2.2016e-10	-0.927936
158609575	chr5:158609575:C:G	8.28036e-11	-1.84888	0.416972	3.9505e-06	-1.83081	0.407662
158609701	chr5:158609701:A:C	1.81271e-11	-1.55917	-1.39181	7.59204e-07	-1.68674	-1.38574
158609742	chr5:158609742:G:A	3.14107e-09	-2.2016e-10	2.20394	0.000146496	-2.2016e-10	2.19001
158609841	chr5:158609841:T:G	8.34589e-11	-2.2016e-10	-1.42403	3.92241e-06	-2.2016e-10	-1.43029
158611028	chr5:158611028:T:C	8.31614e-11	-1.4276	-4.92792e-10	2.8426e-06	-1.75227	-4.92792e-10
158611200	chr5:158611200:T:C	1.52047e-10	-2.2016e-10	-0.824193	6.9848e-06	-2.2016e-10	-0.853254
158611505	chr5:158611505:A:G	3.06986e-10	-2.2016e-10	-0.121582	1.46318e-05	-2.2016e-10	-0.113793
158611525	chr5:158611525:G:A	1.61553e-11	-1.58637	-1.47976	6.79185e-07	-1.70734	-1.47652
158611625	chr5:158611625:A:G	2.02258e-11	-1.60906	-1.23236	8.86797e-07	-1.68769	-1.22944
158611763	chr5:158611763:G:A	7.58556e-11	-1.84651	0.326958	3.62358e-06	-1.82804	0.318508
158611923	chr5:158611923:A:G	1.191e-11	-1.88333	-1.48767	5.62743e-07	-1.8813	-1.49062
158612554	chr5:158612554:T:C	1.67904e-11	-1.51921	-1.50837	6.95165e-07	-1.65334	-1.50726
158612590	chr5:158612590:T:G	1.17872e-11	-1.88566	-1.49572	5.62559e-07	-1.87844	-1.49381
158612731	chr5:158612731:T:C	2.06765e-11	-1.87993	-0.939458	1.05956e-06	-1.80118	-0.937955
158612977	chr5:158612977:C:CT	2.4913e-11	-1.51713	-1.11586	1.10901e-06	-1.58378	-1.10975
158613020	chr5:158613020:T:G	9.34164e-11	-2.2016e-10	-1.31132	4.46008e-06	-2.2016e-10	-1.30182
158613441	chr5:158613441:G:A	3.06154e-10	-2.2016e-10	-0.124296	1.41328e-05	-2.2016e-10	-0.14849
158613707	chr5:158613707:C:T	7.64082e-11	-2.2016e-10	-1.51229	3.61914e-06	-2.2016e-10	-1.51075
158613710	chr5:158613710:T:A	1.326e-11	-1.86206	-1.40157	6.90592e-07	-1.76495	-1.40225
158613721	chr5:158613721:A:G	1.60358e-11	-1.76902	-1.30454	8.21184e-07	-1.68798	-1.30602
158613887	chr5:158613887:C:T	7.81224e-11	-1.80778	0.317676	3.75094e-06	-1.7813	0.306314
158613963	chr5:158613963:C:T	8.91263e-11	-1.35833	-4.92792e-10	3.93222e-06	-1.42779	-4.92792e-10
158614280	chr5:158614280:A:T	3.6934e-10	-2.2016e-10	0.0633343	1.73688e-05	-2.2016e-10	0.057687
158614491	chr5:158614491:A:C	1.31285e-11	-1.87334	-1.40026	6.75676e-07	-1.78791	-1.40112
158614821	chr5:158614821:C:T	1.33596e-11	-1.86201	-1.39414	6.95297e-07	-1.76559	-1.39482
158615143	chr5:158615143:C:T	9.07422e-11	-2.2016e-10	-1.34036	4.29246e-06	-2.2016e-10	-1.34013
158615525	chr5:158615525:G:A	3.09489e-11	-1.47946	-0.936586	1.47335e-06	-1.48389	-0.92556
158615727	chr5:158615727:G:A	2.21509e-10	-0.447921	-4.92792e-10	1.71037e-05	0.0423031	-4.92792e-10
158616361	chr5:158616361:C:T	2.53916e-11	-1.50219	-1.11177	1.13895e-06	-1.56096	-1.10592
158616690	chr5:158616690:A:T	1.39908e-10	-2.2016e-10	-0.907396	6.48649e-06	-2.2016e-10	-0.92727
158617081	chr5:158617081:C:T	3.01278e-11	-1.40128	-1.04166	1.3336e-06	-1.47772	-1.03139
158617531	chr5:158617531:A:G	1.20079e-11	-1.89053	-1.47229	6.95008e-07	-1.68832	-1.4725
158617710	chr5:158617710:G:A	5.29172e-11	-1.87966	-4.92792e-10	2.58646e-06	-1.8467	-4.92792e-10
158617890	chr5:158617890:A:G	1.37606e-11	-1.89453	-1.33204	6.53282e-07	-1.88115	-1.34159
158618226	chr5:158618226:C:T	7.63431e-11	-2.2016e-10	-1.51315	3.6156e-06	-2.2016e-10	-1.51173
158618607	chr5:158618607:T:C	8.6117e-11	-2.2016e-10	-1.39268	4.10661e-06	-2.2016e-10	-1.38439
158618947	chr5:158618947:C:T	6.84562e-11	-1.86376	0.241571	3.3189e-06	-1.83781	0.240452
158619081	chr5:158619081:G:A	7.82935e-11	-1.87098	0.383066	3.78779e-06	-1.84766	0.382455
158619143	chr5:158619143:G:A	7.89798e-11	-2.2016e-10	-1.47919	3.75405e-06	-2.2016e-10	-1.47416
158619309	chr5:158619309:C:A	5.21224e-11	-1.89479	-4.92792e-10	2.46271e-06	-1.89573	-4.92792e-10
158619971	chr5:158619971:A:G	1.16319e-11	-1.88118	-1.51345	5.60695e-07	-1.86322	-1.51235
158620126	chr5:158620126:T:A	1.25419e-10	-2.2016e-10	-1.01672	6.13341e-06	-2.2016e-10	-0.98324
158620529	chr5:158620529:A:C	1.24489e-11	-1.83803	-1.48872	6.54514e-07	-1.73166	-1.48919
158620680	chr5:158620680:C:A	1.4558e-11	-1.6972	-1.47304	6.40859e-07	-1.77178	-1.47015
158620969	chr5:158620969:C:T	1.16095e-11	-1.88281	-1.51375	5.40975e-07	-1.8974	-1.51398
158621002	chr5:158621002:A:C	8.17318e-11	-2.2016e-10	-1.44494	3.92598e-06	-2.2016e-10	-1.42937
158621386	chr5:158621386:G:A	7.62962e-11	-2.2016e-10	-1.51376	3.60947e-06	-2.2016e-10	-1.51343
158621998	chr5:158621998:T:C	8.23368e-11	-2.2016e-10	-1.43757	3.95874e-06	-2.2016e-10	-1.42107
158622373	chr5:158622373:T:C	7.62775e-11	-2.2016e-10	-1.51401	3.60901e-06	-2.2016e-10	-1.51356
158622415	chr5:158622415:C:T	1.05479e-10	-2.2016e-10	-1.18987	4.94078e-06	-2.2016e-10	-1.19947
158622541	chr5:158622541:G:A	5.23296e-11	-1.89082	-4.92792e-10	2.50753e-06	-1.87769	-4.92792e-10
158622846	chr5:158622846:T:C	1.41074e-11	-1.7301	-1.47159	6.14627e-07	-1.81496	-1.46877
158623137	chr5:158623137:A:G	1.18543e-11	-1.88341	-1.49229	5.54189e-07	-1.8974	-1.48984
158623613	chr5:158623613:A:G	8.66746e-11	-2.2016e-10	-1.38622	4.1427e-06	-2.2016e-10	-1.37564
158623873	chr5:158623873:C:A	5.23688e-11	-0.971135	-0.918939	2.31095e-06	-1.05036	-0.908973
158624088	chr5:158624088:T:C	7.62807e-11	-2.2016e-10	-1.51396	3.60978e-06	-2.2016e-10	-1.51334
158624218	chr5:158624218:A:G	1.56562e-11	-1.65895	-1.43857	6.71929e-07	-1.75982	-1.43478
158624407	chr5:158624407:G:T	1.0111e-10	-2.2016e-10	-1.23218	4.76323e-06	-2.2016e-10	-1.23606
158624924	chr5:158624924:T:C	1.24318e-11	-1.86858	-1.45954	5.68321e-07	-1.89651	-1.46555
158625642	chr5:158625642:G:A	1.26313e-11	-1.79881	-1.51339	6.55962e-07	-1.70613	-1.51252
158626330	chr5:158626330:G:A	6.36946e-11	-0.949014	-0.745271	2.84543e-06	-1.01495	-0.736323
158626432	chr5:158626432:C:A	1.51246e-11	-1.70392	-1.42814	6.56214e-07	-1.79399	-1.42427
158627061	chr5:158627061:T:G	7.63472e-11	-2.2016e-10	-1.51309	3.60937e-06	-2.2016e-10	-1.51346
158627283	chr5:158627283:T:C	4.69297e-10	-2.2016e-10	0.302851	2.20653e-05	-2.2016e-10	0.297017
158627404	chr5:158627404:T:A	5.29757e-11	-1.87855	-4.92792e-10	2.47623e-06	-1.89026	-4.92792e-10
158627608	chr5:158627608:C:A	1.25747e-11	-1.80673	-1.50997	6.49118e-07	-1.71766	-1.51147
158627714	chr5:158627714:T:G	1.18655e-11	-1.86627	-1.50848	7.38274e-07	-1.59201	-1.50842
158627795	chr5:158627795:T:G	6.06651e-11	-1.03788	-0.705132	2.70959e-06	-1.11372	-0.686476
158627857	chr5:158627857:C:T	1.18899e-11	-1.89495	-1.47775	5.87556e-07	-1.85168	-1.4771
158627875	chr5:158627875:G:A	1.19149e-11	-1.89295	-1.47764	5.92094e-07	-1.84409	-1.47699
158629218	chr5:158629218:T:G	1.56537e-11	-1.68354	-1.41413	6.76826e-07	-1.7775	-1.40983
158629404	chr5:158629404:C:T	1.24384e-11	-1.877	-1.4506	5.74324e-07	-1.89732	-1.45423
158629756	chr5:158629756:AT:A	1.19581e-10	-2.2016e-10	-1.06439	5.65664e-06	-2.2016e-10	-1.06416
158629829	chr5:158629829:T:G	1.15216e-11	-1.8974	-1.50676	5.60561e-07	-1.86951	-1.5063
158630422	chr5:158630422:A:G	1.10104e-10	-2.2016e-10	-1.14696	5.15655e-06	-2.2016e-10	-1.15672
158630488	chr5:158630488:T:C	5.38621e-11	-1.21886	-0.643095	2.42321e-06	-1.28771	-0.624189
158630589	chr5:158630589:C:T	9.28777e-11	-2.2016e-10	-1.3171	4.45914e-06	-2.2016e-10	-1.30204
158630712	chr5:158630712:C:T	9.4767e-11	-2.2016e-10	-1.29696	4.46187e-06	-2.2016e-10	-1.30142
158630814	chr5:158630814:T:C	1.91335e-11	-1.55387	-1.34307	7.30343e-07	-1.76867	-1.34256
158630886	chr5:158630886:G:A	8.06933e-11	-2.2016e-10	-1.45773	3.83322e-06	-2.2016e-10	-1.45329
158630950	chr5:158630950:T:C	3.87558e-11	-1.18465	-1.00645	1.74489e-06	-1.25385	-0.986454
158631561	chr5:158631561:G:A	1.32823e-11	-1.76809	-1.49387	9.37092e-07	-1.36761	-1.49436
158632308	chr5:158632308:G:A	3.68215e-10	-2.2016e-10	0.0602832	1.76945e-05	-2.2016e-10	0.0762603
158632509	chr5:158632509:T:C	1.37459e-11	-1.839	-1.38865	8.10736e-07	-1.61515	-1.39165
158632564	chr5:158632564:A:T	2.84334e-10	-2.2016e-10	-0.198235	1.33663e-05	-2.2016e-10	-0.204256
158632895	chr5:158632895:C:T	1.81061e-10	-0.64955	-4.92792e-10	1.17208e-05	-0.335629	-4.92792e-10
158633453	chr5:158633453:A:G	7.71831e-11	-2.2016e-10	-1.5022	3.64752e-06	-2.2016e-10	-1.50294
158633854	chr5:158633854:G:A	7.83333e-11	-2.2016e-10	-1.48741	3.73341e-06	-2.2016e-10	-1.47967
158634132	chr5:158634132:G:A	9.93031e-11	-2.2016e-10	-1.25021	4.63138e-06	-2.2016e-10	-1.26414
158634268	chr5:158634268:C:G	4.52539e-10	-2.2016e-10	0.26649	2.13987e-05	-2.2016e-10	0.266339
158634276	chr5:158634276:A:G	7.94853e-11	-2.2016e-10	-1.47281	3.80259e-06	-2.2016e-10	-1.46131
158634484	chr5:158634484:A:T	7.67526e-11	-2.2016e-10	-1.5078	3.63943e-06	-2.2016e-10	-1.50517
158634568	chr5:158634568:C:T	7.8185e-11	-2.2016e-10	-1.48931	3.71866e-06	-2.2016e-10	-1.48363
158635348	chr5:158635348:A:G	9.23672e-11	-2.2016e-10	-1.32261	4.32496e-06	-2.2016e-10	-1.33259
158635511	chr5:158635511:G:A	2.12387e-10	-0.489974	-4.92792e-10	7.69668e-06	-0.756202	-4.92792e-10
158635984	chr5:158635984:T:C	1.1724e-10	-2.2016e-10	-1.08416	5.63852e-06	-2.2016e-10	-1.06737
158636059	chr5:158636059:C:T	1.18421e-10	-2.2016e-10	-1.07413	5.60769e-06	-2.2016e-10	-1.07285
158636151	chr5:158636151:G:A	1.70625e-11	-1.79951	-1.21199	8.8949e-07	-1.69724	-1.21686
158636453	chr5:158636453:G:C	1.08174e-10	-2.2016e-10	-1.16464	5.18496e-06	-2.2016e-10	-1.15123
158636835	chr5:158636835:T:G	8.14194e-11	-2.2016e-10	-1.44877	3.81455e-06	-2.2016e-10	-1.45817
158637046	chr5:158637046:G:C	7.69317e-11	-2.2016e-10	-1.50547	3.62644e-06	-2.2016e-10	-1.50874
158637233	chr5:158637233:C:T	5.27622e-11	-1.88259	-4.92792e-10	2.48657e-06	-1.88609	-4.92792e-10
158637268	chr5:158637268:C:T	1.88857e-11	-1.59335	-1.31662	1.12258e-06	-1.3745	-1.30686
158637311	chr5:158637311:A:G	3.85472e-11	-1.73271	-0.463791	1.63006e-06	-1.86224	-0.446132
158637327	chr5:158637327:T:C	5.24296e-11	-1.88891	-4.92792e-10	2.53451e-06	-1.86699	-4.92792e-10
158637638	chr5:158637638:T:C	9.49194e-11	-2.2016e-10	-1.29536	4.52015e-06	-2.2016e-10	-1.28845
158637744	chr5:158637744:G:T	5.23317e-11	-1.6027	-0.288082	2.08359e-06	-1.79213	-0.270771
158637754	chr5:158637754:A:G	1.08763e-10	-2.2016e-10	-1.15921	5.12589e-06	-2.2016e-10	-1.16269
158638159	chr5:158638159:T:G	4.17456e-11	-1.6958	-0.420992	1.73299e-06	-1.84415	-0.402997
158638362	chr5:158638362:T:C	8.35934e-11	-2.2016e-10	-1.42242	4.02083e-06	-2.2016e-10	-1.4055
158638401	chr5:158638401:T:C	1.59506e-11	-1.70262	-1.37627	9.47916e-07	-1.47466	-1.37582
158638425	chr5:158638425:A:G	1.04571e-10	-2.2016e-10	-1.19852	4.9795e-06	-2.2016e-10	-1.19166
158639231	chr5:158639231:T:G	1.17528e-10	-2.2016e-10	-1.08171	5.63187e-06	-2.2016e-10	-1.06855
158639412	chr5:158639412:G:C	2.31501e-10	-2.2016e-10	-0.403801	1.09828e-05	-2.2016e-10	-0.400661
158639460	chr5:158639460:A:C	1.08973e-10	-2.2016e-10	-1.15728	5.28337e-06	-2.2016e-10	-1.13243
158639555	chr5:158639555:G:A	6.10888e-11	-1.73606	-4.92792e-10	2.75075e-06	-1.78512	-4.92792e-10
158639618	chr5:158639618:T:C	2.72438e-10	-0.240972	-4.92792e-10	9.59291e-06	-0.535967	-4.92792e-10
158639621	chr5:158639621:G:A	1.368e-11	-1.80502	-1.42743	7.09732e-07	-1.70329	-1.43657
158639764	chr5:158639764:A:T	1.5061e-11	-1.6407	-1.49557	8.31911e-07	-1.48149	-1.49953
158640307	chr5:158640307:G:C	1.30679e-11	-1.76416	-1.51406	5.65886e-07	-1.85227	-1.51408
158641114	chr5:158641114:A:G	1.05377e-10	-2.2016e-10	-1.19084	5.10722e-06	-2.2016e-10	-1.16634
158641265	chr5:158641265:A:G	2.34196e-11	-1.62398	-1.07083	1.45628e-06	-1.353	-1.06811
158641373	chr5:158641373:T:C	1.34531e-10	-2.2016e-10	-0.946591	6.22177e-06	-2.2016e-10	-0.968937
158641916	chr5:158641916:G:T	7.81408e-10	-2.2016e-10	0.812713	3.90679e-05	-2.2016e-10	0.868311
158642044	chr5:158642044:T:C	8.59537e-11	-2.2016e-10	-1.39458	4.04728e-06	-2.2016e-10	-1.39894
158642207	chr5:158642207:T:G	2.05963e-11	-1.66065	-1.16263	1.25929e-06	-1.4062	-1.16025
158642607	chr5:158642607:C:T	1.09531e-10	-2.2016e-10	-1.15218	5.30999e-06	-2.2016e-10	-1.1274
158642870	chr5:158642870:G:A	1.05666e-10	-2.2016e-10	-1.1881	5.11946e-06	-2.2016e-10	-1.16394
158643396	chr5:158643396:A:G	1.07736e-10	-2.2016e-10	-1.1687	5.21635e-06	-2.2016e-10	-1.14519
158643697	chr5:158643697:G:A	8.70067e-11	-2.2016e-10	-1.3824	4.05616e-06	-2.2016e-10	-1.39675
158643860	chr5:158643860:T:C	7.69115e-11	-2.2016e-10	-1.50573	3.63132e-06	-2.2016e-10	-1.50739
158643982	chr5:158643982:A:G	1.56659e-10	-2.2016e-10	-0.794314	7.22368e-06	-2.2016e-10	-0.819627
158644009	chr5:158644009:C:T	1.87116e-11	-1.51963	-1.39961	1.09736e-06	-1.29379	-1.41029
158644241	chr5:158644241:C:T	1.06821e-10	-1.54469	0.367469	4.67545e-06	-1.64224	0.387571
158644342	chr5:158644342:G:A	7.92135e-11	-2.2016e-10	-1.47624	3.7382e-06	-2.2016e-10	-1.47839
158645111	chr5:158645111:T:C	8.0467e-11	-2.2016e-10	-1.46054	3.7738e-06	-2.2016e-10	-1.46891
158645325	chr5:158645325:G:A	8.05744e-11	-2.2016e-10	-1.4592	3.83317e-06	-2.2016e-10	-1.4533
158645485	chr5:158645485:G:A	5.61847e-11	-1.81974	-4.92792e-10	2.57029e-06	-1.85297	-4.92792e-10
158645556	chr5:158645556:C:T	8.82692e-11	-2.2016e-10	-1.36799	4.09543e-06	-2.2016e-10	-1.38712
158645607	chr5:158645607:C:T	8.8332e-11	-2.2016e-10	-1.36728	4.09787e-06	-2.2016e-10	-1.38652
158645748	chr5:158645748:C:T	8.41767e-11	-2.2016e-10	-1.41547	3.93165e-06	-2.2016e-10	-1.42793
158645990	chr5:158645990:T:TA	8.96893e-11	-2.2016e-10	-1.35203	4.15684e-06	-2.2016e-10	-1.37223
158646068	chr5:158646068:G:A	7.99003e-11	-2.2016e-10	-1.46761	3.76966e-06	-2.2016e-10	-1.47001
158646560	chr5:158646560:G:A	5.68097e-11	-1.80868	-4.92792e-10	2.53401e-06	-1.86719	-4.92792e-10
158647207	chr5:158647207:CT:C	1.66194e-11	-1.67429	-1.36353	6.93872e-07	-1.79279	-1.36967
158647310	chr5:158647310:G:A	7.92135e-11	-2.2016e-10	-1.47624	3.7382e-06	-2.2016e-10	-1.47839
158647626	chr5:158647626:A:G	2.04991e-11	-1.38798	-1.44002	1.25429e-06	-1.12708	-1.44334
158647719	chr5:158647719:C:T	1.45003e-11	-1.67405	-1.50017	5.64803e-07	-1.86652	-1.50175
158647962	chr5:158647962:T:C	1.41003e-11	-1.69042	-1.51177	5.55094e-07	-1.87293	-1.51268
158648264	chr5:158648264:T:C	9.74571e-11	-2.2016e-10	-1.26897	4.64832e-06	-2.2016e-10	-1.26048
158648361	chr5:158648361:C:T	7.69594e-11	-2.2016e-10	-1.50511	3.64159e-06	-2.2016e-10	-1.50457
158648401	chr5:158648401:T:C	1.31836e-10	-0.966824	-4.92792e-10	8.28411e-06	-0.682652	-4.92792e-10
158648418	chr5:158648418:C:T	4.39306e-10	-2.2016e-10	0.236812	2.0792e-05	-2.2016e-10	0.237576
158648829	chr5:158648829:A:G	7.63359e-11	-2.2016e-10	-1.51324	3.61543e-06	-2.2016e-10	-1.51178
158649129	chr5:158649129:C:T	1.59324e-10	-2.2016e-10	-0.777444	7.63721e-06	-2.2016e-10	-0.763958
158649202	chr5:158649202:A:G	1.5477e-11	-1.67138	-1.43765	9.68257e-07	-1.38504	-1.44421
158650113	chr5:158650113:T:C	1.43608e-10	-2.2016e-10	-0.881296	6.76202e-06	-2.2016e-10	-0.885669
158650211	chr5:158650211:A:G	7.62805e-11	-2.2016e-10	-1.51397	3.61043e-06	-2.2016e-10	-1.51316
158650632	chr5:158650632:A:G	1.57323e-10	-2.2016e-10	-0.790083	7.24954e-06	-2.2016e-10	-0.816053
158650845	chr5:158650845:C:T	7.97272e-11	-2.2016e-10	-1.46977	3.79072e-06	-2.2016e-10	-1.46444
158650900	chr5:158650900:A:G	9.25552e-11	-2.2016e-10	-1.32058	4.39997e-06	-2.2016e-10	-1.31539
158650936	chr5:158650936:T:C	1.62517e-10	-2.2016e-10	-0.7576	7.71046e-06	-2.2016e-10	-0.754413
158651228	chr5:158651228:C:T	1.0414e-10	-2.2016e-10	-1.20265	5.04938e-06	-2.2016e-10	-1.17773
158651268	chr5:158651268:C:G	7.96447e-11	-2.2016e-10	-1.47081	3.78651e-06	-2.2016e-10	-1.46555
158652807	chr5:158652807:T:C	1.00494e-10	-2.2016e-10	-1.23828	4.86408e-06	-2.2016e-10	-1.21511
158652948	chr5:158652948:C:T	8.17726e-11	-1.67693	0.232487	3.63998e-06	-1.75733	0.252319
158653298	chr5:158653298:G:A	1.44816e-10	-2.2016e-10	-0.872923	6.81868e-06	-2.2016e-10	-0.877325
158653410	chr5:158653410:C:A	7.69462e-11	-1.68063	0.175353	3.42583e-06	-1.76081	0.195159
158653426	chr5:158653426:G:A	1.07535e-10	-2.2016e-10	-1.17057	5.20951e-06	-2.2016e-10	-1.14651
158653504	chr5:158653504:C:T	5.75432e-11	-1.79585	-4.92792e-10	2.99197e-06	-1.70106	-4.92792e-10
158653612	chr5:158653612:A:G	1.21538e-11	-1.85022	-1.50052	5.50813e-07	-1.89123	-1.50212
158653751	chr5:158653751:G:A	1.19632e-11	-1.85876	-1.50779	5.49085e-07	-1.88767	-1.50882
158654271	chr5:158654271:A:T	1.08175e-10	-2.2016e-10	-1.16464	5.25035e-06	-2.2016e-10	-1.1387
158654665	chr5:158654665:G:A	4.24754e-10	-2.2016e-10	0.203125	2.12479e-05	-2.2016e-10	0.259268
158654669	chr5:158654669:G:T	1.65055e-11	-1.75206	-1.29263	7.12167e-07	-1.83852	-1.29791
158654813	chr5:158654813:A:G	1.19235e-11	-1.86236	-1.50752	5.50429e-07	-1.88551	-1.50854
158655147	chr5:158655147:A:G	2.52903e-11	-1.64143	-0.976529	1.534e-06	-1.38724	-0.981878
158655252	chr5:158655252:T:A	1.7562e-10	-2.2016e-10	-0.680064	8.069e-06	-2.2016e-10	-0.708962
158655552	chr5:158655552:A:G	7.87794e-11	-2.2016e-10	-1.48173	3.76299e-06	-2.2016e-10	-1.47178
158655784	chr5:158655784:A:G	1.0258e-10	-2.2016e-10	-1.21774	4.97199e-06	-2.2016e-10	-1.19317
158656300	chr5:158656300:C:T	1.84001e-11	-1.78544	-1.15058	9.69352e-07	-1.6537	-1.17442
158656390	chr5:158656390:G:A	1.24503e-11	-1.88772	-1.43892	6.92769e-07	-1.72976	-1.43429
158656701	chr5:158656701:C:T	1.3187e-11	-1.8968	-1.37235	6.91691e-07	-1.79926	-1.36635
158656817	chr5:158656817:A:T	8.14501e-11	-2.2016e-10	-1.44839	3.86863e-06	-2.2016e-10	-1.44409
158656842	chr5:158656842:A:G	7.76544e-11	-2.2016e-10	-1.49612	3.6948e-06	-2.2016e-10	-1.49007
158657099	chr5:158657099:G:A	7.69368e-11	-2.2016e-10	-1.5054	3.6435e-06	-2.2016e-10	-1.50405
158657339	chr5:158657339:A:G	1.03092e-10	-2.2016e-10	-1.21276	4.85402e-06	-2.2016e-10	-1.21718
158657409	chr5:158657409:G:A	7.69368e-11	-2.2016e-10	-1.5054	3.6435e-06	-2.2016e-10	-1.50405
158657460	chr5:158657460:T:C	1.78033e-10	-2.2016e-10	-0.666414	8.218e-06	-2.2016e-10	-0.690664
158657486	chr5:158657486:T:C	2.01696e-11	-1.40034	-1.44387	1.25399e-06	-1.12248	-1.44819
158658165	chr5:158658165:G:T	8.17975e-11	-2.2016e-10	-1.44414	3.88568e-06	-2.2016e-10	-1.43969
158658336	chr5:158658336:C:T	9.45789e-11	-1.66851	0.369564	4.25913e-06	-1.74527	0.39734
158658380	chr5:158658380:AC:A	6.47094e-11	-1.72986	0.0513806	2.93612e-06	-1.79412	0.0742183
158658904	chr5:158658904:C:G	1.44411e-11	-1.86968	-1.30862	6.76655e-07	-1.88544	-1.30214
158659047	chr5:158659047:G:T	1.42472e-11	-1.87181	-1.32001	6.69911e-07	-1.88403	-1.31357
158659096	chr5:158659096:G:A	7.69667e-11	-2.2016e-10	-1.50501	3.62773e-06	-2.2016e-10	-1.50838
158659196	chr5:158659196:G:A	7.84027e-11	-2.2016e-10	-1.48653	3.72062e-06	-2.2016e-10	-1.4831
158659200	chr5:158659200:C:A	1.41987e-11	-1.89738	-1.29785	7.32939e-07	-1.81717	-1.29052
158659447	chr5:158659447:G:A	1.53347e-11	-1.89621	-1.22206	7.77504e-07	-1.8356	-1.21305
158659854	chr5:158659854:C:CTGG	9.46389e-11	-2.2016e-10	-1.29832	4.45785e-06	-2.2016e-10	-1.30232
158660188	chr5:158660188:C:A	7.71998e-11	-2.2016e-10	-1.50199	3.669e-06	-2.2016e-10	-1.49707
158660421	chr5:158660421:G:A	9.71884e-11	-2.2016e-10	-1.27173	4.57695e-06	-2.2016e-10	-1.27596
158660587	chr5:158660587:T:C	7.75247e-11	-2.2016e-10	-1.49779	3.68727e-06	-2.2016e-10	-1.4921
158661029	chr5:158661029:C:T	2.70191e-11	-1.48927	-1.06257	1.74751e-06	-1.1722	-1.0666
158661437	chr5:158661437:A:G	1.32698e-11	-1.79535	-1.46754	5.88035e-07	-1.85748	-1.47048
158661889	chr5:158661889:A:G	1.29998e-11	-1.81801	-1.46544	5.81292e-07	-1.87097	-1.46852
158661947	chr5:158661947:T:C	7.75235e-11	-2.2016e-10	-1.4978	3.6493e-06	-2.2016e-10	-1.50246
158661954	chr5:158661954:C:G	9.77988e-11	-2.2016e-10	-1.26547	4.60641e-06	-2.2016e-10	-1.26954
158662955	chr5:158662955:G:A	8.86208e-11	-2.2016e-10	-1.36402	4.26175e-06	-2.2016e-10	-1.34731
158663230	chr5:158663230:A:G	7.70157e-11	-2.2016e-10	-1.50438	3.62914e-06	-2.2016e-10	-1.508
158663233	chr5:158663233:A:G	8.71673e-11	-2.2016e-10	-1.38055	4.18656e-06	-2.2016e-10	-1.36511
158663343	chr5:158663343:A:G	2.86903e-11	-1.56351	-0.92831	1.80449e-06	-1.27197	-0.934745
158663413	chr5:158663413:A:G	7.14717e-11	-1.57908	-4.92792e-10	3.15848e-06	-1.6469	-4.92792e-10
158663547	chr5:158663547:A:G	1.44978e-11	-1.88042	-1.29396	6.93762e-07	-1.87478	-1.28784
158663556	chr5:158663556:A:T	4.05699e-10	-2.2016e-10	0.157228	2.0313e-05	-2.2016e-10	0.214271
158663854	chr5:158663854:C:T	7.71939e-11	-2.2016e-10	-1.50206	3.66793e-06	-2.2016e-10	-1.49736
158663905	chr5:158663905:C:G	1.34363e-11	-1.79092	-1.4595	5.9446e-07	-1.85446	-1.46263
158663988	chr5:158663988:A:T	1.05674e-10	-2.2016e-10	-1.18802	4.98255e-06	-2.2016e-10	-1.19105
158664184	chr5:158664184:C:T	1.84465e-10	-2.2016e-10	-0.630926	8.46166e-06	-2.2016e-10	-0.661446
158664361	chr5:158664361:A:T	7.41874e-11	-1.48627	-0.0555153	2.84097e-06	-1.67286	-0.0799862
158664375	chr5:158664375:A:G	8.80924e-11	-2.2016e-10	-1.37	4.18491e-06	-2.2016e-10	-1.36551
158664462	chr5:158664462:G:A	7.68681e-11	-2.2016e-10	-1.50629	3.62418e-06	-2.2016e-10	-1.50936
158664725	chr5:158664725:C:T	1.41685e-11	-1.89705	-1.30031	7.41609e-07	-1.80247	-1.29345
158664912	chr5:158664912:C:T	4.18033e-11	-1.68677	-0.428644	1.70979e-06	-1.81454	-0.446085
158665268	chr5:158665268:A:G	1.60859e-10	-2.2016e-10	-0.767856	7.44028e-06	-2.2016e-10	-0.790082
158665336	chr5:158665336:C:T	1.53689e-10	-2.2016e-10	-0.813455	7.25019e-06	-2.2016e-10	-0.815964
158665497	chr5:158665497:A:G	4.93624e-11	-1.51256	-0.436631	1.91445e-06	-1.68932	-0.45824
158665502	chr5:158665502:G:C	8.518e-11	-1.70131	0.297689	3.85236e-06	-1.7706	0.322299
158665667	chr5:158665667:G:A	5.65079e-11	-1.814	-4.92792e-10	2.58648e-06	-1.84669	-4.92792e-10
158665856	chr5:158665856:A:C	1.5739e-10	-2.2016e-10	-0.789655	7.42454e-06	-2.2016e-10	-0.7922
158666332	chr5:158666332:T:C	3.16411e-11	-1.53518	-0.858745	2.0109e-06	-1.23279	-0.865619
158666444	chr5:158666444:G:A	1.64228e-10	-2.2016e-10	-0.747129	7.59452e-06	-2.2016e-10	-0.769564
158666664	chr5:158666664:A:G	4.36632e-11	-1.62813	-0.443746	1.74579e-06	-1.77778	-0.462003
158666745	chr5:158666745:C:G	4.39233e-11	-1.63287	-0.433068	1.75887e-06	-1.7804	-0.451915
158666787	chr5:158666787:T:C	8.01542e-11	-2.2016e-10	-1.46443	3.79868e-06	-2.2016e-10	-1.46234
158666823	chr5:158666823:C:T	6.4067e-11	-1.63538	-0.053076	2.55757e-06	-1.78429	-0.0736462
158667033	chr5:158667033:AAATT:A	7.69962e-11	-2.2016e-10	-1.50463	3.6581e-06	-2.2016e-10	-1.50005
158667136	chr5:158667136:A:G	8.80278e-11	-2.2016e-10	-1.37073	4.18124e-06	-2.2016e-10	-1.36638
158667466	chr5:158667466:G:A	7.76404e-11	-2.2016e-10	-1.4963	3.69415e-06	-2.2016e-10	-1.49024
158668257	chr5:158668257:C:T	7.75549e-11	-2.2016e-10	-1.4974	3.65004e-06	-2.2016e-10	-1.50225
158668724	chr5:158668724:C:A	6.36496e-11	-1.63356	-0.0614283	2.53965e-06	-1.78304	-0.081927
158668751	chr5:158668751:T:A	3.28935e-11	-1.26368	-1.09143	2.20834e-06	-0.892418	-1.11233
158669106	chr5:158669106:T:A	9.52824e-11	-2.2016e-10	-1.29154	4.5967e-06	-2.2016e-10	-1.27165
158669326	chr5:158669326:C:A	5.61202e-11	-1.82089	-4.92792e-10	2.63022e-06	-1.82992	-4.92792e-10
158669327	chr5:158669327:A:G	1.01801e-10	-2.2016e-10	-1.22536	4.79366e-06	-2.2016e-10	-1.2297
158669967	chr5:158669967:G:A	1.33529e-11	-1.74564	-1.51101	7.97597e-07	-1.51027	-1.51287
158670252	chr5:158670252:G:T	7.71804e-11	-2.2016e-10	-1.50224	3.66843e-06	-2.2016e-10	-1.49723
158670322	chr5:158670322:C:T	9.36786e-11	-2.2016e-10	-1.30851	4.51696e-06	-2.2016e-10	-1.28915
158670634	chr5:158670634:A:G	1.69638e-11	-1.60303	-1.41427	1.09185e-06	-1.28361	-1.4255
158670645	chr5:158670645:T:C	2.43266e-10	-2.2016e-10	-0.354229	1.16443e-05	-2.2016e-10	-0.342176
158670665	chr5:158670665:T:A	5.39755e-11	-1.85985	-4.92792e-10	2.49906e-06	-1.88108	-4.92792e-10
158670966	chr5:158670966:T:C	7.8711e-11	-2.2016e-10	-1.4826	3.75105e-06	-2.2016e-10	-1.47496
158671112	chr5:158671112:A:G	9.28673e-11	-2.2016e-10	-1.31721	4.47197e-06	-2.2016e-10	-1.29916
158671141	chr5:158671141:C:T	2.85003e-11	-1.48622	-1.01225	1.85007e-06	-1.16558	-1.01619
158671209	chr5:158671209:G:A	9.71947e-11	-2.2016e-10	-1.27167	4.57754e-06	-2.2016e-10	-1.27583
158671290	chr5:158671290:T:C	1.42148e-10	-2.2016e-10	-0.891519	7.17264e-06	-2.2016e-10	-0.826717
158671659	chr5:158671659:T:C	1.64776e-11	-1.61333	-1.43305	1.05768e-06	-1.29784	-1.44307
158671712	chr5:158671712:TC:T	7.66733e-11	-2.2016e-10	-1.50883	3.62013e-06	-2.2016e-10	-1.51048
158671820	chr5:158671820:T:C	1.23969e-11	-1.88751	-1.44343	6.0007e-07	-1.86765	-1.44005
158671878	chr5:158671878:T:C	2.23181e-10	-2.2016e-10	-0.440402	1.06414e-05	-2.2016e-10	-0.432235
158672387	chr5:158672387:C:T	7.67129e-11	-2.2016e-10	-1.50831	3.61857e-06	-2.2016e-10	-1.51091
158672722	chr5:158672722:C:G	4.62219e-11	-1.37083	-0.644097	1.86453e-06	-1.54283	-0.631149
158672913	chr5:158672913:C:T	2.43913e-11	-1.5711	-1.08305	1.53019e-06	-1.28445	-1.08715
158672953	chr5:158672953:G:A	1.57122e-11	-1.58735	-1.50659	1.00561e-06	-1.28337	-1.50803
158673022	chr5:158673022:G:T	7.89488e-11	-2.2016e-10	-1.47959	3.74838e-06	-2.2016e-10	-1.47567
158673203	chr5:158673203:G:A	1.07353e-10	-2.2016e-10	-1.17226	5.05277e-06	-2.2016e-10	-1.17705
158673358	chr5:158673358:C:G	8.77282e-11	-2.2016e-10	-1.37414	4.16909e-06	-2.2016e-10	-1.36929
158673416	chr5:158673416:C:T	7.14221e-11	-1.57978	-4.92792e-10	3.15491e-06	-1.64803	-4.92792e-10
158673546	chr5:158673546:A:G	1.58293e-10	-2.2016e-10	-0.783938	7.32525e-06	-2.2016e-10	-0.805664
158673906	chr5:158673906:T:C	2.48959e-10	-2.2016e-10	-0.331095	1.18616e-05	-2.2016e-10	-0.323687
158673983	chr5:158673983:T:A	7.69055e-11	-2.2016e-10	-1.50581	3.64709e-06	-2.2016e-10	-1.50306
158674111	chr5:158674111:T:C	2.61923e-10	-2.2016e-10	-0.280335	1.25068e-05	-2.2016e-10	-0.270717
158674194	chr5:158674194:T:C	2.62442e-10	-2.2016e-10	-0.278353	1.25317e-05	-2.2016e-10	-0.268727
158674755	chr5:158674755:A:G	1.71877e-11	-1.57289	-1.4313	1.12567e-06	-1.23853	-1.44009
158675936	chr5:158675936:G:A	7.22311e-11	-1.71037	0.141858	3.26826e-06	-1.77866	0.165924
158676118	chr5:158676118:T:C	1.19036e-10	-2.2016e-10	-1.06896	5.60921e-06	-2.2016e-10	-1.07258
158676206	chr5:158676206:T:C	6.29253e-10	-2.2016e-10	0.596149	2.98541e-05	-2.2016e-10	0.599331
158676214	chr5:158676214:A:T	5.45365e-11	-1.84951	-4.92792e-10	8.24678e-05	1.61542	-4.92792e-10
158676233	chr5:158676233:C:T	1.12753e-10	-2.2016e-10	-1.12319	5.39742e-06	-2.2016e-10	-1.11107
158676301	chr5:158676301:T:C	1.20647e-10	-2.2016e-10	-1.05552	5.78336e-06	-2.2016e-10	-1.04201
158676305	chr5:158676305:A:G	7.74344e-11	-2.2016e-10	-1.49895	3.64496e-06	-2.2016e-10	-1.50364
158676317	chr5:158676317:G:T	7.64087e-11	-2.2016e-10	-1.51229	3.609e-06	-2.2016e-10	-1.51356
158676420	chr5:158676420:CA:C	7.74737e-11	-2.2016e-10	-1.49845	3.69018e-06	-2.2016e-10	-1.49132
158676552	chr5:158676552:C:T	1.01145e-10	-2.2016e-10	-1.23183	4.89134e-06	-2.2016e-10	-1.20952
158676807	chr5:158676807:A:G	2.0363e-11	-1.76932	-1.06534	8.7745e-07	-1.86294	-1.06478
158676869	chr5:158676869:T:A	1.24682e-11	-1.85307	-1.47213	6.89355e-07	-1.69536	-1.47363
158676991	chr5:158676991:G:T	1.64696e-10	-2.2016e-10	-0.744282	7.76406e-06	-2.2016e-10	-0.747485
158677007	chr5:158677007:G:T	1.22688e-10	-2.2016e-10	-1.03874	5.84983e-06	-2.2016e-10	-1.03058
158677429	chr5:158677429:T:C	1.29704e-10	-2.2016e-10	-0.983132	6.49792e-06	-2.2016e-10	-0.92551
158677507	chr5:158677507:A:G	1.39542e-11	-1.81103	-1.40157	1.23847e-06	-1.18824	-1.39487
158678616	chr5:158678616:T:A	1.01731e-10	-2.2016e-10	-1.22605	4.83478e-06	-2.2016e-10	-1.22116
158679017	chr5:158679017:A:G	1.59488e-10	-2.2016e-10	-0.776415	8.08774e-06	-2.2016e-10	-0.706641
158679140	chr5:158679140:T:A	8.18798e-10	-2.2016e-10	0.859454	3.7682e-05	-2.2016e-10	0.83219
158680032	chr5:158680032:C:G	7.62768e-11	-2.2016e-10	-1.51402	3.6076e-06	-2.2016e-10	-1.51395
158680308	chr5:158680308:G:A	9.78124e-11	-2.2016e-10	-1.26533	4.53197e-06	-2.2016e-10	-1.28584
158680632	chr5:158680632:T:C	3.79156e-11	-1.11958	-1.09344	1.48921e-05	1.03776	-1.13392
158680823	chr5:158680823:T:TA	1.0308e-10	-2.2016e-10	-1.21287	4.93656e-06	-2.2016e-10	-1.20032
158680925	chr5:158680925:A:C	7.64589e-11	-2.2016e-10	-1.51163	3.6279e-06	-2.2016e-10	-1.50834
158680998	chr5:158680998:A:G	4.70573e-11	-0.483653	-1.51337	3.7607e-05	2.34288	-1.51268
158681147	chr5:158681147:A:T	8.62121e-11	-2.2016e-10	-1.39157	4.03349e-06	-2.2016e-10	-1.40236
158681257	chr5:158681257:A:G	8.99384e-11	-2.2016e-10	-1.34926	4.29106e-06	-2.2016e-10	-1.34046
158682074	chr5:158682074:C:A	7.62717e-11	-2.2016e-10	-1.51408	3.60954e-06	-2.2016e-10	-1.51341
158682667	chr5:158682667:G:A	7.65211e-11	-2.2016e-10	-1.51082	3.63237e-06	-2.2016e-10	-1.50711
158682717	chr5:158682717:A:G	5.48122e-11	-1.84447	-4.92792e-10	2.55237e-06	-1.85997	-4.92792e-10
158682735	chr5:158682735:G:A	7.66746e-11	-2.2016e-10	-1.50881	3.61534e-06	-2.2016e-10	-1.51181
158683180	chr5:158683180:C:A	5.86576e-10	-2.2016e-10	0.525919	2.70251e-05	-2.2016e-10	0.499773
158683708	chr5:158683708:T:C	3.32821e-11	-1.0343	-1.30907	1.77107e-05	1.38448	-1.3073
158683767	chr5:158683767:A:G	1.35566e-10	-2.2016e-10	-0.938927	6.53682e-06	-2.2016e-10	-0.919541
158683920	chr5:158683920:T:C	5.35958e-11	-1.86691	-4.92792e-10	2.62139e-06	-1.83329	-4.92792e-10
158683925	chr5:158683925:AT:A	3.66671e-11	-0.997095	-1.24941	2.01564e-05	1.4538	-1.24727
158684649	chr5:158684649:G:A	1.20132e-10	-1.1526	0.0928106	4.90097e-06	-1.37912	0.171566
158684950	chr5:158684950:G:A	7.81522e-11	-1.48973	-4.92792e-10	3.4397e-06	-1.56161	-4.92792e-10
158686022	chr5:158686022:G:A	7.28251e-10	0.742262	-4.92792e-10	3.68225e-05	0.809117	-4.92792e-10
158686408	chr5:158686408:G:A	7.75098e-11	-2.2016e-10	-1.49798	3.66179e-06	-2.2016e-10	-1.49904
158686602	chr5:158686602:AT:A	8.29712e-11	-2.2016e-10	-1.42989	3.94439e-06	-2.2016e-10	-1.4247
158687024	chr5:158687024:T:A	7.62715e-11	-2.2016e-10	-1.51408	3.60918e-06	-2.2016e-10	-1.51351
158687280	chr5:158687280:T:C	4.9446e-11	-0.442393	-1.50511	4.06271e-05	2.41506	-1.50762
158687519	chr5:158687519:C:T	7.67861e-11	-2.2016e-10	-1.50736	3.63579e-06	-2.2016e-10	-1.50616
158688163	chr5:158688163:A:T	7.70854e-11	-2.2016e-10	-1.50347	3.66166e-06	-2.2016e-10	-1.49907
158688466	chr5:158688466:G:T	9.11606e-11	-2.2016e-10	-1.33576	4.38503e-06	-2.2016e-10	-1.31879
158688870	chr5:158688870:T:G	1.20639e-10	-2.2016e-10	-1.05558	5.65097e-06	-2.2016e-10	-1.06516
158689041	chr5:158689041:G:A	7.65153e-11	-2.2016e-10	-1.51089	3.61902e-06	-2.2016e-10	-1.51079
158689241	chr5:158689241:C:T	5.66542e-11	-0.371082	-1.44034	5.92416e-05	2.72202	-1.43738
158689377	chr5:158689377:T:A	7.90868e-11	-0.0477484	-1.43009	9.86251e-05	3.23331	-1.43898
158690106	chr5:158690106:G:T	7.63498e-11	-2.2016e-10	-1.51306	3.61943e-06	-2.2016e-10	-1.51068
158690265	chr5:158690265:T:C	7.64389e-11	-2.2016e-10	-1.51189	3.61632e-06	-2.2016e-10	-1.51153
158690485	chr5:158690485:C:T	7.6274e-11	-2.2016e-10	-1.51405	3.60851e-06	-2.2016e-10	-1.5137
158690703	chr5:158690703:T:C	1.03368e-10	-2.2016e-10	-1.21009	4.93961e-06	-2.2016e-10	-1.19971
158690750	chr5:158690750:C:A	1.18155e-10	-1.25273	0.176345	4.90145e-06	-1.46413	0.256672
158690765	chr5:158690765:G:A	9.8309e-11	-1.26027	-4.92792e-10	5.01699e-06	-1.18416	-4.92792e-10
158690796	chr5:158690796:A:C	3.95658e-11	-0.799687	-1.37073	2.08723e-05	1.63231	-1.39087
158690949	chr5:158690949:C:CAGAGA	9.65506e-11	-2.2016e-10	-1.27832	4.49288e-06	-2.2016e-10	-1.2945
158691538	chr5:158691538:G:A	1.10816e-10	-1.14052	-4.92792e-10	4.96182e-06	-1.19522	-4.92792e-10
158691578	chr5:158691578:G:T	1.37102e-10	-2.2016e-10	-0.927659	6.5685e-06	-2.2016e-10	-0.914706
158692101	chr5:158692101:TC:T	1.11319e-10	0.278103	-1.41409	0.000190438	3.86255	-1.41021
158692195	chr5:158692195:A:G	8.18985e-11	-2.2016e-10	-1.4429	3.85477e-06	-2.2016e-10	-1.44768
158692571	chr5:158692571:T:G	7.90269e-11	-2.2016e-10	-1.4786	3.71589e-06	-2.2016e-10	-1.48437
158692913	chr5:158692913:A:T	7.62739e-11	-2.2016e-10	-1.51405	3.60853e-06	-2.2016e-10	-1.51369
158693029	chr5:158693029:G:A	7.69573e-11	-2.2016e-10	-1.50513	3.65172e-06	-2.2016e-10	-1.50179
158693217	chr5:158693217:C:G	7.64346e-11	-2.2016e-10	-1.51195	3.60824e-06	-2.2016e-10	-1.51377
158693230	chr5:158693230:A:G	7.64404e-11	-2.2016e-10	-1.51187	3.60834e-06	-2.2016e-10	-1.51374
158693406	chr5:158693406:G:A	8.80966e-11	-2.2016e-10	-1.36995	4.22673e-06	-2.2016e-10	-1.35556
158693933	chr5:158693933:C:T	4.61201e-10	0.285451	-4.92792e-10	2.63842e-05	0.475775	-4.92792e-10
158694380	chr5:158694380:T:A	7.63052e-11	-2.2016e-10	-1.51364	3.60745e-06	-2.2016e-10	-1.51399
158694812	chr5:158694812:G:A	9.18818e-11	-2.2016e-10	-1.32788	4.4365e-06	-2.2016e-10	-1.30713
158695189	chr5:158695189:C:T	1.04966e-09	-0.464997	1.57283	0.000100324	0.245743	1.56567
158695558	chr5:158695558:G:A	9.93247e-11	0.058723	-1.30871	1.09861e-05	0.925014	-1.32537
158697628	chr5:158697628:A:G	1.30657e-10	-2.2016e-10	-0.975809	6.26197e-06	-2.2016e-10	-0.962496
158697858	chr5:158697858:A:G	1.79322e-10	-2.2016e-10	-0.659204	8.74602e-06	-2.2016e-10	-0.628393
158698491	chr5:158698491:A:C	9.75824e-11	-2.2016e-10	-1.26769	4.51764e-06	-2.2016e-10	-1.289
158699174	chr5:158699174:C:T	1.48038e-11	-1.74099	-1.41251	6.74657e-07	-1.76113	-1.42941
158699251	chr5:158699251:C:T	1.23766e-10	-2.2016e-10	-1.02999	5.85053e-06	-2.2016e-10	-1.03046
158700005	chr5:158700005:T:C	6.13737e-11	-0.483773	-1.24763	6.02739e-05	2.54599	-1.24408
158700017	chr5:158700017:C:A	6.86629e-11	-1.61917	-4.92792e-10	3.34373e-06	-1.5899	-4.92792e-10
158700143	chr5:158700143:T:A	7.62753e-11	-2.2016e-10	-1.51403	3.61232e-06	-2.2016e-10	-1.51264
158700640	chr5:158700640:AGATTC:A	8.24723e-11	-2.2016e-10	-1.43592	3.94134e-06	-2.2016e-10	-1.42547
158700876	chr5:158700876:C:T	1.50292e-11	-1.89397	-1.24442	6.86964e-07	-1.89669	-1.27578
158701200	chr5:158701200:T:C	6.02616e-11	-0.342448	-1.40724	6.57199e-05	2.79409	-1.40568
158701568	chr5:158701568:G:A	7.63524e-11	-2.2016e-10	-1.51302	3.61257e-06	-2.2016e-10	-1.51257
158701815	chr5:158701815:G:T	7.63556e-11	-2.2016e-10	-1.51298	3.61969e-06	-2.2016e-10	-1.5106
158703866	chr5:158703866:C:T	5.92303e-11	-1.76695	-4.92792e-10	2.85375e-06	-1.74836	-4.92792e-10
158703946	chr5:158703946:T:C	4.03341e-11	-0.673817	-1.47737	3.60645e-05	2.26227	-1.47395
158704106	chr5:158704106:G:T	1.60405e-11	-1.58972	-1.48355	8.06319e-07	-1.52462	-1.48764
158704566	chr5:158704566:C:T	8.71231e-11	-0.296872	-1.08419	2.56638e-05	1.57431	-1.12622
158705321	chr5:158705321:G:C	3.48337e-11	-0.84351	-1.45429	2.72051e-05	1.95721	-1.45079
158705517	chr5:158705517:C:G	8.93035e-11	-2.2016e-10	-1.35634	4.14379e-06	-2.2016e-10	-1.37538
158705758	chr5:158705758:C:A	1.10178e-10	-2.2016e-10	-1.14629	5.17859e-06	-2.2016e-10	-1.15246
158705875	chr5:158705875:C:T	1.63519e-11	-1.87842	-1.17562	7.69029e-07	-1.89682	-1.1628
158706235	chr5:158706235:C:T	2.58236e-09	-2.2016e-10	2.00807	0.00012389	-2.2016e-10	2.0224
158706398	chr5:158706398:T:C	1.12864e-10	-2.2016e-10	-1.1222	5.30447e-06	-2.2016e-10	-1.12844
158706482	chr5:158706482:T:G	7.85044e-11	-2.2016e-10	-1.48523	3.72808e-06	-2.2016e-10	-1.4811
158706666	chr5:158706666:C:T	1.62633e-11	-1.87553	-1.18395	7.68144e-07	-1.88695	-1.17382
158706774	chr5:158706774:C:T	8.70664e-11	-2.2016e-10	-1.38171	4.14668e-06	-2.2016e-10	-1.37468
158706933	chr5:158706933:C:T	7.66482e-11	-2.2016e-10	-1.50916	3.63869e-06	-2.2016e-10	-1.50537
158707512	chr5:158707512:C:T	6.70632e-11	-0.34435	-1.2984	1.95952e-05	1.50555	-1.32725
158707926	chr5:158707926:AG:A	4.50291e-10	-2.2016e-10	0.26151	2.13364e-05	-2.2016e-10	0.263425
158708272	chr5:158708272:C:T	1.4751e-10	-2.2016e-10	-0.854489	6.99449e-06	-2.2016e-10	-0.851868
158708302	chr5:158708302:T:G	8.33683e-11	-2.2016e-10	-1.42512	3.96442e-06	-2.2016e-10	-1.41963
158709009	chr5:158709009:G:A	5.91012e-11	-1.76913	-4.92792e-10	0.000611246	3.61851	-4.92792e-10
158709051	chr5:158709051:G:C	1.95722e-10	-0.571689	-4.92792e-10	1.12375e-05	-0.377738	-4.92792e-10
158709116	chr5:158709116:C:T	8.63943e-11	-2.2016e-10	-1.38946	4.08371e-06	-2.2016e-10	-1.38998
158709329	chr5:158709329:T:A	6.86778e-11	-1.61896	-4.92792e-10	3.85639e-06	-1.44726	-4.92792e-10
158709398	chr5:158709398:G:A	1.96579e-11	-1.40374	-1.46616	1.00393e-06	-1.31974	-1.47333
158709622	chr5:158709622:A:T	3.62404e-11	-0.802036	-1.45617	2.92703e-05	2.03223	-1.45265
158710473	chr5:158710473:A:G	1.03021e-10	-2.2016e-10	-1.21345	4.939e-06	-2.2016e-10	-1.19983
158710542	chr5:158710542:T:C	7.72917e-11	-2.2016e-10	-1.5008	3.6498e-06	-2.2016e-10	-1.50232
158710640	chr5:158710640:G:A	1.77742e-11	-1.62769	-1.34294	8.82909e-07	-1.5651	-1.35642
158711471	chr5:158711471:T:C	9.61059e-11	-2.2016e-10	-1.28293	4.5875e-06	-2.2016e-10	-1.27366
158711546	chr5:158711546:G:A	7.72003e-11	-2.2016e-10	-1.50198	3.6508e-06	-2.2016e-10	-1.50205
158711979	chr5:158711979:G:A	1.75407e-11	-1.53643	-1.44742	8.87503e-07	-1.46083	-1.45551
158712092	chr5:158712092:G:T	7.87125e-11	-2.2016e-10	-1.48258	3.68544e-06	-2.2016e-10	-1.4926
158712131	chr5:158712131:G:A	1.0742e-10	-2.2016e-10	-1.17164	5.19771e-06	-2.2016e-10	-1.14877
158713214	chr5:158713214:G:A	1.7987e-11	-1.72289	-1.23584	7.60898e-07	-1.81845	-1.2518
158713772	chr5:158713772:G:GA	8.42004e-11	-1.41518	-4.92792e-10	3.48363e-06	-1.54892	-4.92792e-10
158713878	chr5:158713878:A:G	9.3299e-11	-2.2016e-10	-1.31257	4.50342e-06	-2.2016e-10	-1.29215
158713961	chr5:158713961:T:C	9.22931e-11	-2.2016e-10	-1.32341	4.40263e-06	-2.2016e-10	-1.31479
158714417	chr5:158714417:A:G	1.53867e-10	-2.2016e-10	-0.812297	7.16979e-06	-2.2016e-10	-0.827114
158714512	chr5:158714512:T:TG	1.45021e-11	-1.8952	-1.27889	6.72692e-07	-1.88774	-1.30572
158715391	chr5:158715391:C:A	8.66256e-11	-2.2016e-10	-1.38679	4.12105e-06	-2.2016e-10	-1.38088
158715608	chr5:158715608:T:A	7.70869e-11	-2.2016e-10	-1.50345	3.62761e-06	-2.2016e-10	-1.50842
158716027	chr5:158716027:G:A	1.22005e-10	-2.2016e-10	-1.04432	5.84595e-06	-2.2016e-10	-1.03124
158716352	chr5:158716352:T:C	7.7196e-11	-2.2016e-10	-1.50204	3.65076e-06	-2.2016e-10	-1.50206
158717405	chr5:158717405:G:T	1.28534e-10	-0.992188	-4.92792e-10	5.71458e-06	-1.05397	-4.92792e-10
158717645	chr5:158717645:A:T	7.41399e-11	-0.256615	-1.28581	2.96199e-06	-0.45936	-1.25177
158717869	chr5:158717869:G:A	7.95463e-11	-2.2016e-10	-1.47204	3.77578e-06	-2.2016e-10	-1.46838
158718276	chr5:158718276:C:T	1.9985e-11	-1.66584	-1.18756	8.25994e-07	-1.78002	-1.20814
158718353	chr5:158718353:C:G	7.70951e-11	-2.2016e-10	-1.50334	3.64727e-06	-2.2016e-10	-1.50301
158718898	chr5:158718898:A:T	9.81064e-11	-2.2016e-10	-1.26233	4.57577e-06	-2.2016e-10	-1.27622
158719416	chr5:158719416:T:C	1.08064e-10	-2.2016e-10	-1.16566	5.10356e-06	-2.2016e-10	-1.16705
158720668	chr5:158720668:C:A	1.97893e-11	-1.66867	-1.19458	8.19016e-07	-1.7813	-1.21535
158720793	chr5:158720793:G:A	1.36284e-11	-1.88513	-1.3511	6.42964e-07	-1.8974	-1.34126
158720798	chr5:158720798:A:T	3.51363e-11	-0.80289	-1.48626	2.81247e-05	2.01889	-1.47923
158721156	chr5:158721156:AT:A	9.32911e-11	-2.2016e-10	-1.31266	4.35469e-06	-2.2016e-10	-1.32574
158721177	chr5:158721177:T:A	2.16154e-10	-2.2016e-10	-0.472392	1.11601e-05	-2.2016e-10	-0.384647
158721650	chr5:158721650:T:A	4.05357e-10	-2.2016e-10	0.156384	2.04727e-05	-2.2016e-10	0.222099
158722656	chr5:158722656:C:T	8.95426e-11	-2.2016e-10	-1.35367	4.14751e-06	-2.2016e-10	-1.37448
158723264	chr5:158723264:T:C	3.20011e-09	-0.26286	2.48542	0.000336846	0.522552	2.50008
158723638	chr5:158723638:T:C	5.60564e-11	-0.870136	-0.95189	2.11565e-06	-1.14397	-0.903665
158723964	chr5:158723964:C:T	1.79611e-09	-2.2016e-10	1.645	8.69188e-05	-2.2016e-10	1.66798
158724070	chr5:158724070:T:C	2.04536e-10	-2.2016e-10	-0.527641	9.66512e-06	-2.2016e-10	-0.528468
158724804	chr5:158724804:C:T	7.71505e-11	-2.2016e-10	-1.50263	3.62963e-06	-2.2016e-10	-1.50786
158725113	chr5:158725113:T:C	1.99394e-10	-2.2016e-10	-0.553102	9.40064e-06	-2.2016e-10	-0.556214
158725240	chr5:158725240:T:C	2.56479e-11	-1.13816	-1.46576	1.14873e-05	1.11981	-1.47555
158725600	chr5:158725600:C:A	7.7323e-11	-2.2016e-10	-1.50039	3.6356e-06	-2.2016e-10	-1.50622
158726070	chr5:158726070:G:A	9.39892e-11	-2.2016e-10	-1.3052	4.3887e-06	-2.2016e-10	-1.31796
158726217	chr5:158726217:TA:T	1.01746e-10	-2.2016e-10	-1.2259	4.78892e-06	-2.2016e-10	-1.23069
158726704	chr5:158726704:G:T	1.37172e-10	-0.927147	-4.92792e-10	6.11705e-06	-0.985912	-4.92792e-10
158727149	chr5:158727149:T:A	7.779e-11	-2.2016e-10	-1.49437	3.69679e-06	-2.2016e-10	-1.48953
158727369	chr5:158727369:C:T	1.00172e-10	-2.2016e-10	-1.24149	4.71634e-06	-2.2016e-10	-1.24596
158728146	chr5:158728146:C:T	1.70411e-10	-2.2016e-10	-0.71017	8.30029e-06	-2.2016e-10	-0.680701
158728251	chr5:158728251:C:G	1.7176e-10	-2.2016e-10	-0.702284	8.61327e-06	-2.2016e-10	-0.643687
158729513	chr5:158729513:A:G	7.64733e-11	-2.2016e-10	-1.51144	3.60855e-06	-2.2016e-10	-1.51368
158729755	chr5:158729755:C:G	1.14091e-10	-2.2016e-10	-1.11138	5.26382e-06	-2.2016e-10	-1.13613
158730615	chr5:158730615:G:T	7.7136e-11	-0.235857	-1.26696	2.37362e-05	1.6679	-1.29788
158730637	chr5:158730637:C:T	1.98341e-11	-1.57758	-1.2834	8.32928e-07	-1.70022	-1.27957
158730642	chr5:158730642:A:G	9.51327e-11	-2.2016e-10	-1.29311	4.4482e-06	-2.2016e-10	-1.30449
158731276	chr5:158731276:T:G	7.96018e-11	-2.2016e-10	-1.47135	3.78016e-06	-2.2016e-10	-1.46722
158731641	chr5:158731641:T:C	7.63578e-11	-2.2016e-10	-1.51295	3.61229e-06	-2.2016e-10	-1.51265
158732689	chr5:158732689:A:T	9.42396e-11	-2.2016e-10	-1.30254	4.51693e-06	-2.2016e-10	-1.28916
158732876	chr5:158732876:C:T	1.04204e-10	-2.2016e-10	-1.20204	4.90606e-06	-2.2016e-10	-1.20652
158733062	chr5:158733062:T:C	8.28927e-11	-2.2016e-10	-1.43084	3.94362e-06	-2.2016e-10	-1.42489
158733418	chr5:158733418:T:C	2.08147e-10	-2.2016e-10	-0.510137	9.81061e-06	-2.2016e-10	-0.513527
158733733	chr5:158733733:C:T	9.9001e-11	-2.2016e-10	-1.25325	4.69128e-06	-2.2016e-10	-1.25129
158733782	chr5:158733782:G:A	1.00266e-10	-2.2016e-10	-1.24056	4.82579e-06	-2.2016e-10	-1.22302
158733992	chr5:158733992:G:T	1.95281e-10	-2.2016e-10	-0.573943	9.26573e-06	-2.2016e-10	-0.570668
158734048	chr5:158734048:C:T	9.89085e-11	-2.2016e-10	-1.25419	4.68683e-06	-2.2016e-10	-1.25223
158734337	chr5:158734337:G:A	6.5388e-11	-1.66804	-4.92792e-10	2.75624e-06	-1.78312	-4.92792e-10
158734636	chr5:158734636:C:T	1.34972e-10	-2.2016e-10	-0.943316	6.37979e-06	-2.2016e-10	-0.943856
158735098	chr5:158735098:G:A	3.84007e-11	-0.771569	-1.42874	3.23187e-05	2.10904	-1.43039
158735345	chr5:158735345:G:A	2.07898e-11	-1.82675	-0.987167	9.90134e-07	-1.79703	-1.00988
158735537	chr5:158735537:T:C	3.97051e-11	-0.741895	-1.42501	2.49659e-05	1.86496	-1.44444
158735965	chr5:158735965:C:T	7.78027e-11	-2.2016e-10	-1.49421	3.66823e-06	-2.2016e-10	-1.49728
158736044	chr5:158736044:T:A	8.28761e-11	-2.2016e-10	-1.43104	3.94513e-06	-2.2016e-10	-1.42451
158736193	chr5:158736193:G:A	7.99261e-11	-2.2016e-10	-1.46728	3.81899e-06	-2.2016e-10	-1.45701
158737537	chr5:158737537:G:T	3.95742e-10	-2.2016e-10	0.132379	1.86506e-05	-2.2016e-10	0.128886
158738979	chr5:158738979:A:G	5.68214e-10	2.00352	-1.5094	0.00212728	6.37502	-1.50941
158740184	chr5:158740184:A:G	1.09346e-10	0.360058	-1.51392	0.000137483	3.6399	-1.51339
158740814	chr5:158740814:T:G	1.12185e-10	-2.2016e-10	-1.12824	5.41843e-06	-2.2016e-10	-1.10719
158740936	chr5:158740936:C:T	7.63799e-11	-2.2016e-10	-1.51266	3.61374e-06	-2.2016e-10	-1.51225
158741468	chr5:158741468:G:A	7.775e-11	-2.2016e-10	-1.49489	3.68318e-06	-2.2016e-10	-1.49321
158741924	chr5:158741924:A:G	9.8233e-11	-2.2016e-10	-1.26104	4.70981e-06	-2.2016e-10	-1.24734
158742844	chr5:158742844:A:T	7.67178e-11	-2.2016e-10	-1.50825	3.63123e-06	-2.2016e-10	-1.50742
158742889	chr5:158742889:T:C	7.94142e-11	-2.2016e-10	-1.47371	3.70208e-06	-2.2016e-10	-1.4881
158743055	chr5:158743055:C:G	7.62909e-11	-2.2016e-10	-1.51383	3.60918e-06	-2.2016e-10	-1.51351
158743146	chr5:158743146:G:T	1.02631e-10	-2.2016e-10	-1.21724	4.92246e-06	-2.2016e-10	-1.20318
158743173	chr5:158743173:G:A	7.63188e-11	-2.2016e-10	-1.51346	3.60805e-06	-2.2016e-10	-1.51382
158743480	chr5:158743480:C:G	7.62718e-11	-2.2016e-10	-1.51408	3.60728e-06	-2.2016e-10	-1.51404
158744133	chr5:158744133:A:G	8.26555e-11	-0.218227	-1.21548	3.58763e-05	1.94211	-1.15902
158744308	chr5:158744308:T:C	8.67976e-11	-2.2016e-10	-1.3848	4.02608e-06	-2.2016e-10	-1.4042
158744417	chr5:158744417:A:G	2.01014e-10	-2.2016e-10	-0.545011	9.99999e-06	-2.2016e-10	-0.494407
158744692	chr5:158744692:A:C	1.08837e-10	-2.2016e-10	-1.15853	5.25125e-06	-2.2016e-10	-1.13852
158744800	chr5:158744800:G:A	4.54039e-11	-0.574088	-1.4587	1.93213e-05	1.63548	-1.47127
158744857	chr5:158744857:A:T	7.96133e-11	-2.2016e-10	-1.4712	3.83878e-06	-2.2016e-10	-1.45184
158745607	chr5:158745607:A:T	5.20239e-11	-1.89668	-4.92792e-10	2.47337e-06	-1.89141	-4.92792e-10
158745802	chr5:158745802:C:T	1.35734e-10	-2.2016e-10	-0.937689	6.57338e-06	-2.2016e-10	-0.913964
158746264	chr5:158746264:T:C	2.64713e-10	-2.2016e-10	-0.26974	1.32544e-05	-2.2016e-10	-0.212663
158746433	chr5:158746433:A:G	1.15552e-10	-2.2016e-10	-1.09866	5.39015e-06	-2.2016e-10	-1.11242
158746501	chr5:158746501:C:T	4.35764e-11	-0.611033	-1.46284	1.82028e-05	1.57983	-1.47525
158747219	chr5:158747219:A:G	5.773e-11	-0.816088	-0.976518	2.2809e-05	1.21756	-0.8874
158747307	chr5:158747307:A:G	6.03406e-11	-0.674394	-1.07398	2.58829e-05	1.45464	-0.998047
158747811	chr5:158747811:T:A	2.33043e-10	-2.2016e-10	-0.397159	1.11715e-05	-2.2016e-10	-0.383629
158747928	chr5:158747928:G:C	8.98171e-11	-2.2016e-10	-1.35061	4.25536e-06	-2.2016e-10	-1.34881
158748132	chr5:158748132:C:T	4.78775e-11	-0.77993	-1.19981	1.8998e-05	1.27655	-1.12921
158748710	chr5:158748710:G:A	1.72537e-10	-2.2016e-10	-0.697772	8.55409e-06	-2.2016e-10	-0.650582
158749090	chr5:158749090:C:T	9.64392e-11	-2.2016e-10	-1.27947	4.57018e-06	-2.2016e-10	-1.27744
158749339	chr5:158749339:A:G	9.41831e-11	-2.2016e-10	-1.30314	4.48497e-06	-2.2016e-10	-1.29626
158750042	chr5:158750042:A:T	1.48745e-10	-2.2016e-10	-0.846152	7.00622e-06	-2.2016e-10	-0.850192
158750061	chr5:158750061:G:A	3.54396e-11	-0.811313	-1.46924	2.91392e-06	-0.281828	-1.44566
158750407	chr5:158750407:T:A	6.7175e-10	2.14918	-1.48767	0.00613511	7.41105	-1.48626
158750449	chr5:158750449:T:C	1.03235e-10	-2.2016e-10	-1.21138	5.02335e-06	-2.2016e-10	-1.18289
158750518	chr5:158750518:A:G	5.21744e-11	-1.89379	-4.92792e-10	2.48848e-06	-1.88532	-4.92792e-10
158750747	chr5:158750747:T:TA	9.71913e-11	-2.2016e-10	-1.2717	4.64522e-06	-2.2016e-10	-1.26115
158751343	chr5:158751343:CT:C	9.11632e-11	-2.2016e-10	-1.33573	4.21948e-06	-2.2016e-10	-1.35728
158751362	chr5:158751362:G:A	1.74653e-10	-2.2016e-10	-0.685585	8.65471e-06	-2.2016e-10	-0.638887
158751833	chr5:158751833:A:G	1.1845e-10	-2.2016e-10	-1.0739	5.52493e-06	-2.2016e-10	-1.08772
158751853	chr5:158751853:G:T	9.44129e-11	-2.2016e-10	-1.30071	4.36075e-06	-2.2016e-10	-1.32435
158751871	chr5:158751871:G:T	1.01784e-09	2.49226	-1.41521	0.0108839	7.91026	-1.41221
158751942	chr5:158751942:A:G	5.21963e-11	-0.765622	-1.12775	2.09558e-05	1.2986	-1.05318
158752144	chr5:158752144:C:T	3.32294e-11	-1.03196	-1.31299	2.51249e-06	-0.535661	-1.34006
158753033	chr5:158753033:A:G	8.18174e-10	2.33581	-1.47712	0.00808103	7.68342	-1.48314
158753049	chr5:158753049:A:G	9.41315e-10	2.3662	-1.36731	0.00939232	7.71404	-1.36338
158754954	chr5:158754954:C:T	7.90082e-11	-1.07772	-0.40111	2.68804e-05	0.758527	-0.264122
158755301	chr5:158755301:C:T	7.34706e-11	-1.4761	-0.0753949	3.1212e-06	-1.69723	0.0384544
158756107	chr5:158756107:T:G	7.85271e-11	-2.2016e-10	-1.48494	3.77361e-06	-2.2016e-10	-1.46896
158756289	chr5:158756289:T:C	1.06592e-10	-2.2016e-10	-1.17938	5.19349e-06	-2.2016e-10	-1.14959
158756641	chr5:158756641:C:T	8.95099e-11	-2.2016e-10	-1.35403	4.31988e-06	-2.2016e-10	-1.33376
158757553	chr5:158757553:C:T	1.2214e-10	-1.04321	-4.92792e-10	6.45879e-06	-0.93155	-4.92792e-10
158757702	chr5:158757702:C:G	2.386e-11	-1.89228	-0.783903	1.48913e-06	-1.74246	-0.656343
158758416	chr5:158758416:G:A	8.20068e-11	-2.2016e-10	-1.44158	3.94046e-06	-2.2016e-10	-1.42569
158758477	chr5:158758477:C:T	3.04748e-11	-1.03199	-1.39949	2.53387e-06	-0.511199	-1.35605
158758732	chr5:158758732:C:T	1.11851e-10	-2.2016e-10	-1.13121	5.3771e-06	-2.2016e-10	-1.11484
158758880	chr5:158758880:G:T	8.75427e-11	-2.2016e-10	-1.37626	4.06232e-06	-2.2016e-10	-1.39524
158759091	chr5:158759091:G:A	9.10974e-11	-2.2016e-10	-1.33645	4.38197e-06	-2.2016e-10	-1.31949
158759161	chr5:158759161:A:G	7.68466e-11	-2.2016e-10	-1.50657	3.65193e-06	-2.2016e-10	-1.50173
158759283	chr5:158759283:C:T	7.76966e-11	-2.2016e-10	-1.49557	3.72279e-06	-2.2016e-10	-1.48252
158759461	chr5:158759461:G:A	3.02663e-11	-0.948892	-1.48946	2.46329e-06	-0.41704	-1.47845
158759465	chr5:158759465:A:G	9.72546e-11	-2.2016e-10	-1.27105	4.61176e-06	-2.2016e-10	-1.26838
158759494	chr5:158759494:TG:T	1.5297e-10	-2.2016e-10	-0.818143	7.24207e-06	-2.2016e-10	-0.817084
158760086	chr5:158760086:T:A	8.40589e-11	-2.2016e-10	-1.41687	3.9194e-06	-2.2016e-10	-1.43105
158760191	chr5:158760191:T:C	1.31536e-09	1.65193	-0.318449	0.00029472	3.07874	-0.189708
158760653	chr5:158760653:G:A	2.36012e-09	1.72684	0.19124	0.000547643	3.18246	0.326175
158761006	chr5:158761006:G:T	1.30012e-10	-2.2016e-10	-0.980761	6.0643e-06	-2.2016e-10	-0.994572
158761451	chr5:158761451:T:C	9.91115e-11	-2.2016e-10	-1.25214	4.78527e-06	-2.2016e-10	-1.23145
158761762	chr5:158761762:A:T	4.05155e-10	-2.2016e-10	0.155886	2.19627e-05	-2.2016e-10	0.292355
158762988	chr5:158762988:G:A	1.08116e-10	-2.2016e-10	-1.16518	5.42164e-06	-2.2016e-10	-1.10659
158763428	chr5:158763428:C:T	1.76741e-09	1.50843	0.120455	0.00039383	2.92655	0.252375
158763638	chr5:158763638:T:G	1.0164e-10	-2.2016e-10	-1.22695	4.90845e-06	-2.2016e-10	-1.20603
158763695	chr5:158763695:C:T	1.1946e-10	-2.2016e-10	-1.06541	5.57512e-06	-2.2016e-10	-1.07868
158764028	chr5:158764028:T:C	8.25384e-11	-1.43512	-4.92792e-10	4.09621e-06	-1.38693	-4.92792e-10
158764102	chr5:158764102:T:C	8.54344e-11	-2.2016e-10	-1.40064	3.93386e-06	-2.2016e-10	-1.42737
158764667	chr5:158764667:T:A	1.19691e-10	-2.2016e-10	-1.06347	5.79026e-06	-2.2016e-10	-1.04081
158764760	chr5:158764760:A:G	3.49936e-09	2.8691	-0.557146	0.00166534	4.97226	-0.351463
158764803	chr5:158764803:A:G	7.79129e-11	-2.2016e-10	-1.49279	3.66971e-06	-2.2016e-10	-1.49688
158764851	chr5:158764851:G:A	1.22181e-10	-2.2016e-10	-1.04288	5.95628e-06	-2.2016e-10	-1.01255
158765080	chr5:158765080:A:G	7.69218e-11	-2.2016e-10	-1.50559	3.61423e-06	-2.2016e-10	-1.51211
158765201	chr5:158765201:G:A	8.34572e-11	-2.2016e-10	-1.42405	4.02067e-06	-2.2016e-10	-1.40554
158765335	chr5:158765335:C:G	9.79633e-11	-2.2016e-10	-1.26379	4.71048e-06	-2.2016e-10	-1.2472
158765413	chr5:158765413:C:CTGTAGA	7.97202e-11	-2.2016e-10	-1.46986	3.7821e-06	-2.2016e-10	-1.46671
158765744	chr5:158765744:A:T	3.85297e-11	-0.763148	-1.43381	3.22839e-06	-0.17941	-1.4456
158766002	chr5:158766002:T:C	1.84418e-10	-2.2016e-10	-0.631177	8.68199e-06	-2.2016e-10	-0.63574
158766211	chr5:158766211:C:T	1.00227e-10	-2.2016e-10	-1.24095	4.82268e-06	-2.2016e-10	-1.22366
158766786	chr5:158766786:TATA:T	1.29209e-10	-2.2016e-10	-0.986955	6.15344e-06	-2.2016e-10	-0.97998
158766810	chr5:158766810:C:T	1.27247e-10	-0.97484	-0.0274129	1.28571e-05	-0.435463	0.192369
158766865	chr5:158766865:T:G	6.34682e-11	-1.69785	-4.92792e-10	3.10853e-06	-1.66284	-4.92792e-10
158767405	chr5:158767405:G:T	4.72621e-09	2.53494	0.0775572	0.00231725	4.58291	0.368239
158767836	chr5:158767836:T:C	1.78697e-10	-2.2016e-10	-0.662693	9.75558e-06	-2.2016e-10	-0.519152
158767876	chr5:158767876:T:C	1.74365e-10	-2.2016e-10	-0.687235	9.50254e-06	-2.2016e-10	-0.545432
158768150	chr5:158768150:C:A	8.65231e-11	-2.2016e-10	-1.38797	4.02057e-06	-2.2016e-10	-1.40557
158768173	chr5:158768173:T:A	8.48155e-11	-2.2016e-10	-1.40791	4.09379e-06	-2.2016e-10	-1.38752
158768508	chr5:158768508:C:T	1.70276e-08	2.55738	1.33682	0.00940034	4.61515	1.73636
158768533	chr5:158768533:A:G	2.29896e-09	-2.2016e-10	1.89183	0.000117819	-2.2016e-10	1.97216
158768647	chr5:158768647:T:C	1.79461e-10	-2.2016e-10	-0.658424	9.80141e-06	-2.2016e-10	-0.514465
158768758	chr5:158768758:A:G	1.77176e-09	1.61041	0.0209402	0.000399882	3.04592	0.148257
158768760	chr5:158768760:G:T	3.23016e-10	-2.2016e-10	-0.0706836	1.71974e-05	-2.2016e-10	0.0477661
158768831	chr5:158768831:C:T	4.00654e-11	-0.71906	-1.43881	3.48601e-06	-0.129046	-1.41919
158768858	chr5:158768858:G:A	7.62824e-11	-2.2016e-10	-1.51394	3.61723e-06	-2.2016e-10	-1.51128
158769164	chr5:158769164:T:C	1.39908e-10	-0.907399	-4.92792e-10	5.60687e-06	-1.073	-4.92792e-10
158770449	chr5:158770449:C:T	8.7614e-11	-2.2016e-10	-1.37544	4.16362e-06	-2.2016e-10	-1.37061
158770451	chr5:158770451:T:C	7.74891e-11	-2.2016e-10	-1.49825	3.66597e-06	-2.2016e-10	-1.4979
158770461	chr5:158770461:A:G	2.96008e-08	2.71579	1.73138	0.0172469	4.80203	2.15637
158771121	chr5:158771121:A:C	1.95756e-09	1.95598	-0.224911	0.000471958	3.45202	-0.0921224
158771304	chr5:158771304:T:C	8.34355e-10	2.21723	-1.33895	0.00654987	7.30341	-1.3132
158771505	chr5:158771505:C:T	7.96651e-10	-2.2016e-10	0.832033	4.33666e-05	-2.2016e-10	0.972699
158771826	chr5:158771826:A:G	2.45044e-08	2.76034	1.49788	0.0141653	4.85563	1.90593
158772248	chr5:158772248:A:G	1.69108e-08	2.71402	1.17331	0.0093733	4.80153	1.5471
158772685	chr5:158772685:C:T	4.12752e-11	-0.902887	-1.22524	3.52404e-06	-0.355455	-1.18193
158773868	chr5:158773868:A:G	1.27886e-10	-2.2016e-10	-0.997246	6.21262e-06	-2.2016e-10	-0.970408
158773897	chr5:158773897:G:T	8.34284e-11	-2.2016e-10	-1.4244	4.13662e-06	-2.2016e-10	-1.37711
158774047	chr5:158774047:T:C	8.845e-11	-2.2016e-10	-1.36595	4.28624e-06	-2.2016e-10	-1.34158
158774402	chr5:158774402:C:T	4.22104e-11	-0.66147	-1.44425	3.61892e-06	-0.0559012	-1.45491
158775212	chr5:158775212:T:A	8.67903e-11	-2.2016e-10	-1.38489	4.03259e-06	-2.2016e-10	-1.40258
158775283	chr5:158775283:A:C	1.14629e-08	2.7356	0.762886	0.00620364	4.82927	1.10663
158775521	chr5:158775521:T:C	7.6588e-11	-2.2016e-10	-1.50994	3.61822e-06	-2.2016e-10	-1.51101
158775593	chr5:158775593:G:C	7.91193e-11	-2.2016e-10	-1.47743	3.74658e-06	-2.2016e-10	-1.47615
158775998	chr5:158775998:C:T	6.80335e-11	-1.01993	-0.608457	6.4153e-06	-0.499348	-0.438957
158776245	chr5:158776245:AT:A	1.71983e-10	-2.2016e-10	-0.70099	8.42328e-06	-2.2016e-10	-0.665992
158776496	chr5:158776496:T:C	1.20276e-11	-1.88471	-1.47647	5.80243e-07	-1.87121	-1.47009
158776504	chr5:158776504:A:G	1.89421e-09	1.62988	0.0682952	0.000429449	3.06898	0.196535
158776911	chr5:158776911:G:A	7.64162e-11	-2.2016e-10	-1.51219	3.60719e-06	-2.2016e-10	-1.51406
158777106	chr5:158777106:G:T	5.309e-11	-1.8764	-4.92792e-10	2.48302e-06	-1.88752	-4.92792e-10
158777339	chr5:158777339:A:G	1.61114e-11	-1.62133	-1.44753	9.0411e-07	-1.45467	-1.44312
158777417	chr5:158777417:A:G	1.79775e-11	-1.66684	-1.29243	7.03061e-07	-1.8969	-1.2524
158777762	chr5:158777762:C:T	5.31059e-11	-1.8761	-4.92792e-10	2.49302e-06	-1.8835	-4.92792e-10
158778068	chr5:158778068:A:T	1.61004e-10	-2.2016e-10	-0.766958	7.60807e-06	-2.2016e-10	-0.767781
158778374	chr5:158778374:G:A	7.79753e-11	-2.2016e-10	-1.49199	3.70426e-06	-2.2016e-10	-1.48751
158778557	chr5:158778557:G:A	9.63618e-11	-0.233571	-1.0467	9.83413e-06	0.429507	-0.940639
158779177	chr5:158779177:C:A	7.6888e-11	-2.2016e-10	-1.50603	3.67043e-06	-2.2016e-10	-1.49668
158779483	chr5:158779483:C:T	1.92274e-09	1.61797	0.0951526	0.000432519	3.04767	0.224969
158779547	chr5:158779547:A:G	7.70619e-10	-2.2016e-10	0.798809	4.19098e-05	-2.2016e-10	0.938527
158779653	chr5:158779653:C:T	7.65776e-11	-2.2016e-10	-1.51008	3.62886e-06	-2.2016e-10	-1.50807
158779901	chr5:158779901:C:G	7.32339e-11	-0.0529618	-1.50176	7.05368e-06	0.647844	-1.49129
158780267	chr5:158780267:G:C	2.21306e-09	1.89336	-0.0396091	0.000527063	3.36245	0.107882
158780579	chr5:158780579:G:A	3.52606e-10	0.83474	-0.817772	0.00103163	4.8872	-0.745295
158780604	chr5:158780604:T:C	1.46541e-10	-2.2016e-10	-0.861076	7.13462e-06	-2.2016e-10	-0.832033
158780831	chr5:158780831:A:G	5.16947e-10	-2.2016e-10	0.399555	2.5249e-05	-2.2016e-10	0.431794
158780943	chr5:158780943:T:C	2.69617e-10	-2.2016e-10	-0.251382	1.28178e-05	-2.2016e-10	-0.246152
158780949	chr5:158780949:T:C	6.40408e-11	-0.193611	-1.49525	6.04277e-06	0.492457	-1.49059
158781038	chr5:158781038:T:C	3.69213e-10	-2.2016e-10	0.0629902	1.98612e-05	-2.2016e-10	0.191777
158781703	chr5:158781703:T:C	1.23318e-10	-2.2016e-10	-1.03362	5.99042e-06	-2.2016e-10	-1.00683
158781924	chr5:158781924:C:T	1.41308e-09	-2.2016e-10	1.40514	7.15249e-05	-2.2016e-10	1.47305
158782376	chr5:158782376:T:C	8.88048e-11	-2.2016e-10	-1.36194	4.2515e-06	-2.2016e-10	-1.34972
158782506	chr5:158782506:T:A	1.10024e-10	-2.2016e-10	-1.14769	5.36913e-06	-2.2016e-10	-1.11632
158782691	chr5:158782691:A:G	1.09582e-10	-2.2016e-10	-1.15172	5.50876e-06	-2.2016e-10	-1.09065
158782858	chr5:158782858:C:T	1.10581e-10	-2.2016e-10	-1.14264	5.56328e-06	-2.2016e-10	-1.0808
158784067	chr5:158784067:G:GT	3.89829e-10	-2.2016e-10	0.117325	2.12546e-05	-2.2016e-10	0.25958
158784271	chr5:158784271:C:T	7.8431e-11	-2.2016e-10	-1.48616	3.70003e-06	-2.2016e-10	-1.48865
158784705	chr5:158784705:A:G	7.68895e-11	-2.2016e-10	-1.50602	3.64283e-06	-2.2016e-10	-1.50423
158784785	chr5:158784785:G:A	9.41843e-11	-2.2016e-10	-1.30313	4.51893e-06	-2.2016e-10	-1.28872
158785613	chr5:158785613:A:C	1.60071e-08	3.27667	0.555727	0.00492792	4.90316	0.80252
158786092	chr5:158786092:T:C	7.63561e-11	-2.2016e-10	-1.51298	3.60863e-06	-2.2016e-10	-1.51366
158786952	chr5:158786952:C:T	1.81281e-10	-2.2016e-10	-0.648336	8.63986e-06	-2.2016e-10	-0.640605
158787549	chr5:158787549:A:G	7.67659e-11	-2.2016e-10	-1.50762	3.63316e-06	-2.2016e-10	-1.50689
158788303	chr5:158788303:G:A	1.0985e-10	-2.2016e-10	-1.14927	5.37115e-06	-2.2016e-10	-1.11595
158788369	chr5:158788369:A:G	3.34426e-09	2.88977	-0.623154	0.000883571	4.45442	-0.467444
158788612	chr5:158788612:T:C	2.56307e-09	1.51006	0.490523	0.000579331	2.90765	0.657233
158788754	chr5:158788754:G:A	8.84768e-11	-2.2016e-10	-1.36564	4.27736e-06	-2.2016e-10	-1.34365
158789545	chr5:158789545:C:A	1.41308e-09	-2.2016e-10	1.40514	7.15249e-05	-2.2016e-10	1.47305
158789900	chr5:158789900:G:C	9.28846e-11	-2.2016e-10	-1.31703	4.59109e-06	-2.2016e-10	-1.27287
158790071	chr5:158790071:C:T	8.88893e-11	-2.2016e-10	-1.36099	4.13559e-06	-2.2016e-10	-1.37736
158790234	chr5:158790234:G:C	9.25395e-11	-2.2016e-10	-1.32075	4.37259e-06	-2.2016e-10	-1.32164
158790717	chr5:158790717:T:C	8.11435e-11	-2.2016e-10	-1.45217	3.92665e-06	-2.2016e-10	-1.4292
158790896	chr5:158790896:C:A	3.87229e-09	2.93196	-0.518745	0.00104229	4.50645	-0.354267
158790900	chr5:158790900:A:G	2.23212e-10	-2.2016e-10	-0.44026	1.05974e-05	-2.2016e-10	-0.436383
158790902	chr5:158790902:C:G	9.30992e-11	-2.2016e-10	-1.31472	4.60244e-06	-2.2016e-10	-1.27041
158791079	chr5:158791079:G:A	1.25206e-10	-2.2016e-10	-1.01842	6.02066e-06	-2.2016e-10	-1.00179
158791492	chr5:158791492:G:T	7.69673e-11	-2.2016e-10	-1.505	3.6314e-06	-2.2016e-10	-1.50737
158791773	chr5:158791773:C:G	1.09879e-10	-2.2016e-10	-1.14901	5.37267e-06	-2.2016e-10	-1.11567
158792025	chr5:158792025:C:T	8.12822e-11	-2.2016e-10	-1.45046	3.86898e-06	-2.2016e-10	-1.444
158792088	chr5:158792088:T:C	2.71347e-10	-2.2016e-10	-0.244984	1.43427e-05	-2.2016e-10	-0.133751
158792258	chr5:158792258:A:C	7.6274e-11	-2.2016e-10	-1.51405	3.60737e-06	-2.2016e-10	-1.51401
158792590	chr5:158792590:G:C	9.66694e-11	-2.2016e-10	-1.27709	4.553e-06	-2.2016e-10	-1.2812
158792803	chr5:158792803:C:T	6.8604e-11	-1.62003	-4.92792e-10	2.98768e-06	-1.7025	-4.92792e-10
158793020	chr5:158793020:A:G	7.45227e-10	-2.2016e-10	0.765305	4.06515e-05	-2.2016e-10	0.908044
158793185	chr5:158793185:A:G	1.75158e-11	-1.59107	-1.39421	6.33988e-07	-1.88841	-1.36431
158795385	chr5:158795385:A:G	1.66914e-09	1.68769	-0.116009	0.000373713	3.12205	0.00444778
158795789	chr5:158795789:C:T	4.68836e-10	1.74227	-1.44041	0.00196967	6.20954	-1.42091
158795818	chr5:158795818:T:C	2.86642e-10	-2.2016e-10	-0.190151	1.5351e-05	-2.2016e-10	-0.0658099
158795988	chr5:158795988:T:G	6.3313e-10	0.602292	-4.92792e-10	3.28907e-05	0.6962	-4.92792e-10
158796932	chr5:158796932:C:T	2.54636e-10	-2.2016e-10	-0.308549	1.35461e-05	-2.2016e-10	-0.190895
158797068	chr5:158797068:G:A	8.18551e-11	-2.2016e-10	-1.44343	3.89802e-06	-2.2016e-10	-1.43652
158797547	chr5:158797547:G:A	9.23217e-11	-1.3231	-4.92792e-10	3.86827e-06	-1.44418	-4.92792e-10
158797564	chr5:158797564:C:T	7.72447e-11	-2.2016e-10	-1.50141	3.69465e-06	-2.2016e-10	-1.49011
158797944	chr5:158797944:G:A	9.05892e-11	-2.2016e-10	-1.34205	4.283e-06	-2.2016e-10	-1.34234
158798051	chr5:158798051:A:G	1.03744e-10	-2.2016e-10	-1.20646	4.98953e-06	-2.2016e-10	-1.18965
158799646	chr5:158799646:A:C	7.84123e-10	2.04049	-1.22431	0.00547872	7.00026	-1.18862
158799814	chr5:158799814:G:A	1.46152e-09	1.49055	-0.0517009	0.000316702	2.88844	0.0725345
158800362	chr5:158800362:T:C	5.32797e-10	1.7562	-1.32644	0.0032096	6.57495	-1.29804
158800457	chr5:158800457:T:C	2.57648e-10	-2.2016e-10	-0.296789	1.3713e-05	-2.2016e-10	-0.178647
158800615	chr5:158800615:G:A	7.85233e-11	-2.2016e-10	-1.48499	3.71785e-06	-2.2016e-10	-1.48384
158800683	chr5:158800683:G:C	9.58154e-09	3.10888	0.210325	0.00280333	4.70533	0.436245
158800890	chr5:158800890:G:A	1.41396e-11	-1.77029	-1.42911	6.10965e-07	-1.88506	-1.40464
158801105	chr5:158801105:G:A	1.02382e-10	-2.2016e-10	-1.21967	4.98701e-06	-2.2016e-10	-1.19016
158801714	chr5:158801714:T:C	3.11408e-10	-2.2016e-10	-0.107279	1.65717e-05	-2.2016e-10	0.0107052
158801843	chr5:158801843:C:T	1.20932e-10	-2.2016e-10	-1.05316	5.91298e-06	-2.2016e-10	-1.01984
158801848	chr5:158801848:G:A	7.62739e-11	-2.2016e-10	-1.51405	3.60739e-06	-2.2016e-10	-1.51401
158801992	chr5:158801992:T:A	3.42041e-09	2.96112	-0.671987	0.000905468	4.5334	-0.521935
158802757	chr5:158802757:G:A	8.2595e-11	-2.2016e-10	-1.43444	3.93404e-06	-2.2016e-10	-1.42732
158802773	chr5:158802773:G:A	1.29511e-09	1.31942	-0.00144777	0.000272078	2.68556	0.123539
158802816	chr5:158802816:C:T	2.61744e-09	2.70995	-0.68838	0.000666149	4.24385	-0.53933
158802872	chr5:158802872:C:T	7.6458e-11	-2.2016e-10	-1.51164	3.63784e-06	-2.2016e-10	-1.5056
158803097	chr5:158803097:G:C	8.14016e-11	-2.2016e-10	-1.44899	3.87398e-06	-2.2016e-10	-1.44271
158803285	chr5:158803285:T:C	7.78995e-11	-2.2016e-10	-1.49297	3.6862e-06	-2.2016e-10	-1.4924
158803361	chr5:158803361:T:G	8.40528e-11	-2.2016e-10	-1.41694	4.0013e-06	-2.2016e-10	-1.41037
158803675	chr5:158803675:TAAAC:T	1.0183e-10	-1.22508	-4.92792e-10	5.65191e-06	-1.065	-4.92792e-10
158804983	chr5:158804983:T:G	8.07475e-11	-2.2016e-10	-1.45706	3.84099e-06	-2.2016e-10	-1.45126
158805506	chr5:158805506:A:G	1.06325e-10	-2.2016e-10	-1.18188	5.18477e-06	-2.2016e-10	-1.15126
158805523	chr5:158805523:G:A	5.19866e-11	-1.8974	-4.92792e-10	2.46575e-06	-1.8945	-4.92792e-10
158805793	chr5:158805793:A:T	9.02271e-11	-2.2016e-10	-1.34605	4.36443e-06	-2.2016e-10	-1.3235
158805839	chr5:158805839:A:G	3.64229e-10	0.839462	-0.790063	0.0010419	4.87102	-0.719208
158805908	chr5:158805908:C:A	7.86262e-11	-2.2016e-10	-1.48368	3.78202e-06	-2.2016e-10	-1.46673
158806509	chr5:158806509:T:C	9.4221e-11	-2.2016e-10	-1.30274	4.35443e-06	-2.2016e-10	-1.3258
158806633	chr5:158806633:T:C	8.36403e-11	-2.2016e-10	-1.42186	3.98553e-06	-2.2016e-10	-1.41432
158806724	chr5:158806724:C:G	1.61909e-09	1.59566	-0.0544245	0.000355956	3.00887	0.0689469
158807258	chr5:158807258:A:C	1.5939e-09	1.62016	-0.0946067	0.000352859	3.04218	0.0268941
158807395	chr5:158807395:G:A	7.70418e-11	-2.2016e-10	-1.50404	3.63414e-06	-2.2016e-10	-1.50662
158808072	chr5:158808072:T:C	8.43016e-11	-2.2016e-10	-1.41398	4.02011e-06	-2.2016e-10	-1.40568
158808717	chr5:158808717:C:T	1.34289e-09	1.35919	-0.00499696	0.000284593	2.73355	0.120517
158809781	chr5:158809781:T:C	8.31857e-11	-2.2016e-10	-1.42731	3.96297e-06	-2.2016e-10	-1.42
158809839	chr5:158809839:T:C	3.04083e-10	-2.2016e-10	-0.131082	1.63428e-05	-2.2016e-10	-0.00320558
158810100	chr5:158810100:A:G	1.30265e-10	-2.2016e-10	-0.978815	6.14867e-06	-2.2016e-10	-0.980755
158810137	chr5:158810137:C:T	7.62737e-11	-2.2016e-10	-1.51406	3.60864e-06	-2.2016e-10	-1.51366
158810259	chr5:158810259:C:T	1.89391e-10	-2.2016e-10	-0.604572	8.91575e-06	-2.2016e-10	-0.609172
158810298	chr5:158810298:C:T	5.27073e-11	-1.88363	-4.92792e-10	2.47269e-06	-1.89169	-4.92792e-10
158810428	chr5:158810428:A:G	9.81409e-11	-2.2016e-10	-1.26198	4.87136e-06	-2.2016e-10	-1.21362
158810485	chr5:158810485:C:T	6.64284e-11	-0.138173	-1.51409	6.18751e-06	0.539441	-1.5139
158810930	chr5:158810930:C:T	8.83625e-11	-2.2016e-10	-1.36694	4.2084e-06	-2.2016e-10	-1.35991
158810969	chr5:158810969:T:C	7.67343e-11	-2.2016e-10	-1.50804	3.63357e-06	-2.2016e-10	-1.50678
158811093	chr5:158811093:A:G	6.98802e-10	0.849199	-0.148216	0.000133723	2.11274	-0.0139642
158811102	chr5:158811102:T:C	2.11546e-10	-2.2016e-10	-0.493941	1.01079e-05	-2.2016e-10	-0.483673
158811380	chr5:158811380:T:C	1.27066e-11	-1.84265	-1.46361	6.61826e-07	-1.7517	-1.45804
158811543	chr5:158811543:T:G	1.75441e-10	-2.2016e-10	-0.681081	8.71524e-06	-2.2016e-10	-0.631917
158812065	chr5:158812065:G:A	1.66622e-10	-2.2016e-10	-0.732657	8.07676e-06	-2.2016e-10	-0.708
158812203	chr5:158812203:A:G	7.72196e-11	-2.2016e-10	-1.50173	3.66658e-06	-2.2016e-10	-1.49773
158812329	chr5:158812329:C:T	9.16488e-11	-2.2016e-10	-1.33042	4.38278e-06	-2.2016e-10	-1.31931
158813039	chr5:158813039:T:G	7.15124e-11	-0.0665782	-1.51193	6.72309e-06	0.621508	-1.51295
158813129	chr5:158813129:T:C	7.82329e-11	0.017827	-1.50652	7.47065e-06	0.722559	-1.50857
158813982	chr5:158813982:A:G	8.10196e-11	-2.2016e-10	-1.45369	3.91099e-06	-2.2016e-10	-1.4332
158814209	chr5:158814209:G:A	5.64041e-10	-2.2016e-10	0.486743	2.7877e-05	-2.2016e-10	0.530811
158814212	chr5:158814212:G:A	7.64263e-11	-2.2016e-10	-1.51206	3.61896e-06	-2.2016e-10	-1.5108
158814718	chr5:158814718:T:C	1.19922e-10	-2.2016e-10	-1.06155	5.51383e-06	-2.2016e-10	-1.08973
158814860	chr5:158814860:C:T	7.62761e-11	-2.2016e-10	-1.51402	3.60888e-06	-2.2016e-10	-1.51359
158815230	chr5:158815230:T:C	2.35968e-11	-1.60165	-1.08562	1.06449e-06	-1.64767	-1.08683
158815295	chr5:158815295:G:T	3.02312e-11	-1.81276	-0.626744	1.51485e-06	-1.78818	-0.593493
158815537	chr5:158815537:G:A	3.17856e-09	3.06882	-0.853026	0.00141818	5.1594	-0.699263
158815965	chr5:158815965:G:C	3.21849e-10	-2.2016e-10	-0.0743007	1.61656e-05	-2.2016e-10	-0.0141039
158816110	chr5:158816110:T:C	7.8701e-11	-2.2016e-10	-1.48273	3.73628e-06	-2.2016e-10	-1.4789
158816113	chr5:158816113:T:C	6.10213e-11	-1.73716	-4.92792e-10	3.29225e-06	-1.60542	-4.92792e-10
158816363	chr5:158816363:C:T	2.26566e-10	-2.2016e-10	-0.425346	1.19193e-05	-2.2016e-10	-0.31883
158816444	chr5:158816444:G:A	3.46341e-10	-2.2016e-10	-0.000960375	1.61985e-05	-2.2016e-10	-0.0120751
158816934	chr5:158816934:G:A	1.52391e-10	-2.2016e-10	-0.821937	7.5063e-06	-2.2016e-10	-0.781248
158816985	chr5:158816985:G:A	5.45103e-11	-1.84999	-4.92792e-10	2.61057e-06	-1.83742	-4.92792e-10
158817075	chr5:158817075:C:T	1.27017e-11	-1.82391	-1.48274	5.93482e-07	-1.85152	-1.46722
158817216	chr5:158817216:C:T	7.67975e-11	-2.2016e-10	-1.50721	3.6424e-06	-2.2016e-10	-1.50435
158817508	chr5:158817508:G:A	1.03474e-10	-2.2016e-10	-1.20907	5.21178e-06	-2.2016e-10	-1.14607
158818054	chr5:158818054:A:G	9.62916e-11	-2.2016e-10	-1.281	4.67035e-06	-2.2016e-10	-1.25576
158818626	chr5:158818626:A:C	1.56503e-11	-1.85994	-1.23795	8.45575e-07	-1.77698	-1.18775
158818681	chr5:158818681:C:A	7.63251e-11	-2.2016e-10	-1.51338	3.60749e-06	-2.2016e-10	-1.51398
158818827	chr5:158818827:G:T	1.18206e-10	-2.2016e-10	-1.07596	5.68313e-06	-2.2016e-10	-1.05949
158819642	chr5:158819642:T:C	2.56977e-09	3.27486	-1.27167	0.00110839	5.39009	-1.17642
158819777	chr5:158819777:A:C	6.34486e-11	-0.186607	-1.51155	5.86565e-06	0.48479	-1.51267
158820034	chr5:158820034:G:A	1.47212e-10	-2.2016e-10	-0.856514	6.97018e-06	-2.2016e-10	-0.855351
158820530	chr5:158820530:G:A	9.35105e-11	-1.31031	-4.92792e-10	3.89669e-06	-1.43686	-4.92792e-10
158820634	chr5:158820634:TTG:T	9.07812e-11	-2.2016e-10	-1.33993	4.47629e-06	-2.2016e-10	-1.2982
158821080	chr5:158821080:C:T	1.01229e-10	-2.2016e-10	-1.231	4.77329e-06	-2.2016e-10	-1.23396
158821953	chr5:158821953:C:T	7.80371e-11	-2.2016e-10	-1.4912	3.74519e-06	-2.2016e-10	-1.47652
158822053	chr5:158822053:G:C	2.10521e-10	-2.2016e-10	-0.498799	1.10396e-05	-2.2016e-10	-0.395502
158822080	chr5:158822080:G:A	7.82107e-11	-2.2016e-10	-1.48898	3.75601e-06	-2.2016e-10	-1.47363
158822480	chr5:158822480:A:G	1.66139e-10	-2.2016e-10	-0.735559	7.85579e-06	-2.2016e-10	-0.735741
158822629	chr5:158822629:A:C	7.68735e-11	-1.50622	-4.92792e-10	3.92665e-06	-1.4292	-4.92792e-10
158823066	chr5:158823066:A:G	8.18351e-11	-2.2016e-10	-1.44368	3.99525e-06	-2.2016e-10	-1.41189
158823093	chr5:158823093:A:G	3.82117e-10	-2.2016e-10	0.0973416	1.92262e-05	-2.2016e-10	0.159283
158825141	chr5:158825141:C:A	9.77077e-11	-2.2016e-10	-1.2664	4.73394e-06	-2.2016e-10	-1.24223
158825560	chr5:158825560:AAAT:A	5.66782e-11	-1.81099	-4.92792e-10	2.93888e-06	-1.71896	-4.92792e-10
158825972	chr5:158825972:T:C	1.06696e-10	-2.2016e-10	-1.1784	5.19634e-06	-2.2016e-10	-1.14904
158826226	chr5:158826226:G:A	1.91869e-11	-1.4331	-1.46105	7.74488e-07	-1.59075	-1.46179
158826231	chr5:158826231:C:T	8.55645e-10	2.40483	-1.50135	0.000176735	3.87161	-1.49395
158826263	chr5:158826263:ATC:A	1.22427e-11	-1.88282	-1.46064	5.88983e-07	-1.86295	-1.4634
158827173	chr5:158827173:A:G	1.39274e-10	-0.911939	-4.92792e-10	5.98098e-06	-1.00841	-4.92792e-10
158827286	chr5:158827286:T:C	1.11087e-10	-2.2016e-10	-1.13807	5.4208e-06	-2.2016e-10	-1.10675
158827796	chr5:158827796:C:A	2.04083e-11	-1.88368	-0.948763	1.55497e-06	-1.44144	-0.914098
158827879	chr5:158827879:T:A	3.33347e-10	0.837139	-0.876339	0.000997955	4.91722	-0.808504
158828038	chr5:158828038:T:A	1.82363e-11	-1.89048	-1.0545	1.34311e-06	-1.47868	-1.02333
158828720	chr5:158828720:T:C	9.99404e-11	-2.2016e-10	-1.24381	4.81464e-06	-2.2016e-10	-1.22533
158829050	chr5:158829050:G:C	7.34209e-11	-0.106389	-1.44579	6.26893e-06	0.491054	-1.45244
158829743	chr5:158829743:T:A	1.16287e-10	-2.2016e-10	-1.09232	5.67009e-06	-2.2016e-10	-1.06179
158829759	chr5:158829759:T:C	2.44496e-10	1.1474	-1.49658	0.000813733	5.38977	-1.48513
158830018	chr5:158830018:G:A	7.78409e-11	-2.2016e-10	-1.49372	3.67674e-06	-2.2016e-10	-1.49497
158830145	chr5:158830145:G:A	2.18436e-11	-1.87636	-0.888116	1.77659e-06	-1.38894	-0.833353
158830347	chr5:158830347:A:T	3.27453e-11	-1.87645	-0.483171	2.60464e-06	-1.3918	-0.447902
158830525	chr5:158830525:T:C	2.77679e-11	-1.89712	-0.627386	2.01613e-06	-1.55553	-0.540285
158830552	chr5:158830552:A:G	3.27493e-11	-1.87021	-0.489297	2.663e-06	-1.36352	-0.454018
158830835	chr5:158830835:C:T	7.90663e-11	-2.2016e-10	-1.4781	3.78573e-06	-2.2016e-10	-1.46575
158830869	chr5:158830869:G:A	1.02257e-10	-2.2016e-10	-1.22089	4.89494e-06	-2.2016e-10	-1.20879
158831040	chr5:158831040:T:C	3.15947e-11	-1.87968	-0.515715	2.47858e-06	-1.40846	-0.480849
158831389	chr5:158831389:C:T	2.25482e-10	-2.2016e-10	-0.430142	1.07576e-05	-2.2016e-10	-0.421382
158831453	chr5:158831453:C:T	2.12217e-11	-1.8974	-0.895957	1.47379e-06	-1.57503	-0.834124
158831613	chr5:158831613:T:C	1.57565e-10	-0.788545	-4.92792e-10	9.42727e-06	-0.553384	-4.92792e-10
158831703	chr5:158831703:T:C	1.127e-10	-2.2016e-10	-1.12365	5.48801e-06	-2.2016e-10	-1.09443
158831728	chr5:158831728:C:T	7.9704e-11	-2.2016e-10	-1.47006	3.76442e-06	-2.2016e-10	-1.4714
158831886	chr5:158831886:A:G	8.64033e-11	-2.2016e-10	-1.38936	4.04736e-06	-2.2016e-10	-1.39893
158831961	chr5:158831961:T:C	2.81948e-10	1.27406	-1.48072	0.000973931	5.57284	-1.48849
158832016	chr5:158832016:T:C	3.26418e-11	-1.87983	-0.482959	2.55665e-06	-1.41071	-0.447586
158832037	chr5:158832037:A:G	9.17914e-11	-2.2016e-10	-1.32887	4.40497e-06	-2.2016e-10	-1.31426
158832241	chr5:158832241:C:T	1.16974e-10	-2.2016e-10	-1.08643	5.70504e-06	-2.2016e-10	-1.05564
158832691	chr5:158832691:T:G	2.81118e-10	0.880689	-1.0903	0.000848125	4.98263	-1.03659
158832694	chr5:158832694:C:T	7.97024e-11	-2.2016e-10	-1.47008	3.76434e-06	-2.2016e-10	-1.47142
158832803	chr5:158832803:C:G	1.3838e-10	-2.2016e-10	-0.918379	7.00801e-06	-2.2016e-10	-0.849938
158832919	chr5:158832919:T:C	7.6689e-11	-2.2016e-10	-1.50863	3.65109e-06	-2.2016e-10	-1.50197
158833006	chr5:158833006:C:T	7.82542e-11	-2.2016e-10	-1.48842	3.70479e-06	-2.2016e-10	-1.48737
158833114	chr5:158833114:A:T	1.04253e-10	-1.20157	-4.92792e-10	0.752359	10.734	-4.92792e-10
158833221	chr5:158833221:G:A	9.02428e-11	-2.2016e-10	-1.34588	4.28268e-06	-2.2016e-10	-1.34241
158833915	chr5:158833915:C:A	7.65547e-11	-2.2016e-10	-1.51038	3.60802e-06	-2.2016e-10	-1.51383
158834155	chr5:158834155:C:T	1.87275e-11	-1.40817	-1.51022	5.80094e-07	-1.83784	-1.50372
158834248	chr5:158834248:C:T	1.71491e-11	-1.88316	-1.12328	1.02002e-06	-1.70053	-1.07664
158834346	chr5:158834346:T:C	7.97293e-11	-2.2016e-10	-1.46975	3.76559e-06	-2.2016e-10	-1.47109
158834429	chr5:158834429:T:A	8.48732e-11	-2.2016e-10	-1.40723	4.09942e-06	-2.2016e-10	-1.38614
158834462	chr5:158834462:C:T	7.63887e-11	-2.2016e-10	-1.51255	3.60722e-06	-2.2016e-10	-1.51405
158834467	chr5:158834467:T:C	2.62465e-11	-1.86428	-0.716575	2.16468e-06	-1.34272	-0.681996
158834795	chr5:158834795:G:T	1.32324e-10	-2.2016e-10	-0.963132	6.68662e-06	-2.2016e-10	-0.896883
158834841	chr5:158834841:A:G	5.5384e-11	-1.83409	-4.92792e-10	2.61894e-06	-1.83422	-4.92792e-10
158835286	chr5:158835286:C:CA	8.6838e-11	-2.2016e-10	-1.38434	4.16796e-06	-2.2016e-10	-1.36956
158835348	chr5:158835348:G:C	7.65508e-11	-2.2016e-10	-1.51043	3.60798e-06	-2.2016e-10	-1.51384
158835355	chr5:158835355:T:C	8.45535e-11	-2.2016e-10	-1.411	4.00873e-06	-2.2016e-10	-1.40852
158835411	chr5:158835411:A:G	7.91798e-11	-2.2016e-10	-1.47666	3.75987e-06	-2.2016e-10	-1.47261
158836041	chr5:158836041:T:C	9.1851e-11	-2.2016e-10	-1.32822	4.29583e-06	-2.2016e-10	-1.33935
158836136	chr5:158836136:G:A	2.3841e-09	2.12907	-0.200881	0.00077568	3.93755	-0.0807963
158836378	chr5:158836378:GACAA:G	8.12398e-11	-2.2016e-10	-1.45098	3.90479e-06	-2.2016e-10	-1.43479
158836472	chr5:158836472:T:G	3.13279e-10	1.11515	-1.21644	0.00106988	5.35087	-1.17256
158837012	chr5:158837012:A:G	1.69404e-11	-1.89097	-1.12771	1.0557e-06	-1.66166	-1.08112
158837407	chr5:158837407:CT:C	9.10365e-11	-2.2016e-10	-1.33712	4.3286e-06	-2.2016e-10	-1.33175
158837491	chr5:158837491:C:G	1.10423e-10	-2.2016e-10	-1.14406	5.32443e-06	-2.2016e-10	-1.12468
158837580	chr5:158837580:A:G	9.1963e-11	-2.2016e-10	-1.327	4.30093e-06	-2.2016e-10	-1.33816
158838067	chr5:158838067:T:C	1.30443e-10	-2.2016e-10	-0.977449	6.58127e-06	-2.2016e-10	-0.912763
158838482	chr5:158838482:A:C	8.44711e-11	-2.2016e-10	-1.41197	3.99536e-06	-2.2016e-10	-1.41186
158838660	chr5:158838660:C:T	7.6309e-11	-2.2016e-10	-1.51359	3.60991e-06	-2.2016e-10	-1.51331
158838891	chr5:158838891:A:AGCCAT	3.07996e-10	1.39232	-1.51061	0.00115195	5.76489	-1.51267
158839278	chr5:158839278:A:G	8.95113e-11	-2.2016e-10	-1.35402	4.3101e-06	-2.2016e-10	-1.33603
158839615	chr5:158839615:TCAAA:T	1.1058e-10	-2.2016e-10	-1.14264	5.38351e-06	-2.2016e-10	-1.11365
158839819	chr5:158839819:C:T	7.99601e-11	-2.2016e-10	-1.46686	3.77689e-06	-2.2016e-10	-1.46809
158840461	chr5:158840461:T:G	5.44923e-11	-1.85032	-4.92792e-10	2.86613e-06	-1.74403	-4.92792e-10
158840465	chr5:158840465:G:A	1.21277e-11	-1.85376	-1.49914	5.59862e-07	-1.87922	-1.49783
158840545	chr5:158840545:T:A	7.71619e-11	-2.2016e-10	-1.50248	3.62211e-06	-2.2016e-10	-1.50993
158840867	chr5:158840867:T:C	1.28291e-10	-2.2016e-10	-0.994086	6.47116e-06	-2.2016e-10	-0.929635
158840950	chr5:158840950:C:T	1.48414e-11	-1.81932	-1.33164	6.40519e-07	-1.89381	-1.34866
158840963	chr5:158840963:G:A	1.00069e-10	-2.2016e-10	-1.24252	4.81305e-06	-2.2016e-10	-1.22566
158841307	chr5:158841307:T:C	7.15302e-11	-1.57826	-4.92792e-10	3.15387e-06	-1.64836	-4.92792e-10
158841329	chr5:158841329:C:A	2.30466e-10	-2.2016e-10	-0.408279	1.14606e-05	-2.2016e-10	-0.358073
158841418	chr5:158841418:C:T	1.17502e-11	-1.87378	-1.51073	5.6265e-07	-1.862	-1.51009
158841746	chr5:158841746:G:C	4.42658e-11	-1.54095	-0.517222	3.78416e-06	-1.03413	-0.432037
158842390	chr5:158842390:A:G	8.99338e-11	-2.2016e-10	-1.34931	4.31303e-06	-2.2016e-10	-1.33535
158842726	chr5:158842726:G:A	1.1877e-11	-1.87086	-1.50292	5.69114e-07	-1.86665	-1.49401
158843007	chr5:158843007:C:T	1.34723e-11	-1.80615	-1.4416	6.61218e-07	-1.77396	-1.4367
158843064	chr5:158843064:A:C	8.04341e-11	-2.2016e-10	-1.46095	3.79393e-06	-2.2016e-10	-1.46359
158843217	chr5:158843217:A:C	1.14606e-11	-1.8973	-1.51217	6.15174e-07	-1.76996	-1.51288
158843756	chr5:158843756:C:T	6.17882e-11	-1.72467	-4.92792e-10	3.02745e-06	-1.68927	-4.92792e-10
158843909	chr5:158843909:C:T	9.27895e-11	-2.2016e-10	-1.31805	4.37605e-06	-2.2016e-10	-1.32084
158844277	chr5:158844277:T:C	2.37332e-10	-2.2016e-10	-0.378923	1.18992e-05	-2.2016e-10	-0.320516
158844286	chr5:158844286:T:C	1.09944e-10	-2.2016e-10	-1.14842	5.36642e-06	-2.2016e-10	-1.11683
158844323	chr5:158844323:A:G	7.83538e-11	-2.2016e-10	-1.48715	3.66009e-06	-2.2016e-10	-1.4995
158844330	chr5:158844330:A:C	7.74922e-11	-2.2016e-10	-1.49821	3.63189e-06	-2.2016e-10	-1.50724
158844551	chr5:158844551:C:T	1.00382e-10	-2.2016e-10	-1.2394	4.82736e-06	-2.2016e-10	-1.22269
158844672	chr5:158844672:T:C	1.15084e-11	-1.89664	-1.50867	5.76064e-07	-1.83902	-1.5095
158845033	chr5:158845033:G:A	1.16334e-10	-2.2016e-10	-1.09192	5.40079e-06	-2.2016e-10	-1.11045
158845075	chr5:158845075:T:C	1.07263e-10	0.242158	-1.41526	9.42833e-06	0.887815	-1.44109
158845122	chr5:158845122:T:G	4.67276e-11	-0.832008	-1.17204	1.61563e-05	1.11424	-1.12892
158845529	chr5:158845529:T:C	7.75066e-11	-2.2016e-10	-1.49802	3.63223e-06	-2.2016e-10	-1.50714
158845533	chr5:158845533:T:G	4.11885e-11	-1.57393	-0.556291	3.42926e-06	-1.08807	-0.476577
158845949	chr5:158845949:C:T	7.28486e-11	-1.56	-4.92792e-10	3.63986e-06	-1.50505	-4.92792e-10
158846076	chr5:158846076:G:A	1.29958e-10	-2.2016e-10	-0.981175	6.56303e-06	-2.2016e-10	-0.915538
158847063	chr5:158847063:T:C	3.5312e-11	-0.776799	-1.50736	1.21794e-05	1.20539	-1.50264
158847483	chr5:158847483:A:G	1.14785e-11	-1.89715	-1.51076	6.08189e-07	-1.78923	-1.50503
158847532	chr5:158847532:T:C	1.06207e-10	-2.2016e-10	-1.183	5.1732e-06	-2.2016e-10	-1.1535
158847576	chr5:158847576:G:A	4.04635e-11	-1.56817	-0.579817	3.39173e-06	-1.07572	-0.499929
158847757	chr5:158847757:G:C	2.36118e-09	-2.2016e-10	1.91853	0.000117861	-2.2016e-10	1.97252
158847954	chr5:158847954:C:T	7.71891e-11	-2.2016e-10	-1.50213	3.63364e-06	-2.2016e-10	-1.50675
158848104	chr5:158848104:G:A	3.57873e-10	1.25931	-1.22752	0.00012319	3.20508	-1.18834
158848311	chr5:158848311:T:TA	3.86744e-11	-0.696476	-1.49673	1.41176e-05	1.33985	-1.48943
158848449	chr5:158848449:C:T	7.68479e-11	-2.2016e-10	-1.50656	3.614e-06	-2.2016e-10	-1.51218
158849105	chr5:158849105:C:G	7.64439e-11	-2.2016e-10	-1.51183	3.60782e-06	-2.2016e-10	-1.51389
158849221	chr5:158849221:G:T	9.55493e-11	-2.2016e-10	-1.28874	4.58367e-06	-2.2016e-10	-1.27449
158849296	chr5:158849296:T:C	1.40587e-10	-2.2016e-10	-0.902558	6.75563e-06	-2.2016e-10	-0.886614
158849315	chr5:158849315:A:G	3.43001e-11	-1.06313	-1.2501	1.00254e-05	0.719034	-1.21091
158849634	chr5:158849634:G:A	7.93604e-11	-1.72102	0.246636	6.28418e-06	-1.32517	0.366214
158850104	chr5:158850104:AT:A	5.215e-11	-1.89426	-4.92792e-10	2.45859e-06	-1.8974	-4.92792e-10
158850143	chr5:158850143:C:T	7.63668e-11	-2.2016e-10	-1.51284	3.61431e-06	-2.2016e-10	-1.51209
158850433	chr5:158850433:T:C	5.2095e-11	-1.89532	-4.92792e-10	2.58192e-06	-1.84846	-4.92792e-10
158852197	chr5:158852197:G:T	9.07728e-11	-2.2016e-10	-1.34002	4.27551e-06	-2.2016e-10	-1.34409
158852221	chr5:158852221:C:T	7.77244e-11	-2.2016e-10	-1.49521	3.69862e-06	-2.2016e-10	-1.48903
158852266	chr5:158852266:A:C	8.8016e-11	-2.2016e-10	-1.37087	4.12147e-06	-2.2016e-10	-1.38078
158852313	chr5:158852313:C:T	2.94003e-11	-1.21277	-1.25461	1.54177e-06	-1.1233	-1.24076
158852373	chr5:158852373:T:C	3.76434e-11	-1.82376	-0.396469	1.79196e-06	-1.89655	-0.317127
158852492	chr5:158852492:A:T	9.28867e-11	-2.2016e-10	-1.317	4.44818e-06	-2.2016e-10	-1.3045
158852858	chr5:158852858:G:A	3.85686e-11	-0.696468	-1.49948	1.42093e-06	-0.945343	-1.50033
158853757	chr5:158853757:C:T	7.83988e-11	-2.2016e-10	-1.48658	3.72874e-06	-2.2016e-10	-1.48092
158853759	chr5:158853759:C:T	1.18409e-10	-2.2016e-10	-1.07424	5.54598e-06	-2.2016e-10	-1.08392
158853964	chr5:158853964:C:A	4.88482e-11	-0.670598	-1.28907	3.72194e-06	-0.18276	-1.29999
158854039	chr5:158854039:G:T	9.30723e-11	-2.2016e-10	-1.31501	4.34004e-06	-2.2016e-10	-1.32911
158854059	chr5:158854059:G:C	9.5177e-11	-2.2016e-10	-1.29265	4.58206e-06	-2.2016e-10	-1.27484
158854713	chr5:158854713:G:T	8.60412e-11	-2.2016e-10	-1.39356	4.05188e-06	-2.2016e-10	-1.39781
158855003	chr5:158855003:C:T	5.41317e-11	-1.85696	-4.92792e-10	2.47284e-06	-1.89162	-4.92792e-10
158855176	chr5:158855176:A:C	1.02991e-10	-2.2016e-10	-1.21374	4.99541e-06	-2.2016e-10	-1.18847
158855257	chr5:158855257:T:C	2.02837e-10	-2.2016e-10	-0.53598	1.05342e-05	-2.2016e-10	-0.442363
158855318	chr5:158855318:A:C	2.79175e-11	-1.65723	-0.861904	2.24076e-06	-1.21778	-0.772391
158856475	chr5:158856475:T:G	7.62974e-11	-2.2016e-10	-1.51374	3.62424e-06	-2.2016e-10	-1.50935
158856505	chr5:158856505:T:G	8.26757e-11	-2.2016e-10	-1.43346	4.03128e-06	-2.2016e-10	-1.40291
158856592	chr5:158856592:AAAT:A	4.88327e-11	-1.57564	-0.384346	4.1412e-06	-1.08359	-0.292411
158856668	chr5:158856668:G:A	5.81673e-11	-1.78506	-4.92792e-10	3.38213e-06	-1.57849	-4.92792e-10
158856708	chr5:158856708:G:A	8.76456e-11	-2.2016e-10	-1.37508	4.13132e-06	-2.2016e-10	-1.37839
158856784	chr5:158856784:T:C	5.61138e-11	-0.486527	-1.33447	4.44557e-06	0.0410853	-1.34617
158857077	chr5:158857077:G:A	8.81142e-11	-2.2016e-10	-1.36975	4.12533e-06	-2.2016e-10	-1.37985
158857307	chr5:158857307:C:T	5.11341e-11	-0.606565	-1.30737	3.9542e-06	-0.104174	-1.31804
158857568	chr5:158857568:A:G	5.81507e-11	-1.78535	-4.92792e-10	2.49373e-06	-1.88321	-4.92792e-10
158857700	chr5:158857700:G:A	9.45916e-11	-1.29882	-4.92792e-10	5.80334e-06	-1.03856	-4.92792e-10
158858349	chr5:158858349:A:G	5.75885e-11	-1.79506	-4.92792e-10	2.48557e-06	-1.88649	-4.92792e-10
158858945	chr5:158858945:T:C	5.24932e-11	-0.57455	-1.31315	4.09249e-06	-0.062078	-1.32576
158859231	chr5:158859231:T:C	8.36502e-11	-2.2016e-10	-1.42174	4.02097e-06	-2.2016e-10	-1.40547
158859495	chr5:158859495:C:T	9.78963e-11	-1.26448	-4.92792e-10	5.6195e-06	-1.07075	-4.92792e-10
158859640	chr5:158859640:C:G	8.96142e-11	-2.2016e-10	-1.35287	4.18385e-06	-2.2016e-10	-1.36576
158860673	chr5:158860673:G:C	8.99601e-11	-2.2016e-10	-1.34902	4.31195e-06	-2.2016e-10	-1.3356
158860813	chr5:158860813:T:C	5.72303e-11	-0.488024	-1.31328	4.53531e-06	0.0407857	-1.32588
158860834	chr5:158860834:T:C	1.06328e-10	-2.2016e-10	-1.18185	5.17943e-06	-2.2016e-10	-1.1523
158860962	chr5:158860962:C:A	1.2515e-10	-2.2016e-10	-1.01887	6.02919e-06	-2.2016e-10	-1.00038
158861364	chr5:158861364:C:T	1.53855e-10	-2.2016e-10	-0.812375	7.35085e-06	-2.2016e-10	-0.802176
158861723	chr5:158861723:C:T	1.04977e-10	-2.2016e-10	-1.19464	4.93209e-06	-2.2016e-10	-1.20123
158863087	chr5:158863087:T:C	1.15386e-10	0.260972	-1.36107	2.4964e-05	1.75199	-1.33155
158863159	chr5:158863159:T:C	9.12746e-11	-0.0444407	-1.29007	7.62316e-06	0.548594	-1.31439
158863217	chr5:158863217:C:T	1.15441e-11	-1.89403	-1.50818	5.93599e-07	-1.81723	-1.50131
158863984	chr5:158863984:C:A	1.15925e-10	-2.2016e-10	-1.09544	5.81481e-06	-2.2016e-10	-1.03658
158864520	chr5:158864520:G:A	9.95028e-11	-2.2016e-10	-1.2482	4.708e-06	-2.2016e-10	-1.24773
158865078	chr5:158865078:A:C	1.00947e-10	-2.2016e-10	-1.23379	4.84479e-06	-2.2016e-10	-1.21909
158865475	chr5:158865475:C:T	5.17753e-11	-0.625621	-1.27585	3.99524e-06	-0.125191	-1.2867
158865653	chr5:158865653:A:G	1.74302e-10	-2.2016e-10	-0.687597	8.24227e-06	-2.2016e-10	-0.687716
158866025	chr5:158866025:C:T	7.65131e-11	-2.2016e-10	-1.51092	3.62547e-06	-2.2016e-10	-1.50901
158866059	chr5:158866059:C:T	9.44148e-11	-1.30069	-4.92792e-10	3.90157e-06	-1.43561	-4.92792e-10
158866567	chr5:158866567:T:A	9.10447e-11	-2.2016e-10	-1.33703	4.3596e-06	-2.2016e-10	-1.32461
158867415	chr5:158867415:C:A	5.39776e-11	-1.85981	-4.92792e-10	2.48396e-06	-1.88714	-4.92792e-10
158867437	chr5:158867437:A:G	7.68649e-11	-2.2016e-10	-1.50633	3.61428e-06	-2.2016e-10	-1.5121
158867650	chr5:158867650:T:TCTC	4.90448e-11	-1.11992	-0.835728	1.43237e-05	0.618569	-0.753643
158868076	chr5:158868076:C:T	4.86015e-11	-0.650823	-1.31391	3.73103e-06	-0.156476	-1.32383
158868119	chr5:158868119:A:G	2.66096e-11	-1.69513	-0.871985	2.0795e-06	-1.28217	-0.782691
158868345	chr5:158868345:C:T	8.96195e-11	-2.2016e-10	-1.35281	4.18405e-06	-2.2016e-10	-1.36571
158868631	chr5:158868631:C:T	1.29786e-10	-2.2016e-10	-0.982494	6.20791e-06	-2.2016e-10	-0.971167
158868774	chr5:158868774:T:C	2.85622e-11	-1.66563	-0.830669	2.28327e-06	-1.23261	-0.738773
158869552	chr5:158869552:T:C	5.35717e-11	-0.56333	-1.30403	4.17232e-06	-0.0542322	-1.31429
158869988	chr5:158869988:C:T	1.20937e-11	-1.87873	-1.47696	5.80368e-07	-1.85433	-1.48675
158870362	chr5:158870362:C:A	8.93976e-11	-2.2016e-10	-1.35529	4.18288e-06	-2.2016e-10	-1.36599
158870514	chr5:158870514:T:C	9.45625e-11	-2.2016e-10	-1.29912	4.45455e-06	-2.2016e-10	-1.30306
158870667	chr5:158870667:C:A	1.03223e-10	-1.21149	-4.92792e-10	5.96092e-06	-1.01177	-4.92792e-10
158870742	chr5:158870742:C:A	7.63127e-11	-2.2016e-10	-1.51354	3.62316e-06	-2.2016e-10	-1.50964
158870835	chr5:158870835:G:T	1.06328e-10	-2.2016e-10	-1.18185	5.17943e-06	-2.2016e-10	-1.1523
158870907	chr5:158870907:A:G	9.7434e-11	-2.2016e-10	-1.26921	4.67447e-06	-2.2016e-10	-1.25487
158871703	chr5:158871703:C:A	2.16382e-10	-0.0479092	-0.423429	3.21027e-05	0.9483	-0.276353
158872032	chr5:158872032:G:T	5.21251e-11	-1.89474	-4.92792e-10	2.4851e-06	-1.88668	-4.92792e-10
158872071	chr5:158872071:C:T	2.39955e-11	-1.43447	-1.23605	9.92222e-07	-1.5869	-1.2179
158872098	chr5:158872098:A:C	8.35751e-11	-2.2016e-10	-1.42264	3.93653e-06	-2.2016e-10	-1.42669
158872805	chr5:158872805:G:A	7.65863e-11	-2.2016e-10	-1.50997	3.6311e-06	-2.2016e-10	-1.50746
158873118	chr5:158873118:C:T	5.34244e-11	-1.87012	-4.92792e-10	2.54185e-06	-1.8641	-4.92792e-10
158873476	chr5:158873476:T:C	1.07988e-10	-2.2016e-10	-1.16637	5.0268e-06	-2.2016e-10	-1.18221
158873790	chr5:158873790:C:A	2.72401e-11	-1.71946	-0.824239	2.96269e-06	-0.894988	-0.815905
158873863	chr5:158873863:A:G	1.03011e-10	-2.2016e-10	-1.21355	5.00931e-06	-2.2016e-10	-1.18569
158874062	chr5:158874062:T:C	8.87323e-11	-2.2016e-10	-1.36276	4.15039e-06	-2.2016e-10	-1.37379
158874787	chr5:158874787:A:G	8.32314e-11	-2.2016e-10	-1.42676	3.9201e-06	-2.2016e-10	-1.43088
158875252	chr5:158875252:G:A	8.46395e-11	-2.2016e-10	-1.40998	3.98922e-06	-2.2016e-10	-1.41339
158875626	chr5:158875626:T:A	5.25845e-11	-1.88596	-4.92792e-10	2.50276e-06	-1.8796	-4.92792e-10
158876359	chr5:158876359:C:T	1.06823e-10	-2.2016e-10	-1.17721	5.20228e-06	-2.2016e-10	-1.14789
158877014	chr5:158877014:C:T	2.39476e-11	-1.38853	-1.28398	9.81537e-07	-1.54816	-1.26746
158877425	chr5:158877425:C:G	2.19993e-10	-2.2016e-10	-0.454787	1.07159e-05	-2.2016e-10	-0.425265
158877442	chr5:158877442:G:A	1.35911e-09	-2.2016e-10	1.3662	7.05463e-05	-2.2016e-10	1.45928
158877703	chr5:158877703:C:G	7.64058e-11	-2.2016e-10	-1.51233	3.61958e-06	-2.2016e-10	-1.51063
158878068	chr5:158878068:T:A	1.16216e-11	-1.89519	-1.50034	6.02984e-07	-1.81308	-1.48977
158878128	chr5:158878128:A:G	1.43389e-10	0.250575	-1.1334	2.81268e-05	1.6339	-1.09417
158878337	chr5:158878337:A:G	5.70701e-11	-1.8041	-4.92792e-10	2.73259e-06	-1.79174	-4.92792e-10
158878467	chr5:158878467:A:G	1.40847e-09	-2.2016e-10	1.40187	7.02229e-05	-2.2016e-10	1.45468
158878879	chr5:158878879:A:G	8.58436e-10	-2.2016e-10	0.906728	4.43921e-05	-2.2016e-10	0.99607
158879174	chr5:158879174:C:T	5.29961e-11	-1.87817	-4.92792e-10	2.52636e-06	-1.87021	-4.92792e-10
158879954	chr5:158879954:G:A	1.24802e-11	-1.82526	-1.49898	6.58667e-07	-1.72684	-1.48769
158881589	chr5:158881589:C:T	1.0013e-10	-2.2016e-10	-1.24191	4.86028e-06	-2.2016e-10	-1.21589
158882262	chr5:158882262:T:C	1.25737e-10	-2.2016e-10	-1.01419	6.3045e-06	-2.2016e-10	-0.955727
158882317	chr5:158882317:C:T	9.72784e-11	-1.27081	-4.92792e-10	4.00662e-06	-1.40904	-4.92792e-10
158883623	chr5:158883623:A:G	1.61526e-11	-1.6114	-1.4549	1.45821e-06	-0.973606	-1.44618
158883874	chr5:158883874:T:G	1.5111e-11	-1.63325	-1.49971	1.3353e-06	-1.01328	-1.49455
158884311	chr5:158884311:ACT:A	5.74062e-11	-1.79823	-4.92792e-10	2.60873e-06	-1.83813	-4.92792e-10
158884512	chr5:158884512:T:C	1.30707e-10	-2.2016e-10	-0.975424	6.00908e-06	-2.2016e-10	-1.00372
158884614	chr5:158884614:G:A	1.44197e-11	-1.76074	-1.41905	7.10812e-07	-1.72424	-1.4141
158884635	chr5:158884635:G:A	2.60485e-11	-1.34949	-1.23894	1.05912e-06	-1.51793	-1.22162
158886191	chr5:158886191:G:T	3.44287e-11	-1.57121	-0.738285	1.19346e-06	-1.88905	-0.731088
158886253	chr5:158886253:T:G	9.53029e-11	-2.2016e-10	-1.29132	4.57496e-06	-2.2016e-10	-1.27639
158886273	chr5:158886273:C:T	1.23622e-10	0.167752	-1.19891	2.35263e-05	1.5248	-1.16368
158886494	chr5:158886494:G:T	8.45249e-11	-2.2016e-10	-1.41134	3.9839e-06	-2.2016e-10	-1.41473
158886809	chr5:158886809:C:T	1.44599e-11	-1.69035	-1.48665	7.20802e-07	-1.63992	-1.48446
158886986	chr5:158886986:G:C	1.25652e-10	-2.2016e-10	-1.01487	6.29117e-06	-2.2016e-10	-0.957843
158887363	chr5:158887363:C:T	9.17147e-11	-2.2016e-10	-1.3297	4.41808e-06	-2.2016e-10	-1.31129
158887445	chr5:158887445:ATGT:A	1.05057e-10	-2.2016e-10	-1.19388	5.10131e-06	-2.2016e-10	-1.16749
158888925	chr5:158888925:G:A	1.2432e-10	-2.2016e-10	-1.02552	6.22673e-06	-2.2016e-10	-0.96814
158889540	chr5:158889540:G:A	7.98421e-11	-2.2016e-10	-1.46833	3.84258e-06	-2.2016e-10	-1.45085
158889541	chr5:158889541:T:G	1.70721e-11	-1.6767	-1.33424	7.70062e-07	-1.71984	-1.33843
158889912	chr5:158889912:C:T	8.94783e-10	-2.2016e-10	0.948197	4.44209e-05	-2.2016e-10	0.996719
158890584	chr5:158890584:A:T	3.82234e-11	-0.748504	-1.45643	2.8315e-06	-0.29526	-1.46092
158890594	chr5:158890594:T:A	5.62168e-11	-0.412007	-1.40716	4.48491e-06	0.118386	-1.41466
158890796	chr5:158890796:G:C	1.315e-11	-1.8966	-1.37536	6.88663e-07	-1.76578	-1.40421
158891102	chr5:158891102:C:T	7.63889e-11	-2.2016e-10	-1.51255	3.60763e-06	-2.2016e-10	-1.51394
158891118	chr5:158891118:A:C	9.53446e-11	-2.2016e-10	-1.29089	4.58649e-06	-2.2016e-10	-1.27388
158891139	chr5:158891139:T:G	1.15051e-11	-1.89526	-1.51033	6.25642e-07	-1.75227	-1.5137
158891219	chr5:158891219:C:T	7.63832e-11	-0.635225	-0.877397	3.05264e-06	-0.769812	-0.911174
158892000	chr5:158892000:C:A	4.90659e-11	-0.592655	-1.36256	3.78846e-06	-0.0939717	-1.37106
158892460	chr5:158892460:T:G	3.40567e-10	1.22389	-1.24166	0.00010349	3.05676	-1.21427
158892597	chr5:158892597:T:A	9.53804e-11	-2.2016e-10	-1.29051	4.58824e-06	-2.2016e-10	-1.27349
158892812	chr5:158892812:C:T	5.54011e-11	-0.480536	-1.35325	4.36359e-06	0.0383117	-1.36201
158892877	chr5:158892877:G:A	1.22759e-10	-2.2016e-10	-1.03816	5.89058e-06	-2.2016e-10	-1.02364
158892907	chr5:158892907:AT:A	1.1516e-11	-1.89584	-1.50881	6.29719e-07	-1.7577	-1.50178
158892942	chr5:158892942:A:G	8.20277e-11	-2.2016e-10	-1.44133	3.86882e-06	-2.2016e-10	-1.44404
158892996	chr5:158892996:TC:T	4.54978e-11	-1.65417	-0.376545	3.67007e-06	-1.21821	-0.278568
158893718	chr5:158893718:A:G	7.62843e-11	-2.2016e-10	-1.51392	3.6092e-06	-2.2016e-10	-1.5135
158893756	chr5:158893756:A:G	1.16692e-10	-2.2016e-10	-1.08885	5.65246e-06	-2.2016e-10	-1.0649
158893827	chr5:158893827:A:G	1.3823e-10	-2.2016e-10	-0.919466	7.07895e-06	-2.2016e-10	-0.839866
158893869	chr5:158893869:C:G	1.14582e-11	-1.8956	-1.51408	6.23945e-07	-1.75613	-1.51255
158894113	chr5:158894113:C:G	1.14555e-11	-1.89586	-1.51405	6.22671e-07	-1.75894	-1.51179
158894235	chr5:158894235:T:C	6.01383e-11	-1.75174	-4.92792e-10	2.88809e-06	-1.7364	-4.92792e-10
158894397	chr5:158894397:G:A	1.15038e-11	-1.89288	-1.51282	6.39785e-07	-1.73553	-1.50808
158894815	chr5:158894815:C:T	1.22171e-10	-2.2016e-10	-1.04296	6.11583e-06	-2.2016e-10	-0.986111
158894977	chr5:158894977:T:C	1.20694e-10	-2.2016e-10	-1.05512	6.0415e-06	-2.2016e-10	-0.998339
158895181	chr5:158895181:A:G	1.01267e-10	-2.2016e-10	-1.23062	4.86718e-06	-2.2016e-10	-1.21448
158895362	chr5:158895362:A:C	1.20718e-10	-2.2016e-10	-1.05493	6.04484e-06	-2.2016e-10	-0.997786
158895375	chr5:158895375:C:T	7.62747e-11	-2.2016e-10	-1.51404	3.6104e-06	-2.2016e-10	-1.51317
158895741	chr5:158895741:G:A	7.6305e-11	-2.2016e-10	-1.51365	3.60726e-06	-2.2016e-10	-1.51404
158896061	chr5:158896061:G:T	7.63125e-11	-2.2016e-10	-1.51355	3.60717e-06	-2.2016e-10	-1.51407
158896218	chr5:158896218:G:C	3.89126e-11	-1.53564	-0.651429	3.34948e-06	-1.02339	-0.564793
158896886	chr5:158896886:C:T	7.62714e-11	-2.2016e-10	-1.51409	3.60961e-06	-2.2016e-10	-1.51339
158897014	chr5:158897014:A:AG	4.20339e-11	-0.599786	-1.51012	3.27252e-06	-0.102456	-1.50898
158897038	chr5:158897038:G:T	8.34332e-11	-2.2016e-10	-1.42434	3.91751e-06	-2.2016e-10	-1.43154
158897528	chr5:158897528:C:T	4.27246e-11	-0.587633	-1.50598	3.32464e-06	-0.0892314	-1.5064
158897559	chr5:158897559:T:G	9.07499e-11	-2.2016e-10	-1.34028	4.33422e-06	-2.2016e-10	-1.33045
158897698	chr5:158897698:T:C	7.60509e-11	-1.51698	-4.92792e-10	3.58424e-06	-1.52045	-4.92792e-10
158898024	chr5:158898024:T:C	4.32991e-11	-0.567403	-1.51285	3.3908e-06	-0.0637588	-1.51216
158898718	chr5:158898718:T:G	7.63564e-11	-2.2016e-10	-1.51297	3.62535e-06	-2.2016e-10	-1.50904
158899007	chr5:158899007:A:G	1.56324e-10	-2.2016e-10	-0.796455	7.35703e-06	-2.2016e-10	-0.801334
158899704	chr5:158899704:A:G	5.24361e-11	-1.88879	-4.92792e-10	2.51822e-06	-1.87344	-4.92792e-10
158899792	chr5:158899792:G:A	8.64235e-11	-2.2016e-10	-1.38912	4.04637e-06	-2.2016e-10	-1.39917
158900304	chr5:158900304:G:A	1.21584e-11	-1.84403	-1.50634	6.32883e-07	-1.75688	-1.49759
158900778	chr5:158900778:G:A	2.846e-11	-1.64329	-0.85659	1.05228e-06	-1.89695	-0.849081
158901074	chr5:158901074:G:A	8.71275e-11	-2.2016e-10	-1.38101	4.08021e-06	-2.2016e-10	-1.39084
158901173	chr5:158901173:T:C	2.93667e-11	-1.64616	-0.822359	1.08965e-06	-1.89702	-0.814119
158901295	chr5:158901295:C:T	9.33499e-10	-2.2016e-10	0.990555	4.60678e-05	-2.2016e-10	1.03312
158901692	chr5:158901692:G:A	7.63093e-11	-2.2016e-10	-1.51359	3.6074e-06	-2.2016e-10	-1.514
158903048	chr5:158903048:C:T	8.95906e-11	-2.2016e-10	-1.35313	4.18371e-06	-2.2016e-10	-1.36579
158903086	chr5:158903086:G:A	1.48054e-09	-2.2016e-10	1.45178	7.60154e-05	-2.2016e-10	1.53394
158903182	chr5:158903182:T:A	7.71327e-11	-2.2016e-10	-1.50286	3.63434e-06	-2.2016e-10	-1.50656
158903227	chr5:158903227:A:G	3.50884e-11	-1.64138	-0.649136	2.85305e-06	-1.18719	-0.56141
158903347	chr5:158903347:C:T	9.17428e-10	-2.2016e-10	0.973189	4.72384e-05	-2.2016e-10	1.05822
158903493	chr5:158903493:C:T	5.67931e-11	-0.435345	-1.37363	4.49577e-06	0.0892316	-1.38309
158903513	chr5:158903513:T:A	8.06757e-11	-2.2016e-10	-1.45795	3.80844e-06	-2.2016e-10	-1.45977
158903922	chr5:158903922:C:T	7.65794e-10	0.792529	-4.92792e-10	3.70715e-05	0.815859	-4.92792e-10
158904548	chr5:158904548:T:G	8.27897e-11	-2.2016e-10	-1.43208	3.90599e-06	-2.2016e-10	-1.43448
158904667	chr5:158904667:G:T	1.31669e-11	-1.7686	-1.50208	6.46883e-07	-1.73262	-1.49996
158904793	chr5:158904793:C:T	1.12605e-10	-2.2016e-10	-1.1245	5.24822e-06	-2.2016e-10	-1.1391
158905457	chr5:158905457:C:T	7.6321e-11	-2.2016e-10	-1.51344	3.62167e-06	-2.2016e-10	-1.51006
158906358	chr5:158906358:C:T	1.24362e-10	-2.2016e-10	-1.02519	6.11529e-06	-2.2016e-10	-0.986199
158906584	chr5:158906584:C:G	1.11525e-10	-2.2016e-10	-1.13413	5.19748e-06	-2.2016e-10	-1.14882
158906684	chr5:158906684:T:C	3.79251e-11	-0.990503	-1.22227	1.10047e-05	0.791072	-1.18974
158907178	chr5:158907178:C:T	3.1816e-11	-1.6198	-0.768618	2.60876e-06	-1.15455	-0.683565
158907674	chr5:158907674:G:C	1.16339e-10	-2.2016e-10	-1.09188	5.41695e-06	-2.2016e-10	-1.10746
158907708	chr5:158907708:A:G	9.05133e-11	-2.2016e-10	-1.34289	4.22155e-06	-2.2016e-10	-1.35679
158907865	chr5:158907865:G:A	1.11301e-10	-2.2016e-10	-1.13615	5.18723e-06	-2.2016e-10	-1.15079
158907868	chr5:158907868:G:C	7.91621e-11	-2.2016e-10	-1.47689	3.71315e-06	-2.2016e-10	-1.48511
158909012	chr5:158909012:G:C	7.89555e-11	-2.2016e-10	-1.4795	3.79408e-06	-2.2016e-10	-1.46355
158909518	chr5:158909518:A:T	5.74908e-11	-0.465739	-1.33102	4.56871e-06	0.061094	-1.33885
158909535	chr5:158909535:T:C	5.62257e-11	-0.42779	-1.39122	4.461e-06	0.0982099	-1.39983
158910099	chr5:158910099:T:C	9.49525e-11	-2.2016e-10	-1.29501	4.59316e-06	-2.2016e-10	-1.27242
158910106	chr5:158910106:C:T	8.88224e-11	-1.36175	-4.92792e-10	3.77118e-06	-1.4696	-4.92792e-10
158910244	chr5:158910244:C:T	1.12705e-10	-2.2016e-10	-1.12361	5.25385e-06	-2.2016e-10	-1.13803
158910940	chr5:158910940:G:A	7.64374e-11	-2.2016e-10	-1.51191	3.60807e-06	-2.2016e-10	-1.51382
158911389	chr5:158911389:T:C	1.13619e-10	0.398311	-1.51384	2.20723e-05	1.80851	-1.51118
158911627	chr5:158911627:GAACAAATCAT:G	3.28434e-11	-1.66517	-0.691463	2.6151e-06	-1.22989	-0.605803
158911862	chr5:158911862:T:C	9.05765e-11	-2.2016e-10	-1.34219	4.37053e-06	-2.2016e-10	-1.32211
158911964	chr5:158911964:G:A	5.92612e-11	-1.76643	-4.92792e-10	3.14654e-06	-1.65069	-4.92792e-10
158911984	chr5:158911984:GCT:G	1.52661e-10	-2.2016e-10	-0.820164	7.19741e-06	-2.2016e-10	-0.82327
158912026	chr5:158912026:A:G	7.79054e-11	-2.2016e-10	-1.49289	3.68766e-06	-2.2016e-10	-1.492
158912559	chr5:158912559:T:C	2.73311e-10	-2.2016e-10	-0.237775	1.34866e-05	-2.2016e-10	-0.195296
158912918	chr5:158912918:T:C	1.11287e-10	-2.2016e-10	-1.13627	5.18763e-06	-2.2016e-10	-1.15071
158913192	chr5:158913192:G:A	8.36843e-11	-1.42133	-4.92792e-10	3.91977e-06	-1.43096	-4.92792e-10
158913485	chr5:158913485:C:T	6.71351e-11	-0.237254	-1.40442	5.47866e-06	0.316254	-1.41238
158913600	chr5:158913600:A:G	3.39778e-11	-1.65516	-0.667516	2.72684e-06	-1.21362	-0.580229
158913864	chr5:158913864:G:C	1.93506e-10	0.50139	-1.08447	4.09227e-05	1.96351	-1.04882
158915282	chr5:158915282:T:C	9.31792e-11	-2.2016e-10	-1.31386	4.46873e-06	-2.2016e-10	-1.29989
158915589	chr5:158915589:G:A	1.08454e-10	-2.2016e-10	-1.16206	5.32061e-06	-2.2016e-10	-1.1254
158915907	chr5:158915907:GAA:G	8.35747e-11	-1.42264	-4.92792e-10	3.56954e-06	-1.52455	-4.92792e-10
158916879	chr5:158916879:A:G	5.65819e-11	-0.545529	-1.26717	4.33569e-06	-0.0512751	-1.27883
158916961	chr5:158916961:A:G	1.18105e-11	-1.8909	-1.48849	6.6834e-07	-1.72815	-1.4718
158918014	chr5:158918014:A:G	1.11565e-10	-2.2016e-10	-1.13377	5.19505e-06	-2.2016e-10	-1.14929
158918253	chr5:158918253:A:T	1.15348e-10	-2.2016e-10	-1.10043	5.36756e-06	-2.2016e-10	-1.11662
158918352	chr5:158918352:G:C	3.6999e-11	-1.5378	-0.699697	1.26142e-06	-1.88319	-0.681571
158918392	chr5:158918392:T:C	1.11728e-10	-2.2016e-10	-1.13232	5.36761e-06	-2.2016e-10	-1.11661
158918915	chr5:158918915:A:G	2.6207e-10	1.23428	-1.51405	7.23083e-05	2.99767	-1.51372
158919567	chr5:158919567:C:T	7.65279e-11	-2.2016e-10	-1.51073	3.60869e-06	-2.2016e-10	-1.51365
158919646	chr5:158919646:C:G	4.94436e-11	-0.507375	-1.44018	3.83506e-06	-0.00644487	-1.44636
158919803	chr5:158919803:G:A	1.64567e-10	-0.745067	-4.92792e-10	6.83915e-06	-0.874328	-4.92792e-10
158919833	chr5:158919833:G:C	4.43527e-11	-0.545716	-1.5105	3.47089e-06	-0.0428358	-1.50975
158920012	chr5:158920012:C:A	4.38207e-11	-0.555259	-1.51302	3.41918e-06	-0.0549982	-1.51259
158920076	chr5:158920076:A:G	1.15707e-10	-2.2016e-10	-1.09733	5.3851e-06	-2.2016e-10	-1.11335
158920141	chr5:158920141:C:T	4.57215e-11	-0.51259	-1.51323	3.59499e-06	-0.00460931	-1.51284
158920163	chr5:158920163:G:A	5.60511e-11	-1.82212	-4.92792e-10	2.89276e-06	-1.73478	-4.92792e-10
158920168	chr5:158920168:T:C	7.99984e-11	-2.2016e-10	-1.46638	3.81091e-06	-2.2016e-10	-1.45912
158920193	chr5:158920193:AT:A	7.68109e-11	-2.2016e-10	-1.50704	3.618e-06	-2.2016e-10	-1.51107
158920638	chr5:158920638:G:C	8.7048e-11	-2.2016e-10	-1.38192	4.18926e-06	-2.2016e-10	-1.36447
158920763	chr5:158920763:A:G	5.22163e-11	-1.89299	-4.92792e-10	2.46249e-06	-1.89582	-4.92792e-10
158920850	chr5:158920850:C:T	1.10367e-10	-2.2016e-10	-1.14457	5.4785e-06	-2.2016e-10	-1.09616
158921093	chr5:158921093:G:A	8.50306e-11	-2.2016e-10	-1.40537	4.0124e-06	-2.2016e-10	-1.4076
158921107	chr5:158921107:G:A	4.80815e-11	-0.462661	-1.51283	3.76376e-06	0.0407915	-1.51236
158921221	chr5:158921221:G:GTT	9.60609e-11	-2.2016e-10	-1.2834	4.47753e-06	-2.2016e-10	-1.29792
158921904	chr5:158921904:A:C	3.06475e-11	-0.944267	-1.48157	9.37299e-07	-1.3773	-1.48444
158922593	chr5:158922593:C:T	8.74384e-11	-2.2016e-10	-1.37745	4.12491e-06	-2.2016e-10	-1.37995
158922842	chr5:158922842:T:A	9.59574e-11	-2.2016e-10	-1.28448	4.48794e-06	-2.2016e-10	-1.2956
158922983	chr5:158922983:C:T	5.84884e-11	-0.521402	-1.25815	4.55604e-06	-0.0109475	-1.26959
158924037	chr5:158924037:T:A	2.93225e-11	-1.11058	-1.35946	1.54094e-06	-1.01661	-1.34799
158924628	chr5:158924628:G:A	8.2842e-11	-2.2016e-10	-1.43145	3.91043e-06	-2.2016e-10	-1.43334
158924648	chr5:158924648:C:T	2.06037e-11	-1.71492	-1.10799	1.04601e-06	-1.69458	-1.05743
158924768	chr5:158924768:G:A	9.42506e-11	-2.2016e-10	-1.30243	4.54824e-06	-2.2016e-10	-1.28225
158926222	chr5:158926222:A:G	8.52896e-11	-2.2016e-10	-1.40233	4.00167e-06	-2.2016e-10	-1.41028
158926271	chr5:158926271:G:A	1.00499e-10	-2.2016e-10	-1.23823	4.68424e-06	-2.2016e-10	-1.25279
158926591	chr5:158926591:GC:G	1.59146e-10	-2.2016e-10	-0.77856	7.80666e-06	-2.2016e-10	-0.742014
158926855	chr5:158926855:A:G	1.00601e-10	-2.2016e-10	-1.23722	4.82438e-06	-2.2016e-10	-1.22331
158926958	chr5:158926958:C:T	9.85369e-11	-2.2016e-10	-1.25795	4.66078e-06	-2.2016e-10	-1.25781
158927401	chr5:158927401:C:T	7.88647e-11	-2.2016e-10	-1.48065	3.71182e-06	-2.2016e-10	-1.48547
158928011	chr5:158928011:A:C	7.63936e-11	-2.2016e-10	-1.51249	3.60836e-06	-2.2016e-10	-1.51374
158928397	chr5:158928397:A:G	1.11888e-10	-2.2016e-10	-1.13089	5.56508e-06	-2.2016e-10	-1.08048
158928830	chr5:158928830:T:C	1.4398e-10	-2.2016e-10	-0.878708	6.58342e-06	-2.2016e-10	-0.912436
158928941	chr5:158928941:A:G	5.37505e-11	-1.86403	-4.92792e-10	2.46527e-06	-1.89469	-4.92792e-10
158929188	chr5:158929188:T:C	1.05416e-10	-2.2016e-10	-1.19047	4.91238e-06	-2.2016e-10	-1.20523
158929433	chr5:158929433:A:G	1.07896e-10	-2.2016e-10	-1.16721	5.22056e-06	-2.2016e-10	-1.14439
158929511	chr5:158929511:T:C	5.2761e-11	-1.88261	-4.92792e-10	2.54016e-06	-1.86477	-4.92792e-10
158929539	chr5:158929539:CAT:C	1.74722e-11	-1.588	-1.39977	1.0772e-06	-1.31777	-1.40486
158929953	chr5:158929953:A:G	8.68407e-11	-2.2016e-10	-1.38431	4.08608e-06	-2.2016e-10	-1.38941
158930055	chr5:158930055:A:G	9.37783e-11	-2.2016e-10	-1.30745	4.50572e-06	-2.2016e-10	-1.29164
158930264	chr5:158930264:T:G	3.18195e-11	-1.39972	-0.988584	1.95392e-06	-1.1835	-0.943652
158930443	chr5:158930443:C:T	9.18265e-11	-2.2016e-10	-1.32848	4.32123e-06	-2.2016e-10	-1.33345
158930486	chr5:158930486:G:A	2.9402e-11	-1.39821	-1.06911	1.80292e-06	-1.18038	-1.0272
158930660	chr5:158930660:A:T	7.83939e-11	-2.2016e-10	-1.48664	3.72942e-06	-2.2016e-10	-1.48074
158931932	chr5:158931932:TCA:T	7.92254e-11	-2.2016e-10	-1.47609	3.70812e-06	-2.2016e-10	-1.48647
158932012	chr5:158932012:T:C	9.1984e-11	-2.2016e-10	-1.32677	4.31819e-06	-2.2016e-10	-1.33416
158932098	chr5:158932098:T:G	1.07705e-09	-2.2016e-10	1.1336	5.50419e-05	-2.2016e-10	1.2111
158932146	chr5:158932146:T:C	7.64743e-11	-2.2016e-10	-1.51143	3.61039e-06	-2.2016e-10	-1.51318
158932468	chr5:158932468:C:A	1.85183e-11	-1.76658	-1.16304	9.32036e-07	-1.74949	-1.11788
158932663	chr5:158932663:A:G	2.61961e-09	-2.2016e-10	2.0224	0.000137482	-2.2016e-10	2.1265
158932694	chr5:158932694:C:T	5.25171e-11	-1.88724	-4.92792e-10	2.52164e-06	-1.87208	-4.92792e-10
158932812	chr5:158932812:T:C	1.05532e-10	-2.2016e-10	-1.18937	4.91736e-06	-2.2016e-10	-1.20422
158933176	chr5:158933176:T:A	8.06744e-11	-2.2016e-10	-1.45796	3.86641e-06	-2.2016e-10	-1.44466
158933873	chr5:158933873:A:C	1.82759e-11	-1.64636	-1.29644	1.09253e-06	-1.40286	-1.30563
158934284	chr5:158934284:C:A	8.45775e-11	-2.2016e-10	-1.41072	3.98208e-06	-2.2016e-10	-1.41519
158934357	chr5:158934357:C:T	1.04481e-10	-2.2016e-10	-1.19938	4.87632e-06	-2.2016e-10	-1.2126
158934614	chr5:158934614:G:C	4.16007e-10	1.16213	-0.979814	0.000126819	2.98191	-0.936143
158934633	chr5:158934633:A:G	7.51685e-11	-1.52865	-4.92792e-10	3.73729e-06	-1.47863	-4.92792e-10
158935299	chr5:158935299:CAG:C	6.12654e-11	-1.73317	-4.92792e-10	3.05238e-06	-1.68107	-4.92792e-10
158935349	chr5:158935349:C:T	7.66304e-11	-2.2016e-10	-1.50939	3.63359e-06	-2.2016e-10	-1.50677
158935490	chr5:158935490:T:C	8.88346e-11	-2.2016e-10	-1.36161	4.18105e-06	-2.2016e-10	-1.36643
158936573	chr5:158936573:G:A	4.29207e-10	1.17953	-0.965972	0.000130884	2.999	-0.921677
158936775	chr5:158936775:T:C	7.71917e-11	-2.2016e-10	-1.50209	3.64366e-06	-2.2016e-10	-1.504
158937441	chr5:158937441:G:A	1.1687e-11	-1.88637	-1.50354	5.59999e-07	-1.87254	-1.50427
158937466	chr5:158937466:G:A	1.10558e-10	-2.2016e-10	-1.14284	5.49606e-06	-2.2016e-10	-1.09296
158938742	chr5:158938742:G:A	3.46224e-11	-1.4361	-0.867778	2.05569e-06	-1.224	-0.852377
158938765	chr5:158938765:A:G	7.84303e-11	-2.2016e-10	-1.48617	3.73134e-06	-2.2016e-10	-1.48022
158938811	chr5:158938811:C:T	1.26125e-10	-2.2016e-10	-1.01111	5.90379e-06	-2.2016e-10	-1.0214
158939061	chr5:158939061:T:C	1.1167e-10	-2.2016e-10	-1.13284	5.55492e-06	-2.2016e-10	-1.08231
158939255	chr5:158939255:A:G	2.53787e-11	-1.46055	-1.15393	1.49984e-06	-1.25693	-1.13471
158939299	chr5:158939299:A:G	1.03015e-10	-2.2016e-10	-1.21351	4.80507e-06	-2.2016e-10	-1.22732
158939675	chr5:158939675:T:C	3.06098e-11	-1.42342	-1.00365	1.81379e-06	-1.212	-0.989576
158939781	chr5:158939781:T:A	1.12426e-10	-2.2016e-10	-1.12609	5.2314e-06	-2.2016e-10	-1.14231
158940124	chr5:158940124:A:G	8.68098e-11	-2.2016e-10	-1.38466	4.08796e-06	-2.2016e-10	-1.38895
158940241	chr5:158940241:T:A	1.15818e-11	-1.88492	-1.51402	6.60978e-07	-1.69898	-1.51205
158940250	chr5:158940250:G:A	1.13019e-10	-2.2016e-10	-1.12083	5.47655e-06	-2.2016e-10	-1.09652
158940399	chr5:158940399:T:A	1.86978e-11	-1.47156	-1.44842	1.05602e-06	-1.30648	-1.43601
158940610	chr5:158940610:G:A	3.227e-11	-1.40537	-0.968876	1.92753e-06	-1.18647	-0.954283
158941474	chr5:158941474:G:A	7.90781e-11	-2.2016e-10	-1.47795	3.70272e-06	-2.2016e-10	-1.48792
158941500	chr5:158941500:C:T	1.54781e-10	-2.2016e-10	-0.806372	7.54785e-06	-2.2016e-10	-0.775728
158941789	chr5:158941789:T:A	1.16899e-11	-1.89041	-1.49925	5.66673e-07	-1.86486	-1.5001
158942264	chr5:158942264:A:T	2.37996e-11	-1.39016	-1.28856	1.38837e-06	-1.20892	-1.25995
158942618	chr5:158942618:A:T	3.25599e-11	-1.42105	-0.944249	1.94226e-06	-1.20807	-0.925071
158942721	chr5:158942721:G:A	1.94908e-11	-1.48401	-1.39443	8.33028e-07	-1.59715	-1.38253
158943196	chr5:158943196:C:G	1.94951e-10	-2.2016e-10	-0.575634	9.23044e-06	-2.2016e-10	-0.574485
158943503	chr5:158943503:G:A	9.49822e-11	-2.2016e-10	-1.29469	4.44038e-06	-2.2016e-10	-1.30625
158944419	chr5:158944419:T:C	9.37049e-11	-1.30823	-4.92792e-10	5.7226e-06	-1.05257	-4.92792e-10
158944480	chr5:158944480:T:G	1.02933e-10	-2.2016e-10	-1.21431	4.79914e-06	-2.2016e-10	-1.22856
158945051	chr5:158945051:G:T	7.94516e-11	-2.2016e-10	-1.47324	3.80474e-06	-2.2016e-10	-1.46074
158945557	chr5:158945557:G:A	7.95342e-11	-2.2016e-10	-1.4722	3.72028e-06	-2.2016e-10	-1.48319
158945620	chr5:158945620:C:A	7.86868e-11	-2.2016e-10	-1.48291	3.76266e-06	-2.2016e-10	-1.47187
158946074	chr5:158946074:C:T	1.24433e-09	-2.2016e-10	1.27797	6.44912e-05	-2.2016e-10	1.36954
158946191	chr5:158946191:G:A	6.25292e-11	-1.71275	-4.92792e-10	3.09442e-06	-1.66739	-4.92792e-10
158946639	chr5:158946639:T:A	8.03774e-11	-2.2016e-10	-1.46165	3.85544e-06	-2.2016e-10	-1.44751
158946910	chr5:158946910:G:C	2.89435e-10	-2.2016e-10	-0.180452	1.36134e-05	-2.2016e-10	-0.185936
158946979	chr5:158946979:A:T	2.67422e-11	-1.41718	-1.14496	1.59366e-06	-1.20816	-1.1228
158947061	chr5:158947061:T:C	2.61879e-11	-1.43367	-1.14942	1.55741e-06	-1.22674	-1.12723
158947357	chr5:158947357:T:C	3.47294e-11	-1.38076	-0.920042	2.08639e-06	-1.16424	-0.897317
158947466	chr5:158947466:C:T	9.9097e-10	-2.2016e-10	1.0503	4.91083e-05	-2.2016e-10	1.09704
158947489	chr5:158947489:G:A	1.01305e-10	-2.2016e-10	-1.23025	4.92338e-06	-2.2016e-10	-1.203
158947882	chr5:158947882:C:T	1.16183e-10	-2.2016e-10	-1.09322	5.77171e-06	-2.2016e-10	-1.04402
158947973	chr5:158947973:C:T	1.03035e-10	-2.2016e-10	-1.21332	4.80383e-06	-2.2016e-10	-1.22758
158948114	chr5:158948114:C:G	8.00436e-11	-2.2016e-10	-1.46581	3.83753e-06	-2.2016e-10	-1.45216
158948198	chr5:158948198:T:C	7.92244e-11	-2.2016e-10	-1.4761	3.70802e-06	-2.2016e-10	-1.48649
158948254	chr5:158948254:T:C	3.22636e-11	-1.42562	-0.948827	1.91998e-06	-1.21753	-0.927145
158948375	chr5:158948375:T:C	7.65362e-11	-2.2016e-10	-1.51062	3.61359e-06	-2.2016e-10	-1.51229
158948661	chr5:158948661:G:A	1.60445e-11	-1.6561	-1.41692	9.59976e-07	-1.41624	-1.4216
158948664	chr5:158948664:C:A	1.03035e-10	-2.2016e-10	-1.21332	4.80383e-06	-2.2016e-10	-1.22758
158948857	chr5:158948857:T:C	1.05777e-10	-2.2016e-10	-1.18705	5.04383e-06	-2.2016e-10	-1.17883
158949392	chr5:158949392:G:A	8.05181e-11	-2.2016e-10	-1.4599	3.75965e-06	-2.2016e-10	-1.47267
158949785	chr5:158949785:C:T	8.96653e-11	-2.2016e-10	-1.3523	4.32258e-06	-2.2016e-10	-1.33314
158949996	chr5:158949996:A:G	1.25566e-09	-2.2016e-10	1.28703	6.20697e-05	-2.2016e-10	1.33127
158950400	chr5:158950400:G:A	1.12455e-10	-2.2016e-10	-1.12583	5.51851e-06	-2.2016e-10	-1.08888
158950575	chr5:158950575:A:G	2.27532e-11	-1.56659	-1.15709	1.30091e-06	-1.39823	-1.13569
158950702	chr5:158950702:C:T	3.24271e-11	-1.51823	-0.851161	1.86895e-06	-1.34028	-0.831334
158951333	chr5:158951333:G:A	5.88013e-11	-0.26586	-1.50836	7.17581e-06	0.685127	-1.5114
158951359	chr5:158951359:G:A	1.39734e-11	-1.74099	-1.47024	6.05418e-07	-1.8288	-1.47003
158951752	chr5:158951752:C:T	2.43753e-11	-1.48626	-1.16855	1.4401e-06	-1.30544	-1.12684
158952345	chr5:158952345:C:T	7.70521e-11	-2.2016e-10	-1.5039	3.64571e-06	-2.2016e-10	-1.50344
158952560	chr5:158952560:A:G	7.93142e-11	-2.2016e-10	-1.47497	3.71246e-06	-2.2016e-10	-1.4853
158952619	chr5:158952619:A:G	7.31561e-11	-1.55579	-4.92792e-10	3.50996e-06	-1.54139	-4.92792e-10
158953449	chr5:158953449:G:A	8.05896e-11	-2.2016e-10	-1.45901	3.7641e-06	-2.2016e-10	-1.47148
158953904	chr5:158953904:T:C	1.11398e-10	-2.2016e-10	-1.13528	5.53773e-06	-2.2016e-10	-1.08541
158953953	chr5:158953953:A:T	1.49282e-11	-1.63705	-1.50808	7.98878e-07	-1.51753	-1.50401
158953998	chr5:158953998:A:G	2.7068e-11	-1.86461	-0.685424	1.23968e-06	-1.89172	-0.690412
158954279	chr5:158954279:A:C	1.647e-11	-1.75747	-1.28937	9.36723e-07	-1.56387	-1.29849
158954504	chr5:158954504:T:A	1.45814e-11	-1.73055	-1.43809	1.23143e-06	-1.17157	-1.41724
158954542	chr5:158954542:G:A	8.26494e-11	-2.2016e-10	-1.43378	3.84875e-06	-2.2016e-10	-1.44924
158954841	chr5:158954841:T:G	2.26615e-11	-1.69077	-1.03695	8.86485e-07	-1.89033	-1.02715
158955635	chr5:158955635:G:T	1.83641e-10	-2.2016e-10	-0.635404	8.74304e-06	-2.2016e-10	-0.628733
158955636	chr5:158955636:G:A	1.23349e-11	-1.83973	-1.49622	5.71982e-07	-1.86418	-1.49146
158955748	chr5:158955748:G:A	8.63595e-11	-2.2016e-10	-1.38986	4.13284e-06	-2.2016e-10	-1.37803
158955977	chr5:158955977:A:G	8.13878e-11	-2.2016e-10	-1.44916	3.84887e-06	-2.2016e-10	-1.44921
158957033	chr5:158957033:C:T	8.37621e-11	-2.2016e-10	-1.4204	4.03412e-06	-2.2016e-10	-1.4022
158957083	chr5:158957083:A:G	4.04619e-11	-0.751857	-1.39616	2.14944e-06	-0.646492	-1.38529
158958661	chr5:158958661:C:T	1.8727e-10	-0.615834	-4.92792e-10	7.77369e-06	-0.746247	-4.92792e-10
158958756	chr5:158958756:A:G	1.7782e-09	-2.2016e-10	1.63498	8.76942e-05	-2.2016e-10	1.67686
158958910	chr5:158958910:G:A	3.01134e-11	-1.72582	-0.717591	1.23465e-06	-1.88218	-0.704017
158959133	chr5:158959133:T:C	8.37483e-11	-2.2016e-10	-1.42057	4.02625e-06	-2.2016e-10	-1.40415
158959568	chr5:158959568:C:T	2.13054e-11	-1.75884	-1.03059	8.64492e-07	-1.89739	-1.04521
158959589	chr5:158959589:T:G	1.84582e-10	-2.2016e-10	-0.63029	8.85332e-06	-2.2016e-10	-0.616198
158959686	chr5:158959686:T:C	1.16692e-11	-1.88804	-1.50339	5.45649e-07	-1.89581	-1.50696
158960342	chr5:158960342:T:C	1.27037e-10	-2.2016e-10	-1.00391	5.92553e-06	-2.2016e-10	-1.01772
158960553	chr5:158960553:G:A	1.27251e-11	-1.81924	-1.48557	5.71993e-07	-1.87615	-1.47947
158960884	chr5:158960884:A:G	1.23986e-11	-1.83039	-1.50041	5.65928e-07	-1.87005	-1.49623
158960913	chr5:158960913:G:A	1.279e-10	-2.2016e-10	-0.997136	6.19074e-06	-2.2016e-10	-0.973936
158961524	chr5:158961524:A:G	1.16595e-11	-1.88032	-1.51194	5.44227e-07	-1.89208	-1.5133
158962045	chr5:158962045:A:T	1.0921e-10	-2.2016e-10	-1.15512	5.10924e-06	-2.2016e-10	-1.16594
158962434	chr5:158962434:G:A	1.35011e-11	-1.73585	-1.50976	5.80793e-07	-1.83652	-1.50383
158962469	chr5:158962469:T:C	1.18116e-11	-1.88517	-1.49413	5.64641e-07	-1.87108	-1.49747
158962490	chr5:158962490:C:T	1.28695e-11	-1.87209	-1.42143	6.36307e-07	-1.82891	-1.42016
158964099	chr5:158964099:A:C	9.50077e-11	-2.2016e-10	-1.29443	4.58441e-06	-2.2016e-10	-1.27433
158964570	chr5:158964570:G:A	1.00929e-10	-2.2016e-10	-1.23397	4.79227e-06	-2.2016e-10	-1.22999
158964677	chr5:158964677:TCTGAG:T	1.27682e-11	-1.89728	-1.40415	7.19062e-07	-1.72782	-1.39898
158964855	chr5:158964855:G:A	6.151e-11	-1.72918	-4.92792e-10	3.28165e-06	-1.60865	-4.92792e-10
158964973	chr5:158964973:T:C	9.77838e-11	-2.2016e-10	-1.26563	4.64516e-06	-2.2016e-10	-1.26116
158965269	chr5:158965269:G:A	1.23105e-11	-1.87302	-1.46492	7.76199e-07	-1.57886	-1.47148
158965494	chr5:158965494:T:C	9.31721e-11	-2.2016e-10	-1.31394	4.42852e-06	-2.2016e-10	-1.30893
158965694	chr5:158965694:G:A	5.08501e-10	1.83687	-1.45379	0.000158291	3.729	-1.46156
158966445	chr5:158966445:A:G	5.25897e-11	-1.88586	-4.92792e-10	2.46445e-06	-1.89502	-4.92792e-10
158966572	chr5:158966572:C:T	3.50337e-10	1.13169	-1.12118	8.94446e-05	2.8108	-1.11417
158966674	chr5:158966674:C:A	2.1061e-10	-2.2016e-10	-0.498375	1.01543e-05	-2.2016e-10	-0.479098
158966834	chr5:158966834:T:G	1.45053e-10	0.37534	-1.24663	1.91639e-05	1.41921	-1.26317
158967299	chr5:158967299:A:G	7.86479e-11	-2.2016e-10	-1.4834	3.7564e-06	-2.2016e-10	-1.47353
158967334	chr5:158967334:T:C	3.46001e-10	1.13501	-1.13695	8.95095e-05	2.82736	-1.13001
158967421	chr5:158967421:G:A	7.70579e-11	-2.2016e-10	-1.50383	3.64148e-06	-2.2016e-10	-1.5046
158967749	chr5:158967749:A:T	1.1187e-10	-2.2016e-10	-1.13105	5.33692e-06	-2.2016e-10	-1.12234
158967838	chr5:158967838:C:T	1.57721e-10	0.31286	-1.10041	2.05604e-05	1.34795	-1.12157
158967983	chr5:158967983:G:A	7.77193e-11	-2.2016e-10	-1.49528	3.67355e-06	-2.2016e-10	-1.49583
158968629	chr5:158968629:T:C	3.83665e-11	-0.819612	-1.38159	3.01739e-06	-0.299824	-1.39277
158969054	chr5:158969054:A:C	3.62915e-10	1.12996	-1.08417	9.36331e-05	2.81921	-1.07681
158969207	chr5:158969207:C:T	1.50811e-10	0.368114	-1.20047	1.99002e-05	1.41303	-1.21929
158969552	chr5:158969552:C:T	1.31776e-10	-0.967283	-4.92792e-10	9.75458e-06	-0.519254	-4.92792e-10
158969965	chr5:158969965:C:T	9.22037e-11	-2.2016e-10	-1.32438	4.44078e-06	-2.2016e-10	-1.30616
158970057	chr5:158970057:G:T	6.38475e-11	-1.69189	-4.92792e-10	2.8774e-06	-1.7401	-4.92792e-10
158970525	chr5:158970525:C:G	1.25253e-10	-2.2016e-10	-1.01805	5.93645e-06	-2.2016e-10	-1.01588
158970850	chr5:158970850:T:A	5.9923e-11	-1.75532	-4.92792e-10	2.67241e-06	-1.81401	-4.92792e-10
158972700	chr5:158972700:C:T	5.52794e-11	-1.83598	-4.92792e-10	2.59578e-06	-1.84311	-4.92792e-10
158973952	chr5:158973952:G:A	5.62219e-11	-1.81908	-4.92792e-10	2.64552e-06	-1.82413	-4.92792e-10
158973981	chr5:158973981:G:A	1.26811e-10	-2.2016e-10	-1.00569	6.03493e-06	-2.2016e-10	-0.999427
158974378	chr5:158974378:C:T	5.20378e-11	-1.89641	-4.92792e-10	2.45872e-06	-1.89735	-4.92792e-10
158974464	chr5:158974464:C:T	9.64032e-11	-2.2016e-10	-1.27984	4.67167e-06	-2.2016e-10	-1.25548
158974496	chr5:158974496:T:C	1.08535e-10	-2.2016e-10	-1.16131	5.09857e-06	-2.2016e-10	-1.16803
158974924	chr5:158974924:A:G	1.43139e-11	-1.67308	-1.51407	5.58427e-07	-1.86555	-1.51407
158975828	chr5:158975828:A:G	1.4455e-11	-1.89281	-1.28453	7.99093e-07	-1.75315	-1.26812
158976088	chr5:158976088:T:C	1.02572e-10	-2.2016e-10	-1.21782	4.87926e-06	-2.2016e-10	-1.212
158976605	chr5:158976605:T:C	1.02647e-10	-2.2016e-10	-1.21708	4.88287e-06	-2.2016e-10	-1.21126
158976676	chr5:158976676:A:G	1.19408e-11	-1.86882	-1.4996	7.63147e-07	-1.56415	-1.50314
158976962	chr5:158976962:T:A	1.0206e-10	-2.2016e-10	-1.22282	4.85568e-06	-2.2016e-10	-1.21684
158977121	chr5:158977121:A:G	1.35722e-11	-1.83736	-1.403	6.03444e-07	-1.89732	-1.40478
158977136	chr5:158977136:C:T	2.75645e-11	-1.55865	-0.973205	1.19121e-06	-1.68342	-0.938596
158977345	chr5:158977345:T:C	3.98518e-11	-0.975644	-1.18757	2.08499e-06	-0.895971	-1.16626
158977672	chr5:158977672:G:A	7.68917e-11	-2.2016e-10	-1.50599	3.65021e-06	-2.2016e-10	-1.50221
158977889	chr5:158977889:C:T	7.76086e-11	-2.2016e-10	-1.49671	3.66912e-06	-2.2016e-10	-1.49704
158978891	chr5:158978891:C:T	8.20154e-11	-2.2016e-10	-1.44148	3.84143e-06	-2.2016e-10	-1.45115
158979638	chr5:158979638:G:A	6.03113e-11	-1.74886	-4.92792e-10	3.18926e-06	-1.6372	-4.92792e-10
158979956	chr5:158979956:C:T	7.76049e-11	-2.2016e-10	-1.49675	3.66894e-06	-2.2016e-10	-1.49709
158981212	chr5:158981212:A:T	1.15788e-11	-1.89634	-1.50287	6.75912e-07	-1.68739	-1.50129
158981500	chr5:158981500:C:T	1.22781e-11	-1.89649	-1.44408	6.95008e-07	-1.72638	-1.43445
158981886	chr5:158981886:G:A	1.27178e-11	-1.89723	-1.40814	7.33738e-07	-1.70788	-1.39872
158981932	chr5:158981932:A:T	3.13152e-10	1.06778	-1.16947	7.98461e-05	2.74669	-1.16358
158982111	chr5:158982111:C:T	1.26964e-11	-1.89523	-1.41184	7.09904e-07	-1.73953	-1.40009
158982125	chr5:158982125:C:G	8.55712e-11	-2.2016e-10	-1.39904	4.1006e-06	-2.2016e-10	-1.38586
158982280	chr5:158982280:G:C	7.69435e-11	-2.2016e-10	-1.50531	3.63752e-06	-2.2016e-10	-1.50569
158982497	chr5:158982497:C:T	9.02212e-10	1.54576	-0.589296	0.000262405	3.37273	-0.599835
158982569	chr5:158982569:T:C	7.76049e-11	-2.2016e-10	-1.49675	3.66894e-06	-2.2016e-10	-1.49709
158982632	chr5:158982632:TC:T	5.65412e-11	-1.81341	-4.92792e-10	2.72291e-06	-1.79529	-4.92792e-10
158983073	chr5:158983073:C:G	1.46207e-10	0.350246	-1.21361	8.53019e-05	2.86536	-1.21616
158983166	chr5:158983166:G:A	1.15116e-11	-1.89729	-1.50774	6.59594e-07	-1.70659	-1.50653
158983167	chr5:158983167:G:A	1.04766e-10	-1.19666	-4.92792e-10	4.11113e-06	-1.38329	-4.92792e-10
158983170	chr5:158983170:C:T	1.2065e-11	-1.85879	-1.49929	7.90294e-07	-1.52948	-1.50286
158983507	chr5:158983507:C:T	1.84231e-10	0.407302	-1.0395	2.44216e-05	1.46051	-1.06204
158983896	chr5:158983896:G:A	5.24857e-11	-1.88784	-4.92792e-10	4.29728e-05	0.963577	-4.92792e-10
158984083	chr5:158984083:G:A	7.76538e-11	-2.2016e-10	-1.49612	3.67572e-06	-2.2016e-10	-1.49524
158984566	chr5:158984566:G:A	1.02817e-10	-2.2016e-10	-1.21544	4.89106e-06	-2.2016e-10	-1.20958
158984945	chr5:158984945:A:T	1.36453e-11	-1.88565	-1.34935	7.2572e-07	-1.77991	-1.33767
158986551	chr5:158986551:A:G	1.43306e-11	-1.73313	-1.45286	5.74097e-07	-1.88861	-1.46334
158986904	chr5:158986904:G:A	7.99065e-11	-2.2016e-10	-1.46753	3.81453e-06	-2.2016e-10	-1.45817
158986937	chr5:158986937:A:G	1.092e-10	-2.2016e-10	-1.15521	5.1975e-06	-2.2016e-10	-1.14881
158987297	chr5:158987297:T:C	4.02244e-10	1.21186	-1.06318	0.000104531	2.91335	-1.06086
158987761	chr5:158987761:G:A	7.837e-11	-2.2016e-10	-1.48694	3.70263e-06	-2.2016e-10	-1.48795
158987815	chr5:158987815:T:C	1.54005e-10	0.378642	-1.19004	2.03487e-05	1.42441	-1.20838
158988004	chr5:158988004:CCT:C	8.07316e-11	-2.2016e-10	-1.45725	3.85465e-06	-2.2016e-10	-1.44771
158989158	chr5:158989158:G:A	9.90234e-11	-2.2016e-10	-1.25303	4.71099e-06	-2.2016e-10	-1.24709
158989317	chr5:158989317:C:T	7.81991e-11	-2.2016e-10	-1.48913	3.70239e-06	-2.2016e-10	-1.48801
158989492	chr5:158989492:G:T	8.87026e-11	-2.2016e-10	-1.36309	4.21205e-06	-2.2016e-10	-1.35904
158989585	chr5:158989585:C:G	3.66448e-11	-1.02352	-1.2236	1.51357e-06	-1.13613	-1.24639
158990101	chr5:158990101:A:C	8.38856e-10	1.47887	-0.595219	0.0002309	3.24782	-0.602828
158990354	chr5:158990354:A:G	7.67344e-11	-2.2016e-10	-1.50803	3.62907e-06	-2.2016e-10	-1.50801
158990452	chr5:158990452:TG:T	5.84616e-11	-1.78001	-4.92792e-10	3.06e-06	-1.67858	-4.92792e-10
158990578	chr5:158990578:T:C	1.90012e-10	-2.2016e-10	-0.601296	9.13344e-06	-2.2016e-10	-0.585049
158990719	chr5:158990719:T:C	9.52006e-11	-2.2016e-10	-1.2924	4.52506e-06	-2.2016e-10	-1.28736
158990795	chr5:158990795:A:G	3.93355e-11	-0.879912	-1.29634	3.03304e-06	-0.376523	-1.3109
158990916	chr5:158990916:C:T	1.30148e-11	-1.78541	-1.49688	6.83566e-07	-1.68497	-1.49245
158990980	chr5:158990980:G:C	1.19476e-11	-1.88694	-1.48092	6.22209e-07	-1.79158	-1.47989
158991482	chr5:158991482:C:T	1.44562e-10	0.240469	-1.11515	7.98127e-05	2.70048	-1.11779
158991727	chr5:158991727:A:C	1.45142e-11	-1.74479	-1.42847	5.85555e-07	-1.89127	-1.44092
158991893	chr5:158991893:T:C	1.70896e-10	-2.2016e-10	-0.707328	8.11387e-06	-2.2016e-10	-0.703416
158992106	chr5:158992106:A:G	1.68411e-10	-2.2016e-10	-0.72198	8.00635e-06	-2.2016e-10	-0.716756
158992780	chr5:158992780:C:T	7.66628e-11	-2.2016e-10	-1.50897	3.6374e-06	-2.2016e-10	-1.50572
158992895	chr5:158992895:T:C	2.29188e-09	1.88874	-4.92792e-10	0.000110441	1.90749	-4.92792e-10
158993132	chr5:158993132:C:T	1.53088e-11	-1.85512	-1.26483	7.48108e-07	-1.83575	-1.25145
158993910	chr5:158993910:G:A	7.33435e-11	-1.55323	-4.92792e-10	3.60596e-06	-1.5144	-4.92792e-10
158994055	chr5:158994055:A:G	1.78792e-10	0.336829	-0.99899	2.32411e-05	1.37235	-1.02342
158994280	chr5:158994280:T:C	1.71046e-10	-2.2016e-10	-0.70645	8.12089e-06	-2.2016e-10	-0.702552
158994569	chr5:158994569:A:C	7.67524e-11	-2.2016e-10	-1.5078	3.62927e-06	-2.2016e-10	-1.50796
158995686	chr5:158995686:T:G	1.51342e-10	-2.2016e-10	-0.82884	7.18091e-06	-2.2016e-10	-0.825565
158996684	chr5:158996684:G:A	5.32314e-11	-1.87374	-4.92792e-10	2.48045e-06	-1.88855	-4.92792e-10
158996737	chr5:158996737:G:A	1.49091e-11	-1.75397	-1.39245	6.04251e-07	-1.89301	-1.40774
158996752	chr5:158996752:A:C	1.23595e-11	-1.88451	-1.44944	6.51314e-07	-1.78389	-1.44187
158997383	chr5:158997383:G:A	9.62699e-11	0.0520548	-1.33328	4.89798e-05	2.43497	-1.34056
158997443	chr5:158997443:A:G	1.07661e-10	0.149398	-1.3188	5.76739e-05	2.58448	-1.32667
158997898	chr5:158997898:C:T	8.07316e-11	-2.2016e-10	-1.45725	3.85465e-06	-2.2016e-10	-1.44771
158997912	chr5:158997912:C:T	6.4283e-11	-1.68509	-4.92792e-10	3.15277e-06	-1.64871	-4.92792e-10
158998005	chr5:158998005:C:A	1.3209e-10	0.25071	-1.21561	1.71172e-05	1.27492	-1.23183
158999776	chr5:158999776:T:C	1.2597e-11	-1.81107	-1.50385	5.84076e-07	-1.833	-1.50172
158999875	chr5:158999875:T:C	1.22085e-11	-1.84302	-1.50323	5.68771e-07	-1.86022	-1.50105
158999922	chr5:158999922:T:C	7.78494e-11	-2.2016e-10	-1.49361	3.67879e-06	-2.2016e-10	-1.49441
159000476	chr5:159000476:C:A	1.05431e-10	-2.2016e-10	-1.19032	5.01765e-06	-2.2016e-10	-1.18403
159000498	chr5:159000498:TGACA:T	1.02712e-10	-2.2016e-10	-1.21646	4.88589e-06	-2.2016e-10	-1.21064
159000719	chr5:159000719:C:T	1.44631e-11	-1.78405	-1.39273	6.0215e-07	-1.89685	-1.40739
159001241	chr5:159001241:T:C	7.67304e-11	-2.2016e-10	-1.50809	3.62886e-06	-2.2016e-10	-1.50807
159002897	chr5:159002897:A:G	7.81754e-11	-2.2016e-10	-1.48943	3.70124e-06	-2.2016e-10	-1.48832
159003040	chr5:159003040:T:C	1.19566e-11	-1.86742	-1.49968	5.74417e-07	-1.85407	-1.49732
159003179	chr5:159003179:C:G	1.37315e-11	-1.82218	-1.40651	6.0145e-07	-1.89716	-1.40824
159003290	chr5:159003290:C:A	1.03553e-10	-2.2016e-10	-1.2083	4.92638e-06	-2.2016e-10	-1.20239
159003349	chr5:159003349:G:A	1.03449e-10	-2.2016e-10	-1.20931	4.9224e-06	-2.2016e-10	-1.2032
159003516	chr5:159003516:A:G	1.21283e-11	-1.89447	-1.45837	6.71491e-07	-1.74455	-1.4507
159003557	chr5:159003557:G:A	1.35748e-10	-0.937583	-4.92792e-10	8.71502e-06	-0.631943	-4.92792e-10
159003692	chr5:159003692:A:G	3.88237e-11	-0.879321	-1.31003	3.00224e-06	-0.373705	-1.32393
159003714	chr5:159003714:A:G	1.02572e-10	-2.2016e-10	-1.21782	4.87926e-06	-2.2016e-10	-1.212
159003867	chr5:159003867:G:T	1.39866e-11	-1.80421	-1.40607	6.02724e-07	-1.89525	-1.40804
159003922	chr5:159003922:A:C	1.02572e-10	-2.2016e-10	-1.21782	4.87926e-06	-2.2016e-10	-1.212
159004052	chr5:159004052:G:A	1.02464e-10	-2.2016e-10	-1.21888	4.87409e-06	-2.2016e-10	-1.21306
159004187	chr5:159004187:G:A	1.04256e-10	-2.2016e-10	-1.20153	4.96095e-06	-2.2016e-10	-1.19539
159004322	chr5:159004322:G:T	5.22603e-11	-1.89215	-4.92792e-10	2.46122e-06	-1.89633	-4.92792e-10
159004862	chr5:159004862:A:T	7.68789e-11	-2.2016e-10	-1.50615	3.63568e-06	-2.2016e-10	-1.5062
159005110	chr5:159005110:T:C	1.18666e-11	-1.86746	-1.5072	5.6949e-07	-1.85444	-1.50556
159005398	chr5:159005398:G:A	7.68906e-11	-2.2016e-10	-1.506	3.63561e-06	-2.2016e-10	-1.50621
159005449	chr5:159005449:A:T	1.16078e-11	-1.88826	-1.50845	7.0298e-07	-1.63891	-1.51051
159005481	chr5:159005481:A:G	3.10318e-10	-2.2016e-10	-0.110785	1.55141e-05	-2.2016e-10	-0.0552423
159005641	chr5:159005641:C:T	1.02817e-10	-2.2016e-10	-1.21543	4.89085e-06	-2.2016e-10	-1.20962
159006331	chr5:159006331:T:C	1.15789e-11	-1.88666	-1.51255	7.05414e-07	-1.63251	-1.51345
159006493	chr5:159006493:G:A	7.79877e-11	-2.2016e-10	-1.49183	3.68671e-06	-2.2016e-10	-1.49226
159007028	chr5:159007028:G:T	1.59007e-10	0.261702	-1.04114	2.0474e-05	1.2873	-1.06514
159008378	chr5:159008378:A:G	6.87643e-10	0.684886	-4.92792e-10	6.2561e-05	1.33915	-4.92792e-10
159008379	chr5:159008379:C:T	8.05817e-11	-2.2016e-10	-1.45911	3.84798e-06	-2.2016e-10	-1.44944
159008452	chr5:159008452:CA:C	1.46961e-11	-1.7136	-1.44719	5.79551e-07	-1.88446	-1.45804
159008630	chr5:159008630:A:AT	1.55281e-11	-1.86957	-1.23616	7.87266e-07	-1.82009	-1.21609
159008773	chr5:159008773:G:A	1.42224e-10	-2.2016e-10	-0.890978	6.89235e-06	-2.2016e-10	-0.866579
159008804	chr5:159008804:T:C	8.92917e-11	-2.2016e-10	-1.35648	4.24798e-06	-2.2016e-10	-1.35055
159009005	chr5:159009005:G:A	9.79459e-11	-2.2016e-10	-1.26397	4.74208e-06	-2.2016e-10	-1.24052
159009566	chr5:159009566:G:C	1.14388e-11	-1.8974	-1.51397	5.41459e-07	-1.89688	-1.5136
159009642	chr5:159009642:G:A	1.61935e-11	-1.54977	-1.514	6.95046e-07	-1.64732	-1.51345
159009804	chr5:159009804:A:T	1.02151e-10	-2.2016e-10	-1.22193	4.85874e-06	-2.2016e-10	-1.21621
159009867	chr5:159009867:A:C	1.4655e-10	-2.2016e-10	-0.861018	6.95828e-06	-2.2016e-10	-0.857059
159010250	chr5:159010250:A:G	3.02207e-11	-1.10302	-1.33683	1.31014e-06	-1.18497	-1.34188
159010308	chr5:159010308:C:A	1.06021e-10	-2.2016e-10	-1.18475	4.97976e-06	-2.2016e-10	-1.19161
159010460	chr5:159010460:C:G	1.20495e-11	-1.8809	-1.47846	5.70733e-07	-1.88173	-1.47609
159010583	chr5:159010583:T:C	7.94835e-11	-2.2016e-10	-1.47283	3.76334e-06	-2.2016e-10	-1.47168
159010811	chr5:159010811:T:C	1.85326e-11	-1.41983	-1.50902	1.35923e-06	-0.983781	-1.50629
159011845	chr5:159011845:A:T	9.3982e-11	-2.2016e-10	-1.30528	4.60547e-06	-2.2016e-10	-1.26975
159012157	chr5:159012157:C:T	4.37191e-11	-0.591987	-1.47861	3.61099e-06	-0.0288905	-1.48412
159012899	chr5:159012899:A:G	1.91741e-11	-1.38748	-1.50734	6.43438e-07	-1.72945	-1.50847
159012929	chr5:159012929:C:T	7.73283e-11	-2.2016e-10	-1.50032	3.65569e-06	-2.2016e-10	-1.50071
159013583	chr5:159013583:A:G	3.77536e-10	-2.2016e-10	0.0852819	1.76552e-05	-2.2016e-10	0.0740387
159014168	chr5:159014168:A:T	1.78865e-10	0.352747	-1.0145	2.30208e-05	1.37935	-1.03994
159014287	chr5:159014287:A:G	9.16262e-11	-2.2016e-10	-1.33067	4.35556e-06	-2.2016e-10	-1.32554
159014349	chr5:159014349:C:T	6.35293e-11	-1.69688	-4.92792e-10	3.26674e-06	-1.6132	-4.92792e-10
159014549	chr5:159014549:A:T	1.23467e-11	-1.88762	-1.44738	5.72303e-07	-1.89533	-1.45975
159014667	chr5:159014667:G:T	2.59392e-10	0.606832	-0.896875	3.49341e-05	1.68032	-0.923842
159014742	chr5:159014742:A:T	7.76719e-11	-2.2016e-10	-1.49589	3.67002e-06	-2.2016e-10	-1.4968
159014851	chr5:159014851:G:A	1.18208e-11	-1.89564	-1.48289	6.5861e-07	-1.73681	-1.4778
159014924	chr5:159014924:C:A	6.451e-10	1.32488	-0.703862	2.55985e-05	1.14797	-0.70243
159015922	chr5:159015922:T:C	8.72293e-11	-0.311245	-1.0686	3.5689e-05	1.85919	-1.08134
159016124	chr5:159016124:A:G	7.86379e-11	-2.2016e-10	-1.48353	3.72937e-06	-2.2016e-10	-1.48075
159016344	chr5:159016344:G:T	2.11488e-10	0.62927	-1.12349	2.90479e-05	1.71437	-1.14242
159017122	chr5:159017122:GC:G	1.7755e-11	-1.54112	-1.4306	6.59813e-07	-1.78022	-1.43257
159017266	chr5:159017266:C:T	1.57606e-09	2.20992	-0.695624	0.000443665	4.02857	-0.730492
159017330	chr5:159017330:T:C	7.73957e-11	-2.2016e-10	-1.49945	3.66187e-06	-2.2016e-10	-1.49902
159017472	chr5:159017472:G:C	5.81802e-10	0.89683	-0.379084	0.000139601	2.52955	-0.387751
159017586	chr5:159017586:C:A	8.03748e-11	-2.2016e-10	-1.46168	3.81112e-06	-2.2016e-10	-1.45907
159017800	chr5:159017800:C:T	7.6862e-11	-2.2016e-10	-1.50637	3.63389e-06	-2.2016e-10	-1.50669
159018394	chr5:159018394:T:C	1.61287e-11	-1.89734	-1.17044	9.39031e-07	-1.70747	-1.15243
159018473	chr5:159018473:A:G	7.81775e-11	-2.2016e-10	-1.4894	3.70102e-06	-2.2016e-10	-1.48838
159019215	chr5:159019215:C:T	1.78234e-11	-1.47851	-1.48936	6.20962e-07	-1.78076	-1.49271
159019779	chr5:159019779:T:C	2.04441e-10	-0.528103	-4.92792e-10	9.08617e-06	-0.590238	-4.92792e-10
159019842	chr5:159019842:C:G	1.11889e-10	-2.2016e-10	-1.13087	5.33821e-06	-2.2016e-10	-1.1221
159020095	chr5:159020095:G:C	1.19862e-11	-1.89194	-1.47269	5.76244e-07	-1.86867	-1.47955
159020849	chr5:159020849:TAAC:T	2.13405e-10	-0.485193	-4.92792e-10	1.14841e-05	-0.356029	-4.92792e-10
159020958	chr5:159020958:G:A	7.98846e-11	-2.2016e-10	-1.4678	3.78315e-06	-2.2016e-10	-1.46643
159021038	chr5:159021038:T:C	1.81937e-11	-1.54146	-1.40585	7.41334e-07	-1.67657	-1.41972
159021393	chr5:159021393:G:C	2.59594e-11	-1.16542	-1.42644	1.58336e-06	-0.896819	-1.44063
159021506	chr5:159021506:T:C	3.86437e-11	-0.742434	-1.45157	2.08885e-06	-0.610177	-1.4502
159021541	chr5:159021541:C:T	7.62747e-11	-2.2016e-10	-1.51404	3.60721e-06	-2.2016e-10	-1.51406
159021850	chr5:159021850:A:G	7.1321e-11	-1.58119	-4.92792e-10	3.51723e-06	-1.53932	-4.92792e-10
159023050	chr5:159023050:C:T	1.63299e-11	-1.82097	-1.23442	7.59885e-07	-1.81814	-1.25344
159023299	chr5:159023299:A:T	8.02481e-11	-1.46326	-4.92792e-10	3.9858e-06	-1.41425	-4.92792e-10
159024150	chr5:159024150:A:G	5.29733e-11	-0.434397	-1.4442	2.90731e-06	-0.287412	-1.44235
159024155	chr5:159024155:A:G	1.33651e-10	-2.2016e-10	-0.953155	6.37158e-06	-2.2016e-10	-0.945144
159024484	chr5:159024484:C:T	5.77591e-11	-0.550054	-1.24205	3.65908e-06	-0.264807	-1.23497
159024527	chr5:159024527:C:T	7.62804e-11	-2.2016e-10	-1.51397	3.60908e-06	-2.2016e-10	-1.51354
159024618	chr5:159024618:C:T	5.69385e-10	-2.2016e-10	0.496172	2.85373e-05	-2.2016e-10	0.554223
159024778	chr5:159024778:G:T	7.63645e-11	-2.2016e-10	-1.51287	3.60988e-06	-2.2016e-10	-1.51332
159025206	chr5:159025206:G:T	1.12348e-10	-2.2016e-10	-1.12678	5.40738e-06	-2.2016e-10	-1.10923
159025679	chr5:159025679:T:A	2.56735e-10	-2.2016e-10	-0.300338	1.2551e-05	-2.2016e-10	-0.267192
159025799	chr5:159025799:C:G	7.91295e-11	-2.2016e-10	-1.4773	3.73794e-06	-2.2016e-10	-1.47846
159026142	chr5:159026142:T:C	1.37e-10	-0.928402	-4.92792e-10	2.80992e-06	-1.76384	-4.92792e-10
159026348	chr5:159026348:C:A	1.26712e-11	-1.80266	-1.50639	5.9073e-07	-1.81989	-1.5035
159026775	chr5:159026775:G:A	1.27598e-11	-1.83792	-1.46416	5.76927e-07	-1.89027	-1.45676
159027395	chr5:159027395:G:A	1.18876e-10	-2.2016e-10	-1.0703	5.60663e-06	-2.2016e-10	-1.07304
159027413	chr5:159027413:T:A	9.27947e-11	-2.2016e-10	-1.31799	4.39175e-06	-2.2016e-10	-1.31726
159027897	chr5:159027897:T:C	1.03678e-10	-2.2016e-10	-1.20709	5.06185e-06	-2.2016e-10	-1.17526
159027955	chr5:159027955:A:C	8.70154e-11	-2.2016e-10	-1.3823	4.09845e-06	-2.2016e-10	-1.38638
159028779	chr5:159028779:A:G	2.60718e-10	-2.2016e-10	-0.284944	1.23382e-05	-2.2016e-10	-0.284294
159029190	chr5:159029190:C:T	7.66536e-11	-2.2016e-10	-1.50909	3.64609e-06	-2.2016e-10	-1.50334
159029450	chr5:159029450:T:C	1.54697e-11	-1.89277	-1.21672	7.2486e-07	-1.89349	-1.22527
159029702	chr5:159029702:CCTAACA:C	2.87444e-10	-2.2016e-10	-0.187356	1.35167e-05	-2.2016e-10	-0.193062
159029872	chr5:159029872:A:G	9.74328e-11	-2.2016e-10	-1.26922	4.61434e-06	-2.2016e-10	-1.26782
159029941	chr5:159029941:A:G	7.62714e-11	-2.2016e-10	-1.51409	3.60714e-06	-2.2016e-10	-1.51408
159029988	chr5:159029988:G:A	7.63427e-11	-2.2016e-10	-1.51315	3.60878e-06	-2.2016e-10	-1.51362
159030518	chr5:159030518:G:A	1.16713e-11	-1.89587	-1.49538	5.59099e-07	-1.88588	-1.49254
159030570	chr5:159030570:C:T	1.16816e-11	-1.89737	-1.49299	5.67097e-07	-1.87444	-1.48978
159030708	chr5:159030708:G:A	1.16818e-11	-1.89341	-1.49694	5.72785e-07	-1.85406	-1.50017
159030898	chr5:159030898:C:A	1.00415e-10	0.183239	-1.42231	3.89918e-06	-0.0130059	-1.42322
159030913	chr5:159030913:C:T	5.60622e-11	-0.474481	-1.34744	2.06914e-06	-0.743565	-1.3263
159031090	chr5:159031090:CT:C	2.16679e-11	-1.35329	-1.41926	1.54525e-06	-0.939387	-1.42242
159031168	chr5:159031168:C:T	7.85164e-11	-2.2016e-10	-1.48508	3.69849e-06	-2.2016e-10	-1.48907
159032128	chr5:159032128:C:T	9.33027e-11	-1.31254	-4.92792e-10	2.50898e-06	-1.87711	-4.92792e-10
159032194	chr5:159032194:A:G	3.39863e-11	-0.951341	-1.37108	2.24323e-06	-0.626026	-1.36305
159032713	chr5:159032713:T:C	1.22166e-11	-1.89556	-1.45003	5.92588e-07	-1.87545	-1.4448
159033196	chr5:159033196:G:A	7.63242e-11	-2.2016e-10	-1.51339	3.60732e-06	-2.2016e-10	-1.51403
159034261	chr5:159034261:A:G	5.24714e-11	-1.88812	-4.92792e-10	2.51727e-06	-1.87382	-4.92792e-10
159034600	chr5:159034600:T:C	8.44209e-11	-2.2016e-10	-1.41257	3.97264e-06	-2.2016e-10	-1.41756
159035315	chr5:159035315:A:T	6.10052e-11	-0.307474	-1.42995	2.50597e-06	-0.449175	-1.42914
159035459	chr5:159035459:G:A	7.82814e-11	-2.2016e-10	-1.48807	3.71718e-06	-2.2016e-10	-1.48403
159035615	chr5:159035615:G:A	7.64735e-11	-2.2016e-10	-1.51144	3.60807e-06	-2.2016e-10	-1.51382
159035910	chr5:159035910:A:G	6.31299e-11	-0.297841	-1.40535	2.57843e-06	-0.445337	-1.40447
159036221	chr5:159036221:A:T	7.6277e-11	-2.2016e-10	-1.51401	3.60738e-06	-2.2016e-10	-1.51401
159037572	chr5:159037572:C:T	1.46977e-10	-2.2016e-10	-0.858108	6.81992e-06	-2.2016e-10	-0.877143
159037784	chr5:159037784:T:C	7.93194e-11	-2.2016e-10	-1.4749	3.77431e-06	-2.2016e-10	-1.46877
159038094	chr5:159038094:C:G	1.05089e-10	0.195247	-1.38882	4.12404e-06	0.00883341	-1.38899
159038249	chr5:159038249:A:G	2.46433e-11	-1.72689	-0.916994	1.47127e-06	-1.51107	-0.899797
159038423	chr5:159038423:C:T	7.64509e-11	-2.2016e-10	-1.51174	3.60776e-06	-2.2016e-10	-1.5139
159038467	chr5:159038467:A:G	8.98683e-11	-2.2016e-10	-1.35004	4.24853e-06	-2.2016e-10	-1.35042
159038571	chr5:159038571:T:G	1.18013e-10	-2.2016e-10	-1.07759	5.65128e-06	-2.2016e-10	-1.06511
159038581	chr5:159038581:C:T	7.64044e-11	-2.2016e-10	-1.51234	3.6171e-06	-2.2016e-10	-1.51132
159039275	chr5:159039275:T:A	1.51995e-10	0.525479	-1.35002	6.07491e-06	0.357984	-1.35081
159039463	chr5:159039463:A:G	2.53846e-11	-1.3872	-1.22704	1.84111e-06	-0.96864	-1.21798
159039581	chr5:159039581:C:T	3.43309e-11	-1.09618	-1.21616	2.2713e-06	-0.775303	-1.20134
159039854	chr5:159039854:T:C	2.72752e-10	-2.2016e-10	-0.23982	1.30418e-05	-2.2016e-10	-0.228834
159040393	chr5:159040393:G:A	1.87724e-11	-1.42141	-1.49459	1.12436e-06	-1.18519	-1.49459
159040598	chr5:159040598:A:G	8.1311e-11	-2.2016e-10	-1.4501	3.866e-06	-2.2016e-10	-1.44477
159040977	chr5:159040977:AT:A	7.62914e-11	-2.2016e-10	-1.51382	3.60838e-06	-2.2016e-10	-1.51373
159041015	chr5:159041015:A:G	2.80046e-10	-2.2016e-10	-0.213432	1.3392e-05	-2.2016e-10	-0.202336
159041048	chr5:159041048:A:G	1.18417e-11	-1.87447	-1.50228	5.46892e-07	-1.89726	-1.50324
159041132	chr5:159041132:T:C	7.63031e-11	-2.2016e-10	-1.51367	3.60782e-06	-2.2016e-10	-1.51389
159041749	chr5:159041749:C:T	9.20353e-11	-2.2016e-10	-1.32621	4.38263e-06	-2.2016e-10	-1.31934
159041982	chr5:159041982:A:G	7.6714e-11	-2.2016e-10	-1.5083	3.62216e-06	-2.2016e-10	-1.50992
159043055	chr5:159043055:T:C	9.12686e-11	0.0210046	-1.35558	3.83677e-06	-0.0980586	-1.3543
159043761	chr5:159043761:G:A	1.66899e-10	-0.730994	-4.92792e-10	7.72388e-06	-0.752675	-4.92792e-10
159043917	chr5:159043917:A:G	2.97222e-11	-1.54473	-0.911764	1.90442e-06	-1.26107	-0.891743
159044069	chr5:159044069:A:G	2.65912e-10	-2.2016e-10	-0.265217	1.26076e-05	-2.2016e-10	-0.262695
159044373	chr5:159044373:G:C	1.16843e-11	-1.88362	-1.50652	5.46434e-07	-1.89682	-1.50452
159044469	chr5:159044469:C:T	1.44719e-10	-2.2016e-10	-0.873588	6.93959e-06	-2.2016e-10	-0.859748
159044882	chr5:159044882:T:C	2.37384e-11	-1.16945	-1.51184	1.83353e-06	-0.677726	-1.51302
159044994	chr5:159044994:C:T	4.8709e-11	-0.852189	-1.11033	1.91732e-06	-1.06343	-1.08263
159045315	chr5:159045315:T:C	8.06923e-11	-1.45774	-4.92792e-10	4.06962e-06	-1.39344	-4.92792e-10
159045749	chr5:159045749:A:G	3.55577e-10	-2.2016e-10	0.0253573	1.68939e-05	-2.2016e-10	0.0299592
159045891	chr5:159045891:A:G	1.3439e-11	-1.84467	-1.40556	6.07988e-07	-1.89531	-1.39928
159046359	chr5:159046359:C:T	6.17775e-11	-1.72484	-4.92792e-10	3.14766e-06	-1.65033	-4.92792e-10
159046516	chr5:159046516:C:T	1.87129e-11	-1.48052	-1.43865	7.8445e-07	-1.61247	-1.42729
159046677	chr5:159046677:A:T	8.16524e-11	-2.2016e-10	-1.44591	3.88344e-06	-2.2016e-10	-1.44027
159047155	chr5:159047155:C:T	8.28043e-11	-2.2016e-10	-1.4319	3.94055e-06	-2.2016e-10	-1.42567
159047249	chr5:159047249:G:A	1.57904e-11	-1.60874	-1.48024	1.05328e-06	-1.26888	-1.4762
159047534	chr5:159047534:C:T	7.70275e-11	-2.2016e-10	-1.50422	3.6223e-06	-2.2016e-10	-1.50988
159047689	chr5:159047689:C:T	1.93376e-11	-1.48518	-1.40115	8.12956e-07	-1.61684	-1.38723
159048203	chr5:159048203:C:T	9.68913e-11	-2.2016e-10	-1.27479	4.62278e-06	-2.2016e-10	-1.26599
159048683	chr5:159048683:A:G	6.71278e-11	-1.64179	-4.92792e-10	2.96525e-06	-1.71003	-4.92792e-10
159048978	chr5:159048978:A:G	2.89329e-11	-1.25298	-1.23042	1.85864e-06	-0.965893	-1.21126
159049378	chr5:159049378:G:A	8.5846e-11	-1.39583	-4.92792e-10	2.4808e-06	-1.88841	-4.92792e-10
159049417	chr5:159049417:T:C	5.33568e-11	-1.87138	-4.92792e-10	2.50067e-06	-1.88043	-4.92792e-10
159049826	chr5:159049826:T:C	7.99431e-11	-2.2016e-10	-1.46707	3.79948e-06	-2.2016e-10	-1.46213
159049883	chr5:159049883:T:C	2.11292e-11	-1.46484	-1.33289	1.49472e-06	-1.07586	-1.31919
159050514	chr5:159050514:G:A	7.64674e-11	-2.2016e-10	-1.51152	3.61724e-06	-2.2016e-10	-1.51128
159050600	chr5:159050600:G:A	3.46299e-10	-2.2016e-10	-0.00108017	1.67688e-05	-2.2016e-10	0.02253
159050972	chr5:159050972:T:C	1.55897e-10	-0.799188	-4.92792e-10	2.95393e-06	-1.71386	-4.92792e-10
159051608	chr5:159051608:C:A	5.85607e-10	-2.2016e-10	0.524265	2.88355e-05	-2.2016e-10	0.564616
159052736	chr5:159052736:C:T	2.11209e-10	-2.2016e-10	-0.495537	9.7257e-06	-2.2016e-10	-0.522219
159052906	chr5:159052906:T:C	3.71703e-10	-2.2016e-10	0.069712	1.76358e-05	-2.2016e-10	0.0729372
159052973	chr5:159052973:C:T	3.38113e-10	-2.2016e-10	-0.0250049	1.55199e-05	-2.2016e-10	-0.0548657
159053551	chr5:159053551:T:C	9.52554e-11	-2.2016e-10	-1.29182	4.54599e-06	-2.2016e-10	-1.28274
159053607	chr5:159053607:A:T	2.08756e-10	-0.50722	-4.92792e-10	8.84285e-06	-0.617382	-4.92792e-10
159054489	chr5:159054489:T:C	5.36484e-11	-1.86593	-4.92792e-10	2.56811e-06	-1.85382	-4.92792e-10
159055495	chr5:159055495:T:C	1.70913e-10	-1.13447	0.427241	8.11655e-06	-1.14322	0.440135
159055819	chr5:159055819:T:C	8.64954e-11	-0.0865252	-1.30177	3.5306e-06	-0.234678	-1.30084
159056234	chr5:159056234:A:G	1.26605e-11	-1.86924	-1.44066	5.85398e-07	-1.89696	-1.4355
159056274	chr5:159056274:G:A	1.43621e-11	-1.8716	-1.31219	7.4505e-07	-1.78567	-1.30562
159056393	chr5:159056393:CAG:C	1.12176e-10	-1.12831	-4.92792e-10	6.40676e-06	-0.939638	-4.92792e-10
159056556	chr5:159056556:A:G	8.2727e-11	-2.2016e-10	-1.43284	3.90298e-06	-2.2016e-10	-1.43525
159056728	chr5:159056728:A:G	1.16264e-10	-2.2016e-10	-1.09252	5.60674e-06	-2.2016e-10	-1.07302
159056962	chr5:159056962:T:C	7.62807e-11	-2.2016e-10	-1.51396	3.60892e-06	-2.2016e-10	-1.51358
159057406	chr5:159057406:C:T	1.06367e-10	-2.2016e-10	-1.18149	5.19244e-06	-2.2016e-10	-1.14979
159058100	chr5:159058100:G:A	2.20477e-11	-1.8972	-0.857972	1.06086e-06	-1.88989	-0.848025
159058244	chr5:159058244:G:A	9.07529e-11	-2.2016e-10	-1.34024	4.32163e-06	-2.2016e-10	-1.33336
159058569	chr5:159058569:G:GAAAGA	8.25063e-11	-2.2016e-10	-1.43551	3.90021e-06	-2.2016e-10	-1.43596
159058777	chr5:159058777:A:T	4.61393e-10	-2.2016e-10	0.285866	2.21863e-05	-2.2016e-10	0.302485
159059590	chr5:159059590:C:T	9.71354e-11	-2.2016e-10	-1.27228	4.54396e-06	-2.2016e-10	-1.28319
159059985	chr5:159059985:A:G	6.28808e-11	-1.11584	-0.5913	4.34757e-06	-0.741664	-0.585711
159060413	chr5:159060413:A:G	2.11723e-11	-1.67565	-1.12004	9.53979e-07	-1.74156	-1.10254
159060736	chr5:159060736:C:T	7.6334e-11	-2.2016e-10	-1.51327	3.60909e-06	-2.2016e-10	-1.51353
159060975	chr5:159060975:C:T	1.4046e-10	-2.2016e-10	-0.903461	6.71611e-06	-2.2016e-10	-0.892482
159061318	chr5:159061318:G:C	1.30452e-10	-1.7951	0.817722	6.47756e-06	-1.79276	0.864111
159061603	chr5:159061603:A:G	1.00508e-09	-2.2016e-10	1.06444	4.94131e-05	-2.2016e-10	1.10322
159062307	chr5:159062307:A:G	6.12845e-11	-1.1474	-0.585462	2.33848e-06	-1.35417	-0.593322
159062344	chr5:159062344:G:A	5.93778e-11	-1.76446	-4.92792e-10	2.70331e-06	-1.80251	-4.92792e-10
159063166	chr5:159063166:G:A	3.6156e-10	-2.2016e-10	0.0420438	1.83685e-05	-2.2016e-10	0.113647
159063194	chr5:159063194:C:T	2.32785e-11	-1.89667	-0.804181	1.14858e-06	-1.89667	-0.761796
159063789	chr5:159063789:C:T	1.16002e-11	-1.88327	-1.51409	5.9281e-07	-1.8062	-1.51367
159063902	chr5:159063902:T:A	8.79488e-11	-1.06545	-0.306179	3.2449e-06	-1.32034	-0.299565
159064441	chr5:159064441:T:C	4.70453e-10	-2.2016e-10	0.305313	2.36263e-05	-2.2016e-10	0.365369
159064647	chr5:159064647:C:T	1.29775e-11	-1.82452	-1.46064	6.95082e-07	-1.71224	-1.44847
159064657	chr5:159064657:A:G	2.62985e-10	-2.2016e-10	-0.276285	1.30732e-05	-2.2016e-10	-0.22643
159065320	chr5:159065320:T:C	8.40903e-11	-2.2016e-10	-1.41649	4.05214e-06	-2.2016e-10	-1.39775
159065927	chr5:159065927:C:T	7.75683e-11	-2.2016e-10	-1.49722	3.63991e-06	-2.2016e-10	-1.50503
159066073	chr5:159066073:G:C	3.73578e-10	-2.2016e-10	0.074744	1.71938e-05	-2.2016e-10	0.0475593
159067080	chr5:159067080:C:T	1.40177e-10	-2.2016e-10	-0.905479	6.93721e-06	-2.2016e-10	-0.860092
159067373	chr5:159067373:T:C	7.8206e-11	-1.48904	-4.92792e-10	3.61933e-06	-1.5107	-4.92792e-10
159067881	chr5:159067881:A:G	7.62717e-11	-2.2016e-10	-1.51408	3.60711e-06	-2.2016e-10	-1.51408
159068132	chr5:159068132:T:C	3.90942e-10	-2.2016e-10	0.120175	1.79629e-05	-2.2016e-10	0.0913165
159068188	chr5:159068188:T:G	1.54445e-11	-1.66013	-1.451	6.84543e-07	-1.72753	-1.44846
159068301	chr5:159068301:C:T	7.62716e-11	-2.2016e-10	-1.51408	3.60712e-06	-2.2016e-10	-1.51408
159068608	chr5:159068608:A:G	1.0034e-10	-1.23982	-4.92792e-10	4.09158e-06	-1.38806	-4.92792e-10
159068989	chr5:159068989:A:G	1.36153e-10	-0.934606	-4.92792e-10	5.61233e-06	-1.07202	-4.92792e-10
159069081	chr5:159069081:T:C	6.21212e-11	-1.7193	-4.92792e-10	2.86715e-06	-1.74367	-4.92792e-10
159069558	chr5:159069558:C:T	9.35457e-11	-2.2016e-10	-1.30993	4.42322e-06	-2.2016e-10	-1.31012
159070128	chr5:159070128:C:T	1.6741e-09	-2.2016e-10	1.57464	8.43243e-05	-2.2016e-10	1.63768
159070209	chr5:159070209:A:G	1.43429e-10	-2.2016e-10	-0.882547	6.68891e-06	-2.2016e-10	-0.896541
159070593	chr5:159070593:TA:T	2.77023e-10	-2.2016e-10	-0.224285	1.34061e-05	-2.2016e-10	-0.201283
159070631	chr5:159070631:T:C	4.80581e-11	-0.881454	-1.09452	1.6887e-06	-1.17711	-1.09592
159070659	chr5:159070659:G:A	9.62639e-11	-2.2016e-10	-1.28129	4.59469e-06	-2.2016e-10	-1.27209
159070676	chr5:159070676:T:G	1.06925e-10	-2.2016e-10	-1.17626	4.98532e-06	-2.2016e-10	-1.19049
159070884	chr5:159070884:C:T	7.64964e-11	-2.2016e-10	-1.51114	3.62465e-06	-2.2016e-10	-1.50923
159071035	chr5:159071035:T:G	6.58257e-11	-1.66137	-4.92792e-10	2.92253e-06	-1.72454	-4.92792e-10
159071053	chr5:159071053:C:T	1.60629e-11	-1.62559	-1.44629	8.68589e-07	-1.4878	-1.45008
159071704	chr5:159071704:C:T	2.62244e-10	-2.2016e-10	-0.279109	1.26398e-05	-2.2016e-10	-0.260139
159072145	chr5:159072145:T:C	8.1693e-11	-2.2016e-10	-1.44542	3.87214e-06	-2.2016e-10	-1.44318
159072146	chr5:159072146:A:G	7.63282e-11	-2.2016e-10	-1.51334	3.60863e-06	-2.2016e-10	-1.51366
159072208	chr5:159072208:A:G	8.32498e-11	-2.2016e-10	-1.42654	3.9379e-06	-2.2016e-10	-1.42634
159072359	chr5:159072359:G:A	1.90348e-11	-1.41839	-1.48372	6.72529e-07	-1.70953	-1.48417
159072370	chr5:159072370:C:G	1.64569e-10	-2.2016e-10	-0.745056	7.86127e-06	-2.2016e-10	-0.735042
159072597	chr5:159072597:C:T	1.10696e-10	-2.2016e-10	-1.1416	5.24388e-06	-2.2016e-10	-1.13993
159072751	chr5:159072751:A:G	7.82366e-11	-2.2016e-10	-1.48865	3.70435e-06	-2.2016e-10	-1.48748
159073079	chr5:159073079:C:T	7.80789e-11	-2.2016e-10	-1.49066	3.69339e-06	-2.2016e-10	-1.49045
159073550	chr5:159073550:T:C	7.93e-11	-2.2016e-10	-1.47515	3.74807e-06	-2.2016e-10	-1.47575
159074183	chr5:159074183:C:T	2.97883e-10	-2.2016e-10	-0.151682	1.32995e-05	-2.2016e-10	-0.209265
159074842	chr5:159074842:C:T	3.93863e-11	-1.2554	-0.919563	1.40414e-06	-1.54023	-0.917337
159074912	chr5:159074912:GA:G	7.89553e-11	-2.2016e-10	-1.4795	3.72073e-06	-2.2016e-10	-1.48307
159075238	chr5:159075238:A:G	3.27002e-11	-1.85754	-0.50346	1.49982e-06	-1.87502	-0.516626
159075370	chr5:159075370:C:T	1.34805e-11	-1.89499	-1.35215	6.56164e-07	-1.86354	-1.35479
159075797	chr5:159075797:C:T	5.4648e-11	-0.45562	-1.39185	2.36644e-06	-0.544919	-1.39068
159075936	chr5:159075936:A:T	4.04694e-11	-0.634093	-1.51375	2.05482e-06	-0.562907	-1.5139
159076201	chr5:159076201:C:T	5.1992e-11	-1.89729	-4.92792e-10	2.46255e-06	-1.89579	-4.92792e-10
159076792	chr5:159076792:T:C	4.51769e-11	-0.811007	-1.22679	1.28254e-06	-1.30787	-1.24028
159077039	chr5:159077039:T:C	3.51471e-11	-0.82118	-1.46766	1.76795e-06	-0.76057	-1.4666
159077132	chr5:159077132:C:T	4.00633e-11	-0.92335	-1.23457	1.17666e-06	-1.38687	-1.24745
159077393	chr5:159077393:C:T	8.03694e-11	-2.2016e-10	-1.46175	3.76448e-06	-2.2016e-10	-1.47138
159077430	chr5:159077430:G:A	8.13476e-11	-2.2016e-10	-1.44965	3.80795e-06	-2.2016e-10	-1.4599
159077432	chr5:159077432:C:T	3.80763e-11	-0.708065	-1.50073	1.92585e-06	-0.641795	-1.49983
159079126	chr5:159079126:A:G	6.29742e-11	-0.208073	-1.49759	1.66105e-06	-0.791272	-1.49827
159079407	chr5:159079407:T:G	3.15147e-11	-1.84244	-0.555484	1.51437e-06	-1.82895	-0.55304
159079820	chr5:159079820:G:T	7.69175e-11	-2.2016e-10	-1.50565	3.65586e-06	-2.2016e-10	-1.50066
159079859	chr5:159079859:C:A	7.75767e-11	-2.2016e-10	-1.49712	3.65584e-06	-2.2016e-10	-1.50067
159079866	chr5:159079866:C:T	5.90585e-11	-0.437779	-1.33208	2.58891e-06	-0.51574	-1.33001
159080025	chr5:159080025:C:T	7.87809e-11	-2.2016e-10	-1.48171	3.69764e-06	-2.2016e-10	-1.4893
159080647	chr5:159080647:T:C	4.82887e-11	-0.965776	-1.00541	1.43127e-06	-1.41358	-1.02485
159080668	chr5:159080668:G:A	3.25461e-11	-1.81468	-0.55105	1.58024e-06	-1.79076	-0.548659
159081843	chr5:159081843:C:T	9.25584e-11	-1.32054	-4.92792e-10	4.40913e-06	-1.31331	-4.92792e-10
159083802	chr5:159083802:T:C	5.21557e-11	-1.89415	-4.92792e-10	2.46137e-06	-1.89627	-4.92792e-10
159083881	chr5:159083881:T:C	8.48241e-11	-2.2016e-10	-1.4078	4.02379e-06	-2.2016e-10	-1.40477
159084100	chr5:159084100:C:T	5.25777e-11	-1.88609	-4.92792e-10	2.46508e-06	-1.89477	-4.92792e-10
159084326	chr5:159084326:G:A	8.89066e-11	-0.239433	-1.12137	3.90047e-06	-0.309466	-1.12643
159084340	chr5:159084340:C:T	7.97995e-11	-2.2016e-10	-1.46887	3.79459e-06	-2.2016e-10	-1.46341
159084958	chr5:159084958:A:T	2.52229e-11	-1.39311	-1.22752	8.91074e-07	-1.67536	-1.23696
159085618	chr5:159085618:G:T	2.28369e-11	-1.50491	-1.2151	8.40384e-07	-1.74633	-1.22456
159085804	chr5:159085804:C:G	2.28162e-11	-1.55567	-1.16524	8.52191e-07	-1.77908	-1.17786
159085856	chr5:159085856:C:A	1.765e-11	-1.89091	-1.08674	8.2485e-07	-1.89235	-1.09719
159086117	chr5:159086117:G:A	1.32786e-10	-0.573704	-0.385939	3.74144e-06	-1.06701	-0.410511
159086142	chr5:159086142:C:A	4.83303e-11	-0.70195	-1.26837	2.49308e-06	-0.611967	-1.27151
159086493	chr5:159086493:A:G	7.62716e-11	-2.2016e-10	-1.51408	3.60718e-06	-2.2016e-10	-1.51406
159086538	chr5:159086538:T:C	4.29845e-11	-1.03523	-1.05232	1.31434e-06	-1.45446	-1.0692
159086850	chr5:159086850:A:T	4.04157e-11	-1.06321	-1.08596	1.24626e-06	-1.4746	-1.10225
159087629	chr5:159087629:A:G	3.87923e-11	-0.700584	-1.48958	1.95682e-06	-0.636637	-1.48904
159087763	chr5:159087763:T:G	2.52657e-11	-1.10486	-1.51407	8.10833e-07	-1.49265	-1.51404
159087873	chr5:159087873:G:T	7.83984e-11	-2.2016e-10	-1.48658	3.7138e-06	-2.2016e-10	-1.48494
159088011	chr5:159088011:G:A	5.48991e-11	-0.641146	-1.20174	2.41512e-06	-0.714265	-1.20098
159088191	chr5:159088191:C:A	2.63892e-11	-1.06142	-1.51401	8.3644e-07	-1.46154	-1.51405
159088552	chr5:159088552:G:C	3.35693e-11	-0.902098	-1.43267	1.7109e-06	-0.822205	-1.43777
159088844	chr5:159088844:A:G	2.16445e-11	-1.28466	-1.48898	7.39948e-07	-1.60846	-1.4897
159089203	chr5:159089203:T:C	1.2437e-10	-1.02513	-4.92792e-10	6.57853e-06	-0.91318	-4.92792e-10
159089679	chr5:159089679:CA:C	3.03405e-11	-1.82374	-0.612164	1.46574e-06	-1.80927	-0.605364
159089739	chr5:159089739:A:G	2.35205e-11	-1.25743	-1.43309	1.1462e-06	-1.22677	-1.43377
159090261	chr5:159090261:A:G	5.52768e-11	-1.83603	-4.92792e-10	2.54398e-06	-1.86326	-4.92792e-10
159091733	chr5:159091733:A:T	1.37786e-10	-2.2016e-10	-0.922681	6.47667e-06	-2.2016e-10	-0.928784
159092039	chr5:159092039:C:A	8.25636e-11	-2.2016e-10	-1.43482	3.89046e-06	-2.2016e-10	-1.43846
159093739	chr5:159093739:G:C	3.24351e-11	-0.903381	-1.46576	1.62589e-06	-0.846172	-1.46476
159094053	chr5:159094053:G:A	3.47707e-11	-0.819171	-1.48044	1.74561e-06	-0.76035	-1.47954
159094577	chr5:159094577:T:A	7.67055e-11	-2.2016e-10	-1.50841	3.64153e-06	-2.2016e-10	-1.50459
159094629	chr5:159094629:C:T	2.35603e-11	-1.55319	-1.13563	1.3374e-06	-1.37619	-1.13007
159095192	chr5:159095192:G:T	1.7358e-11	-1.50568	-1.48865	8.52594e-07	-1.47116	-1.48531
159095380	chr5:159095380:A:G	7.64743e-11	-2.2016e-10	-1.51143	3.62122e-06	-2.2016e-10	-1.51018
159095694	chr5:159095694:G:T	8.81164e-11	-2.2016e-10	-1.36973	4.13579e-06	-2.2016e-10	-1.37731
159096159	chr5:159096159:C:T	2.18836e-11	-1.8714	-0.891244	1.03786e-06	-1.85402	-0.905805
159096242	chr5:159096242:A:G	1.1807e-10	-0.181106	-0.896002	6.03613e-06	-0.0907536	-0.908475
159096616	chr5:159096616:C:T	1.04768e-10	-0.325423	-0.871217	5.32677e-06	-0.240371	-0.883875
159096760	chr5:159096760:TCTA:T	8.50716e-11	-2.2016e-10	-1.40489	4.07756e-06	-2.2016e-10	-1.39149
159096763	chr5:159096763:A:AGGGG	8.50579e-11	-2.2016e-10	-1.40505	4.07688e-06	-2.2016e-10	-1.39166
159097483	chr5:159097483:A:G	1.38637e-10	-2.2016e-10	-0.916524	6.50052e-06	-2.2016e-10	-0.925109
159098877	chr5:159098877:GAAAGAAAAAAAGAAAGAA:G	1.48094e-10	-2.2016e-10	-0.850539	7.00924e-06	-2.2016e-10	-0.849761
159099680	chr5:159099680:C:T	9.93434e-11	-2.2016e-10	-1.2498	4.67161e-06	-2.2016e-10	-1.25549
159100461	chr5:159100461:C:T	1.00787e-10	-2.2016e-10	-1.23537	4.77289e-06	-2.2016e-10	-1.23404
159101624	chr5:159101624:A:G	1.3554e-11	-1.87506	-1.36664	6.59009e-07	-1.83548	-1.37853
159102127	chr5:159102127:C:T	5.93288e-11	-0.781405	-0.983884	1.93039e-06	-1.15038	-0.98889
159102166	chr5:159102166:T:G	7.86671e-11	-2.2016e-10	-1.48316	3.71466e-06	-2.2016e-10	-1.4847
159102335	chr5:159102335:C:A	2.15651e-10	0.853261	-1.32798	6.72137e-06	0.437565	-1.32926
159102484	chr5:159102484:C:G	5.47624e-11	-0.774539	-1.07084	1.77387e-06	-1.14832	-1.0755
159102693	chr5:159102693:G:A	1.56742e-11	-1.64995	-1.44642	7.11604e-07	-1.69831	-1.43892
159102988	chr5:159102988:C:T	1.4476e-10	0.419663	-1.29297	4.39888e-06	-0.0201958	-1.29544
159103007	chr5:159103007:G:A	1.95374e-10	0.580953	-1.15442	6.31041e-06	0.202289	-1.15708
159103732	chr5:159103732:G:T	1.23071e-10	-0.743929	-0.291692	7.95972e-06	-0.448791	-0.273807
159104299	chr5:159104299:G:A	1.76755e-11	-1.89738	-1.07882	8.4113e-07	-1.89565	-1.07435
159104422	chr5:159104422:G:A	5.38954e-11	-1.86134	-4.92792e-10	2.47173e-06	-1.89207	-4.92792e-10
159104541	chr5:159104541:G:C	2.05019e-11	-1.88972	-0.938143	9.6781e-07	-1.89548	-0.934232
159104590	chr5:159104590:AC:A	9.92455e-11	0.196251	-1.44704	2.83501e-06	-0.311732	-1.44321
159104619	chr5:159104619:T:G	7.94618e-11	-1.02948	-0.443627	4.89676e-06	-0.779916	-0.428501
159104703	chr5:159104703:A:G	2.51896e-10	0.761675	-1.08104	6.69041e-06	0.194901	-1.09122
159104769	chr5:159104769:C:T	2.77582e-10	0.837242	-1.05951	7.30801e-06	0.261804	-1.06982
159104872	chr5:159104872:G:A	8.5584e-11	-1.00813	-0.390753	5.28486e-06	-0.757623	-0.374523
159105023	chr5:159105023:T:A	1.31347e-11	-1.75985	-1.51328	5.99266e-07	-1.79515	-1.51389
159105304	chr5:159105304:A:G	5.91419e-11	-1.76844	-4.92792e-10	2.78316e-06	-1.77341	-4.92792e-10
159105353	chr5:159105353:G:A	7.63333e-11	-2.2016e-10	-1.51328	3.60932e-06	-2.2016e-10	-1.51347
159106252	chr5:159106252:A:G	1.60157e-11	-1.58983	-1.48499	7.22855e-07	-1.64143	-1.48011
159106665	chr5:159106665:G:A	1.20656e-11	-1.85121	-1.50681	5.60952e-07	-1.86997	-1.50514
159106751	chr5:159106751:A:G	7.79677e-11	-2.2016e-10	-1.49209	3.72484e-06	-2.2016e-10	-1.48197
159106805	chr5:159106805:G:A	1.26082e-10	-2.2016e-10	-1.01146	5.94643e-06	-2.2016e-10	-1.0142
159107147	chr5:159107147:G:A	1.41083e-11	-1.72022	-1.4814	6.42806e-07	-1.76252	-1.47638
159107770	chr5:159107770:T:C	1.34991e-10	-1.17049	0.227314	8.12517e-06	-0.936227	0.234203
159107884	chr5:159107884:C:A	5.29525e-11	-1.87899	-4.92792e-10	2.45937e-06	-1.89709	-4.92792e-10
159107891	chr5:159107891:C:T	7.82335e-11	-2.2016e-10	-1.48869	3.69998e-06	-2.2016e-10	-1.48866
159107905	chr5:159107905:T:C	1.59528e-10	0.328272	-1.10444	5.1901e-06	-0.0427308	-1.10751
159108026	chr5:159108026:A:C	1.66744e-10	-1.08073	0.348808	1.0279e-05	-0.83292	0.366031
159108033	chr5:159108033:C:A	1.66229e-10	-1.08826	0.353243	1.01523e-05	-0.84122	0.361928
159108399	chr5:159108399:G:T	2.40414e-11	-1.67571	-0.992898	9.52389e-07	-1.84158	-1.00419
159108537	chr5:159108537:G:A	1.39932e-11	-1.76706	-1.44275	6.43046e-07	-1.79302	-1.44551
159108727	chr5:159108727:A:G	1.34304e-10	-1.17035	0.222071	8.11113e-06	-0.935164	0.231411
159108970	chr5:159108970:T:C	9.88678e-11	-2.2016e-10	-1.2546	4.64176e-06	-2.2016e-10	-1.2619
159109031	chr5:159109031:C:T	7.14113e-11	-1.1344	-0.445525	4.37023e-06	-0.89161	-0.430567
159109623	chr5:159109623:G:A	5.30308e-11	-1.87751	-4.92792e-10	2.50272e-06	-1.87961	-4.92792e-10
159110111	chr5:159110111:A:G	1.25094e-10	-1.22548	0.20616	7.44632e-06	-1.00328	0.21401
159110130	chr5:159110130:A:G	1.23736e-10	-2.2016e-10	-1.03024	5.82467e-06	-2.2016e-10	-1.03489
159110189	chr5:159110189:C:T	1.28819e-11	-1.78487	-1.50769	5.90877e-07	-1.81483	-1.50831
159110270	chr5:159110270:G:A	1.72196e-10	0.445553	-1.1453	5.03322e-06	-0.0399016	-1.14103
159110385	chr5:159110385:G:A	1.4407e-11	-1.74773	-1.43295	6.60243e-07	-1.77665	-1.43549
159110430	chr5:159110430:C:CAG	8.88485e-11	-1.23082	-0.130631	5.2846e-06	-1.00754	-0.124656
159110553	chr5:159110553:A:G	8.60503e-11	-1.27528	-0.118171	5.08205e-06	-1.05923	-0.112051
159110917	chr5:159110917:G:A	8.84756e-11	-1.26842	-0.0972381	5.21574e-06	-1.05329	-0.0920215
159111269	chr5:159111269:A:G	1.10999e-10	-1.35287	0.214012	3.89073e-06	-1.6562	0.217804
159111406	chr5:159111406:A:G	5.51537e-11	-1.16113	-0.677129	3.3351e-06	-0.927325	-0.665163
159111580	chr5:159111580:A:T	1.33203e-11	-1.75318	-1.50591	6.0635e-07	-1.78891	-1.50838
159111716	chr5:159111716:T:C	8.84112e-11	-1.26923	-0.0971557	5.21174e-06	-1.05421	-0.0918679
159111717	chr5:159111717:G:T	5.13419e-11	-1.20024	-0.709641	3.08551e-06	-0.972427	-0.697848
159112245	chr5:159112245:G:T	1.35521e-11	-1.74511	-1.49673	6.18989e-07	-1.7836	-1.49306
159112283	chr5:159112283:C:A	8.89237e-11	-1.26308	-0.0975261	5.24849e-06	-1.04685	-0.0922028
159112422	chr5:159112422:T:C	6.24824e-11	-1.7135	-4.92792e-10	2.88071e-06	-1.73895	-4.92792e-10
159112507	chr5:159112507:A:G	8.93601e-11	-1.26999	-0.0857204	5.26945e-06	-1.05459	-0.080475
159112546	chr5:159112546:A:C	1.57874e-10	0.461098	-1.24768	4.5445e-06	-0.0391427	-1.24393
159112778	chr5:159112778:C:G	9.10486e-11	-1.25096	-0.0860314	5.38583e-06	-1.03216	-0.0810577
159112824	chr5:159112824:A:G	9.11359e-11	-1.23966	-0.0963669	5.39708e-06	-1.01972	-0.0914112
159112921	chr5:159112921:C:G	8.14183e-11	-1.30008	-0.148707	4.77675e-06	-1.08963	-0.143605
159113097	chr5:159113097:G:A	7.43932e-11	-1.29635	-0.242672	4.35645e-06	-1.08573	-0.239601
159113102	chr5:159113102:T:C	8.65239e-11	-1.28429	-0.103675	2.9436e-06	-1.61414	-0.103219
159113584	chr5:159113584:T:A	5.24827e-11	-1.8879	-4.92792e-10	2.45999e-06	-1.89683	-4.92792e-10
159113893	chr5:159113893:T:G	7.87476e-11	-1.29529	-0.186841	4.65548e-06	-1.0787	-0.180246
159113935	chr5:159113935:T:C	7.65064e-11	-1.31805	-0.192961	4.50622e-06	-1.1052	-0.186333
159114147	chr5:159114147:A:G	9.14693e-11	-2.2016e-10	-1.33238	4.2883e-06	-2.2016e-10	-1.3411
159114155	chr5:159114155:AC:A	1.90601e-11	-1.57535	-1.32544	7.07302e-07	-1.81927	-1.32402
159114192	chr5:159114192:C:A	1.49915e-11	-1.71823	-1.42267	6.87858e-07	-1.74895	-1.42222
159115504	chr5:159115504:T:C	5.47665e-11	-1.29378	-0.551524	3.26286e-06	-1.0744	-0.539987
159115733	chr5:159115733:T:G	7.99167e-11	-2.2016e-10	-1.4674	3.78518e-06	-2.2016e-10	-1.4659
159115757	chr5:159115757:T:C	1.52276e-10	-1.00817	0.18548	4.4952e-06	-1.43907	0.145092
159115859	chr5:159115859:A:G	1.25412e-10	-2.2016e-10	-1.01678	5.88579e-06	-2.2016e-10	-1.02445
159116184	chr5:159116184:T:C	1.02582e-10	-1.33152	0.113796	6.04021e-06	-1.12053	0.121976
159116328	chr5:159116328:G:A	5.2213e-11	-1.89305	-4.92792e-10	2.46574e-06	-1.8945	-4.92792e-10
159116544	chr5:159116544:T:C	9.88092e-11	-1.37139	0.116198	5.77819e-06	-1.16719	0.124289
159116660	chr5:159116660:C:T	8.92332e-11	-1.34244	-0.0146864	5.24998e-06	-1.13352	-0.0052471
159116714	chr5:159116714:C:T	9.35287e-11	-1.35171	0.0415948	5.49721e-06	-1.14416	0.0514079
159116742	chr5:159116742:G:A	1.90193e-11	-1.8841	-1.01883	9.04374e-07	-1.8408	-1.0567
159116961	chr5:159116961:G:A	8.24857e-11	-1.38497	-0.0507889	4.81843e-06	-1.1832	-0.0413423
159117209	chr5:159117209:T:C	7.65968e-11	-2.2016e-10	-1.50983	3.63304e-06	-2.2016e-10	-1.50692
159117439	chr5:159117439:T:C	1.29083e-10	-2.2016e-10	-0.987931	6.07783e-06	-2.2016e-10	-0.992343
159117454	chr5:159117454:G:A	9.13117e-11	-1.33863	0.00452518	5.37751e-06	-1.12898	0.0142107
159117493	chr5:159117493:G:C	5.81488e-11	-1.30412	-0.48126	3.45962e-06	-1.08653	-0.469303
159117600	chr5:159117600:G:A	1.6637e-11	-1.61442	-1.42234	7.4126e-07	-1.66771	-1.42869
159117671	chr5:159117671:C:T	9.75369e-11	-1.35162	0.0834675	5.73361e-06	-1.14391	0.0932613
159117927	chr5:159117927:A:G	8.53512e-11	-1.36771	-0.033899	5.00125e-06	-1.16294	-0.0243664
159118322	chr5:159118322:T:A	7.94777e-11	-1.21487	-0.258033	4.81549e-06	-0.972315	-0.252837
159118363	chr5:159118363:A:C	1.35091e-10	0.359278	-1.30171	3.95556e-06	-0.121742	-1.30013
159118430	chr5:159118430:G:A	8.00924e-11	-1.35008	-0.115124	4.71128e-06	-1.14147	-0.105567
159118456	chr5:159118456:C:T	8.8752e-11	-1.37099	0.00845071	5.2003e-06	-1.16633	0.0180504
159118690	chr5:159118690:T:G	1.86554e-11	-1.60954	-1.31271	8.31075e-07	-1.66204	-1.31999
159118740	chr5:159118740:G:T	7.84526e-11	-1.42064	-0.0652478	4.55542e-06	-1.22492	-0.0557506
159118742	chr5:159118742:G:T	7.84777e-11	-1.41497	-0.0705972	4.55542e-06	-1.21868	-0.0619934
159118744	chr5:159118744:G:T	7.55684e-11	-1.44604	-0.0773104	4.36178e-06	-1.25571	-0.0684053
159118838	chr5:159118838:TCTCC:T	8.64179e-11	-1.36654	-0.0226489	5.06583e-06	-1.16142	-0.013054
159119098	chr5:159119098:T:C	8.42194e-11	-1.39427	-0.0206865	4.90801e-06	-1.19409	-0.0120371
159119551	chr5:159119551:G:A	1.08051e-10	-2.2016e-10	-1.16578	5.1847e-06	-2.2016e-10	-1.15128
159119691	chr5:159119691:G:A	9.50867e-11	-1.44365	0.150054	5.47275e-06	-1.25649	0.159278
159119795	chr5:159119795:A:T	4.27711e-11	-1.33482	-0.757701	2.52434e-06	-1.12356	-0.747454
159119867	chr5:159119867:C:T	1.66334e-11	-1.61542	-1.42155	7.41184e-07	-1.66831	-1.42819
159120118	chr5:159120118:A:G	7.71181e-11	-2.2016e-10	-1.50305	3.63111e-06	-2.2016e-10	-1.50745
159120248	chr5:159120248:T:C	1.15281e-10	-1.44042	0.33941	6.66647e-06	-1.25	0.350096
159120629	chr5:159120629:T:C	3.23644e-11	-1.58123	-0.790089	1.36853e-06	-1.6881	-0.795158
159120672	chr5:159120672:C:T	2.12236e-10	0.31995	-0.810633	4.90221e-06	-0.396062	-0.811244
159120833	chr5:159120833:A:G	1.4329e-11	-1.67229	-1.51381	9.34807e-07	-1.35092	-1.51348
159120868	chr5:159120868:C:G	1.4777e-11	-1.72778	-1.42753	8.0743e-07	-1.587	-1.42389
159121500	chr5:159121500:T:C	5.46077e-11	-1.84821	-4.92792e-10	2.77122e-06	-1.7777	-4.92792e-10
159121716	chr5:159121716:T:C	5.22219e-11	-1.89288	-4.92792e-10	2.55094e-06	-1.86053	-4.92792e-10
159121722	chr5:159121722:T:A	8.08077e-11	-2.2016e-10	-1.45631	3.80154e-06	-2.2016e-10	-1.46159
159122004	chr5:159122004:T:C	8.32626e-11	-2.2016e-10	-1.42638	3.91311e-06	-2.2016e-10	-1.43266
159122228	chr5:159122228:G:A	9.61089e-11	-2.2016e-10	-1.2829	4.53299e-06	-2.2016e-10	-1.28561
159122480	chr5:159122480:G:GA	7.34166e-11	-0.0540261	-1.49821	2.54166e-06	-0.368516	-1.49566
159122522	chr5:159122522:A:G	9.33249e-11	-2.2016e-10	-1.3123	4.37186e-06	-2.2016e-10	-1.3218
159122868	chr5:159122868:C:T	3.0624e-10	-2.2016e-10	-0.124016	1.48027e-05	-2.2016e-10	-0.10218
159122882	chr5:159122882:C:G	2.91124e-10	-2.2016e-10	-0.174634	1.36676e-05	-2.2016e-10	-0.181966
159122896	chr5:159122896:T:A	5.90132e-10	1.54974	-1.01777	9.7507e-06	0.501668	-1.02132
159123256	chr5:159123256:G:A	7.87452e-11	-2.2016e-10	-1.48217	3.7253e-06	-2.2016e-10	-1.48184
159123377	chr5:159123377:T:G	1.41408e-11	-1.69384	-1.50548	5.96441e-07	-1.80817	-1.5056
159124031	chr5:159124031:C:CA	1.76407e-10	-2.2016e-10	-0.675591	8.32096e-06	-2.2016e-10	-0.678213
159124110	chr5:159124110:G:A	6.42341e-10	1.58574	-0.969006	1.0477e-05	0.533125	-0.980931
159124236	chr5:159124236:G:A	5.24892e-11	-1.88778	-4.92792e-10	2.5819e-06	-1.84847	-4.92792e-10
159124739	chr5:159124739:C:A	7.79932e-11	-2.2016e-10	-1.49176	3.68196e-06	-2.2016e-10	-1.49354
159124858	chr5:159124858:A:G	1.64455e-10	-2.2016e-10	-0.745747	7.69408e-06	-2.2016e-10	-0.75654
159125189	chr5:159125189:A:T	5.27406e-11	-1.883	-4.92792e-10	2.46006e-06	-1.8968	-4.92792e-10
159125902	chr5:159125902:A:G	4.68038e-10	1.61904	-1.31888	7.72691e-06	0.573005	-1.32529
159126306	chr5:159126306:C:T	3.39893e-11	-1.29735	-1.02498	1.22982e-06	-1.56672	-1.0234
159127057	chr5:159127057:C:G	8.02961e-11	-2.2016e-10	-1.46266	3.77863e-06	-2.2016e-10	-1.46763
159127371	chr5:159127371:G:T	3.57717e-10	0.893885	-0.862528	1.17199e-05	0.514114	-0.849817
159127865	chr5:159127865:A:T	5.2499e-11	-1.88759	-4.92792e-10	2.58247e-06	-1.84824	-4.92792e-10
159128098	chr5:159128098:T:G	1.49288e-10	-2.2016e-10	-0.842509	7.07269e-06	-2.2016e-10	-0.84075
159128772	chr5:159128772:A:G	3.22159e-10	-2.2016e-10	-0.0733376	1.5526e-05	-2.2016e-10	-0.0544751
159129075	chr5:159129075:ATAT:A	5.21875e-11	-1.89354	-4.92792e-10	2.54602e-06	-1.86246	-4.92792e-10
159129764	chr5:159129764:G:A	5.31458e-11	-1.87534	-4.92792e-10	2.64542e-06	-1.82416	-4.92792e-10
159129795	chr5:159129795:T:A	5.25474e-11	-1.88667	-4.92792e-10	2.58827e-06	-1.846	-4.92792e-10
159130192	chr5:159130192:A:G	5.25938e-11	-1.88579	-4.92792e-10	2.59319e-06	-1.8441	-4.92792e-10
159131677	chr5:159131677:C:T	2.70536e-11	-1.8286	-0.721961	1.21638e-06	-1.87206	-0.729053
159132301	chr5:159132301:G:A	8.12445e-11	-2.2016e-10	-1.45092	3.82083e-06	-2.2016e-10	-1.45652
159132462	chr5:159132462:T:C	5.25572e-11	-1.88648	-4.92792e-10	2.59e-06	-1.84533	-4.92792e-10
159132918	chr5:159132918:C:CT	1.0283e-10	-2.2016e-10	-1.21531	4.86141e-06	-2.2016e-10	-1.21566
159133073	chr5:159133073:C:G	1.2277e-10	-1.87191	0.83384	5.47572e-06	-1.8959	0.799236
159133126	chr5:159133126:C:T	9.91789e-11	-2.2016e-10	-1.25146	4.68991e-06	-2.2016e-10	-1.25158
159133173	chr5:159133173:C:T	6.58725e-11	-1.41795	-0.242714	2.88523e-06	-1.5219	-0.215482
159133611	chr5:159133611:C:G	4.38754e-10	-2.2016e-10	0.235555	2.13496e-05	-2.2016e-10	0.26404
159133751	chr5:159133751:C:T	3.59906e-11	-1.19962	-1.06551	1.27113e-06	-1.49259	-1.0645
159133834	chr5:159133834:T:C	1.92107e-10	0.733346	-1.32368	1.12797e-05	0.944632	-1.31862
159133856	chr5:159133856:A:G	1.40304e-10	-2.2016e-10	-0.90457	6.61542e-06	-2.2016e-10	-0.907588
159134122	chr5:159134122:G:A	5.09942e-11	-1.28077	-0.6359	1.75562e-06	-1.59599	-0.638179
159134222	chr5:159134222:C:T	5.22903e-11	-1.89157	-4.92792e-10	2.55895e-06	-1.8574	-4.92792e-10
159134351	chr5:159134351:G:A	5.59146e-11	-1.11558	-0.708981	1.83742e-06	-1.4767	-0.711934
159134504	chr5:159134504:T:C	8.00185e-11	-2.2016e-10	-1.46613	3.76643e-06	-2.2016e-10	-1.47086
159134709	chr5:159134709:T:C	1.38616e-10	0.393376	-1.31005	6.7263e-06	0.425719	-1.31669
159135011	chr5:159135011:C:T	3.22186e-11	-0.956197	-1.41964	1.0776e-06	-1.30394	-1.41831
159136148	chr5:159136148:G:A	9.40036e-11	-2.2016e-10	-1.30505	4.45522e-06	-2.2016e-10	-1.30291
159136633	chr5:159136633:G:T	1.9632e-11	-1.62423	-1.24699	8.78605e-07	-1.69754	-1.22887
159137014	chr5:159137014:T:C	9.6214e-11	-2.2016e-10	-1.28181	4.50367e-06	-2.2016e-10	-1.2921
159137192	chr5:159137192:T:C	7.87955e-11	-2.2016e-10	-1.48153	3.71322e-06	-2.2016e-10	-1.48509
159137199	chr5:159137199:T:C	3.34886e-11	-0.823664	-1.51352	1.98435e-06	-0.597853	-1.51385
159137243	chr5:159137243:T:C	9.99074e-11	-2.2016e-10	-1.24414	4.67906e-06	-2.2016e-10	-1.25389
159137380	chr5:159137380:G:A	2.08747e-10	0.811496	-1.31876	1.22577e-05	1.02527	-1.31611
159138101	chr5:159138101:T:C	7.83438e-11	-0.167806	-1.31947	2.58624e-06	-0.52259	-1.3242
159138352	chr5:159138352:G:T	9.17378e-11	-2.2016e-10	-1.32945	4.31972e-06	-2.2016e-10	-1.3338
159138847	chr5:159138847:G:A	1.05656e-10	-2.2016e-10	-1.18819	4.94072e-06	-2.2016e-10	-1.19948
159139024	chr5:159139024:G:A	2.35918e-10	0.851258	-1.23616	1.39555e-05	1.06728	-1.22839
159139666	chr5:159139666:C:T	9.97107e-11	-2.2016e-10	-1.24611	4.66994e-06	-2.2016e-10	-1.25585
159139925	chr5:159139925:T:C	2.00915e-11	-1.58281	-1.26528	8.93368e-07	-1.66185	-1.2479
159140302	chr5:159140302:C:T	3.56031e-10	0.0266332	-4.92792e-10	1.87961e-05	0.136659	-4.92792e-10
159140482	chr5:159140482:T:C	9.86348e-11	-2.2016e-10	-1.25696	4.61781e-06	-2.2016e-10	-1.26707
159140608	chr5:159140608:C:A	3.9952e-11	-0.861856	-1.29885	1.2839e-06	-1.24259	-1.3045
159140654	chr5:159140654:T:C	1.17206e-11	-1.88301	-1.50402	5.98292e-07	-1.80621	-1.50446
159140942	chr5:159140942:T:C	3.47545e-10	-2.2016e-10	0.00251013	1.62665e-05	-2.2016e-10	-0.00788135
159141102	chr5:159141102:C:A	6.74458e-10	1.89043	-1.2249	2.19266e-05	1.50883	-1.21812
159141301	chr5:159141301:T:C	3.2913e-11	-0.843013	-1.5115	1.05911e-06	-1.22771	-1.51185
159141388	chr5:159141388:T:C	1.19967e-11	-1.8627	-1.50105	5.57664e-07	-1.87957	-1.50142
159141603	chr5:159141603:A:C	1.02076e-10	-2.2016e-10	-1.22267	4.77872e-06	-2.2016e-10	-1.23282
159142033	chr5:159142033:G:A	1.08978e-09	1.91555	-0.770203	3.5491e-05	1.53145	-0.759162
159142140	chr5:159142140:T:C	4.30297e-11	-0.783346	-1.30315	1.36114e-06	-1.1802	-1.30847
159142396	chr5:159142396:C:T	1.43155e-11	-1.68287	-1.50418	6.02754e-07	-1.79876	-1.50448
159142938	chr5:159142938:A:G	8.19373e-11	-2.2016e-10	-1.44243	3.86722e-06	-2.2016e-10	-1.44446
159143185	chr5:159143185:A:T	1.11683e-10	-2.2016e-10	-1.13272	5.23657e-06	-2.2016e-10	-1.14132
159143343	chr5:159143343:C:T	6.92814e-10	1.88075	-1.18837	2.24813e-05	1.49786	-1.18217
159143492	chr5:159143492:C:T	2.39298e-10	0.937294	-1.30797	1.41979e-05	1.1614	-1.30531
159143551	chr5:159143551:C:A	9.97265e-11	-2.2016e-10	-1.24595	4.67066e-06	-2.2016e-10	-1.25569
159143746	chr5:159143746:G:A	2.34592e-10	1.02029	-1.41083	1.39558e-05	1.24728	-1.40837
159144187	chr5:159144187:A:T	5.54912e-11	-1.83216	-4.92792e-10	2.55578e-06	-1.85864	-4.92792e-10
159144611	chr5:159144611:A:G	1.18994e-11	-1.87453	-1.49736	6.14458e-07	-1.78635	-1.49766
159144934	chr5:159144934:A:G	9.78782e-11	-2.2016e-10	-1.26466	4.58397e-06	-2.2016e-10	-1.27442
159145322	chr5:159145322:T:C	9.82843e-11	-1.4996	0.239084	4.38304e-06	-1.59047	0.271222
159146297	chr5:159146297:G:A	7.03432e-10	-2.2016e-10	0.707587	3.3388e-05	-2.2016e-10	0.711205
159146396	chr5:159146396:G:A	8.12972e-11	-2.2016e-10	-1.45027	3.87303e-06	-2.2016e-10	-1.44295
159146488	chr5:159146488:C:T	2.34375e-11	-1.50766	-1.18639	9.98815e-07	-1.60878	-1.1894
159147294	chr5:159147294:G:C	6.52242e-10	1.69083	-1.0588	2.15063e-05	1.3224	-1.05104
159147705	chr5:159147705:G:C	8.28427e-11	-2.2016e-10	-1.43144	3.91539e-06	-2.2016e-10	-1.43208
159149032	chr5:159149032:T:G	7.64924e-11	-2.2016e-10	-1.51119	3.62352e-06	-2.2016e-10	-1.50955
159149079	chr5:159149079:G:A	1.39315e-09	1.76998	-0.37904	4.6059e-05	1.39427	-0.361335
159149205	chr5:159149205:G:A	7.71257e-11	-2.2016e-10	-1.50295	3.63941e-06	-2.2016e-10	-1.50517
159149907	chr5:159149907:G:A	4.97636e-10	1.56412	-1.20264	1.74318e-05	1.25444	-1.19314
159150240	chr5:159150240:G:T	1.1086e-10	-2.2016e-10	-1.14011	5.30142e-06	-2.2016e-10	-1.12902
159150505	chr5:159150505:G:A	8.8378e-11	-2.2016e-10	-1.36676	4.22154e-06	-2.2016e-10	-1.35679
159151028	chr5:159151028:T:G	7.65369e-11	-2.2016e-10	-1.51061	3.61937e-06	-2.2016e-10	-1.51069
159151282	chr5:159151282:A:G	1.01008e-10	-2.2016e-10	-1.23319	4.85116e-06	-2.2016e-10	-1.21777
159151924	chr5:159151924:G:A	8.39012e-10	0.883841	-4.92792e-10	3.31093e-05	0.702823	-4.92792e-10
159151953	chr5:159151953:C:T	1.85533e-10	-1.65111	1.02596	7.96455e-06	-1.77442	1.05243
159151958	chr5:159151958:A:G	8.55089e-11	-2.2016e-10	-1.39976	4.0767e-06	-2.2016e-10	-1.3917
159152074	chr5:159152074:T:G	3.11168e-11	-1.17135	-1.23929	1.08677e-06	-1.47702	-1.23676
159152758	chr5:159152758:C:T	1.15646e-10	-1.62282	0.524963	5.44049e-06	-1.64182	0.538695
159152838	chr5:159152838:T:A	7.77817e-11	-2.2016e-10	-1.49448	3.67926e-06	-2.2016e-10	-1.49428
159153228	chr5:159153228:A:G	4.63496e-11	-1.69421	-0.317962	2.20021e-06	-1.71093	-0.297508
159153523	chr5:159153523:G:C	2.24376e-10	-0.435059	-4.92792e-10	1.23255e-05	-0.285324	-4.92792e-10
159154240	chr5:159154240:CCTGG:C	2.98862e-11	-1.02369	-1.4273	1.2623e-06	-1.13824	-1.42581
159154561	chr5:159154561:G:A	7.64119e-11	-2.2016e-10	-1.51225	3.61289e-06	-2.2016e-10	-1.51248
159154915	chr5:159154915:A:G	2.17505e-11	-1.3315	-1.43725	7.87028e-07	-1.59994	-1.43655
159154962	chr5:159154962:T:C	7.7842e-11	-2.2016e-10	-1.4937	3.67894e-06	-2.2016e-10	-1.49437
159155188	chr5:159155188:G:A	7.77568e-11	-2.2016e-10	-1.4948	3.66817e-06	-2.2016e-10	-1.4973
159155229	chr5:159155229:AG:A	8.01839e-11	-2.2016e-10	-1.46406	3.76935e-06	-2.2016e-10	-1.47009
159155364	chr5:159155364:A:T	3.43811e-11	-1.84423	-0.466651	1.62353e-06	-1.87905	-0.433339
159156155	chr5:159156155:T:C	7.83195e-11	-2.2016e-10	-1.48759	3.70476e-06	-2.2016e-10	-1.48737
159157600	chr5:159157600:TAC:T	1.09741e-10	0.189064	-1.33932	5.97294e-06	0.325496	-1.33525
159159423	chr5:159159423:T:C	1.06784e-10	-2.2016e-10	-1.17758	5.20839e-06	-2.2016e-10	-1.14672
159160282	chr5:159160282:A:AAACC	4.42409e-10	-2.2016e-10	0.243851	2.05627e-05	-2.2016e-10	0.226485
159160468	chr5:159160468:GT:G	1.08277e-10	-2.2016e-10	-1.16369	5.01741e-06	-2.2016e-10	-1.18408
159160510	chr5:159160510:T:G	6.50225e-11	-1.67365	-4.92792e-10	3.26137e-06	-1.61484	-4.92792e-10
159161133	chr5:159161133:T:G	1.70755e-10	-2.2016e-10	-0.708157	8.0148e-06	-2.2016e-10	-0.715701
159161238	chr5:159161238:C:G	7.17094e-11	-1.57576	-4.92792e-10	3.20213e-06	-1.63317	-4.92792e-10
159161741	chr5:159161741:G:C	1.19081e-11	-1.89656	-1.47461	5.62962e-07	-1.89712	-1.47441
159162064	chr5:159162064:C:T	7.75616e-11	-2.2016e-10	-1.49731	3.65885e-06	-2.2016e-10	-1.49984
159162070	chr5:159162070:C:T	2.15981e-11	-1.37589	-1.39989	7.93381e-07	-1.62854	-1.39991
159162617	chr5:159162617:G:A	6.39583e-11	-1.69015	-4.92792e-10	2.82991e-06	-1.75675	-4.92792e-10
159162726	chr5:159162726:G:A	2.18944e-10	-0.459568	-4.92792e-10	8.63168e-06	-0.641552	-4.92792e-10
159162850	chr5:159162850:T:C	2.53389e-10	-1.88538	1.57193	1.23057e-05	-1.89727	1.61034
159163253	chr5:159163253:T:C	5.42567e-10	-2.2016e-10	0.447927	2.54342e-05	-2.2016e-10	0.439104
159163446	chr5:159163446:C:T	1.20232e-11	-1.89546	-1.46608	5.6753e-07	-1.8974	-1.46605
159163742	chr5:159163742:G:A	4.30093e-10	-2.2016e-10	0.215616	1.99857e-05	-2.2016e-10	0.198026
159163926	chr5:159163926:A:T	7.65863e-11	-2.2016e-10	-1.50997	3.61614e-06	-2.2016e-10	-1.51158
159164026	chr5:159164026:G:T	7.07405e-11	-1.58937	-4.92792e-10	3.16288e-06	-1.64551	-4.92792e-10
159164158	chr5:159164158:G:A	1.15097e-11	-1.8974	-1.50779	5.43815e-07	-1.89727	-1.50887
159164238	chr5:159164238:T:C	1.89826e-11	-1.67781	-1.22705	8.34399e-07	-1.75147	-1.22656
159164565	chr5:159164565:A:G	3.24114e-11	-1.8624	-0.507469	1.54211e-06	-1.88885	-0.474993
159164612	chr5:159164612:A:G	1.50939e-10	-2.2016e-10	-0.831507	7.10638e-06	-2.2016e-10	-0.835999
159165007	chr5:159165007:G:C	9.15506e-11	0.17539	-1.50688	4.94957e-06	0.308702	-1.50639
159165078	chr5:159165078:GTACTGTCATC:G	8.32251e-11	-2.2016e-10	-1.42683	3.97071e-06	-2.2016e-10	-1.41805
159165143	chr5:159165143:T:C	9.59188e-11	0.22865	-1.51353	5.16918e-06	0.359325	-1.5136
159166271	chr5:159166271:G:A	1.56574e-10	-2.2016e-10	-0.794853	7.3698e-06	-2.2016e-10	-0.799601
159166365	chr5:159166365:T:C	2.3772e-09	2.8725	-0.947209	0.000125626	2.98111	-0.944793
159166662	chr5:159166662:G:A	1.19144e-11	-1.89258	-1.47805	5.61046e-07	-1.89683	-1.47811
159167650	chr5:159167650:G:A	5.04978e-10	-2.2016e-10	0.376132	2.36944e-05	-2.2016e-10	0.368247
159167878	chr5:159167878:T:C	5.04978e-10	-2.2016e-10	0.376132	2.36944e-05	-2.2016e-10	0.368247
159168839	chr5:159168839:G:A	8.23991e-11	-2.2016e-10	-1.43681	3.93233e-06	-2.2016e-10	-1.42776
159169024	chr5:159169024:G:A	1.03544e-10	-2.2016e-10	-1.20838	4.88984e-06	-2.2016e-10	-1.20983
159169365	chr5:159169365:C:T	1.21735e-11	-1.89505	-1.45407	5.74398e-07	-1.89739	-1.45403
159169447	chr5:159169447:G:A	6.95228e-10	-2.2016e-10	0.695856	3.22995e-05	-2.2016e-10	0.678061
159169981	chr5:159169981:T:C	1.24194e-11	-1.83483	-1.4943	6.59379e-07	-1.71839	-1.49506
159170484	chr5:159170484:A:G	5.95353e-11	-1.76181	-4.92792e-10	2.72926e-06	-1.79296	-4.92792e-10
159170908	chr5:159170908:T:C	7.10032e-10	0.716926	-4.92792e-10	2.76548e-05	0.522807	-4.92792e-10
159170928	chr5:159170928:A:G	3.15887e-11	-1.85933	-0.536258	1.49964e-06	-1.88755	-0.504217
159170973	chr5:159170973:A:G	3.13263e-11	-1.86101	-0.542915	1.48857e-06	-1.88843	-0.510741
159171041	chr5:159171041:T:C	7.82312e-11	-2.2016e-10	-1.48872	3.70166e-06	-2.2016e-10	-1.48821
159171373	chr5:159171373:C:T	1.26307e-11	-1.7985	-1.51375	6.84652e-07	-1.66194	-1.51389
159171553	chr5:159171553:T:C	7.78835e-11	-2.2016e-10	-1.49317	3.67347e-06	-2.2016e-10	-1.49585
159172350	chr5:159172350:G:A	3.88571e-09	2.43922	-0.0225421	0.000204754	2.54352	-0.0187016
159172929	chr5:159172929:A:G	2.39026e-10	-1.87579	1.50398	1.15965e-05	-1.89477	1.54848
159173024	chr5:159173024:G:C	5.03498e-10	-2.2016e-10	0.373196	2.36246e-05	-2.2016e-10	0.365298
159173338	chr5:159173338:G:A	2.65349e-11	-1.25715	-1.31277	9.43384e-07	-1.5429	-1.31237
159173449	chr5:159173449:G:C	2.60244e-11	-1.28068	-1.30867	9.31057e-07	-1.56049	-1.30793
159173768	chr5:159173768:C:T	3.23211e-11	-1.8574	-0.515263	1.52718e-06	-1.88654	-0.487029
159173913	chr5:159173913:C:G	3.10571e-11	-1.84641	-0.566152	1.46563e-06	-1.88029	-0.534419
159174087	chr5:159174087:G:A	7.60705e-11	-1.51672	-4.92792e-10	4.31723e-06	-1.33438	-4.92792e-10
159174559	chr5:159174559:A:G	1.99043e-10	-2.2016e-10	-0.554862	9.29312e-06	-2.2016e-10	-0.567717
159175323	chr5:159175323:C:T	5.46505e-11	-1.84743	-4.92792e-10	2.57125e-06	-1.8526	-4.92792e-10
159175686	chr5:159175686:A:G	1.18003e-10	-1.82707	0.749398	5.54018e-06	-1.8685	0.783534
159176263	chr5:159176263:T:C	1.21597e-10	0.335116	-1.38279	6.64974e-06	0.478392	-1.38081
159176563	chr5:159176563:T:C	2.88298e-09	2.7074	-0.589203	0.00015045	2.80339	-0.586753
159177252	chr5:159177252:T:C	7.78541e-11	-2.2016e-10	-1.49355	3.67218e-06	-2.2016e-10	-1.49621
159177376	chr5:159177376:A:G	1.24362e-11	-1.82708	-1.50069	6.64485e-07	-1.70438	-1.50135
159177503	chr5:159177503:G:A	8.53314e-11	-0.0982951	-1.30355	2.81358e-06	-0.455321	-1.30721
159177632	chr5:159177632:T:C	1.03693e-10	0.291567	-1.49852	5.64899e-06	0.433507	-1.49902
159177955	chr5:159177955:G:A	4.14371e-09	2.55142	-0.0704538	0.000215796	2.64454	-0.0671957
159177987	chr5:159177987:T:C	5.41011e-10	-2.2016e-10	0.445056	2.53611e-05	-2.2016e-10	0.436227
159178073	chr5:159178073:T:C	7.71427e-11	-2.2016e-10	-1.50273	3.66168e-06	-2.2016e-10	-1.49907
159178579	chr5:159178579:T:C	1.22606e-11	-1.84177	-1.50023	6.47831e-07	-1.73025	-1.50086
159178619	chr5:159178619:T:G	8.82116e-11	0.135027	-1.50367	4.76348e-06	0.267189	-1.5032
159180087	chr5:159180087:T:C	1.17456e-09	-2.2016e-10	1.22027	5.49037e-05	-2.2016e-10	1.20859
159180289	chr5:159180289:G:A	7.94806e-11	-2.2016e-10	-1.47287	3.76429e-06	-2.2016e-10	-1.47143
159180403	chr5:159180403:G:A	8.5955e-11	-2.2016e-10	-1.39456	4.06933e-06	-2.2016e-10	-1.39351
159180983	chr5:159180983:C:T	2.74108e-10	-0.234862	-4.92792e-10	1.04651e-05	-0.448948	-4.92792e-10
159181078	chr5:159181078:T:C	2.30372e-11	-1.31584	-1.39544	8.30482e-07	-1.58808	-1.39466
159181118	chr5:159181118:G:C	1.68529e-10	-2.2016e-10	-0.721277	8.0486e-06	-2.2016e-10	-0.711493
159181730	chr5:159181730:AC:A	1.24822e-11	-1.82961	-1.49447	6.65603e-07	-1.70881	-1.49524
159181817	chr5:159181817:C:T	2.43684e-11	-1.31397	-1.34113	8.787e-07	-1.58563	-1.34067
159181872	chr5:159181872:T:C	1.08421e-10	0.333388	-1.49575	5.90895e-06	0.474517	-1.49504
159182360	chr5:159182360:T:A	3.18161e-11	-1.82814	-0.560273	1.48716e-06	-1.86945	-0.530667
159182608	chr5:159182608:T:C	1.24255e-11	-1.8343	-1.49433	6.60467e-07	-1.71671	-1.49509
159183032	chr5:159183032:C:T	7.73436e-11	-2.2016e-10	-1.50013	3.65017e-06	-2.2016e-10	-1.50222
159183737	chr5:159183737:C:T	8.47884e-11	-2.2016e-10	-1.40823	3.9763e-06	-2.2016e-10	-1.41664
159183847	chr5:159183847:C:T	4.99338e-11	-1.04518	-0.892505	1.68376e-06	-1.38486	-0.891104
159183907	chr5:159183907:G:A	6.36737e-11	-1.69461	-4.92792e-10	2.81652e-06	-1.76149	-4.92792e-10
159184453	chr5:159184453:C:T	2.40118e-10	-2.2016e-10	-0.367255	1.18842e-05	-2.2016e-10	-0.321777
159186130	chr5:159186130:C:T	2.86661e-11	-1.2623	-1.23037	1.0202e-06	-1.54717	-1.22982
159186781	chr5:159186781:C:A	4.14616e-11	-1.08795	-1.03567	1.41981e-06	-1.4134	-1.03306
159187079	chr5:159187079:A:C	2.22769e-09	2.29334	-0.433004	0.000115388	2.37881	-0.427497
159187404	chr5:159187404:T:C	6.8143e-11	-1.62678	-4.92792e-10	2.97286e-06	-1.70747	-4.92792e-10
159187460	chr5:159187460:T:C	1.86114e-11	-1.87985	-1.04476	9.36138e-07	-1.80427	-1.05872
159187476	chr5:159187476:T:C	7.62818e-11	-2.2016e-10	-1.51395	3.61022e-06	-2.2016e-10	-1.51322
159187478	chr5:159187478:C:A	8.16734e-11	-2.2016e-10	-1.44566	3.85122e-06	-2.2016e-10	-1.4486
159187617	chr5:159187617:A:G	2.33983e-11	-1.81708	-0.878646	1.13089e-06	-1.7944	-0.879588
159188210	chr5:159188210:A:G	8.25614e-11	-2.2016e-10	-1.43484	3.93716e-06	-2.2016e-10	-1.42653
159188319	chr5:159188319:G:A	1.41827e-11	-1.80546	-1.3909	6.63518e-07	-1.81707	-1.39012
159188349	chr5:159188349:G:A	5.57077e-11	-1.82827	-4.92792e-10	3.34899e-06	-1.58833	-4.92792e-10
159188929	chr5:159188929:T:A	3.36908e-11	-1.3635	-0.967656	1.23274e-06	-1.62043	-0.967324
159189232	chr5:159189232:A:T	1.20606e-10	-2.2016e-10	-1.05586	5.65952e-06	-2.2016e-10	-1.06365
159189282	chr5:159189282:T:C	7.82251e-11	-2.2016e-10	-1.48879	3.69908e-06	-2.2016e-10	-1.48891
159189395	chr5:159189395:C:A	1.19613e-11	-1.85823	-1.50848	6.26413e-07	-1.75591	-1.50882
159190109	chr5:159190109:C:T	7.7418e-11	-2.2016e-10	-1.49916	3.65333e-06	-2.2016e-10	-1.50135
159190767	chr5:159190767:C:A	7.73589e-11	-2.2016e-10	-1.49993	3.65077e-06	-2.2016e-10	-1.50205
159191561	chr5:159191561:G:A	7.78227e-11	-2.2016e-10	-1.49395	3.69685e-06	-2.2016e-10	-1.48951
159192500	chr5:159192500:CA:C	7.81811e-11	-2.2016e-10	-1.48936	3.69702e-06	-2.2016e-10	-1.48946
159192666	chr5:159192666:A:G	7.93697e-11	-2.2016e-10	-1.47427	3.77047e-06	-2.2016e-10	-1.46979
159192827	chr5:159192827:G:A	6.58614e-11	-0.188943	-1.47189	3.4348e-06	-0.0924636	-1.47057
159193513	chr5:159193513:C:T	1.19466e-11	-1.86566	-1.50228	6.21227e-07	-1.77025	-1.5028
159193878	chr5:159193878:T:C	7.62748e-11	-2.2016e-10	-1.51404	3.60725e-06	-2.2016e-10	-1.51404
159194325	chr5:159194325:C:A	7.70868e-11	-2.2016e-10	-1.50345	3.65764e-06	-2.2016e-10	-1.50017
159194360	chr5:159194360:C:T	1.24027e-11	-1.8752	-1.45527	5.94001e-07	-1.86265	-1.45522
159195524	chr5:159195524:C:A	7.5138e-10	2.25825	-1.48473	3.96859e-05	2.37254	-1.48853
159196232	chr5:159196232:T:G	7.82145e-11	-2.2016e-10	-1.48893	3.72191e-06	-2.2016e-10	-1.48275
159196592	chr5:159196592:C:A	7.63576e-11	-2.2016e-10	-1.51296	3.6115e-06	-2.2016e-10	-1.51287
159196873	chr5:159196873:T:C	6.51324e-11	-1.67196	-4.92792e-10	3.81012e-06	-1.45933	-4.92792e-10
159196881	chr5:159196881:C:T	2.277e-10	-1.80011	1.37976	1.21003e-05	-1.72028	1.41652
159196925	chr5:159196925:C:T	7.76702e-11	-2.2016e-10	-1.49591	3.68333e-06	-2.2016e-10	-1.49317
159196973	chr5:159196973:T:C	7.64277e-11	-2.2016e-10	-1.51204	3.62217e-06	-2.2016e-10	-1.50992
159197335	chr5:159197335:T:C	1.39704e-10	-2.2016e-10	-0.90886	6.5781e-06	-2.2016e-10	-0.913245
159197561	chr5:159197561:A:G	3.55876e-11	-1.30454	-0.971847	1.28356e-06	-1.57683	-0.970522
159197567	chr5:159197567:TACTA:T	7.83577e-11	-2.2016e-10	-1.4871	3.70526e-06	-2.2016e-10	-1.48724
159197743	chr5:159197743:T:G	7.3619e-09	3.36154	-0.305847	0.000384719	3.44448	-0.288956
159198196	chr5:159198196:T:C	6.58002e-11	-0.656125	-1.00564	1.99896e-06	-1.1	-1.00436
159198780	chr5:159198780:T:G	9.30004e-11	-1.23494	-0.0808403	3.65624e-06	-1.4438	-0.0567583
159199103	chr5:159199103:T:C	1.15002e-11	-1.89419	-1.51183	5.70936e-07	-1.84552	-1.51195
159199199	chr5:159199199:C:G	2.3754e-11	-1.88247	-0.798165	1.20015e-06	-1.84393	-0.770617
159199329	chr5:159199329:C:A	7.8562e-11	-2.2016e-10	-1.4845	3.71702e-06	-2.2016e-10	-1.48407
159199339	chr5:159199339:C:A	2.2033e-10	-0.673274	0.220015	1.03827e-05	-0.70057	0.243718
159200005	chr5:159200005:C:T	2.14519e-09	-2.2016e-10	1.8226	0.000100382	-2.2016e-10	1.81199
159200125	chr5:159200125:C:T	7.69238e-11	-2.2016e-10	-1.50557	3.6388e-06	-2.2016e-10	-1.50534
159200130	chr5:159200130:C:T	1.15668e-10	-2.2016e-10	-1.09766	5.52183e-06	-2.2016e-10	-1.08828
159200373	chr5:159200373:C:T	7.65609e-11	-2.2016e-10	-1.5103	3.62179e-06	-2.2016e-10	-1.51002
159200634	chr5:159200634:C:T	5.2373e-11	-1.88999	-4.92792e-10	2.46084e-06	-1.89649	-4.92792e-10
159200810	chr5:159200810:T:C	7.71783e-11	-2.2016e-10	-1.50227	3.64306e-06	-2.2016e-10	-1.50417
159201179	chr5:159201179:C:T	2.45019e-11	-1.87306	-0.776567	1.24695e-06	-1.82745	-0.748843
159201185	chr5:159201185:C:A	1.19046e-11	-1.86788	-1.50358	6.16852e-07	-1.77601	-1.50411
159201613	chr5:159201613:T:C	1.21273e-10	-2.2016e-10	-1.05034	5.73552e-06	-2.2016e-10	-1.05031
159201695	chr5:159201695:A:G	1.22525e-11	-1.85126	-1.49139	6.45553e-07	-1.74644	-1.4882
159202554	chr5:159202554:AGTTTTAG:A	7.68728e-11	-2.2016e-10	-1.50623	3.63007e-06	-2.2016e-10	-1.50774
159203038	chr5:159203038:C:T	6.56437e-09	3.55247	-0.611446	0.000341262	3.63146	-0.595795
159204170	chr5:159204170:C:A	7.67252e-11	-2.2016e-10	-1.50815	3.62964e-06	-2.2016e-10	-1.50786
159204266	chr5:159204266:C:T	6.57691e-11	-1.66223	-4.92792e-10	2.9227e-06	-1.72448	-4.92792e-10
159204485	chr5:159204485:T:C	7.93975e-11	-2.2016e-10	-1.47392	3.75524e-06	-2.2016e-10	-1.47384
159204528	chr5:159204528:G:A	1.01646e-10	-2.2016e-10	-1.22689	4.71759e-06	-2.2016e-10	-1.24569
159204898	chr5:159204898:C:CT	4.43912e-10	-2.2016e-10	0.247242	2.08252e-05	-2.2016e-10	0.239172
159205154	chr5:159205154:AT:A	2.36679e-11	-1.89076	-0.793508	1.18475e-06	-1.8616	-0.76586
159205199	chr5:159205199:T:C	1.21417e-10	-2.2016e-10	-1.04916	5.74218e-06	-2.2016e-10	-1.04915
159205559	chr5:159205559:G:A	1.19328e-11	-1.8651	-1.50399	6.20757e-07	-1.76933	-1.50448
159205707	chr5:159205707:T:G	3.61505e-10	-2.2016e-10	0.0418922	1.68116e-05	-2.2016e-10	0.0250755
159205978	chr5:159205978:C:G	2.39126e-11	-1.87779	-0.796187	1.21235e-06	-1.83581	-0.768618
159206581	chr5:159206581:G:A	1.87513e-11	-1.79112	-1.126	8.46676e-07	-1.83695	-1.12647
159207362	chr5:159207362:T:C	7.70837e-11	-2.2016e-10	-1.50349	3.65752e-06	-2.2016e-10	-1.50021
159208063	chr5:159208063:G:C	2.57953e-10	-2.2016e-10	-0.295605	1.27607e-05	-2.2016e-10	-0.250624
159208094	chr5:159208094:T:C	9.67236e-09	3.64362	-0.314973	0.000502954	3.71882	-0.295311
159208416	chr5:159208416:A:G	4.63138e-11	-1.24887	-0.764074	1.65028e-06	-1.53646	-0.759591
159208625	chr5:159208625:C:G	7.86712e-11	-2.2016e-10	-1.48311	3.72021e-06	-2.2016e-10	-1.48321
159208661	chr5:159208661:G:T	7.8968e-11	-2.2016e-10	-1.47934	3.73567e-06	-2.2016e-10	-1.47906
159208699	chr5:159208699:G:C	1.18047e-10	-2.2016e-10	-1.0773	5.5655e-06	-2.2016e-10	-1.0804
159209188	chr5:159209188:G:A	7.77873e-11	-2.2016e-10	-1.49441	3.68107e-06	-2.2016e-10	-1.49379
159209561	chr5:159209561:G:C	8.56326e-10	-2.2016e-10	0.904267	3.99827e-05	-2.2016e-10	0.891455
159209591	chr5:159209591:C:T	8.3494e-11	-2.2016e-10	-1.42361	3.91338e-06	-2.2016e-10	-1.43259
159210123	chr5:159210123:C:T	1.13388e-10	-2.2016e-10	-1.11757	5.35413e-06	-2.2016e-10	-1.11912
159210750	chr5:159210750:T:A	1.20537e-10	-0.967619	-0.0888109	5.65702e-06	-0.995751	-0.0683432
159210882	chr5:159210882:A:C	1.42167e-10	-2.2016e-10	-0.89138	6.7033e-06	-2.2016e-10	-0.894391
159210988	chr5:159210988:T:G	6.19213e-11	-0.842991	-0.879529	1.96134e-06	-1.24972	-0.873645
159211028	chr5:159211028:A:G	9.81303e-11	-2.2016e-10	-1.26209	4.64078e-06	-2.2016e-10	-1.26211
159212099	chr5:159212099:G:T	7.1765e-11	-1.57499	-4.92792e-10	3.1586e-06	-1.64686	-4.92792e-10
159212540	chr5:159212540:A:G	8.69105e-11	-2.2016e-10	-1.38351	4.07298e-06	-2.2016e-10	-1.39262
159213099	chr5:159213099:G:A	3.86207e-10	-2.2016e-10	0.107989	1.72112e-05	-2.2016e-10	0.048569
159214155	chr5:159214155:T:C	7.62877e-11	-2.2016e-10	-1.51387	3.60728e-06	-2.2016e-10	-1.51404
159215056	chr5:159215056:T:A	3.51852e-09	2.93029	-0.612876	0.000186718	3.03203	-0.599424
159215633	chr5:159215633:G:C	1.48782e-11	-1.82595	-1.32253	7.98533e-07	-1.69912	-1.32285
159215751	chr5:159215751:T:C	1.33716e-10	-2.2016e-10	-0.952667	6.30406e-06	-2.2016e-10	-0.955796
159215921	chr5:159215921:G:A	5.2845e-11	-1.88102	-4.92792e-10	2.50778e-06	-1.87759	-4.92792e-10
159216129	chr5:159216129:C:T	7.22401e-11	-0.145838	-1.42255	3.77233e-06	-0.0468878	-1.42241
159216438	chr5:159216438:C:T	7.654e-11	-1.51057	-4.92792e-10	3.68411e-06	-1.49296	-4.92792e-10
159217270	chr5:159217270:TG:T	7.64385e-11	-2.2016e-10	-1.5119	3.61055e-06	-2.2016e-10	-1.51313
159217313	chr5:159217313:A:AC	1.09839e-10	-0.950317	-0.199055	5.18549e-06	-0.974629	-0.176497
159217785	chr5:159217785:A:C	5.55031e-11	-0.932313	-0.899633	1.81265e-06	-1.31018	-0.892016
159217914	chr5:159217914:G:C	1.1758e-11	-1.89718	-1.48667	5.55807e-07	-1.89672	-1.48761
159218209	chr5:159218209:G:A	7.62935e-11	-2.2016e-10	-1.5138	3.60742e-06	-2.2016e-10	-1.514
159218458	chr5:159218458:A:G	5.22338e-11	-0.968821	-0.923833	1.71768e-06	-1.33935	-0.916669
159218475	chr5:159218475:A:G	7.67721e-11	-2.2016e-10	-1.50754	3.64373e-06	-2.2016e-10	-1.50398
159218646	chr5:159218646:T:C	7.98064e-10	-2.2016e-10	0.833805	3.71264e-05	-2.2016e-10	0.817336
159219394	chr5:159219394:G:GT	8.32546e-11	-1.42648	-4.92792e-10	3.30438e-06	-1.60174	-4.92792e-10
159219419	chr5:159219419:G:C	1.61628e-11	-1.85996	-1.20571	8.14914e-07	-1.80889	-1.19278
159219460	chr5:159219460:G:A	1.18269e-11	-1.89663	-1.48138	5.5839e-07	-1.89724	-1.48244
159219707	chr5:159219707:T:C	5.65085e-10	-2.2016e-10	0.488593	2.80087e-05	-2.2016e-10	0.535524
159219758	chr5:159219758:A:C	7.66965e-11	-2.2016e-10	-1.50853	3.63001e-06	-2.2016e-10	-1.50776
159220338	chr5:159220338:A:G	2.49141e-10	-2.2016e-10	-0.330366	1.23186e-05	-2.2016e-10	-0.285881
159220647	chr5:159220647:A:G	7.77613e-11	-2.2016e-10	-1.49474	3.67955e-06	-2.2016e-10	-1.4942
159220739	chr5:159220739:T:G	6.89264e-11	-1.61535	-4.92792e-10	4.79619e-06	-1.22917	-4.92792e-10
159220824	chr5:159220824:T:C	1.20522e-11	-1.88777	-1.47137	5.88728e-07	-1.85714	-1.46964
159220943	chr5:159220943:T:G	8.75445e-11	-1.37624	-4.92792e-10	4.44683e-06	-1.3048	-4.92792e-10
159221664	chr5:159221664:T:G	1.33703e-10	-2.2016e-10	-0.952766	6.30352e-06	-2.2016e-10	-0.955883
159221967	chr5:159221967:G:C	6.2391e-11	-0.986885	-0.728079	2.06067e-06	-1.35317	-0.720788
159222303	chr5:159222303:T:C	1.75124e-10	-0.68289	-4.92792e-10	6.93572e-06	-0.860307	-4.92792e-10
159222541	chr5:159222541:T:C	1.16712e-11	-1.89733	-1.49393	5.53017e-07	-1.89472	-1.49464
159222842	chr5:159222842:C:T	7.63245e-11	-2.2016e-10	-1.51339	3.60929e-06	-2.2016e-10	-1.51348
159222864	chr5:159222864:C:T	5.3712e-11	-1.86475	-4.92792e-10	2.50565e-06	-1.87844	-4.92792e-10
159223113	chr5:159223113:T:C	6.28367e-10	-2.2016e-10	0.594741	3.11286e-05	-2.2016e-10	0.641137
159223806	chr5:159223806:C:T	6.8107e-11	-0.931545	-0.69576	3.13763e-06	-0.956973	-0.69655
159224149	chr5:159224149:C:T	1.50692e-10	-0.833145	-4.92792e-10	7.24793e-06	-0.816275	-4.92792e-10
159224563	chr5:159224563:C:T	7.87705e-11	-2.2016e-10	-1.48184	3.71524e-06	-2.2016e-10	-1.48455
159225107	chr5:159225107:ACTAT:A	8.57493e-11	-2.2016e-10	-1.39696	4.06743e-06	-2.2016e-10	-1.39398
159225347	chr5:159225347:T:C	5.80812e-11	-1.78654	-4.92792e-10	2.93144e-06	-1.7215	-4.92792e-10
159225387	chr5:159225387:G:A	1.58838e-09	2.87228	-1.35019	8.39658e-05	2.98457	-1.35115
159225459	chr5:159225459:G:A	2.68387e-11	-1.58573	-0.972808	1.17265e-06	-1.66364	-0.974089
159225481	chr5:159225481:T:C	3.51437e-11	-1.84902	-0.439922	1.90536e-06	-1.73873	-0.413593
159226659	chr5:159226659:T:C	1.29887e-10	-1.88081	0.899093	6.53233e-06	-1.84401	0.923782
159226921	chr5:159226921:T:C	5.29296e-11	-1.87942	-4.92792e-10	2.46653e-06	-1.89418	-4.92792e-10
159228059	chr5:159228059:C:G	7.6527e-11	-2.2016e-10	-1.51074	3.61969e-06	-2.2016e-10	-1.5106
159228214	chr5:159228214:C:T	7.88494e-11	-2.2016e-10	-1.48084	3.73472e-06	-2.2016e-10	-1.47932
159228249	chr5:159228249:T:C	1.43968e-10	-2.2016e-10	-0.878794	6.79966e-06	-2.2016e-10	-0.880118
159228299	chr5:159228299:A:G	7.91793e-11	-2.2016e-10	-1.47667	3.7323e-06	-2.2016e-10	-1.47997
159228402	chr5:159228402:T:C	1.25291e-11	-1.83075	-1.48958	6.69378e-07	-1.7082	-1.49019
159228715	chr5:159228715:A:G	1.06724e-10	-1.87372	0.695578	5.4541e-06	-1.83226	0.731635
159228833	chr5:159228833:A:G	2.32479e-11	-1.20593	-1.49624	9.98619e-07	-1.30404	-1.49433
159229630	chr5:159229630:G:T	7.60573e-11	-0.0169927	-1.4999	4.02266e-06	0.0948961	-1.49994
159229633	chr5:159229633:T:C	1.03146e-09	2.44994	-1.35959	5.40803e-05	2.55598	-1.36251
159229866	chr5:159229866:A:G	4.0267e-11	-1.2751	-0.877748	1.43849e-06	-1.56414	-0.86926
159230173	chr5:159230173:TG:T	3.76445e-11	-1.863	-0.357201	2.02195e-06	-1.76553	-0.327397
159230808	chr5:159230808:G:A	1.23406e-11	-1.83587	-1.49962	6.56851e-07	-1.71722	-1.50007
159231004	chr5:159231004:A:G	3.63749e-11	-1.85373	-0.400777	1.9675e-06	-1.74855	-0.371674
159231587	chr5:159231587:A:G	6.50383e-11	-1.67341	-4.92792e-10	4.38153e-06	-1.31959	-4.92792e-10
159232368	chr5:159232368:C:T	8.45788e-10	-2.2016e-10	0.891885	3.92794e-05	-2.2016e-10	0.873709
159232502	chr5:159232502:G:C	7.07319e-10	-2.2016e-10	0.713098	3.34402e-05	-2.2016e-10	0.712767
159232555	chr5:159232555:G:A	1.15329e-11	-1.89093	-1.51225	5.6013e-07	-1.86439	-1.51219
159232699	chr5:159232699:G:A	1.00613e-10	-2.2016e-10	-1.2371	4.82831e-06	-2.2016e-10	-1.22249
159232714	chr5:159232714:G:A	5.76103e-11	-1.79468	-4.92792e-10	2.8362e-06	-1.75453	-4.92792e-10
159232788	chr5:159232788:C:T	7.62758e-11	-2.2016e-10	-1.51403	3.60845e-06	-2.2016e-10	-1.51371
159233513	chr5:159233513:A:G	1.0371e-10	-2.2016e-10	-1.20678	4.91665e-06	-2.2016e-10	-1.20436
159233864	chr5:159233864:G:A	1.84061e-11	-1.65305	-1.28266	7.63474e-07	-1.76481	-1.30205
159233876	chr5:159233876:G:A	7.51168e-11	-0.740775	-0.788564	3.03796e-06	-0.923475	-0.762329
159235068	chr5:159235068:G:T	1.34353e-10	-2.2016e-10	-0.947915	6.14131e-06	-2.2016e-10	-0.981952
159235111	chr5:159235111:G:A	7.82913e-11	-2.2016e-10	-1.48795	3.69417e-06	-2.2016e-10	-1.49023
159235457	chr5:159235457:C:T	6.12414e-10	-2.2016e-10	0.569024	3.03401e-05	-2.2016e-10	0.615478
159236599	chr5:159236599:T:C	1.34897e-10	-2.2016e-10	-0.943872	6.30224e-06	-2.2016e-10	-0.956086
159237623	chr5:159237623:T:C	1.30914e-10	0.521755	-1.4956	6.90821e-06	0.629559	-1.49384
159237696	chr5:159237696:G:A	1.23599e-11	-1.84374	-1.49019	6.20415e-07	-1.78536	-1.48899
159237923	chr5:159237923:AATAGGAT:A	7.66174e-11	-2.2016e-10	-1.50956	3.63317e-06	-2.2016e-10	-1.50689
159238150	chr5:159238150:G:T	1.21517e-11	-1.85836	-1.49256	6.05615e-07	-1.80709	-1.49142
159238243	chr5:159238243:C:T	1.224e-11	-1.8567	-1.48698	6.10277e-07	-1.80507	-1.48576
159238291	chr5:159238291:T:C	9.43001e-11	-0.825602	-0.476299	3.83427e-06	-1.00121	-0.451804
159238814	chr5:159238814:G:A	7.75929e-11	-2.2016e-10	-1.49691	3.65601e-06	-2.2016e-10	-1.50062
159239102	chr5:159239102:C:G	1.21967e-11	-1.85209	-1.49513	6.09434e-07	-1.79818	-1.49404
159239723	chr5:159239723:C:T	1.28109e-10	-0.128991	-0.866512	6.61321e-06	-0.0398269	-0.868095
159239883	chr5:159239883:G:GTA	7.65249e-11	-2.2016e-10	-1.51077	3.62806e-06	-2.2016e-10	-1.50829
159240017	chr5:159240017:A:G	1.31465e-10	-2.2016e-10	-0.969644	6.11305e-06	-2.2016e-10	-0.986566
159241059	chr5:159241059:C:T	1.23112e-11	-1.8654	-1.47247	6.11827e-07	-1.81824	-1.47005
159241480	chr5:159241480:A:G	1.22842e-11	-1.85675	-1.48332	6.11921e-07	-1.80528	-1.48286
159241616	chr5:159241616:G:A	8.92058e-11	-2.2016e-10	-1.35744	4.26038e-06	-2.2016e-10	-1.34763
159241655	chr5:159241655:G:A	1.22137e-11	-1.86415	-1.48168	6.07305e-07	-1.8162	-1.47951
159241752	chr5:159241752:G:A	8.6646e-11	-2.2016e-10	-1.38655	4.10011e-06	-2.2016e-10	-1.38598
159241854	chr5:159241854:G:A	7.65676e-11	-2.2016e-10	-1.51021	3.63033e-06	-2.2016e-10	-1.50767
159241993	chr5:159241993:G:A	2.98943e-11	-0.965356	-1.48536	9.9125e-07	-1.32396	-1.48182
159242387	chr5:159242387:G:A	1.24864e-11	-1.8583	-1.46544	6.22513e-07	-1.80756	-1.46342
159242787	chr5:159242787:C:T	1.04601e-10	-0.735171	-0.463059	4.21766e-06	-0.918227	-0.439484
159242860	chr5:159242860:C:G	5.23219e-11	-1.89097	-4.92792e-10	2.45861e-06	-1.89739	-4.92792e-10
159242905	chr5:159242905:C:T	5.83214e-11	-1.78241	-4.92792e-10	2.62046e-06	-1.83364	-4.92792e-10
159243733	chr5:159243733:A:G	1.19894e-11	-1.86399	-1.50037	5.94713e-07	-1.81612	-1.50055
159243887	chr5:159243887:C:G	1.20024e-11	-1.85823	-1.50506	5.97141e-07	-1.80736	-1.50524
159243930	chr5:159243930:T:C	1.40643e-10	0.594481	-1.49664	7.43117e-06	0.703756	-1.49506
159244087	chr5:159244087:T:C	5.34804e-11	-0.876635	-0.992435	2.17215e-06	-1.04696	-0.97431
159244750	chr5:159244750:G:A	5.20266e-11	-0.867434	-1.0292	2.10938e-06	-1.03901	-1.01158
159244977	chr5:159244977:A:G	7.65567e-11	-2.2016e-10	-1.51035	3.62967e-06	-2.2016e-10	-1.50785
159245314	chr5:159245314:C:G	1.49121e-11	-1.83266	-1.31355	7.05067e-07	-1.83122	-1.31523
159245574	chr5:159245574:A:G	4.4649e-10	-2.2016e-10	0.253032	2.08788e-05	-2.2016e-10	0.241744
159245623	chr5:159245623:T:C	7.65865e-11	-2.2016e-10	-1.50996	3.63148e-06	-2.2016e-10	-1.50735
159246362	chr5:159246362:C:T	7.75272e-11	-2.2016e-10	-1.49776	3.66901e-06	-2.2016e-10	-1.49707
159246447	chr5:159246447:C:G	5.73924e-11	-1.79847	-4.92792e-10	2.89298e-06	-1.7347	-4.92792e-10
159246498	chr5:159246498:T:C	3.71574e-10	0.0693632	-4.92792e-10	1.66948e-05	0.0181063	-4.92792e-10
159246536	chr5:159246536:T:G	1.19389e-11	-1.87135	-1.49723	5.908e-07	-1.82756	-1.49571
159246853	chr5:159246853:A:G	8.72298e-11	-2.2016e-10	-1.37984	4.11333e-06	-2.2016e-10	-1.38276
159246941	chr5:159246941:C:G	1.04492e-10	-0.810502	-0.38877	3.35836e-06	-1.20792	-0.377618
159247045	chr5:159247045:T:C	2.9434e-10	-2.2016e-10	-0.163649	1.3895e-05	-2.2016e-10	-0.165462
159247192	chr5:159247192:C:T	6.78986e-10	-2.2016e-10	0.672217	3.1954e-05	-2.2016e-10	0.667308
159247233	chr5:159247233:G:A	7.65676e-11	-2.2016e-10	-1.51021	3.63033e-06	-2.2016e-10	-1.50767
159247383	chr5:159247383:C:T	1.94765e-11	-1.83397	-1.04521	9.2346e-07	-1.83218	-1.04444
159247397	chr5:159247397:C:T	2.50283e-10	-2.2016e-10	-0.325791	1.1771e-05	-2.2016e-10	-0.33135
159248039	chr5:159248039:A:G	4.59743e-11	-0.964193	-1.05611	1.87855e-06	-1.1275	-1.03899
159248135	chr5:159248135:T:A	8.89681e-11	0.148816	-1.50892	4.63193e-06	0.244872	-1.50889
159249714	chr5:159249714:G:A	1.04701e-10	-0.808443	-0.388833	3.36608e-06	-1.2056	-0.377642
159250444	chr5:159250444:C:T	5.26472e-11	-1.88477	-4.92792e-10	2.48906e-06	-1.88509	-4.92792e-10
159250711	chr5:159250711:G:A	8.71217e-10	-2.2016e-10	0.921507	4.33223e-05	-2.2016e-10	0.971677
159251051	chr5:159251051:T:C	1.02104e-10	-0.766373	-0.456018	3.2549e-06	-1.17249	-0.444343
159251378	chr5:159251378:A:C	7.65716e-11	-2.2016e-10	-1.51016	3.63063e-06	-2.2016e-10	-1.50759
159251546	chr5:159251546:T:A	4.67408e-10	-2.2016e-10	0.298819	2.31883e-05	-2.2016e-10	0.346657
159251937	chr5:159251937:T:C	5.99422e-11	-1.755	-4.92792e-10	2.63431e-06	-1.82837	-4.92792e-10
159252571	chr5:159252571:C:T	1.47254e-11	-1.64642	-1.5124	6.23468e-07	-1.75678	-1.51267
159252633	chr5:159252633:T:C	1.8584e-11	-1.89684	-1.02924	8.91076e-07	-1.89213	-1.02019
159253049	chr5:159253049:C:T	8.83243e-10	-2.2016e-10	0.935216	3.94376e-05	-2.2016e-10	0.877728
159253359	chr5:159253359:A:T	1.53261e-10	-0.816241	-4.92792e-10	3.45301e-06	-1.55774	-4.92792e-10
159253687	chr5:159253687:A:C	9.5543e-11	-2.2016e-10	-1.28881	4.60083e-06	-2.2016e-10	-1.27075
159253689	chr5:159253689:G:T	9.48515e-11	-2.2016e-10	-1.29607	4.45922e-06	-2.2016e-10	-1.30202
159253703	chr5:159253703:TTGAC:T	8.08725e-11	-1.45551	-4.92792e-10	3.64852e-06	-1.50267	-4.92792e-10
159254618	chr5:159254618:T:C	2.01687e-10	-0.170964	-0.370703	7.88291e-06	-0.421566	-0.310728
159257284	chr5:159257284:A:T	2.33884e-10	-2.2016e-10	-0.39356	1.11102e-05	-2.2016e-10	-0.389131
159257327	chr5:159257327:A:G	5.19679e-10	0.404827	-4.92792e-10	2.85003e-05	0.552924	-4.92792e-10
159257657	chr5:159257657:C:T	1.03205e-10	-0.670902	-0.540762	4.12934e-06	-0.896245	-0.482627
159257823	chr5:159257823:A:C	6.52663e-11	-1.66991	-4.92792e-10	3.23476e-06	-1.62304	-4.92792e-10
159258072	chr5:159258072:A:T	7.73497e-11	-2.2016e-10	-1.50005	3.65355e-06	-2.2016e-10	-1.50129
159258099	chr5:159258099:C:T	8.52493e-11	-2.2016e-10	-1.4028	4.05875e-06	-2.2016e-10	-1.39612
159258319	chr5:159258319:C:T	7.64672e-11	-2.2016e-10	-1.51152	3.62252e-06	-2.2016e-10	-1.50982
159258409	chr5:159258409:A:C	8.8453e-11	-2.2016e-10	-1.36591	4.18843e-06	-2.2016e-10	-1.36467
159258983	chr5:159258983:A:T	5.43784e-10	0.450168	-4.92792e-10	2.98999e-05	0.600863	-4.92792e-10
159259134	chr5:159259134:C:G	8.59112e-11	-2.2016e-10	-1.39507	4.06821e-06	-2.2016e-10	-1.39379
159259369	chr5:159259369:T:C	1.44897e-10	-0.164333	-0.70803	4.39962e-06	-0.613169	-0.702304
159259546	chr5:159259546:A:G	1.0319e-10	-2.2016e-10	-1.21181	4.99451e-06	-2.2016e-10	-1.18865
159259785	chr5:159259785:G:A	1.63383e-11	-1.87237	-1.1825	7.44916e-07	-1.88773	-1.20375
159260050	chr5:159260050:C:A	7.95555e-11	-2.2016e-10	-1.47193	3.76588e-06	-2.2016e-10	-1.47101
159260145	chr5:159260145:T:C	1.32945e-10	-0.723367	-0.23508	5.40698e-06	-0.943117	-0.166183
159260217	chr5:159260217:T:C	7.9564e-11	-2.2016e-10	-1.47182	3.76629e-06	-2.2016e-10	-1.4709
159260273	chr5:159260273:C:T	2.83521e-11	-1.15949	-1.34419	1.31183e-06	-1.16875	-1.35682
159260276	chr5:159260276:G:T	1.01755e-10	-2.2016e-10	-1.22581	4.82716e-06	-2.2016e-10	-1.22273
159260396	chr5:159260396:C:T	5.50653e-11	-1.06825	-0.771615	2.95649e-06	-0.934022	-0.778966
159260590	chr5:159260590:T:C	8.21338e-11	-2.2016e-10	-1.44003	3.90514e-06	-2.2016e-10	-1.4347
159261067	chr5:159261067:T:G	1.06054e-10	-2.2016e-10	-1.18444	5.13508e-06	-2.2016e-10	-1.1609
159261655	chr5:159261655:T:C	2.35671e-10	0.0567441	-0.44269	7.00632e-06	-0.420611	-0.429568
159261926	chr5:159261926:C:T	8.04199e-11	-2.2016e-10	-1.46112	3.80134e-06	-2.2016e-10	-1.46164
159262691	chr5:159262691:C:T	8.10119e-11	-2.2016e-10	-1.45379	3.83152e-06	-2.2016e-10	-1.45373
159262969	chr5:159262969:A:C	7.8566e-11	-2.2016e-10	-1.48445	3.726e-06	-2.2016e-10	-1.48166
159263022	chr5:159263022:G:A	6.47274e-11	-1.6782	-4.92792e-10	3.12278e-06	-1.65827	-4.92792e-10
159263612	chr5:159263612:C:T	7.66897e-11	-2.2016e-10	-1.50862	3.62286e-06	-2.2016e-10	-1.50973
159263943	chr5:159263943:T:C	3.30381e-11	-1.00351	-1.34721	1.79412e-06	-0.8697	-1.34278
159264352	chr5:159264352:TAAGA:T	7.72421e-11	-2.2016e-10	-1.50144	3.64652e-06	-2.2016e-10	-1.50322
159264785	chr5:159264785:C:G	3.0202e-11	-1.17484	-1.26564	1.61066e-06	-1.05596	-1.26439
159264802	chr5:159264802:T:C	4.84673e-11	-1.27843	-0.689068	2.53732e-06	-1.16802	-0.697864
159265194	chr5:159265194:T:A	7.99414e-11	-2.2016e-10	-1.46709	3.77965e-06	-2.2016e-10	-1.46736
159265589	chr5:159265589:T:C	8.8793e-11	-2.2016e-10	-1.36208	4.26158e-06	-2.2016e-10	-1.34735
159265704	chr5:159265704:C:T	6.53808e-11	-1.66816	-4.92792e-10	4.46122e-06	-1.30157	-4.92792e-10
159266649	chr5:159266649:G:A	9.293e-11	-2.2016e-10	-1.31654	4.39928e-06	-2.2016e-10	-1.31555
159266927	chr5:159266927:G:A	7.67605e-11	-2.2016e-10	-1.50769	3.62769e-06	-2.2016e-10	-1.50839
159267092	chr5:159267092:C:G	2.63624e-11	-1.13545	-1.44099	1.22064e-06	-1.1476	-1.45001
159268366	chr5:159268366:G:A	1.24895e-11	-1.84673	-1.47677	5.83416e-07	-1.8588	-1.47704
159269622	chr5:159269622:T:C	1.66084e-10	-2.2016e-10	-0.735891	7.72191e-06	-2.2016e-10	-0.752929
159270123	chr5:159270123:C:T	1.15346e-11	-1.89234	-1.5107	5.44406e-07	-1.89726	-1.50779
159270473	chr5:159270473:C:G	1.15426e-11	-1.89189	-1.51045	5.44657e-07	-1.89718	-1.50741
159271060	chr5:159271060:C:A	1.21045e-11	-1.89296	-1.46185	5.82998e-07	-1.88583	-1.45073
159271660	chr5:159271660:C:A	9.79147e-11	-0.54248	-0.721807	3.87525e-06	-0.774413	-0.667967
159271673	chr5:159271673:G:C	9.05978e-11	-2.2016e-10	-1.34195	4.29028e-06	-2.2016e-10	-1.34064
159271711	chr5:159271711:A:G	1.2524e-10	-1.01815	-4.92792e-10	6.14708e-06	-0.981015	-4.92792e-10
159271827	chr5:159271827:T:C	8.14886e-11	-2.2016e-10	-1.44792	3.85804e-06	-2.2016e-10	-1.44683
159271829	chr5:159271829:A:G	8.1573e-11	-2.2016e-10	-1.44689	3.86207e-06	-2.2016e-10	-1.44579
159273559	chr5:159273559:A:G	1.32479e-10	-0.566524	-0.395433	5.35882e-06	-0.7944	-0.323848
159273657	chr5:159273657:C:T	6.27015e-11	-1.71	-4.92792e-10	3.13137e-06	-1.65552	-4.92792e-10
159274113	chr5:159274113:A:G	8.12221e-11	-2.2016e-10	-1.4512	3.83644e-06	-2.2016e-10	-1.45245
159274285	chr5:159274285:G:T	8.28404e-11	-2.2016e-10	-1.43147	3.94259e-06	-2.2016e-10	-1.42515
159274356	chr5:159274356:C:T	8.89272e-11	-0.62392	-0.736646	3.54009e-06	-0.848974	-0.683865
159274905	chr5:159274905:A:G	1.12306e-10	-2.2016e-10	-1.12716	5.32306e-06	-2.2016e-10	-1.12494
159274953	chr5:159274953:C:G	7.73682e-11	-2.2016e-10	-1.49981	3.65576e-06	-2.2016e-10	-1.50069
159274961	chr5:159274961:A:G	7.75531e-11	-2.2016e-10	-1.49742	3.66063e-06	-2.2016e-10	-1.49936
159275259	chr5:159275259:T:G	4.49279e-10	-2.2016e-10	0.25926	2.09091e-05	-2.2016e-10	0.243191
159275747	chr5:159275747:G:A	1.19688e-11	-1.86527	-1.50081	5.5882e-07	-1.8827	-1.49621
159275885	chr5:159275885:G:A	7.63949e-11	-2.2016e-10	-1.51247	3.6104e-06	-2.2016e-10	-1.51317
159276275	chr5:159276275:A:G	7.21511e-10	0.732963	-4.92792e-10	2.51717e-05	0.428729	-4.92792e-10
159277114	chr5:159277114:A:C	8.85949e-11	-2.2016e-10	-1.36431	4.25772e-06	-2.2016e-10	-1.34826
159277447	chr5:159277447:A:G	7.97914e-11	-2.2016e-10	-1.46897	3.78756e-06	-2.2016e-10	-1.46527
159277942	chr5:159277942:A:T	8.14813e-11	-2.2016e-10	-1.44801	3.85605e-06	-2.2016e-10	-1.44735
159278057	chr5:159278057:T:C	4.20727e-11	-0.628851	-1.48013	1.61764e-06	-0.845042	-1.47098
159278362	chr5:159278362:A:G	1.71908e-11	-1.85624	-1.14777	8.13543e-07	-1.86774	-1.1356
159278766	chr5:159278766:T:A	1.76117e-11	-1.8933	-1.08652	8.50122e-07	-1.89726	-1.0621
159279061	chr5:159279061:G:A	7.90607e-11	-2.2016e-10	-1.47817	3.75224e-06	-2.2016e-10	-1.47464
159279080	chr5:159279080:C:T	1.24412e-11	-1.8643	-1.46307	5.82628e-07	-1.87385	-1.46334
159279116	chr5:159279116:G:A	2.8514e-10	-2.2016e-10	-0.195403	1.41951e-05	-2.2016e-10	-0.144094
159279353	chr5:159279353:A:G	7.82e-11	-2.2016e-10	-1.48911	3.68919e-06	-2.2016e-10	-1.49158
159279464	chr5:159279464:C:T	2.11374e-10	-2.2016e-10	-0.494755	1.03358e-05	-2.2016e-10	-0.461377
159279705	chr5:159279705:C:T	1.39317e-10	-0.212784	-0.698846	4.2961e-06	-0.649811	-0.689472
159279783	chr5:159279783:A:G	7.73443e-11	-2.2016e-10	-1.50012	3.65466e-06	-2.2016e-10	-1.50099
159280119	chr5:159280119:C:T	7.8944e-11	-2.2016e-10	-1.47965	3.74542e-06	-2.2016e-10	-1.47646
159280168	chr5:159280168:T:G	7.82144e-11	-2.2016e-10	-1.48893	3.68986e-06	-2.2016e-10	-1.4914
159280297	chr5:159280297:C:T	1.22349e-11	-1.89653	-1.44757	5.84337e-07	-1.89732	-1.43695
159280608	chr5:159280608:G:T	1.15016e-11	-1.89467	-1.51124	5.4398e-07	-1.89735	-1.50848
159280926	chr5:159280926:C:T	7.44183e-11	-1.53868	-4.92792e-10	3.43579e-06	-1.56275	-4.92792e-10
159281057	chr5:159281057:A:G	1.25954e-10	-0.588844	-0.423623	5.10526e-06	-0.814306	-0.352414
159281087	chr5:159281087:G:A	1.24315e-11	-1.86238	-1.46577	5.81983e-07	-1.87225	-1.46606
159281329	chr5:159281329:A:G	8.1302e-11	-2.2016e-10	-1.45021	3.84019e-06	-2.2016e-10	-1.45147
159281668	chr5:159281668:A:G	1.15274e-10	-1.10107	-4.92792e-10	5.65086e-06	-1.06518	-4.92792e-10
159282220	chr5:159282220:T:A	8.48779e-11	-2.2016e-10	-1.40717	4.03769e-06	-2.2016e-10	-1.40132
159282269	chr5:159282269:C:T	3.04295e-11	-1.19093	-1.24204	1.61495e-06	-1.07302	-1.24467
159282682	chr5:159282682:A:G	2.77506e-11	-1.43969	-1.08544	1.44209e-06	-1.35009	-1.0808
159282974	chr5:159282974:A:T	1.32702e-10	-0.555824	-0.404456	5.36224e-06	-0.784887	-0.332721
159283411	chr5:159283411:C:T	1.1512e-11	-1.89494	-1.51005	5.44878e-07	-1.8973	-1.50688
159283639	chr5:159283639:G:A	1.04723e-10	-2.2016e-10	-1.19707	4.96213e-06	-2.2016e-10	-1.19516
159283760	chr5:159283760:A:T	3.0517e-11	-1.26388	-1.16621	1.60675e-06	-1.15352	-1.16926
159283990	chr5:159283990:G:A	1.41324e-10	-0.196631	-0.700701	4.35369e-06	-0.634816	-0.691151
159284004	chr5:159284004:C:A	7.80789e-11	-2.2016e-10	-1.49066	3.68779e-06	-2.2016e-10	-1.49196
159284211	chr5:159284211:A:G	4.43084e-11	-0.594796	-1.46241	1.70064e-06	-0.814782	-1.4512
159284589	chr5:159284589:C:G	9.42772e-11	-2.2016e-10	-1.30214	4.50243e-06	-2.2016e-10	-1.29237
159286201	chr5:159286201:T:G	4.7309e-10	-2.2016e-10	0.310902	2.20532e-05	-2.2016e-10	0.296467
159286336	chr5:159286336:ATTTC:A	2.84338e-11	-1.1133	-1.3875	1.30713e-06	-1.12706	-1.4021
159286383	chr5:159286383:AATTTT:A	1.50418e-11	-1.87112	-1.26643	7.12914e-07	-1.88011	-1.25528
159286664	chr5:159286664:G:A	5.49768e-11	-1.84147	-4.92792e-10	2.65287e-06	-1.82135	-4.92792e-10
159287453	chr5:159287453:G:C	1.25673e-10	-0.596782	-0.417921	5.09968e-06	-0.821321	-0.346492
159287816	chr5:159287816:AT:A	1.21482e-11	-1.87597	-1.47524	5.71005e-07	-1.88968	-1.46767
159288244	chr5:159288244:T:A	8.04006e-11	-2.2016e-10	-1.46136	3.80527e-06	-2.2016e-10	-1.4606
159288742	chr5:159288742:T:C	1.04777e-10	-1.19655	-4.92792e-10	3.51348e-06	-1.54038	-4.92792e-10
159289426	chr5:159289426:G:A	9.10433e-11	-2.2016e-10	-1.33705	4.31261e-06	-2.2016e-10	-1.33545
159289527	chr5:159289527:T:G	7.88307e-11	-2.2016e-10	-1.48108	3.74042e-06	-2.2016e-10	-1.47779
159289842	chr5:159289842:T:C	1.15984e-11	-1.89027	-1.50725	5.47091e-07	-1.89682	-1.50331
159289847	chr5:159289847:G:C	7.15362e-11	-0.322048	-1.25613	2.36577e-06	-0.677769	-1.25812
159290060	chr5:159290060:A:C	1.31429e-10	-0.206595	-0.763323	4.05102e-06	-0.643623	-0.7544
159290199	chr5:159290199:G:C	7.63571e-11	-2.2016e-10	-1.51296	3.61036e-06	-2.2016e-10	-1.51318
159290781	chr5:159290781:G:A	2.97985e-11	-1.06365	-1.39027	1.36598e-06	-1.08057	-1.40456
159290986	chr5:159290986:C:T	1.34018e-10	-0.236157	-0.714252	4.14737e-06	-0.669498	-0.70502
159291452	chr5:159291452:G:A	1.04791e-10	-1.19642	-4.92792e-10	2.82623e-06	-1.75805	-4.92792e-10
159292725	chr5:159292725:G:A	1.49239e-11	-1.76998	-1.37544	6.95518e-07	-1.79294	-1.36715
159293046	chr5:159293046:G:A	7.81994e-11	-2.2016e-10	-1.48912	3.69455e-06	-2.2016e-10	-1.49013
159293105	chr5:159293105:A:G	8.12347e-11	-2.2016e-10	-1.45104	3.83699e-06	-2.2016e-10	-1.4523
159293471	chr5:159293471:G:A	5.32883e-11	-1.80559	-0.0670787	2.53991e-06	-1.82964	-0.0352227
159293521	chr5:159293521:C:T	5.62326e-11	-1.81889	-4.92792e-10	2.54137e-06	-1.86429	-4.92792e-10
159293707	chr5:159293707:A:G	7.70853e-11	-1.50347	-4.92792e-10	3.39219e-06	-1.57551	-4.92792e-10
159294525	chr5:159294525:G:A	7.79663e-11	-2.2016e-10	-1.49211	3.67216e-06	-2.2016e-10	-1.49621
159294895	chr5:159294895:A:G	7.43764e-11	-1.53925	-4.92792e-10	3.44931e-06	-1.55882	-4.92792e-10
159295086	chr5:159295086:A:G	1.67735e-11	-1.83145	-1.19714	7.90463e-07	-1.84789	-1.18424
159295366	chr5:159295366:T:C	7.70348e-11	-2.2016e-10	-1.50413	3.63352e-06	-2.2016e-10	-1.50679
159296244	chr5:159296244:T:G	8.3881e-11	-2.2016e-10	-1.41899	3.9521e-06	-2.2016e-10	-1.42274
159296285	chr5:159296285:C:T	1.17603e-10	-0.198028	-0.88304	3.62319e-06	-0.635669	-0.873967
159296286	chr5:159296286:G:A	3.14534e-11	-1.12315	-1.27673	1.44053e-06	-1.13768	-1.29431
159297208	chr5:159297208:T:C	3.44834e-11	-1.40039	-0.90752	1.79003e-06	-1.29956	-0.915202
159297354	chr5:159297354:C:T	7.6826e-11	-2.2016e-10	-1.50684	3.64411e-06	-2.2016e-10	-1.50388
159297595	chr5:159297595:A:G	7.6793e-11	-2.2016e-10	-1.50727	3.63158e-06	-2.2016e-10	-1.50732
159297867	chr5:159297867:T:C	9.25696e-11	-2.2016e-10	-1.32042	4.42258e-06	-2.2016e-10	-1.31027
159297941	chr5:159297941:C:T	1.15664e-10	-0.17149	-0.926208	3.55566e-06	-0.611364	-0.917086
159298072	chr5:159298072:T:C	1.20261e-11	-1.84723	-1.51407	5.55962e-07	-1.87018	-1.51387
159298108	chr5:159298108:C:T	5.20022e-11	-1.8971	-4.92792e-10	2.45864e-06	-1.89738	-4.92792e-10
159298289	chr5:159298289:C:T	5.53673e-10	-2.2016e-10	0.468191	2.58038e-05	-2.2016e-10	0.453532
159298317	chr5:159298317:C:T	1.94901e-10	-0.575891	-4.92792e-10	9.50818e-06	-0.544839	-4.92792e-10
159298327	chr5:159298327:T:C	7.91635e-11	-2.2016e-10	-1.47687	3.76265e-06	-2.2016e-10	-1.47187
159298561	chr5:159298561:G:A	1.15834e-10	-2.2016e-10	-1.09623	5.59369e-06	-2.2016e-10	-1.07535
159298701	chr5:159298701:T:C	9.08409e-11	-2.2016e-10	-1.33927	4.36044e-06	-2.2016e-10	-1.32442
159299279	chr5:159299279:A:G	1.20415e-10	-2.2016e-10	-1.05744	5.70796e-06	-2.2016e-10	-1.05513
159299323	chr5:159299323:G:A	4.10606e-11	-0.658435	-1.4749	1.58651e-06	-0.870738	-1.46472
159299495	chr5:159299495:A:T	2.60569e-11	-1.27446	-1.31365	1.37558e-06	-1.16255	-1.31556
159299527	chr5:159299527:G:T	1.49777e-11	-1.86125	-1.28057	7.06303e-07	-1.87268	-1.27202
159299602	chr5:159299602:A:G	1.82674e-10	-2.2016e-10	-0.64068	8.83778e-06	-2.2016e-10	-0.617955
159300548	chr5:159300548:T:C	2.52055e-11	-1.27595	-1.34537	1.32997e-06	-1.16433	-1.34751
159300697	chr5:159300697:A:G	8.59025e-11	-1.39517	-4.92792e-10	4.20836e-06	-1.35992	-4.92792e-10
159301256	chr5:159301256:T:C	2.75903e-11	-1.70298	-0.827937	1.23545e-06	-1.76083	-0.824727
159301400	chr5:159301400:C:A	7.70027e-11	-2.2016e-10	-1.50454	3.64588e-06	-2.2016e-10	-1.50339
159301563	chr5:159301563:T:A	1.13794e-10	-2.2016e-10	-1.114	5.40851e-06	-2.2016e-10	-1.10902
159301634	chr5:159301634:T:C	9.29645e-11	-0.366307	-0.949859	2.94389e-06	-0.776023	-0.941237
159302042	chr5:159302042:C:G	8.55957e-11	-2.2016e-10	-1.39875	4.06148e-06	-2.2016e-10	-1.39544
159302147	chr5:159302147:G:A	8.76425e-11	-2.2016e-10	-1.37512	4.1371e-06	-2.2016e-10	-1.377
159302157	chr5:159302157:C:A	1.17505e-10	-2.2016e-10	-1.08191	5.56862e-06	-2.2016e-10	-1.07984
159302233	chr5:159302233:C:T	1.0682e-10	-1.17724	-4.92792e-10	6.75415e-06	-0.886834	-4.92792e-10
159302416	chr5:159302416:C:G	6.85722e-11	-1.6205	-4.92792e-10	3.22204e-06	-1.62698	-4.92792e-10
159302513	chr5:159302513:T:C	2.60901e-11	-1.26538	-1.32145	1.37816e-06	-1.15228	-1.32397
159302939	chr5:159302939:C:T	8.33018e-11	-0.123531	-1.30238	2.59225e-06	-0.545821	-1.29864
159303360	chr5:159303360:A:G	1.49861e-11	-1.64995	-1.49131	6.3207e-07	-1.75912	-1.49662
159303436	chr5:159303436:C:T	8.80623e-11	-2.2016e-10	-1.37034	4.20895e-06	-2.2016e-10	-1.35978
159303493	chr5:159303493:G:A	5.202e-11	-1.89676	-4.92792e-10	2.4604e-06	-1.89667	-4.92792e-10
159303659	chr5:159303659:T:C	8.20155e-11	-2.2016e-10	-1.44148	3.91046e-06	-2.2016e-10	-1.43334
159303784	chr5:159303784:T:C	3.64663e-11	-1.05673	-1.19526	1.6567e-06	-1.0732	-1.21897
159304436	chr5:159304436:G:A	1.42802e-10	-2.2016e-10	-0.886928	6.77978e-06	-2.2016e-10	-0.883046
159304540	chr5:159304540:G:A	1.4835e-11	-1.65547	-1.49593	6.27628e-07	-1.76211	-1.50069
159304819	chr5:159304819:A:T	8.22606e-11	-2.2016e-10	-1.43849	3.89454e-06	-2.2016e-10	-1.43742
159305276	chr5:159305276:G:A	1.49538e-10	-2.2016e-10	-0.840833	7.2433e-06	-2.2016e-10	-0.816914
159305298	chr5:159305298:T:C	8.09332e-11	-2.2016e-10	-1.45476	3.85669e-06	-2.2016e-10	-1.44718
159305764	chr5:159305764:T:C	1.24392e-11	-1.85207	-1.47546	5.87248e-07	-1.85314	-1.47615
159306303	chr5:159306303:C:T	8.49063e-11	-2.2016e-10	-1.40684	4.02447e-06	-2.2016e-10	-1.4046
159306365	chr5:159306365:C:A	5.20047e-11	-1.89705	-4.92792e-10	2.45867e-06	-1.89737	-4.92792e-10
159306419	chr5:159306419:G:T	9.65229e-11	-0.268419	-1.01018	2.99534e-06	-0.695767	-1.00417
159306611	chr5:159306611:G:A	1.34633e-11	-1.73511	-1.5133	5.83667e-07	-1.82135	-1.51407
159306654	chr5:159306654:T:C	2.2054e-11	-1.38958	-1.36531	1.1473e-06	-1.29169	-1.36789
159307105	chr5:159307105:C:T	8.15491e-11	-2.2016e-10	-1.44718	3.85313e-06	-2.2016e-10	-1.44811
159307509	chr5:159307509:T:C	1.47908e-11	-1.64806	-1.50632	6.26276e-07	-1.75567	-1.50928
159307610	chr5:159307610:G:A	8.11941e-11	-2.2016e-10	-1.45154	3.8704e-06	-2.2016e-10	-1.44363
159308031	chr5:159308031:A:T	7.62765e-11	-2.2016e-10	-1.51402	3.60722e-06	-2.2016e-10	-1.51405
159308100	chr5:159308100:G:A	1.88062e-10	-0.611612	-4.92792e-10	1.27999e-05	-0.247552	-4.92792e-10
159308925	chr5:159308925:G:A	8.01381e-11	-0.399924	-1.06471	2.70142e-06	-0.739794	-1.06342
159309051	chr5:159309051:A:C	7.66581e-11	-2.2016e-10	-1.50903	3.6233e-06	-2.2016e-10	-1.50961
159309354	chr5:159309354:C:A	8.47672e-11	-1.40848	-4.92792e-10	4.22008e-06	-1.35714	-4.92792e-10
159309984	chr5:159309984:G:A	3.52315e-11	-1.04951	-1.23693	1.60355e-06	-1.06566	-1.25911
159310519	chr5:159310519:G:A	7.63876e-11	-2.2016e-10	-1.51256	3.61756e-06	-2.2016e-10	-1.51119
159312069	chr5:159312069:G:C	7.78887e-11	-2.2016e-10	-1.4931	3.68277e-06	-2.2016e-10	-1.49333
159312760	chr5:159312760:TTTC:T	4.81202e-11	-0.676817	-1.29787	3.10725e-06	-0.394632	-1.26862
159313522	chr5:159313522:C:G	1.30177e-10	-0.0764264	-0.90306	4.2972e-06	-0.437648	-0.901378
159313615	chr5:159313615:G:A	1.27533e-10	8.21332e-05	-1.00009	4.18218e-06	-0.371104	-0.995056
159313842	chr5:159313842:A:G	1.43657e-11	-1.87923	-1.30431	6.84579e-07	-1.87988	-1.29606
159313906	chr5:159313906:A:G	8.4682e-11	-2.2016e-10	-1.40948	4.06013e-06	-2.2016e-10	-1.39578
159315006	chr5:159315006:G:T	3.34009e-11	-1.13751	-1.20229	1.77105e-06	-1.01935	-1.20607
159315218	chr5:159315218:G:T	7.96036e-11	-2.2016e-10	-1.47132	3.76957e-06	-2.2016e-10	-1.47003
159315876	chr5:159315876:T:G	7.81789e-11	-2.2016e-10	-1.48938	3.68727e-06	-2.2016e-10	-1.4921
159315942	chr5:159315942:T:G	3.34123e-11	-1.07835	-1.2611	1.51206e-06	-1.10011	-1.28341
159315979	chr5:159315979:T:TA	7.66437e-11	-2.2016e-10	-1.50922	3.61827e-06	-2.2016e-10	-1.511
159316100	chr5:159316100:C:T	7.03584e-11	-1.59478	-4.92792e-10	3.14146e-06	-1.6523	-4.92792e-10
159316780	chr5:159316780:C:A	7.12664e-11	-1.58196	-4.92792e-10	3.17802e-06	-1.64073	-4.92792e-10
159316838	chr5:159316838:G:A	3.43861e-11	-1.84524	-0.465488	1.59437e-06	-1.84622	-0.484292
159317159	chr5:159317159:A:T	8.40118e-11	-2.2016e-10	-1.41743	4.01162e-06	-2.2016e-10	-1.4078
159317213	chr5:159317213:G:A	1.18667e-09	-2.2016e-10	1.23052	5.46284e-05	-2.2016e-10	1.20356
159317377	chr5:159317377:C:T	1.17796e-09	-2.2016e-10	1.22316	5.42197e-05	-2.2016e-10	1.19605
159317834	chr5:159317834:G:A	1.16103e-10	-2.2016e-10	-1.09391	5.50412e-06	-2.2016e-10	-1.0915
159317944	chr5:159317944:G:C	1.26636e-10	-2.2016e-10	-1.00707	6.11204e-06	-2.2016e-10	-0.98673
159318042	chr5:159318042:A:G	7.74604e-11	-2.2016e-10	-1.49862	3.66052e-06	-2.2016e-10	-1.49939
159318191	chr5:159318191:A:AAAGGGGGT	7.94406e-11	-2.2016e-10	-1.47337	3.77269e-06	-2.2016e-10	-1.4692
159318691	chr5:159318691:C:T	1.42986e-09	-2.2016e-10	1.41695	6.57199e-05	-2.2016e-10	1.38841
159319299	chr5:159319299:G:A	5.76811e-11	-0.740995	-1.05246	2.59243e-06	-0.763947	-1.08045
159320150	chr5:159320150:A:G	9.62789e-11	-2.2016e-10	-1.28113	4.55302e-06	-2.2016e-10	-1.2812
159320528	chr5:159320528:C:G	9.0625e-10	-2.2016e-10	0.960931	4.16308e-05	-2.2016e-10	0.93185
159320556	chr5:159320556:A:C	1.75032e-11	-1.69949	-1.28651	8.23622e-07	-1.6991	-1.29194
159320710	chr5:159320710:C:T	1.16727e-10	-2.2016e-10	-1.08854	5.56462e-06	-2.2016e-10	-1.08056
159321671	chr5:159321671:A:T	3.35806e-11	-0.972257	-1.36218	1.52525e-06	-0.996372	-1.37846
159321990	chr5:159321990:GGGC:G	7.62974e-11	-2.2016e-10	-1.51375	3.6095e-06	-2.2016e-10	-1.51342
159323005	chr5:159323005:T:C	3.5346e-11	-0.899332	-1.38387	1.61012e-06	-0.920641	-1.40004
159323439	chr5:159323439:A:T	9.17009e-11	-2.2016e-10	-1.32985	4.32368e-06	-2.2016e-10	-1.33289
159323535	chr5:159323535:T:A	7.67883e-11	-2.2016e-10	-1.50733	3.62601e-06	-2.2016e-10	-1.50886
159323761	chr5:159323761:C:T	3.57705e-11	-0.901233	-1.37003	1.62967e-06	-0.921565	-1.38705
159323979	chr5:159323979:A:G	7.65017e-11	-2.2016e-10	-1.51107	3.61439e-06	-2.2016e-10	-1.51207
159323985	chr5:159323985:T:C	1.17335e-11	-1.88387	-1.50206	5.60997e-07	-1.86927	-1.50576
159324232	chr5:159324232:C:T	2.58627e-10	-2.2016e-10	-0.292997	1.18945e-05	-2.2016e-10	-0.320919
159324241	chr5:159324241:C:T	1.08103e-10	-0.190873	-0.974424	3.59656e-06	-0.542176	-0.974837
159325131	chr5:159325131:C:T	8.65082e-11	-1.79482	0.406677	4.23629e-06	-1.8044	0.451092
159325138	chr5:159325138:C:T	3.4923e-11	-0.94676	-1.34848	1.58945e-06	-0.96679	-1.36682
159325262	chr5:159325262:C:T	3.54152e-11	-0.924167	-1.35708	1.61614e-06	-0.942082	-1.37487
159325599	chr5:159325599:C:T	7.62717e-11	-2.2016e-10	-1.51408	3.60736e-06	-2.2016e-10	-1.51401
159325970	chr5:159325970:A:T	5.66509e-11	-0.337427	-1.47405	2.32409e-06	-0.46785	-1.48581
159326060	chr5:159326060:T:C	7.7039e-11	-2.2016e-10	-1.50407	3.64783e-06	-2.2016e-10	-1.50286
159326260	chr5:159326260:A:G	8.67465e-11	-2.2016e-10	-1.38539	4.11163e-06	-2.2016e-10	-1.38317
159326280	chr5:159326280:G:T	7.64612e-11	-2.2016e-10	-1.5116	3.62024e-06	-2.2016e-10	-1.51045
159327081	chr5:159327081:A:T	7.62775e-11	-2.2016e-10	-1.51401	3.60725e-06	-2.2016e-10	-1.51404
159327187	chr5:159327187:C:A	3.33853e-11	-0.950538	-1.38973	1.52366e-06	-0.970121	-1.40576
159327453	chr5:159327453:C:A	3.35838e-11	-0.952013	-1.38233	1.53373e-06	-0.970687	-1.3986
159327723	chr5:159327723:T:C	9.13248e-11	-2.2016e-10	-1.33396	4.37463e-06	-2.2016e-10	-1.32117
159328122	chr5:159328122:C:G	5.1463e-11	-0.722005	-1.18552	2.32582e-06	-0.741583	-1.21134
159328531	chr5:159328531:C:T	7.63324e-11	-2.2016e-10	-1.51329	3.60951e-06	-2.2016e-10	-1.51342
159328837	chr5:159328837:G:A	5.59742e-11	-1.19506	-0.628434	3.04208e-06	-1.07074	-0.613711
159328952	chr5:159328952:G:A	2.75353e-11	-1.88494	-0.647974	1.25596e-06	-1.87434	-0.694749
159329037	chr5:159329037:G:A	3.93951e-10	-2.2016e-10	0.127842	1.81368e-05	-2.2016e-10	0.100952
159329158	chr5:159329158:G:A	2.44133e-11	-1.2955	-1.35775	1.09619e-06	-1.32837	-1.37678
159329219	chr5:159329219:T:C	6.21302e-11	-1.85782	0.138665	2.94768e-06	-1.81663	0.10066
159329733	chr5:159329733:C:A	7.68884e-11	-2.2016e-10	-1.50603	3.63446e-06	-2.2016e-10	-1.50653
159329783	chr5:159329783:C:T	2.31739e-11	-1.35917	-1.34619	1.04183e-06	-1.39106	-1.36495
159329960	chr5:159329960:A:G	2.39426e-11	-1.38371	-1.28901	1.07449e-06	-1.41447	-1.31067
159330091	chr5:159330091:A:G	1.12205e-10	-2.2016e-10	-1.12805	5.33759e-06	-2.2016e-10	-1.12222
159332012	chr5:159332012:T:C	7.77497e-11	-2.2016e-10	-1.49489	3.6711e-06	-2.2016e-10	-1.4965
159332053	chr5:159332053:G:A	2.06188e-10	-2.2016e-10	-0.519596	9.82965e-06	-2.2016e-10	-0.511588
159332523	chr5:159332523:C:G	1.38983e-11	-1.89375	-1.32286	6.94882e-07	-1.84552	-1.31548
159332892	chr5:159332892:A:G	1.30555e-11	-1.76735	-1.51182	6.39963e-07	-1.73404	-1.5093
159333190	chr5:159333190:CATTAG:C	4.85672e-11	-1.82915	-0.136287	2.24673e-06	-1.81334	-0.174181
159333197	chr5:159333197:G:GC	4.88974e-11	-1.83824	-0.120419	2.25912e-06	-1.82348	-0.158533
159333474	chr5:159333474:ATAACT:A	1.24402e-10	-2.2016e-10	-1.02487	5.88335e-06	-2.2016e-10	-1.02487
159334260	chr5:159334260:C:T	7.69235e-11	-2.2016e-10	-1.50557	3.64868e-06	-2.2016e-10	-1.50262
159334291	chr5:159334291:C:T	4.8459e-11	-1.84067	-0.126995	2.23397e-06	-1.82593	-0.167277
159334383	chr5:159334383:G:A	8.88605e-11	-2.2016e-10	-1.36132	4.17931e-06	-2.2016e-10	-1.36684
159335610	chr5:159335610:G:A	5.04446e-11	-1.89595	-0.0315617	2.60125e-06	-1.85264	0.0116412
159336212	chr5:159336212:G:A	1.72921e-10	-2.2016e-10	-0.695549	8.36802e-06	-2.2016e-10	-0.672574
159336635	chr5:159336635:C:T	8.03888e-11	-2.2016e-10	-1.46151	3.77928e-06	-2.2016e-10	-1.46746
159336912	chr5:159336912:T:C	7.81644e-11	-2.2016e-10	-1.48957	3.69386e-06	-2.2016e-10	-1.49032
159337103	chr5:159337103:T:C	5.26586e-11	-1.88456	-4.92792e-10	2.52556e-06	-1.87053	-4.92792e-10
159337169	chr5:159337169:T:C	7.15489e-11	-1.69359	0.115588	3.08962e-06	-1.73559	0.0666477
159337296	chr5:159337296:T:C	3.39269e-11	-1.70405	-0.620129	1.45655e-06	-1.80182	-0.619108
159337482	chr5:159337482:G:C	9.75927e-11	-2.2016e-10	-1.26758	4.6072e-06	-2.2016e-10	-1.26937
159337930	chr5:159337930:T:C	1.15862e-11	-1.89205	-1.50652	5.76181e-07	-1.84348	-1.50485
159338033	chr5:159338033:A:G	8.83555e-11	-1.36702	-4.92792e-10	3.86551e-06	-1.4449	-4.92792e-10
159338242	chr5:159338242:A:G	2.21321e-10	-2.2016e-10	-0.448769	1.05146e-05	-2.2016e-10	-0.444224
159339072	chr5:159339072:G:A	1.24555e-11	-1.81985	-1.50637	5.55521e-07	-1.88	-1.50484
159339450	chr5:159339450:T:C	1.35053e-10	-2.2016e-10	-0.942714	6.40503e-06	-2.2016e-10	-0.939907
159339562	chr5:159339562:T:C	5.52909e-11	-1.83578	-4.92792e-10	2.7131e-06	-1.7989	-4.92792e-10
159339716	chr5:159339716:G:C	9.8164e-11	-2.2016e-10	-1.26174	4.68897e-06	-2.2016e-10	-1.25178
159339848	chr5:159339848:G:A	7.6803e-11	-2.2016e-10	-1.50714	3.64022e-06	-2.2016e-10	-1.50495
159340227	chr5:159340227:C:T	8.94359e-11	-2.2016e-10	-1.35486	4.17078e-06	-2.2016e-10	-1.36889
159340273	chr5:159340273:C:T	7.67363e-11	-2.2016e-10	-1.50801	3.63651e-06	-2.2016e-10	-1.50597
159340548	chr5:159340548:G:A	1.17535e-10	-1.08165	-4.92792e-10	5.81553e-06	-1.03646	-4.92792e-10
159340788	chr5:159340788:G:A	7.63111e-11	-2.2016e-10	-1.51357	3.61062e-06	-2.2016e-10	-1.51311
159340953	chr5:159340953:C:T	5.40655e-11	-1.85819	-4.92792e-10	2.50344e-06	-1.87932	-4.92792e-10
159341357	chr5:159341357:A:G	6.20811e-11	-1.7224	0.00245982	2.97152e-06	-1.72283	0.0149093
159341606	chr5:159341606:C:G	7.65663e-11	-2.2016e-10	-1.51023	3.61858e-06	-2.2016e-10	-1.51091
159341678	chr5:159341678:T:A	8.40155e-11	-2.2016e-10	-1.41738	3.93019e-06	-2.2016e-10	-1.4283
159342121	chr5:159342121:T:A	7.23045e-11	-1.5675	-4.92792e-10	3.25781e-06	-1.61593	-4.92792e-10
159342245	chr5:159342245:G:A	1.7483e-11	-1.65237	-1.33478	7.43852e-07	-1.76558	-1.32733
159342405	chr5:159342405:T:C	1.71702e-11	-1.59904	-1.40617	7.51474e-07	-1.66333	-1.41938
159342745	chr5:159342745:T:C	1.32127e-11	-1.77352	-1.49368	6.04447e-07	-1.80544	-1.495
159343066	chr5:159343066:C:T	1.23439e-10	-2.2016e-10	-1.03264	5.95129e-06	-2.2016e-10	-1.01338
159343087	chr5:159343087:T:C	8.95175e-11	-2.2016e-10	-1.35395	4.27045e-06	-2.2016e-10	-1.34527
159343258	chr5:159343258:T:C	2.31317e-11	-1.89612	-0.811061	1.09498e-06	-1.88655	-0.819699
159343289	chr5:159343289:A:G	9.01399e-11	-2.2016e-10	-1.34702	4.25706e-06	-2.2016e-10	-1.34841
159343747	chr5:159343747:C:T	2.2468e-11	-1.89609	-0.840199	1.06356e-06	-1.88624	-0.849122
159344329	chr5:159344329:G:A	2.91331e-11	-1.8414	-0.635109	1.43572e-06	-1.7843	-0.651028
159344811	chr5:159344811:C:T	3.37858e-11	-1.82597	-0.502373	1.68113e-06	-1.76389	-0.513636
159345066	chr5:159345066:A:G	8.90431e-11	-2.2016e-10	-1.35926	4.24616e-06	-2.2016e-10	-1.35098
159345442	chr5:159345442:G:A	8.50534e-11	-2.2016e-10	-1.4051	4.03325e-06	-2.2016e-10	-1.40242
159345574	chr5:159345574:G:A	6.1886e-11	-1.67536	-0.0477324	2.95862e-06	-1.67659	-0.0356722
159346109	chr5:159346109:G:A	1.28845e-11	-1.80834	-1.48402	5.91908e-07	-1.83589	-1.4855
159346406	chr5:159346406:T:C	8.57485e-11	-2.2016e-10	-1.39697	4.08462e-06	-2.2016e-10	-1.38976
159346436	chr5:159346436:C:T	2.30748e-11	-1.62903	-1.08062	1.30493e-06	-1.4694	-1.06144
159346771	chr5:159346771:C:T	1.63163e-11	-1.88722	-1.169	7.77911e-07	-1.87053	-1.1776
159347171	chr5:159347171:T:C	1.32506e-11	-1.78334	-1.481	6.07085e-07	-1.81367	-1.48241
159347380	chr5:159347380:AAAG:A	1.90815e-11	-1.88627	-1.0134	9.12739e-07	-1.89672	-0.991577
159347957	chr5:159347957:C:A	1.32884e-11	-1.79633	-1.46516	6.09791e-07	-1.82474	-1.46689
159348237	chr5:159348237:C:T	1.12382e-10	-2.2016e-10	-1.12648	5.34963e-06	-2.2016e-10	-1.11996
159348252	chr5:159348252:A:G	8.39529e-11	-2.2016e-10	-1.41813	3.97971e-06	-2.2016e-10	-1.41578
159348401	chr5:159348401:C:T	8.37427e-11	-2.2016e-10	-1.42064	3.96922e-06	-2.2016e-10	-1.41842
159348469	chr5:159348469:C:T	9.55617e-11	-2.2016e-10	-1.28861	4.58109e-06	-2.2016e-10	-1.27505
159348623	chr5:159348623:AT:A	8.25066e-11	-2.2016e-10	-1.43551	3.90972e-06	-2.2016e-10	-1.43353
159349993	chr5:159349993:G:T	3.04897e-11	-1.83095	-0.600049	1.50766e-06	-1.76928	-0.617149
159350624	chr5:159350624:C:T	1.1905e-10	-2.2016e-10	-1.06884	5.67056e-06	-2.2016e-10	-1.0617
159350629	chr5:159350629:C:T	7.9758e-11	-2.2016e-10	-1.46939	3.78781e-06	-2.2016e-10	-1.4652
159350667	chr5:159350667:C:A	7.90923e-11	-2.2016e-10	-1.47777	3.7482e-06	-2.2016e-10	-1.47572
159350805	chr5:159350805:G:A	9.30248e-11	-2.2016e-10	-1.31552	4.45711e-06	-2.2016e-10	-1.30249
159350996	chr5:159350996:C:T	2.26714e-11	-1.89393	-0.833356	1.06732e-06	-1.89005	-0.84179
159352024	chr5:159352024:A:G	2.16044e-11	-1.89596	-0.879529	1.02251e-06	-1.88628	-0.88846
159352469	chr5:159352469:G:A	8.97393e-11	-2.2016e-10	-1.35148	4.23875e-06	-2.2016e-10	-1.35272
159352636	chr5:159352636:G:T	2.81464e-11	-1.67813	-0.832832	1.22618e-06	-1.73683	-0.856254
159353147	chr5:159353147:A:G	8.46802e-11	-2.2016e-10	-1.4095	4.0097e-06	-2.2016e-10	-1.40828
159353322	chr5:159353322:A:G	1.77404e-11	-1.4989	-1.47364	1.01629e-06	-1.31227	-1.46856
159353391	chr5:159353391:C:A	7.67385e-11	-2.2016e-10	-1.50798	3.62554e-06	-2.2016e-10	-1.50899
159353407	chr5:159353407:C:T	8.44718e-11	-2.2016e-10	-1.41197	4.00527e-06	-2.2016e-10	-1.40938
159354245	chr5:159354245:GCTGGGGTTA:G	3.015e-11	-1.85271	-0.589492	1.4768e-06	-1.79992	-0.607198
159354344	chr5:159354344:G:C	6.53274e-11	-1.6858	0.0168322	3.1299e-06	-1.68673	0.0307362
159354345	chr5:159354345:C:T	8.05009e-11	-2.2016e-10	-1.46012	3.82501e-06	-2.2016e-10	-1.45543
159354375	chr5:159354375:A:G	1.06425e-10	-2.2016e-10	-1.18094	5.05084e-06	-2.2016e-10	-1.17744
159355119	chr5:159355119:A:T	1.37069e-10	-2.2016e-10	-0.927901	6.25925e-06	-2.2016e-10	-0.962931
159355552	chr5:159355552:G:C	9.68842e-11	-2.2016e-10	-1.27487	4.64978e-06	-2.2016e-10	-1.26017
159355681	chr5:159355681:G:A	3.40814e-11	-1.86968	-0.449954	1.55296e-06	-1.88263	-0.474205
159355977	chr5:159355977:G:A	3.19199e-11	-1.65295	-0.732201	1.38461e-06	-1.71543	-0.756144
159356109	chr5:159356109:A:G	8.84655e-11	-2.2016e-10	-1.36577	4.21577e-06	-2.2016e-10	-1.35816
159356215	chr5:159356215:G:T	1.28864e-11	-1.81518	-1.47703	5.91988e-07	-1.84183	-1.47943
159356419	chr5:159356419:C:T	8.14408e-11	-2.2016e-10	-1.44851	3.89203e-06	-2.2016e-10	-1.43806
159357029	chr5:159357029:A:G	5.49565e-11	-0.416419	-1.42542	1.9146e-06	-0.721308	-1.42618
159357103	chr5:159357103:C:G	4.01865e-11	-1.73716	-0.417693	1.91273e-06	-1.73763	-0.410827
159358239	chr5:159358239:G:C	8.87149e-11	-2.2016e-10	-1.36296	4.22141e-06	-2.2016e-10	-1.35682
159358632	chr5:159358632:A:G	8.82998e-11	-2.2016e-10	-1.36765	4.13404e-06	-2.2016e-10	-1.37773
159358727	chr5:159358727:A:G	5.22457e-11	-1.89243	-4.92792e-10	2.46034e-06	-1.89669	-4.92792e-10
159358774	chr5:159358774:AT:A	1.54546e-10	-2.2016e-10	-0.807891	7.32455e-06	-2.2016e-10	-0.805759
159358871	chr5:159358871:G:A	1.10539e-10	-2.2016e-10	-1.14302	5.18942e-06	-2.2016e-10	-1.15037
159358877	chr5:159358877:T:C	1.60246e-11	-1.56018	-1.51409	7.0586e-07	-1.63125	-1.51408
159359116	chr5:159359116:T:C	3.35893e-11	-1.73756	-0.596612	1.59647e-06	-1.7378	-0.591393
159359133	chr5:159359133:A:G	9.62409e-11	-2.2016e-10	-1.28153	4.62261e-06	-2.2016e-10	-1.26603
159359308	chr5:159359308:C:T	1.71061e-11	-1.62175	-1.3872	7.1869e-07	-1.74558	-1.38174
159359751	chr5:159359751:T:C	7.82135e-11	-2.2016e-10	-1.48894	3.69127e-06	-2.2016e-10	-1.49102
159360724	chr5:159360724:T:C	1.28066e-10	-2.2016e-10	-0.99584	5.8075e-06	-2.2016e-10	-1.03784
159361704	chr5:159361704:C:T	2.18359e-11	-1.25188	-1.51295	8.47446e-07	-1.44939	-1.51313
159362544	chr5:159362544:G:C	1.76262e-11	-1.60279	-1.37621	7.36447e-07	-1.73245	-1.37046
159362802	chr5:159362802:T:G	8.12085e-11	-2.2016e-10	-1.45136	3.83704e-06	-2.2016e-10	-1.45229
159362823	chr5:159362823:A:G	8.1936e-11	-2.2016e-10	-1.44245	3.87114e-06	-2.2016e-10	-1.44344
159363106	chr5:159363106:C:T	1.12367e-10	-2.2016e-10	-1.12661	5.35008e-06	-2.2016e-10	-1.11988
159363125	chr5:159363125:GT:G	4.38054e-11	-1.86173	-0.206893	1.97873e-06	-1.87648	-0.238062
159363950	chr5:159363950:T:C	9.9814e-11	-2.2016e-10	-1.24508	4.77086e-06	-2.2016e-10	-1.23446
159364236	chr5:159364236:A:G	9.37924e-11	-2.2016e-10	-1.3073	4.50106e-06	-2.2016e-10	-1.29268
159364873	chr5:159364873:G:A	8.3655e-11	-2.2016e-10	-1.42168	3.98549e-06	-2.2016e-10	-1.41433
159365040	chr5:159365040:G:A	9.23961e-11	-2.2016e-10	-1.3223	4.40046e-06	-2.2016e-10	-1.31528
159365076	chr5:159365076:C:T	1.10774e-10	-2.2016e-10	-1.14089	5.16071e-06	-2.2016e-10	-1.15592
159365298	chr5:159365298:A:G	1.32702e-11	-1.76048	-1.50238	6.0518e-07	-1.79445	-1.50477
159365811	chr5:159365811:C:G	1.40085e-11	-1.75823	-1.45049	6.35435e-07	-1.79379	-1.45665
159366626	chr5:159366626:G:A	1.23832e-10	-1.02945	-4.92792e-10	4.93604e-06	-1.20043	-4.92792e-10
159366683	chr5:159366683:G:A	8.05887e-11	-2.2016e-10	-1.45903	3.80123e-06	-2.2016e-10	-1.46167
159366763	chr5:159366763:G:A	8.01702e-11	-2.2016e-10	-1.46423	3.78873e-06	-2.2016e-10	-1.46496
159366788	chr5:159366788:G:T	1.26062e-10	-2.2016e-10	-1.01161	6.09533e-06	-2.2016e-10	-0.989469
159366854	chr5:159366854:G:C	4.98382e-11	-1.80524	-0.134359	2.21414e-06	-1.86925	-0.132871
159366873	chr5:159366873:G:C	2.4794e-11	-1.6636	-0.97418	1.05403e-06	-1.7828	-0.961568
159367064	chr5:159367064:T:C	5.48096e-11	-1.84452	-4.92792e-10	2.46211e-06	-1.89597	-4.92792e-10
159367444	chr5:159367444:A:G	8.19418e-11	-2.2016e-10	-1.44237	3.89816e-06	-2.2016e-10	-1.43649
159367716	chr5:159367716:G:A	7.62953e-11	-2.2016e-10	-1.51377	3.61061e-06	-2.2016e-10	-1.51311
159367748	chr5:159367748:C:T	9.35831e-11	-2.2016e-10	-1.30953	4.41418e-06	-2.2016e-10	-1.31217
159368518	chr5:159368518:A:G	1.7506e-11	-1.52945	-1.45639	9.9705e-07	-1.34935	-1.4506
159368910	chr5:159368910:T:C	7.63396e-11	-2.2016e-10	-1.51319	3.60777e-06	-2.2016e-10	-1.5139
159369157	chr5:159369157:C:A	7.92882e-11	-2.2016e-10	-1.4753	3.74478e-06	-2.2016e-10	-1.47663
159369317	chr5:159369317:A:G	1.35876e-11	-1.77822	-1.46101	6.19139e-07	-1.81022	-1.4662
159369366	chr5:159369366:T:G	6.27116e-11	-1.76327	0.0534303	3.00021e-06	-1.7645	0.0661873
159369560	chr5:159369560:A:T	9.48309e-11	-2.2016e-10	-1.29629	4.53232e-06	-2.2016e-10	-1.28576
159369747	chr5:159369747:C:T	1.59153e-11	-1.57871	-1.50239	7.65789e-07	-1.56175	-1.50209
159369929	chr5:159369929:C:T	7.94186e-11	-2.2016e-10	-1.47365	3.74713e-06	-2.2016e-10	-1.476
159370566	chr5:159370566:C:T	5.19872e-11	-1.89739	-4.92792e-10	2.46109e-06	-1.89638	-4.92792e-10
159370624	chr5:159370624:T:C	4.84803e-11	-1.87404	-0.093187	2.19418e-06	-1.88567	-0.125512
159370978	chr5:159370978:C:T	1.08691e-10	-2.2016e-10	-1.15987	5.14482e-06	-2.2016e-10	-1.159
159371067	chr5:159371067:A:G	5.01986e-11	-1.87611	-0.0562855	2.27148e-06	-1.88727	-0.0892858
159371080	chr5:159371080:C:G	2.47813e-11	-1.14603	-1.49226	9.43723e-07	-1.36223	-1.49269
159371483	chr5:159371483:G:T	2.40966e-11	-1.2013	-1.46502	9.3146e-07	-1.40262	-1.46537
159371808	chr5:159371808:C:A	8.06873e-11	-2.2016e-10	-1.4578	3.83779e-06	-2.2016e-10	-1.45209
159372285	chr5:159372285:C:G	9.14685e-11	-2.2016e-10	-1.33239	4.37904e-06	-2.2016e-10	-1.32016
159372740	chr5:159372740:T:C	3.76901e-11	-1.82386	-0.395131	1.69661e-06	-1.87899	-0.389369
159374179	chr5:159374179:G:A	5.22206e-11	-1.83165	-0.0612535	2.55099e-06	-1.77044	-0.0900716
159374212	chr5:159374212:T:C	1.10429e-10	-2.2016e-10	-1.14401	5.22752e-06	-2.2016e-10	-1.14305
159374792	chr5:159374792:G:A	5.26178e-11	-1.88533	-4.92792e-10	2.51674e-06	-1.87403	-4.92792e-10
159374952	chr5:159374952:A:G	9.09443e-11	-2.2016e-10	-1.33814	4.23695e-06	-2.2016e-10	-1.35315
159375042	chr5:159375042:C:G	3.04273e-11	-1.58848	-0.844563	1.31024e-06	-1.659	-0.867782
159375435	chr5:159375435:C:T	2.39478e-11	-1.76042	-0.912091	1.20819e-06	-1.67814	-0.92973
159375570	chr5:159375570:T:A	5.34593e-11	-1.86946	-4.92792e-10	2.57221e-06	-1.85222	-4.92792e-10
159375788	chr5:159375788:G:T	9.66338e-11	-2.2016e-10	-1.27746	4.57327e-06	-2.2016e-10	-1.27676
159375844	chr5:159375844:A:G	5.21615e-11	-1.89404	-4.92792e-10	2.461e-06	-1.89643	-4.92792e-10
159375871	chr5:159375871:G:A	2.50759e-11	-1.56198	-1.0645	1.08197e-06	-1.63508	-1.08313
159376078	chr5:159376078:A:G	1.49095e-11	-1.76062	-1.38576	6.74914e-07	-1.79569	-1.39447
159376220	chr5:159376220:G:A	5.85175e-11	-1.76517	-0.0138852	2.79988e-06	-1.76643	-0.000983258
159376471	chr5:159376471:G:A	2.71686e-10	-0.243738	-4.92792e-10	1.06069e-05	-0.435484	-4.92792e-10
159376653	chr5:159376653:T:G	1.53363e-11	-1.89399	-1.22417	7.27667e-07	-1.88202	-1.23288
159377174	chr5:159377174:C:T	2.35627e-11	-1.77302	-0.915697	1.18562e-06	-1.69398	-0.932738
159377322	chr5:159377322:G:A	1.11414e-10	-2.2016e-10	-1.13513	5.22929e-06	-2.2016e-10	-1.14272
159377377	chr5:159377377:G:A	1.63338e-11	-1.89564	-1.15951	7.72199e-07	-1.88615	-1.16935
159377609	chr5:159377609:A:G	2.97559e-11	-1.57921	-0.876146	1.28105e-06	-1.65048	-0.898834
159377920	chr5:159377920:G:T	2.30631e-11	-1.76948	-0.940671	1.16001e-06	-1.69099	-0.957577
159378357	chr5:159378357:T:C	8.97182e-11	-2.2016e-10	-1.35171	4.18226e-06	-2.2016e-10	-1.36614
159378556	chr5:159378556:G:A	9.59299e-11	-2.2016e-10	-1.28477	4.45617e-06	-2.2016e-10	-1.3027
159378759	chr5:159378759:A:G	3.00927e-11	-1.58836	-0.855742	1.29583e-06	-1.65898	-0.878857
159378882	chr5:159378882:A:G	1.94344e-10	-2.2016e-10	-0.578753	8.716e-06	-2.2016e-10	-0.631831
159379236	chr5:159379236:A:G	3.04491e-11	-0.930179	-1.50215	1.90307e-06	-0.651634	-1.50189
159379880	chr5:159379880:C:T	7.62822e-11	-2.2016e-10	-1.51394	3.61031e-06	-2.2016e-10	-1.5132
159380031	chr5:159380031:A:C	1.90643e-10	-2.2016e-10	-0.597982	9.0637e-06	-2.2016e-10	-0.592714
159380202	chr5:159380202:A:G	4.05769e-11	-1.85795	-0.287232	1.8543e-06	-1.8937	-0.285786
159380338	chr5:159380338:T:C	1.28292e-11	-1.7935	-1.50316	5.50184e-07	-1.8901	-1.50439
159380609	chr5:159380609:C:T	5.20225e-11	-1.89671	-4.92792e-10	2.46956e-06	-1.89295	-4.92792e-10
159380962	chr5:159380962:A:G	5.20331e-11	-1.8965	-4.92792e-10	2.46537e-06	-1.89465	-4.92792e-10
159380980	chr5:159380980:C:T	1.65796e-10	-2.2016e-10	-0.737625	7.96306e-06	-2.2016e-10	-0.722178
159381496	chr5:159381496:GA:G	9.26559e-11	-2.2016e-10	-1.31949	4.4393e-06	-2.2016e-10	-1.3065
159381530	chr5:159381530:T:A	9.47319e-11	-2.2016e-10	-1.29733	4.54974e-06	-2.2016e-10	-1.28192
159382048	chr5:159382048:A:G	2.64924e-11	-1.51155	-1.05998	1.13623e-06	-1.59008	-1.07919
159382303	chr5:159382303:G:C	9.00248e-11	-2.2016e-10	-1.3483	4.23781e-06	-2.2016e-10	-1.35294
159383455	chr5:159383455:C:T	2.41183e-11	-1.50433	-1.16108	1.40126e-06	-1.31523	-1.14438
159383477	chr5:159383477:G:A	4.0443e-11	-1.86342	-0.285067	1.85561e-06	-1.89511	-0.283664
159383942	chr5:159383942:C:T	8.12301e-11	-2.2016e-10	-1.4511	3.85186e-06	-2.2016e-10	-1.44843
159383943	chr5:159383943:G:A	3.03136e-11	-1.58813	-0.848654	1.30676e-06	-1.65789	-0.871552
159384207	chr5:159384207:G:A	3.40619e-11	-1.75096	-0.56925	1.61409e-06	-1.75329	-0.564929
159384370	chr5:159384370:A:C	3.19587e-11	-0.889182	-1.49476	1.99905e-06	-0.61	-1.49432
159385059	chr5:159385059:T:C	1.05002e-10	-2.2016e-10	-1.19441	4.97176e-06	-2.2016e-10	-1.19322
159385146	chr5:159385146:C:T	7.00183e-11	-1.59963	-4.92792e-10	3.15589e-06	-1.64772	-4.92792e-10
159385409	chr5:159385409:C:T	3.48633e-11	-1.61423	-0.68272	1.8177e-06	-1.50644	-0.692982
159385994	chr5:159385994:A:C	1.93167e-11	-1.51648	-1.37094	1.11628e-06	-1.33009	-1.3569
159386841	chr5:159386841:A:AT	5.2789e-11	-1.70567	-0.176416	2.68467e-06	-1.60959	-0.199842
159387023	chr5:159387023:T:A	1.20672e-10	-2.2016e-10	-1.0553	5.43159e-06	-2.2016e-10	-1.10476
159387525	chr5:159387525:A:C	1.48903e-11	-1.64376	-1.50391	6.44377e-07	-1.7341	-1.50236
159387569	chr5:159387569:T:G	1.50842e-11	-1.62698	-1.50775	6.50373e-07	-1.7207	-1.5065
159387790	chr5:159387790:G:C	1.04656e-10	-2.2016e-10	-1.19771	4.91103e-06	-2.2016e-10	-1.20551
159388041	chr5:159388041:A:G	1.20654e-10	-2.2016e-10	-1.05545	5.43076e-06	-2.2016e-10	-1.10491
159388133	chr5:159388133:T:C	1.07688e-10	-2.2016e-10	-1.16915	5.11335e-06	-2.2016e-10	-1.16514
159388611	chr5:159388611:G:A	3.41478e-11	-1.02045	-1.29724	2.12185e-06	-0.750148	-1.29455
159389301	chr5:159389301:T:C	7.63041e-11	-2.2016e-10	-1.51366	3.60822e-06	-2.2016e-10	-1.51378
159389591	chr5:159389591:C:T	2.72556e-11	-1.0943	-1.44882	1.66483e-06	-0.839258	-1.44801
159389803	chr5:159389803:C:A	2.70709e-11	-1.10725	-1.44267	1.65171e-06	-0.853294	-1.44188
159389855	chr5:159389855:C:T	7.89954e-11	-2.2016e-10	-1.479	3.75067e-06	-2.2016e-10	-1.47506
159389994	chr5:159389994:G:A	1.7701e-11	-1.85962	-1.11514	9.00908e-07	-1.78552	-1.11583
159389995	chr5:159389995:A:G	1.76985e-11	-1.8594	-1.11551	9.00942e-07	-1.78505	-1.11625
159391176	chr5:159391176:G:A	1.92677e-11	-1.89476	-0.995194	9.06073e-07	-1.89489	-1.00073
159391232	chr5:159391232:C:T	3.10176e-11	-1.5518	-0.86203	1.62519e-06	-1.43264	-0.878725
159391381	chr5:159391381:A:G	2.49081e-11	-1.77285	-0.860337	1.10984e-06	-1.81247	-0.880307
159391690	chr5:159391690:A:G	2.66544e-11	-1.11633	-1.4491	1.62378e-06	-0.864007	-1.44823
159391799	chr5:159391799:A:G	5.22991e-11	-1.89141	-4.92792e-10	2.46128e-06	-1.89631	-4.92792e-10
159391919	chr5:159391919:T:C	2.79499e-11	-1.06474	-1.45324	1.71573e-06	-0.804754	-1.4524
159391959	chr5:159391959:G:A	1.56872e-10	-2.2016e-10	-0.792956	7.57932e-06	-2.2016e-10	-0.771568
159392273	chr5:159392273:G:T	2.57714e-11	-1.75223	-0.846892	1.14407e-06	-1.79562	-0.866784
159392299	chr5:159392299:C:T	7.56597e-11	-1.70247	0.180333	3.30662e-06	-1.79689	0.195824
159392392	chr5:159392392:C:T	2.69381e-11	-1.11471	-1.44013	1.64091e-06	-0.862442	-1.4393
159392725	chr5:159392725:C:T	7.85038e-11	-2.2016e-10	-1.48524	3.72182e-06	-2.2016e-10	-1.48278
159393016	chr5:159393016:T:C	1.72978e-10	-2.2016e-10	-0.695218	8.47193e-06	-2.2016e-10	-0.660233
159393053	chr5:159393053:T:C	6.67299e-11	-1.72542	0.0776915	3.38167e-06	-1.636	0.0573816
159393390	chr5:159393390:C:G	1.90608e-10	-2.2016e-10	-0.598163	9.34169e-06	-2.2016e-10	-0.562504
159393505	chr5:159393505:G:A	8.12873e-11	-2.2016e-10	-1.45039	3.83485e-06	-2.2016e-10	-1.45286
159393671	chr5:159393671:G:A	8.51092e-11	-2.2016e-10	-1.40445	3.98256e-06	-2.2016e-10	-1.41507
159393814	chr5:159393814:T:C	1.84942e-11	-1.73668	-1.19425	8.3203e-07	-1.78315	-1.19773
159393836	chr5:159393836:A:G	4.22739e-11	-1.66888	-0.435335	2.0032e-06	-1.67277	-0.42948
159394371	chr5:159394371:C:T	1.76766e-11	-1.87348	-1.10267	8.88585e-07	-1.81113	-1.10399
159394485	chr5:159394485:A:C	2.99424e-11	-1.60424	-0.844868	1.55737e-06	-1.49194	-0.86205
159394521	chr5:159394521:C:G	1.86558e-11	-1.75154	-1.17068	8.40299e-07	-1.79647	-1.17452
159394870	chr5:159394870:A:G	8.83903e-11	-2.2016e-10	-1.36662	4.12709e-06	-2.2016e-10	-1.37942
159395138	chr5:159395138:A:C	2.97835e-11	-1.0038	-1.45063	1.83087e-06	-0.742408	-1.44979
159395637	chr5:159395637:G:C	3.89701e-11	-1.61798	-0.567611	2.0116e-06	-1.50909	-0.588974
159395921	chr5:159395921:T:A	9.35414e-11	-1.71224	0.402258	4.09315e-06	-1.80446	0.41679
159396462	chr5:159396462:G:A	7.71199e-11	-2.2016e-10	-1.50302	3.64705e-06	-2.2016e-10	-1.50307
159397166	chr5:159397166:C:G	4.45066e-11	-1.7845	-0.268252	2.10506e-06	-1.78486	-0.267793
159397276	chr5:159397276:G:A	7.84184e-11	-2.2016e-10	-1.48633	3.73181e-06	-2.2016e-10	-1.4801
159397502	chr5:159397502:G:T	4.11951e-11	-1.59827	-0.531799	2.09517e-06	-1.50489	-0.552462
159397516	chr5:159397516:G:A	8.34414e-11	-2.2016e-10	-1.42424	3.98665e-06	-2.2016e-10	-1.41404
159397604	chr5:159397604:C:T	9.07088e-11	-2.2016e-10	-1.34073	4.31906e-06	-2.2016e-10	-1.33395
159397802	chr5:159397802:A:G	2.01314e-11	-1.7732	-1.0729	8.78251e-07	-1.83404	-1.09278
159397878	chr5:159397878:G:A	6.78011e-11	-1.63181	-4.92792e-10	2.84004e-06	-1.75317	-4.92792e-10
159397971	chr5:159397971:T:C	1.59662e-11	-1.65899	-1.41892	6.61025e-07	-1.79227	-1.41868
159398209	chr5:159398209:C:T	2.54828e-11	-1.70246	-0.907919	1.09995e-06	-1.78362	-0.918105
159398312	chr5:159398312:C:T	1.22158e-10	-1.04307	-4.92792e-10	5.56768e-06	-1.08001	-4.92792e-10
159398379	chr5:159398379:A:G	1.32548e-11	-1.79509	-1.46894	5.93286e-07	-1.84984	-1.46923
159398775	chr5:159398775:A:T	8.36148e-11	-2.2016e-10	-1.42216	3.98406e-06	-2.2016e-10	-1.41469
159399225	chr5:159399225:A:G	8.49216e-11	-2.2016e-10	-1.40666	4.05314e-06	-2.2016e-10	-1.3975
159399239	chr5:159399239:A:G	1.67446e-11	-1.51688	-1.51343	1.00397e-06	-1.28056	-1.51248
159399245	chr5:159399245:C:A	1.07528e-10	-2.2016e-10	-1.17063	5.05045e-06	-2.2016e-10	-1.17751
159399349	chr5:159399349:A:G	1.75849e-11	-1.55649	-1.42485	1.02514e-06	-1.35384	-1.41833
159399393	chr5:159399393:G:A	1.0919e-10	-2.2016e-10	-1.15529	5.16416e-06	-2.2016e-10	-1.15525
159399485	chr5:159399485:A:G	1.44809e-11	-1.67909	-1.49646	8.03021e-07	-1.52092	-1.49545
159399784	chr5:159399784:C:A	2.09808e-11	-1.51935	-1.28543	9.40929e-07	-1.57108	-1.2868
159399865	chr5:159399865:G:GT	1.79848e-11	-1.59377	-1.36509	1.04976e-06	-1.40516	-1.34327
159400031	chr5:159400031:G:A	2.63373e-11	-1.8974	-0.679997	1.26285e-06	-1.88459	-0.679029
159400489	chr5:159400489:C:T	9.52133e-11	-1.72928	0.437015	4.45534e-06	-1.71388	0.410994
159400518	chr5:159400518:C:T	2.55569e-11	-1.55233	-1.05514	1.39316e-06	-1.38889	-1.07653
159400624	chr5:159400624:A:G	1.38664e-10	-2.2016e-10	-0.91633	6.54289e-06	-2.2016e-10	-0.918612
159400761	chr5:159400761:C:A	1.89466e-11	-1.53212	-1.37464	8.49935e-07	-1.5845	-1.37509
159401217	chr5:159401217:A:G	6.46614e-11	-1.72514	0.0459195	3.01537e-06	-1.70687	0.0136049
159401307	chr5:159401307:G:A	8.00008e-11	-2.2016e-10	-1.46635	3.80504e-06	-2.2016e-10	-1.46067
159401329	chr5:159401329:T:TA	7.70076e-11	-2.2016e-10	-1.50448	3.62933e-06	-2.2016e-10	-1.50794
159401472	chr5:159401472:G:A	7.82081e-11	-1.70422	0.21521	3.66599e-06	-1.67724	0.179345
159402006	chr5:159402006:A:T	8.0017e-11	-2.2016e-10	-1.46614	3.79852e-06	-2.2016e-10	-1.46238
159402281	chr5:159402281:A:G	2.27837e-11	-1.84817	-0.874173	1.16309e-06	-1.77379	-0.872118
159402286	chr5:159402286:C:T	2.74353e-11	-1.21259	-1.32396	1.22332e-06	-1.2711	-1.32432
159402493	chr5:159402493:T:C	3.36688e-11	-0.827867	-1.50395	1.89794e-06	-0.648065	-1.50816
159402519	chr5:159402519:A:T	7.8724e-11	-1.05633	-0.42611	2.17593e-06	-1.56088	-0.45865
159403037	chr5:159403037:G:A	8.75958e-11	-2.2016e-10	-1.37565	4.07066e-06	-2.2016e-10	-1.39319
159403346	chr5:159403346:G:C	8.83543e-11	-2.2016e-10	-1.36703	4.20517e-06	-2.2016e-10	-1.36068
159403482	chr5:159403482:T:G	1.72394e-10	-2.2016e-10	-0.698599	8.54993e-06	-2.2016e-10	-0.651068
159403551	chr5:159403551:A:G	9.62023e-11	-2.2016e-10	-1.28193	4.50288e-06	-2.2016e-10	-1.29227
159403808	chr5:159403808:T:C	2.15949e-10	-2.2016e-10	-0.473341	1.08041e-05	-2.2016e-10	-0.417068
159403811	chr5:159403811:G:A	5.79238e-11	-1.11259	-0.67667	3.54495e-06	-0.841713	-0.689753
159404018	chr5:159404018:A:G	7.65042e-11	-2.2016e-10	-1.51104	3.62348e-06	-2.2016e-10	-1.50956
159404136	chr5:159404136:C:T	2.26974e-10	-2.2016e-10	-0.423548	1.13618e-05	-2.2016e-10	-0.366732
159404395	chr5:159404395:T:C	2.26466e-10	-2.2016e-10	-0.425789	1.13356e-05	-2.2016e-10	-0.369041
159404403	chr5:159404403:G:A	1.78574e-10	-0.62121	-0.0421734	9.46467e-06	-0.499256	-0.0501695
159404628	chr5:159404628:T:C	1.41933e-10	-2.2016e-10	-0.893027	6.4472e-06	-2.2016e-10	-0.933345
159405702	chr5:159405702:A:T	1.24811e-10	-2.2016e-10	-1.02158	5.88723e-06	-2.2016e-10	-1.02421
159405711	chr5:159405711:C:T	7.97824e-11	-2.2016e-10	-1.46908	3.77391e-06	-2.2016e-10	-1.46888
159406069	chr5:159406069:G:A	7.95275e-09	-2.2016e-10	3.13289	0.000370721	-2.2016e-10	3.11846
159406527	chr5:159406527:G:A	1.21877e-11	-1.87237	-1.47559	5.64352e-07	-1.89151	-1.47755
159406576	chr5:159406576:A:G	1.13359e-10	-2.2016e-10	-1.11783	5.3244e-06	-2.2016e-10	-1.12469
159407606	chr5:159407606:A:G	7.73601e-11	-2.2016e-10	-1.49991	3.65145e-06	-2.2016e-10	-1.50187
159407874	chr5:159407874:G:T	8.23472e-11	-2.2016e-10	-1.43744	3.87309e-06	-2.2016e-10	-1.44294
159408171	chr5:159408171:TTTTC:T	1.20076e-11	-1.89565	-1.46719	5.66815e-07	-1.89555	-1.46917
159408253	chr5:159408253:GTTCT:G	1.16838e-11	-1.8974	-1.49278	5.58927e-07	-1.88777	-1.49096
159408272	chr5:159408272:CCT:C	8.37154e-11	-2.2016e-10	-1.42096	3.97732e-06	-2.2016e-10	-1.41638
159408723	chr5:159408723:G:T	8.50189e-11	-2.2016e-10	-1.40551	4.03516e-06	-2.2016e-10	-1.40195
159408830	chr5:159408830:AAATT:A	8.50189e-11	-2.2016e-10	-1.40551	4.03516e-06	-2.2016e-10	-1.40195
159408898	chr5:159408898:A:G	1.31279e-10	-2.2016e-10	-0.971057	6.21607e-06	-2.2016e-10	-0.969853
159409099	chr5:159409099:T:C	1.1708e-11	-1.88163	-1.50648	5.71151e-07	-1.85246	-1.50463
159409118	chr5:159409118:G:A	1.43084e-11	-1.8974	-1.29014	6.77156e-07	-1.88851	-1.29833
159409406	chr5:159409406:T:A	1.14509e-11	-1.89657	-1.51374	5.4765e-07	-1.88528	-1.51383
159409518	chr5:159409518:G:A	8.18039e-11	-2.2016e-10	-1.44406	3.83569e-06	-2.2016e-10	-1.45264
159409526	chr5:159409526:A:G	1.38169e-10	-2.2016e-10	-0.919908	6.5418e-06	-2.2016e-10	-0.918779
159409573	chr5:159409573:C:T	1.22179e-11	-1.89414	-1.45134	5.85032e-07	-1.87828	-1.4548
159409612	chr5:159409612:G:T	5.62346e-11	-1.81885	-4.92792e-10	2.64303e-06	-1.82507	-4.92792e-10
159409768	chr5:159409768:G:T	7.77282e-11	-2.2016e-10	-1.49517	3.67114e-06	-2.2016e-10	-1.49649
159410222	chr5:159410222:C:T	7.03833e-11	-1.59443	-4.92792e-10	3.33899e-06	-1.59132	-4.92792e-10
159410329	chr5:159410329:A:C	7.69968e-11	-2.2016e-10	-1.50462	3.6359e-06	-2.2016e-10	-1.50613
159410526	chr5:159410526:G:A	1.16792e-11	-1.89626	-1.49431	5.52955e-07	-1.89664	-1.49283
159410786	chr5:159410786:C:T	5.35461e-11	-1.86784	-4.92792e-10	2.54268e-06	-1.86377	-4.92792e-10
159410818	chr5:159410818:C:T	1.62246e-10	-2.2016e-10	-0.759268	7.72403e-06	-2.2016e-10	-0.752655
159411126	chr5:159411126:G:A	8.61482e-11	-2.2016e-10	-1.39232	4.08963e-06	-2.2016e-10	-1.38854
159411466	chr5:159411466:A:G	1.50238e-10	-2.2016e-10	-0.836166	7.12177e-06	-2.2016e-10	-0.833835
159411505	chr5:159411505:A:G	8.6964e-11	-2.2016e-10	-1.38289	4.11132e-06	-2.2016e-10	-1.38325
159411868	chr5:159411868:G:A	9.04054e-11	-2.2016e-10	-1.34408	4.29616e-06	-2.2016e-10	-1.33927
159412244	chr5:159412244:G:A	1.30856e-11	-1.88472	-1.39215	6.39795e-07	-1.83549	-1.40811
159412504	chr5:159412504:A:G	1.19081e-11	-1.8831	-1.48806	5.79665e-07	-1.85506	-1.48724
159412737	chr5:159412737:T:C	1.17695e-11	-1.87645	-1.50643	5.75848e-07	-1.84155	-1.50736
159412966	chr5:159412966:C:A	1.02643e-10	-2.2016e-10	-1.21713	4.8285e-06	-2.2016e-10	-1.22245
159413060	chr5:159413060:T:C	7.67555e-11	-2.2016e-10	-1.50776	3.62182e-06	-2.2016e-10	-1.51001
159413242	chr5:159413242:C:T	9.11361e-11	-2.2016e-10	-1.33603	4.20883e-06	-2.2016e-10	-1.35981
159413375	chr5:159413375:T:C	8.6893e-11	-2.2016e-10	-1.38371	4.08616e-06	-2.2016e-10	-1.38938
159414462	chr5:159414462:C:T	1.17094e-11	-1.89536	-1.49263	5.69954e-07	-1.87194	-1.48725
159415284	chr5:159415284:AAACAG:A	4.70638e-11	-1.89717	-0.0997143	2.18412e-06	-1.89688	-0.118901
159415444	chr5:159415444:C:T	5.21104e-11	-1.89502	-4.92792e-10	2.49402e-06	-1.8831	-4.92792e-10
159415448	chr5:159415448:A:G	7.63264e-11	-2.2016e-10	-1.51337	3.60774e-06	-2.2016e-10	-1.51391
159415628	chr5:159415628:A:G	8.42861e-11	-2.2016e-10	-1.41417	4.01294e-06	-2.2016e-10	-1.40747
159415729	chr5:159415729:G:C	8.53061e-11	-1.88113	0.478993	4.05386e-06	-1.87771	0.480384
159415861	chr5:159415861:G:A	1.48423e-10	-2.2016e-10	-0.848318	7.20521e-06	-2.2016e-10	-0.822187
159416245	chr5:159416245:T:C	1.14739e-11	-1.89498	-1.51333	5.41254e-07	-1.89723	-1.51362
159416315	chr5:159416315:G:A	8.93191e-11	-2.2016e-10	-1.35617	4.20428e-06	-2.2016e-10	-1.36089
159416380	chr5:159416380:A:G	1.3456e-11	-1.73509	-1.51387	6.40828e-07	-1.72888	-1.5131
159417032	chr5:159417032:T:G	6.21752e-11	-1.80076	0.0823367	3.11157e-06	-1.69729	0.0354246
159417161	chr5:159417161:C:A	1.0413e-10	-2.2016e-10	-1.20274	4.75523e-06	-2.2016e-10	-1.23775
159417224	chr5:159417224:G:A	1.24556e-11	-1.81232	-1.51389	6.40118e-07	-1.72909	-1.514
159417656	chr5:159417656:G:A	1.64041e-11	-1.53923	-1.51162	9.44567e-07	-1.34266	-1.51136
159417860	chr5:159417860:G:A	8.29042e-11	-2.2016e-10	-1.4307	3.93041e-06	-2.2016e-10	-1.42825
159417981	chr5:159417981:G:A	1.61682e-11	-1.63191	-1.43343	7.93558e-07	-1.58856	-1.43966
159418005	chr5:159418005:T:A	5.98702e-11	-1.89138	0.13518	2.81558e-06	-1.8827	0.120882
159418053	chr5:159418053:T:C	5.5141e-11	-1.74596	-0.0925276	3.37327e-06	-1.50979	-0.0713212
159418561	chr5:159418561:A:AAG	6.69668e-11	-1.78317	0.138981	3.35843e-06	-1.67669	0.0911718
159419419	chr5:159419419:C:T	7.98887e-11	-2.2016e-10	-1.46775	3.78732e-06	-2.2016e-10	-1.46533
159419431	chr5:159419431:C:T	8.39638e-11	-2.2016e-10	-1.418	3.99703e-06	-2.2016e-10	-1.41144
159419526	chr5:159419526:C:T	1.03077e-09	-2.2016e-10	1.08968	5.0891e-05	-2.2016e-10	1.1327
159419598	chr5:159419598:C:T	1.35514e-11	-1.8464	-1.39549	6.77176e-07	-1.78541	-1.4014
159419701	chr5:159419701:T:C	9.66972e-11	-1.74663	0.469828	4.92039e-06	-1.62598	0.422379
159419891	chr5:159419891:C:T	1.33295e-10	-0.955821	-4.92792e-10	6.47031e-06	-0.929768	-4.92792e-10
159420063	chr5:159420063:T:C	1.15438e-11	-1.8974	-1.50484	5.44433e-07	-1.8974	-1.50761
159420676	chr5:159420676:C:T	1.3541e-10	-2.2016e-10	-0.940075	6.34543e-06	-2.2016e-10	-0.949256
159420719	chr5:159420719:T:C	9.33947e-11	-1.82504	0.513493	4.55461e-06	-1.74597	0.465116
159420720	chr5:159420720:G:A	1.89292e-10	-1.8756	1.27051	8.98727e-06	-1.82495	1.22377
159421063	chr5:159421063:T:C	8.71459e-11	-1.84558	0.464778	4.20966e-06	-1.77658	0.416974
159421197	chr5:159421197:C:T	8.71794e-11	-2.2016e-10	-1.38042	4.15307e-06	-2.2016e-10	-1.37314
159421425	chr5:159421425:G:A	4.24641e-11	-1.83713	-0.26259	2.13619e-06	-1.77643	-0.26154
159421484	chr5:159421484:T:C	1.20813e-11	-1.84957	-1.50716	6.29628e-07	-1.75116	-1.50846
159421544	chr5:159421544:A:G	7.09897e-11	-1.84699	0.26114	3.4259e-06	-1.77824	0.212616
159421801	chr5:159421801:G:C	1.61964e-11	-1.56504	-1.49856	1.12359e-06	-1.17625	-1.50421
159422248	chr5:159422248:G:T	1.27543e-10	-2.2016e-10	-0.999928	6.00955e-06	-2.2016e-10	-1.00364
159422412	chr5:159422412:G:C	1.27182e-11	-1.87135	-1.434	6.144e-07	-1.83476	-1.44934
159422483	chr5:159422483:T:C	6.4343e-11	-1.58233	-0.101823	4.31737e-06	-1.21329	-0.121052
159422628	chr5:159422628:G:A	4.16091e-11	-1.83663	-0.28344	2.09443e-06	-1.77517	-0.282538
159422829	chr5:159422829:A:G	4.33268e-11	-1.84094	-0.238671	2.17488e-06	-1.78147	-0.238543
159423505	chr5:159423505:A:G	4.63795e-11	-1.85443	-0.157094	2.30512e-06	-1.80385	-0.15801
159424209	chr5:159424209:G:A	7.66431e-11	-2.2016e-10	-1.50922	3.62469e-06	-2.2016e-10	-1.50922
159424867	chr5:159424867:A:T	2.5979e-10	-2.2016e-10	-0.28851	1.22784e-05	-2.2016e-10	-0.289148
159425109	chr5:159425109:C:A	1.2772e-11	-1.78729	-1.51384	6.86421e-07	-1.65985	-1.5134
159425192	chr5:159425192:A:G	1.40191e-11	-1.72156	-1.4864	7.2466e-07	-1.63354	-1.4855
159425465	chr5:159425465:T:C	7.75569e-11	-2.2016e-10	-1.49737	3.66853e-06	-2.2016e-10	-1.4972
159425486	chr5:159425486:G:A	7.84448e-11	-2.2016e-10	-1.48599	3.72011e-06	-2.2016e-10	-1.48324
159425936	chr5:159425936:T:A	9.01246e-11	-1.7792	0.432007	4.60461e-06	-1.67774	0.407803
159426013	chr5:159426013:G:A	8.08314e-11	-2.2016e-10	-1.45602	3.83037e-06	-2.2016e-10	-1.45403
159426612	chr5:159426612:C:G	8.83198e-11	-2.2016e-10	-1.36742	4.1697e-06	-2.2016e-10	-1.36915
159426765	chr5:159426765:T:C	8.72951e-11	-2.2016e-10	-1.37909	4.1213e-06	-2.2016e-10	-1.38082
159426933	chr5:159426933:A:T	4.25674e-11	-1.84972	-0.247575	2.12251e-06	-1.79434	-0.250047
159428368	chr5:159428368:A:G	7.65429e-11	-2.2016e-10	-1.51053	3.62589e-06	-2.2016e-10	-1.50889
159429498	chr5:159429498:C:A	1.19667e-11	-1.8974	-1.46885	5.74847e-07	-1.88662	-1.46402
159429630	chr5:159429630:T:C	1.05161e-10	-2.2016e-10	-1.19289	4.96994e-06	-2.2016e-10	-1.19358
159429803	chr5:159429803:G:A	9.28227e-11	-2.2016e-10	-1.31769	4.39584e-06	-2.2016e-10	-1.31633
159430064	chr5:159430064:T:C	2.84463e-11	-1.57994	-0.920424	1.92219e-06	-1.21241	-0.931114
159430464	chr5:159430464:T:C	1.38975e-10	-1.86299	0.948904	7.5739e-06	-1.71802	0.945734
159430689	chr5:159430689:C:T	1.37547e-10	-2.2016e-10	-0.924421	6.22324e-06	-2.2016e-10	-0.968701
159430863	chr5:159430863:T:C	1.16934e-11	-1.87664	-1.51272	5.93413e-07	-1.80588	-1.51298
159430865	chr5:159430865:C:A	4.18326e-11	-0.620597	-1.49411	1.60723e-06	-0.827001	-1.49548
159430958	chr5:159430958:C:T	1.45629e-10	-2.2016e-10	-0.867322	6.85408e-06	-2.2016e-10	-0.872148
159431189	chr5:159431189:T:C	3.02725e-10	-2.2016e-10	-0.135558	1.54041e-05	-2.2016e-10	-0.0623542
159431267	chr5:159431267:A:G	6.55336e-11	-1.66582	-4.92792e-10	2.86054e-06	-1.74598	-4.92792e-10
159431439	chr5:159431439:G:A	5.62392e-11	-1.81877	-4.92792e-10	2.74226e-06	-1.78821	-4.92792e-10
159431455	chr5:159431455:A:AG	4.11984e-11	-0.871306	-1.25868	2.09299e-06	-0.781418	-1.27698
159431573	chr5:159431573:G:T	1.05444e-10	-2.2016e-10	-1.1902	5.06963e-06	-2.2016e-10	-1.17372
159431890	chr5:159431890:C:T	1.55104e-11	-1.87494	-1.23193	7.27991e-07	-1.89631	-1.21814
159432035	chr5:159432035:G:A	5.83403e-11	-1.78209	-4.92792e-10	2.75952e-06	-1.78194	-4.92792e-10
159432045	chr5:159432045:G:A	7.65394e-11	-2.2016e-10	-1.51058	3.61106e-06	-2.2016e-10	-1.51299
159432325	chr5:159432325:G:A	1.03322e-10	-2.2016e-10	-1.21053	4.91476e-06	-2.2016e-10	-1.20475
159432356	chr5:159432356:G:T	1.40242e-11	-1.71719	-1.49041	7.23345e-07	-1.63175	-1.48911
159432490	chr5:159432490:T:A	1.54634e-11	-1.86559	-1.24432	7.24922e-07	-1.89579	-1.22289
159432584	chr5:159432584:G:T	1.12453e-10	-2.2016e-10	-1.12585	5.37248e-06	-2.2016e-10	-1.1157
159432637	chr5:159432637:G:A	1.02968e-10	-2.2016e-10	-1.21396	4.8958e-06	-2.2016e-10	-1.20861
159432981	chr5:159432981:C:CTA	1.4866e-11	-1.8859	-1.26341	7.16006e-07	-1.89162	-1.23944
159432995	chr5:159432995:C:A	1.0033e-10	-2.2016e-10	-1.23992	4.75647e-06	-2.2016e-10	-1.23749
159433008	chr5:159433008:T:C	7.64388e-11	-2.2016e-10	-1.51189	3.61769e-06	-2.2016e-10	-1.51115
159433066	chr5:159433066:T:A	8.88646e-11	-2.2016e-10	-1.36127	4.26731e-06	-2.2016e-10	-1.34601
159433305	chr5:159433305:G:C	9.9434e-11	-2.2016e-10	-1.24889	4.71145e-06	-2.2016e-10	-1.247
159433560	chr5:159433560:C:G	3.27294e-10	-2.2016e-10	-0.0575262	1.62614e-05	-2.2016e-10	-0.00819473
159433628	chr5:159433628:T:C	1.36782e-11	-1.89283	-1.33975	6.67559e-07	-1.88406	-1.31706
159433826	chr5:159433826:T:C	8.02212e-11	-2.2016e-10	-1.4636	3.87352e-06	-2.2016e-10	-1.44283
159433862	chr5:159433862:C:T	7.65439e-11	-2.2016e-10	-1.51052	3.61582e-06	-2.2016e-10	-1.51167
159433931	chr5:159433931:A:G	1.20184e-11	-1.87465	-1.4873	5.6092e-07	-1.88852	-1.48665
159434484	chr5:159434484:C:T	7.65715e-11	-2.2016e-10	-1.51016	3.62464e-06	-2.2016e-10	-1.50924
159434496	chr5:159434496:T:C	1.53715e-10	-2.2016e-10	-0.813284	7.52686e-06	-2.2016e-10	-0.778513
159434701	chr5:159434701:GA:G	1.32163e-11	-1.87879	-1.38815	6.269e-07	-1.89405	-1.36991
159435205	chr5:159435205:T:G	1.308e-11	-1.88193	-1.39537	6.22881e-07	-1.89253	-1.37786
159435230	chr5:159435230:G:T	1.74616e-11	-1.78747	-1.20091	7.68408e-07	-1.89713	-1.16329
159435644	chr5:159435644:A:G	7.74973e-11	-2.2016e-10	-1.49814	3.64894e-06	-2.2016e-10	-1.50255
159435673	chr5:159435673:A:G	1.6344e-11	-1.87753	-1.177	7.63867e-07	-1.88872	-1.17763
159435684	chr5:159435684:T:TG	1.48907e-11	-1.87142	-1.27623	6.9076e-07	-1.89206	-1.27489
159435763	chr5:159435763:C:T	7.82862e-11	-2.2016e-10	-1.48801	3.695e-06	-2.2016e-10	-1.49001
159435828	chr5:159435828:G:A	1.05974e-10	-2.2016e-10	-1.18519	4.9952e-06	-2.2016e-10	-1.18851
159436105	chr5:159436105:C:G	2.1486e-10	-1.85998	1.38159	9.93231e-06	-1.89461	1.39341
159436189	chr5:159436189:A:G	7.94988e-11	-2.2016e-10	-1.47264	3.73528e-06	-2.2016e-10	-1.47917
159436241	chr5:159436241:C:T	1.70127e-11	-1.62191	-1.39251	8.43763e-07	-1.57193	-1.39495
159436379	chr5:159436379:C:T	2.33486e-11	-1.70386	-0.993992	1.2738e-06	-1.60587	-0.949119
159436452	chr5:159436452:G:A	2.72763e-10	-0.239782	-4.92792e-10	1.03147e-05	-0.463422	-4.92792e-10
159436528	chr5:159436528:C:T	2.05438e-11	-1.88758	-0.938244	1.02337e-06	-1.87309	-0.900797
159436529	chr5:159436529:T:G	2.66438e-11	-1.78829	-0.777539	1.26388e-06	-1.82775	-0.735062
159436736	chr5:159436736:T:A	1.35613e-11	-1.72911	-1.51205	6.54414e-07	-1.7088	-1.51221
159436826	chr5:159436826:C:T	1.01754e-10	-2.2016e-10	-1.22582	5.12781e-06	-2.2016e-10	-1.16231
159436868	chr5:159436868:T:C	8.12588e-11	-1.45075	-4.92792e-10	3.69311e-06	-1.49052	-4.92792e-10
159437362	chr5:159437362:C:T	8.44793e-11	-2.2016e-10	-1.41188	3.9947e-06	-2.2016e-10	-1.41202
159437732	chr5:159437732:A:G	2.04515e-10	-1.03009	0.502352	1.05943e-05	-0.938959	0.502284
159438249	chr5:159438249:G:A	7.69805e-11	-2.2016e-10	-1.50483	3.63628e-06	-2.2016e-10	-1.50603
159438354	chr5:159438354:G:A	1.61029e-11	-1.70351	-1.36588	9.1673e-07	-1.5269	-1.35703
159438648	chr5:159438648:T:C	7.75694e-11	-2.2016e-10	-1.49721	3.66235e-06	-2.2016e-10	-1.49889
159439755	chr5:159439755:A:C	1.93009e-09	-2.2016e-10	1.71694	9.24338e-05	-2.2016e-10	1.7295
159439960	chr5:159439960:T:C	8.30718e-11	-2.2016e-10	-1.42868	3.9207e-06	-2.2016e-10	-1.43072
159439972	chr5:159439972:G:T	2.57149e-11	-1.80103	-0.800285	1.25563e-06	-1.78735	-0.781999
159440204	chr5:159440204:G:A	1.71387e-11	-1.88073	-1.12632	8.44541e-07	-1.86232	-1.10364
159440285	chr5:159440285:GTCAATCCCTAT:G	7.331e-11	-1.55369	-4.92792e-10	3.22509e-06	-1.62603	-4.92792e-10
159440544	chr5:159440544:G:A	2.99182e-11	-1.021	-1.42892	2.01747e-06	-0.658553	-1.43659
159440658	chr5:159440658:T:G	7.711e-11	-2.2016e-10	-1.50315	3.64293e-06	-2.2016e-10	-1.5042
159441023	chr5:159441023:T:A	1.38928e-10	-2.2016e-10	-0.914429	6.66546e-06	-2.2016e-10	-0.900051
159441167	chr5:159441167:G:A	2.81236e-10	-1.45755	1.24836	1.48115e-05	-1.46597	1.36438
159441475	chr5:159441475:C:A	2.80853e-11	-1.68972	-0.823418	1.35407e-06	-1.66418	-0.8297
159441869	chr5:159441869:G:T	8.67964e-11	-1.38482	-4.92792e-10	3.58586e-06	-1.51999	-4.92792e-10
159442105	chr5:159442105:A:T	1.96347e-10	-2.2016e-10	-0.568499	9.20732e-06	-2.2016e-10	-0.576992
159442285	chr5:159442285:C:T	2.03408e-10	-2.2016e-10	-0.533173	9.84461e-06	-2.2016e-10	-0.510067
159442286	chr5:159442286:G:A	3.01831e-11	-1.66335	-0.777755	1.45512e-06	-1.63664	-0.78527
159442540	chr5:159442540:C:T	7.72091e-11	-2.2016e-10	-1.50187	3.6534e-06	-2.2016e-10	-1.50133
159443295	chr5:159443295:T:A	1.4717e-10	-2.2016e-10	-0.856799	7.65765e-06	-2.2016e-10	-0.761286
159443436	chr5:159443436:G:A	8.30719e-11	-2.2016e-10	-1.42868	3.92663e-06	-2.2016e-10	-1.42921
159443487	chr5:159443487:G:C	2.73339e-11	-1.11623	-1.42402	1.80845e-06	-0.773618	-1.4309
159444673	chr5:159444673:T:A	1.62438e-11	-1.77293	-1.28775	7.28734e-07	-1.83622	-1.27721
159444813	chr5:159444813:T:G	5.11006e-11	-1.87684	-0.0377451	2.46891e-06	-1.85762	-0.035597
159445203	chr5:159445203:G:A	7.72145e-11	-2.2016e-10	-1.5018	3.64876e-06	-2.2016e-10	-1.5026
159445479	chr5:159445479:T:C	4.52199e-10	-1.83485	2.10059	2.44738e-05	-1.79605	2.19666
159445623	chr5:159445623:G:A	5.90284e-10	-1.85361	2.38583	3.23416e-05	-1.82474	2.50411
159446484	chr5:159446484:T:C	1.74566e-10	-2.2016e-10	-0.686083	8.37105e-06	-2.2016e-10	-0.672211
159447033	chr5:159447033:G:C	7.43305e-10	-1.88656	2.64928	4.02833e-05	-1.87152	2.77046
159447313	chr5:159447313:C:T	7.99285e-11	-2.2016e-10	-1.46725	3.75932e-06	-2.2016e-10	-1.47275
159447347	chr5:159447347:A:G	2.27301e-10	-2.2016e-10	-0.422108	1.07769e-05	-2.2016e-10	-0.419589
159447476	chr5:159447476:G:A	1.03531e-10	-2.2016e-10	-1.20851	5.21995e-06	-2.2016e-10	-1.1445
159447563	chr5:159447563:C:T	8.84689e-11	-1.79123	0.425501	4.87485e-06	-1.73014	0.517237
159448663	chr5:159448663:C:T	1.12936e-10	-2.2016e-10	-1.12157	5.41308e-06	-2.2016e-10	-1.10817
159448969	chr5:159448969:A:G	1.07634e-10	-1.16965	-4.92792e-10	6.68717e-06	-0.8968	-4.92792e-10
159449227	chr5:159449227:G:A	6.55499e-11	-1.86859	0.203017	3.05298e-06	-1.88532	0.204443
159449692	chr5:159449692:A:G	3.54347e-10	-2.2016e-10	0.0218938	1.63198e-05	-2.2016e-10	-0.00461284
159450179	chr5:159450179:G:A	2.17375e-10	-2.2016e-10	-0.46676	1.07552e-05	-2.2016e-10	-0.421597
159450923	chr5:159450923:G:C	8.54102e-11	-2.2016e-10	-1.40092	4.07402e-06	-2.2016e-10	-1.39236
159451373	chr5:159451373:G:A	1.63562e-11	-1.54867	-1.50511	9.94564e-07	-1.29832	-1.50412
159451625	chr5:159451625:A:G	9.26022e-11	-2.2016e-10	-1.32007	4.32274e-06	-2.2016e-10	-1.3331
159451654	chr5:159451654:C:T	7.64388e-11	-2.2016e-10	-1.51189	3.61778e-06	-2.2016e-10	-1.51113
159452023	chr5:159452023:G:A	9.39741e-11	-2.2016e-10	-1.30536	4.38744e-06	-2.2016e-10	-1.31825
159452061	chr5:159452061:C:T	9.26566e-10	-1.64761	2.63071	5.34685e-05	-1.58245	2.76455
159452182	chr5:159452182:T:C	4.22771e-11	-1.89705	-0.207087	2.16328e-06	-1.88691	-0.138456
159452287	chr5:159452287:T:A	7.83538e-11	-2.2016e-10	-1.48715	3.7148e-06	-2.2016e-10	-1.48467
159452861	chr5:159452861:C:G	3.36593e-11	-1.87713	-0.454967	1.6611e-06	-1.84345	-0.446061
159452970	chr5:159452970:C:T	3.90778e-10	-2.2016e-10	0.119754	1.80084e-05	-2.2016e-10	0.0938447
159453024	chr5:159453024:C:T	2.54201e-11	-1.74429	-0.868556	1.28458e-06	-1.67457	-0.871991
159453388	chr5:159453388:C:T	1.35383e-11	-1.77886	-1.464	6.35501e-07	-1.78869	-1.46164
159453445	chr5:159453445:G:A	7.63052e-11	-2.2016e-10	-1.51364	3.60757e-06	-2.2016e-10	-1.51396
159453519	chr5:159453519:C:T	2.41647e-11	-1.73538	-0.928117	1.22993e-06	-1.66398	-0.926052
159453765	chr5:159453765:G:A	8.25362e-11	-2.2016e-10	-1.43515	3.88756e-06	-2.2016e-10	-1.43921
159453903	chr5:159453903:G:A	3.47351e-10	-2.2016e-10	0.00195047	1.60527e-05	-2.2016e-10	-0.0211157
159453954	chr5:159453954:G:T	3.62923e-11	-1.89625	-0.36053	1.70462e-06	-1.89626	-0.367387
159454268	chr5:159454268:T:C	2.70934e-11	-1.7011	-0.847995	1.3684e-06	-1.63261	-0.850741
159454489	chr5:159454489:C:A	2.25682e-11	-1.84874	-0.883107	1.13923e-06	-1.81883	-0.84781
159454939	chr5:159454939:A:G	1.05124e-10	-2.2016e-10	-1.19325	4.93457e-06	-2.2016e-10	-1.20073
159455203	chr5:159455203:G:A	2.52993e-10	-2.2016e-10	-0.315024	1.36022e-05	-2.2016e-10	-0.186761
159455298	chr5:159455298:AAAAATCACAAATCACAGAATAAATTGGAATG:A	1.35735e-10	-2.2016e-10	-0.93768	6.37048e-06	-2.2016e-10	-0.945316
159455982	chr5:159455982:T:A	1.25548e-11	-1.84036	-1.47792	5.95093e-07	-1.8417	-1.47432
159456019	chr5:159456019:A:G	1.77252e-11	-1.59184	-1.38156	8.90772e-07	-1.52417	-1.38849
159456340	chr5:159456340:T:C	1.93739e-10	-2.2016e-10	-0.581874	9.01593e-06	-2.2016e-10	-0.597998
159456665	chr5:159456665:A:C	1.67022e-11	-1.5235	-1.50934	9.57036e-07	-1.33238	-1.50852
159456676	chr5:159456676:T:A	9.79488e-11	-2.2016e-10	-1.26394	4.66031e-06	-2.2016e-10	-1.25791
159457111	chr5:159457111:G:A	3.29981e-11	-1.82124	-0.530697	1.55418e-06	-1.82286	-0.533188
159457527	chr5:159457527:A:G	1.89032e-11	-1.49745	-1.41161	9.58873e-07	-1.42194	-1.41705
159457947	chr5:159457947:T:C	7.69253e-11	-2.2016e-10	-1.50555	3.65659e-06	-2.2016e-10	-1.50046
159457997	chr5:159457997:G:A	9.8487e-11	-2.2016e-10	-1.25846	4.68712e-06	-2.2016e-10	-1.25217
159458067	chr5:159458067:T:C	1.19151e-10	-1.74521	0.67722	6.4097e-06	-1.6868	0.747623
159458098	chr5:159458098:C:T	7.75619e-11	-2.2016e-10	-1.49731	3.69937e-06	-2.2016e-10	-1.48883
159458157	chr5:159458157:G:A	8.03252e-11	-2.2016e-10	-1.4623	3.81026e-06	-2.2016e-10	-1.45929
159459931	chr5:159459931:A:G	4.58797e-11	-1.81681	-0.205553	2.14023e-06	-1.81931	-0.216763
159460964	chr5:159460964:T:C	4.61157e-11	-1.79037	-0.22686	2.36812e-06	-1.7329	-0.201994
159461098	chr5:159461098:C:T	1.24261e-10	-1.89166	0.86566	6.51948e-06	-1.85348	0.931283
159461199	chr5:159461199:C:G	8.07793e-11	-2.2016e-10	-1.45666	3.84008e-06	-2.2016e-10	-1.4515
159461380	chr5:159461380:C:T	7.90049e-11	-2.2016e-10	-1.47887	3.73923e-06	-2.2016e-10	-1.47811
159462084	chr5:159462084:G:A	4.05529e-10	-2.2016e-10	0.156807	1.8833e-05	-2.2016e-10	0.138619
159462210	chr5:159462210:A:C	7.71402e-11	-1.50276	-4.92792e-10	3.24224e-06	-1.62073	-4.92792e-10
159462267	chr5:159462267:T:C	1.12492e-10	-2.2016e-10	-1.1255	5.3584e-06	-2.2016e-10	-1.11833
159462320	chr5:159462320:T:C	6.49898e-11	-1.89242	0.218266	3.34416e-06	-1.85632	0.266549
159462676	chr5:159462676:T:G	2.38545e-11	-1.55637	-1.12004	1.36284e-06	-1.36982	-1.1176
159463372	chr5:159463372:G:A	1.04179e-10	-2.2016e-10	-1.20227	4.98819e-06	-2.2016e-10	-1.18992
159463710	chr5:159463710:A:G	1.3219e-10	-1.72795	0.763801	7.09238e-06	-1.66483	0.82686
159463730	chr5:159463730:C:A	2.144e-10	-2.2016e-10	-0.480541	9.96311e-06	-2.2016e-10	-0.498102
159463958	chr5:159463958:C:T	2.13973e-11	-1.41823	-1.36689	9.10664e-07	-1.54491	-1.34566
159464130	chr5:159464130:TG:T	2.70181e-11	-1.51976	-1.03212	1.55673e-06	-1.32523	-1.02918
159464460	chr5:159464460:T:C	1.6009e-10	-2.2016e-10	-0.77265	7.52801e-06	-2.2016e-10	-0.778361
159465632	chr5:159465632:T:C	1.32324e-10	-1.72826	0.765129	7.10054e-06	-1.66503	0.828207
159466480	chr5:159466480:C:T	7.62721e-11	-2.2016e-10	-1.51408	3.60712e-06	-2.2016e-10	-1.51408
159467298	chr5:159467298:C:T	1.67969e-10	-2.2016e-10	-0.724604	8.84229e-06	-2.2016e-10	-0.617445
159467341	chr5:159467341:C:T	7.64646e-11	-2.2016e-10	-1.51156	3.61847e-06	-2.2016e-10	-1.51094
159467780	chr5:159467780:GC:G	9.66242e-11	-2.2016e-10	-1.27755	4.85213e-06	-2.2016e-10	-1.21757
159467853	chr5:159467853:C:G	2.69063e-10	-2.2016e-10	-0.253439	1.20166e-05	-2.2016e-10	-0.310704
159468001	chr5:159468001:T:A	3.64022e-10	-2.2016e-10	0.0488289	1.68907e-05	-2.2016e-10	0.0297741
159468314	chr5:159468314:G:A	1.40984e-10	-2.2016e-10	-0.899739	6.61531e-06	-2.2016e-10	-0.907604
159468539	chr5:159468539:A:T	1.88632e-10	-2.2016e-10	-0.608586	9.96137e-06	-2.2016e-10	-0.498277
159470762	chr5:159470762:G:A	6.88623e-11	-1.61628	-4.92792e-10	3.2214e-06	-1.62717	-4.92792e-10
159470940	chr5:159470940:G:A	8.96086e-11	-2.2016e-10	-1.35293	4.26082e-06	-2.2016e-10	-1.34753
159472202	chr5:159472202:A:G	1.87731e-11	-1.80086	-1.1151	9.73612e-07	-1.69116	-1.13258
159472217	chr5:159472217:A:G	2.52678e-11	-1.60265	-1.01621	1.32174e-06	-1.51125	-1.00679
159472235	chr5:159472235:T:C	7.63106e-11	-2.2016e-10	-1.51357	3.60997e-06	-2.2016e-10	-1.51329
159472592	chr5:159472592:A:G	7.63361e-11	-2.2016e-10	-1.51324	3.61151e-06	-2.2016e-10	-1.51286
159472781	chr5:159472781:G:T	9.04367e-11	-2.2016e-10	-1.34373	4.3077e-06	-2.2016e-10	-1.33659
159473435	chr5:159473435:A:G	9.19803e-11	-2.2016e-10	-1.32681	4.30284e-06	-2.2016e-10	-1.33772
159474008	chr5:159474008:A:G	1.83379e-09	-1.58307	3.24883	0.000101858	-1.48089	3.30748
159474167	chr5:159474167:G:A	7.63039e-11	-2.2016e-10	-1.51366	3.6095e-06	-2.2016e-10	-1.51342
159474699	chr5:159474699:C:T	1.18804e-11	-1.88959	-1.4839	5.65297e-07	-1.88864	-1.47876
159474835	chr5:159474835:G:A	3.12339e-10	-2.2016e-10	-0.104294	1.45592e-05	-2.2016e-10	-0.118769
159474957	chr5:159474957:A:G	4.90851e-11	-1.7987	-0.156132	2.2147e-06	-1.84513	-0.156745
159476112	chr5:159476112:C:G	7.18699e-11	-1.57353	-4.92792e-10	3.25569e-06	-1.61659	-4.92792e-10
159476558	chr5:159476558:T:TA	7.39206e-11	-1.54539	-4.92792e-10	3.14183e-06	-1.65218	-4.92792e-10
159477305	chr5:159477305:G:A	1.19045e-11	-1.85793	-1.51354	5.61606e-07	-1.86125	-1.5127
159477382	chr5:159477382:T:C	2.46394e-11	-1.24428	-1.39976	1.3187e-06	-1.12733	-1.39301
159477690	chr5:159477690:A:G	3.02631e-10	-2.2016e-10	-0.135868	1.35807e-05	-2.2016e-10	-0.188338
159478143	chr5:159478143:A:G	9.41708e-11	-2.2016e-10	-1.30327	4.53939e-06	-2.2016e-10	-1.2842
159478775	chr5:159478775:G:C	3.69493e-10	-2.2016e-10	0.0637488	1.8008e-05	-2.2016e-10	0.0938253
159479066	chr5:159479066:T:A	7.17101e-10	-2.2016e-10	0.726832	3.38594e-05	-2.2016e-10	0.725225
159479197	chr5:159479197:A:G	4.2949e-11	-0.702556	-1.38582	1.66568e-06	-0.918917	-1.36784
159479391	chr5:159479391:G:T	1.57436e-11	-1.60617	-1.48578	8.66178e-07	-1.44964	-1.49101
159479400	chr5:159479400:G:A	2.49076e-11	-1.2102	-1.42301	9.77072e-07	-1.39407	-1.42611
159480008	chr5:159480008:C:T	1.29519e-11	-1.8856	-1.40154	6.13961e-07	-1.89117	-1.39365
159480428	chr5:159480428:A:G	3.00192e-11	-1.82695	-0.619597	1.39827e-06	-1.88276	-0.578999
159480640	chr5:159480640:T:C	3.17836e-11	-0.988355	-1.40108	1.45216e-06	-1.02325	-1.40069
159480729	chr5:159480729:T:C	2.49656e-11	-1.73661	-0.894273	1.16116e-06	-1.76208	-0.885494
159481219	chr5:159481219:A:G	1.34213e-11	-1.88868	-1.36286	6.29167e-07	-1.89682	-1.36353
159481642	chr5:159481642:T:C	1.91346e-11	-1.3837	-1.51319	1.07062e-06	-1.21653	-1.51223
159481710	chr5:159481710:G:C	2.07156e-10	-2.2016e-10	-0.514913	9.67138e-06	-2.2016e-10	-0.52782
159482254	chr5:159482254:C:T	2.13998e-10	-2.2016e-10	-0.482418	9.99075e-06	-2.2016e-10	-0.495332
159482259	chr5:159482259:G:A	1.68425e-11	-1.62709	-1.3974	8.53632e-07	-1.56539	-1.38986
159483007	chr5:159483007:A:G	9.69039e-11	-2.2016e-10	-1.27466	4.85341e-06	-2.2016e-10	-1.21731
159483290	chr5:159483290:A:G	2.28405e-11	-1.24561	-1.47424	8.99567e-07	-1.42659	-1.47625
159483322	chr5:159483322:GAA:G	1.70537e-11	-1.88486	-1.12716	7.97747e-07	-1.88636	-1.1366
159483490	chr5:159483490:G:A	1.01925e-10	-2.2016e-10	-1.22415	4.8595e-06	-2.2016e-10	-1.21606
159484007	chr5:159484007:G:A	9.77841e-11	-2.2016e-10	-1.26562	4.90149e-06	-2.2016e-10	-1.20745
159484085	chr5:159484085:G:A	2.17496e-11	-1.27821	-1.49058	8.7652e-07	-1.43991	-1.48887
159484244	chr5:159484244:A:AT	9.22123e-11	-2.2016e-10	-1.32429	4.59759e-06	-2.2016e-10	-1.27146
159484302	chr5:159484302:C:T	3.80725e-10	-2.2016e-10	0.0936936	1.71498e-05	-2.2016e-10	0.0449969
159485185	chr5:159485185:G:C	4.44248e-11	-0.778706	-1.27588	1.74487e-06	-0.988538	-1.25177
159485254	chr5:159485254:G:A	5.60009e-11	-1.32197	-0.501047	3.12319e-06	-1.19579	-0.462345
159485661	chr5:159485661:C:T	1.52315e-11	-1.89401	-1.23101	7.13586e-07	-1.89502	-1.23942
159485907	chr5:159485907:G:A	9.22712e-11	-2.2016e-10	-1.32365	4.49334e-06	-2.2016e-10	-1.29439
159485979	chr5:159485979:G:T	1.38888e-10	-0.914718	-4.92792e-10	5.39093e-06	-1.11227	-4.92792e-10
159486321	chr5:159486321:T:C	8.76069e-11	-2.2016e-10	-1.37552	4.08118e-06	-2.2016e-10	-1.3906
159486649	chr5:159486649:G:A	1.14902e-11	-1.89686	-1.51002	5.43189e-07	-1.89632	-1.51097
159487063	chr5:159487063:G:A	8.54453e-11	-2.2016e-10	-1.40051	3.96071e-06	-2.2016e-10	-1.42057
159487921	chr5:159487921:C:T	1.1621e-11	-1.88186	-1.51371	5.67047e-07	-1.85131	-1.51299
159488279	chr5:159488279:G:A	5.88701e-11	-0.334861	-1.43819	2.79787e-06	-0.322218	-1.44591
159488371	chr5:159488371:G:A	4.32987e-11	-0.763497	-1.31676	1.69284e-06	-0.975819	-1.29476
159488503	chr5:159488503:C:T	4.00931e-11	-1.5261	-0.631084	2.08735e-06	-1.42061	-0.640485
159488594	chr5:159488594:T:C	1.74852e-10	-0.684445	-4.92792e-10	6.22992e-06	-0.967628	-4.92792e-10
159488815	chr5:159488815:A:C	1.19952e-10	-1.06129	-4.92792e-10	5.59737e-06	-1.07469	-4.92792e-10
159488889	chr5:159488889:C:G	9.11563e-11	-2.2016e-10	-1.33581	4.37927e-06	-2.2016e-10	-1.32011
159489411	chr5:159489411:C:T	1.02672e-10	-2.2016e-10	-1.21685	4.92179e-06	-2.2016e-10	-1.20332
159490529	chr5:159490529:G:T	1.65663e-11	-1.89028	-1.15073	7.75618e-07	-1.89134	-1.15975
159490564	chr5:159490564:A:G	6.88771e-11	-1.61606	-4.92792e-10	3.23443e-06	-1.62314	-4.92792e-10
159490834	chr5:159490834:T:C	1.49127e-10	-2.2016e-10	-0.843583	6.93526e-06	-2.2016e-10	-0.860373
159491227	chr5:159491227:T:G	4.36038e-11	-0.803077	-1.27016	1.71762e-06	-1.01031	-1.24574
159491252	chr5:159491252:T:G	6.08989e-11	-1.38043	-0.358739	3.45681e-06	-1.2582	-0.298449
159491256	chr5:159491256:C:T	5.22197e-11	-1.89292	-4.92792e-10	2.47376e-06	-1.89125	-4.92792e-10
159491272	chr5:159491272:A:C	1.27165e-11	-1.85639	-1.4491	6.03635e-07	-1.85982	-1.44195
159491381	chr5:159491381:A:G	3.32443e-11	-1.42925	-0.91525	1.72873e-06	-1.31952	-0.93008
159491485	chr5:159491485:C:T	2.15678e-11	-1.43373	-1.34345	1.15366e-06	-1.31144	-1.34261
159491514	chr5:159491514:C:G	1.27552e-10	-0.999863	-4.92792e-10	4.99343e-06	-1.18887	-4.92792e-10
159491886	chr5:159491886:G:A	1.17355e-11	-1.87411	-1.51166	5.48769e-07	-1.88728	-1.50979
159491901	chr5:159491901:C:T	9.2442e-11	-2.2016e-10	-1.3218	4.44452e-06	-2.2016e-10	-1.30532
159492307	chr5:159492307:AGTT:A	7.92103e-10	-2.2016e-10	0.826308	3.83773e-05	-2.2016e-10	0.850474
159492360	chr5:159492360:G:A	9.29502e-11	-2.2016e-10	-1.31632	4.46997e-06	-2.2016e-10	-1.29961
159492447	chr5:159492447:C:G	2.0937e-10	-2.2016e-10	-0.504282	9.76998e-06	-2.2016e-10	-0.517676
159492522	chr5:159492522:C:T	1.55255e-11	-1.59254	-1.51337	8.33318e-07	-1.46689	-1.51244
159492647	chr5:159492647:C:A	1.24723e-10	-1.02229	-4.92792e-10	4.90166e-06	-1.20742	-4.92792e-10
159493232	chr5:159493232:A:G	9.25754e-11	-2.2016e-10	-1.32036	4.45348e-06	-2.2016e-10	-1.30331
159493375	chr5:159493375:C:T	2.17205e-09	-2.2016e-10	1.83504	0.000101621	-2.2016e-10	1.82426
159493408	chr5:159493408:G:A	3.65084e-10	-2.2016e-10	0.051742	1.78046e-05	-2.2016e-10	0.0824637
159493429	chr5:159493429:C:G	1.29699e-10	-0.983171	-4.92792e-10	5.06846e-06	-1.17395	-4.92792e-10
159493577	chr5:159493577:C:T	1.20729e-10	-1.05484	-4.92792e-10	4.75944e-06	-1.23686	-4.92792e-10
159493620	chr5:159493620:A:G	9.04594e-11	-2.2016e-10	-1.34348	4.34507e-06	-2.2016e-10	-1.32795
159494094	chr5:159494094:C:G	1.62344e-10	-2.2016e-10	-0.758664	7.53846e-06	-2.2016e-10	-0.776973
159494258	chr5:159494258:G:C	9.03279e-11	-2.2016e-10	-1.34494	4.28464e-06	-2.2016e-10	-1.34195
159494373	chr5:159494373:A:T	5.33243e-11	-1.87199	-4.92792e-10	2.48109e-06	-1.88829	-4.92792e-10
159494887	chr5:159494887:G:A	1.47801e-11	-1.67146	-1.48364	8.80408e-07	-1.44764	-1.47672
159494985	chr5:159494985:C:T	1.09514e-10	-2.2016e-10	-1.15233	5.17166e-06	-2.2016e-10	-1.1538
159495625	chr5:159495625:T:C	7.76849e-11	-2.2016e-10	-1.49572	3.66521e-06	-2.2016e-10	-1.49811
159495804	chr5:159495804:A:T	1.05481e-10	-2.2016e-10	-1.18986	4.86805e-06	-2.2016e-10	-1.2143
159496075	chr5:159496075:C:T	9.03436e-11	-2.2016e-10	-1.34476	4.31363e-06	-2.2016e-10	-1.33521
159496376	chr5:159496376:G:C	7.69642e-11	-2.2016e-10	-1.50504	3.64322e-06	-2.2016e-10	-1.50412
159496405	chr5:159496405:G:T	1.62445e-10	-2.2016e-10	-0.758044	7.54301e-06	-2.2016e-10	-0.77637
159496416	chr5:159496416:G:T	5.3292e-11	-1.8726	-4.92792e-10	2.45884e-06	-1.8973	-4.92792e-10
159496689	chr5:159496689:A:G	1.94182e-10	-2.2016e-10	-0.579588	9.20493e-06	-2.2016e-10	-0.577252
159496724	chr5:159496724:T:G	1.1199e-10	-2.2016e-10	-1.12998	5.28993e-06	-2.2016e-10	-1.13119
159496822	chr5:159496822:A:C	8.4735e-11	-1.79957	0.390712	4.29726e-06	-1.81382	0.474807
159497018	chr5:159497018:T:C	1.9843e-10	-2.2016e-10	-0.557949	9.50244e-06	-2.2016e-10	-0.545442
159497075	chr5:159497075:G:A	2.92266e-11	-1.28235	-1.19095	1.1528e-06	-1.46371	-1.19109
159497093	chr5:159497093:G:A	7.67376e-11	-2.2016e-10	-1.50799	3.62365e-06	-2.2016e-10	-1.50951
159497115	chr5:159497115:G:A	4.12431e-10	-2.2016e-10	0.173685	1.86054e-05	-2.2016e-10	0.126458
159497464	chr5:159497464:G:A	1.0817e-10	-2.2016e-10	-1.16468	5.11151e-06	-2.2016e-10	-1.1655
159498033	chr5:159498033:T:C	9.75754e-11	-2.2016e-10	-1.26776	4.55274e-06	-2.2016e-10	-1.28126
159498205	chr5:159498205:C:T	4.41186e-10	-2.2016e-10	0.241082	2.15005e-05	-2.2016e-10	0.271083
159498399	chr5:159498399:T:C	1.31623e-11	-1.86884	-1.40219	6.85695e-07	-1.77343	-1.40088
159498520	chr5:159498520:A:G	5.13755e-11	-1.32635	-0.582876	2.25258e-06	-1.38869	-0.596225
159498541	chr5:159498541:G:A	7.71093e-11	-2.2016e-10	-1.50316	3.6473e-06	-2.2016e-10	-1.503
159498546	chr5:159498546:A:G	3.53393e-11	-1.00038	-1.28301	1.73409e-06	-0.974693	-1.27182
159498575	chr5:159498575:G:A	1.34817e-11	-1.85027	-1.39678	6.16635e-07	-1.89682	-1.38365
159498594	chr5:159498594:G:T	9.9935e-11	-2.2016e-10	-1.24386	4.72239e-06	-2.2016e-10	-1.24468
159498618	chr5:159498618:C:T	1.35711e-10	-2.2016e-10	-0.937855	6.20943e-06	-2.2016e-10	-0.970922
159499222	chr5:159499222:C:T	1.32615e-10	-0.96093	-4.92792e-10	5.1767e-06	-1.15282	-4.92792e-10
159499437	chr5:159499437:A:T	8.81685e-11	-2.2016e-10	-1.36913	4.2327e-06	-2.2016e-10	-1.35415
159499517	chr5:159499517:T:C	1.00437e-10	-2.2016e-10	-1.23886	5.09508e-06	-2.2016e-10	-1.16872
159499943	chr5:159499943:A:G	1.35787e-10	-2.2016e-10	-0.937298	6.21277e-06	-2.2016e-10	-0.970384
159500469	chr5:159500469:A:G	3.62967e-10	-2.2016e-10	0.0459276	1.76548e-05	-2.2016e-10	0.0740171
159501307	chr5:159501307:A:C	8.48615e-11	-2.2016e-10	-1.40736	4.00864e-06	-2.2016e-10	-1.40854
159501530	chr5:159501530:T:G	1.47669e-10	-2.2016e-10	-0.853412	6.74051e-06	-2.2016e-10	-0.888856
159501534	chr5:159501534:T:G	1.51735e-10	-2.2016e-10	-0.826251	6.93797e-06	-2.2016e-10	-0.859982
159501572	chr5:159501572:C:T	4.17094e-11	-1.51273	-0.604927	2.31225e-06	-1.40767	-0.551096
159502177	chr5:159502177:A:C	9.34541e-11	-2.2016e-10	-1.31091	4.49717e-06	-2.2016e-10	-1.29354
159502227	chr5:159502227:A:G	1.51244e-10	-2.2016e-10	-0.829491	7.03571e-06	-2.2016e-10	-0.845992
159502774	chr5:159502774:A:G	8.74449e-11	-2.2016e-10	-1.37738	4.1301e-06	-2.2016e-10	-1.37869
159504299	chr5:159504299:G:A	1.35326e-10	-2.2016e-10	-0.940698	6.18956e-06	-2.2016e-10	-0.974127
159505178	chr5:159505178:C:A	2.12323e-11	-1.37775	-1.41511	9.81445e-07	-1.39897	-1.41676
159505687	chr5:159505687:A:G	8.0902e-11	-2.2016e-10	-1.45515	3.83904e-06	-2.2016e-10	-1.45177
159506878	chr5:159506878:T:C	9.34905e-11	-2.2016e-10	-1.31052	4.49598e-06	-2.2016e-10	-1.29381
159506909	chr5:159506909:T:A	2.11419e-11	-1.28919	-1.50794	1.15251e-06	-1.145	-1.51005
159507270	chr5:159507270:A:G	8.86289e-11	-2.2016e-10	-1.36393	4.18672e-06	-2.2016e-10	-1.36507
159507287	chr5:159507287:C:T	1.6139e-11	-1.60451	-1.46264	7.5395e-07	-1.61601	-1.46341
159507425	chr5:159507425:G:A	2.30899e-11	-1.50675	-1.20224	9.40554e-07	-1.65993	-1.19835
159507503	chr5:159507503:C:T	1.63434e-10	-0.681448	-0.0705267	7.81776e-06	-0.632266	-0.108327
159507692	chr5:159507692:G:A	7.67011e-11	-2.2016e-10	-1.50847	3.63571e-06	-2.2016e-10	-1.50619
159508471	chr5:159508471:T:C	3.01501e-11	-1.47884	-0.963358	1.66943e-06	-1.36123	-0.923277
159508715	chr5:159508715:C:A	5.37208e-11	-1.86458	-4.92792e-10	2.56394e-06	-1.85544	-4.92792e-10
159508755	chr5:159508755:G:A	2.34812e-10	-2.2016e-10	-0.389599	1.04923e-05	-2.2016e-10	-0.446347
159509049	chr5:159509049:T:C	3.58085e-10	-2.2016e-10	0.032385	1.73685e-05	-2.2016e-10	0.0576667
159509298	chr5:159509298:A:C	3.64359e-11	-0.880473	-1.37236	1.44166e-06	-1.07791	-1.35329
159509684	chr5:159509684:G:A	8.59394e-11	-2.2016e-10	-1.39474	3.98359e-06	-2.2016e-10	-1.41481
159509693	chr5:159509693:G:A	2.94627e-10	-1.29002	1.12735	1.26842e-05	-1.45448	1.19785
159509761	chr5:159509761:A:C	1.29746e-10	-2.2016e-10	-0.982808	5.94258e-06	-2.2016e-10	-1.01485
159509900	chr5:159509900:G:C	9.0902e-11	-2.2016e-10	-1.3386	4.55059e-06	-2.2016e-10	-1.28173
159510089	chr5:159510089:A:G	9.60337e-11	-2.2016e-10	-1.28369	4.63007e-06	-2.2016e-10	-1.26442
159510512	chr5:159510512:C:T	1.31744e-11	-1.89736	-1.37275	6.19433e-07	-1.89738	-1.37857
159510952	chr5:159510952:C:G	1.11009e-10	-2.2016e-10	-1.13878	5.20932e-06	-2.2016e-10	-1.14654
159511041	chr5:159511041:A:C	1.48739e-10	-2.2016e-10	-0.846193	6.93789e-06	-2.2016e-10	-0.859993
159511092	chr5:159511092:T:C	9.37902e-11	-2.2016e-10	-1.30732	4.52011e-06	-2.2016e-10	-1.28846
159511292	chr5:159511292:G:A	3.53646e-11	-0.913899	-1.36877	1.40523e-06	-1.10716	-1.34963
159511911	chr5:159511911:T:A	1.31539e-11	-1.75782	-1.51384	6.6552e-07	-1.69011	-1.51407
159512057	chr5:159512057:T:C	6.16496e-11	-0.234523	-1.49239	1.99052e-06	-0.611957	-1.49664
159512068	chr5:159512068:A:C	9.05127e-11	-1.38062	0.0377268	3.81403e-06	-1.52403	0.0657242
159512113	chr5:159512113:T:C	3.9438e-11	-1.12049	-1.05316	1.62344e-06	-1.28928	-1.02316
159512311	chr5:159512311:T:C	4.68068e-10	-2.2016e-10	0.30023	2.28082e-05	-2.2016e-10	0.330128
159512502	chr5:159512502:C:T	8.45764e-11	-2.2016e-10	-1.41073	4.04301e-06	-2.2016e-10	-1.4
159512898	chr5:159512898:G:A	3.99152e-11	-1.13253	-1.02909	1.64714e-06	-1.29973	-0.998219
159513049	chr5:159513049:G:T	8.22386e-11	-2.2016e-10	-1.43876	3.90324e-06	-2.2016e-10	-1.43518
159513282	chr5:159513282:G:A	8.93098e-11	-2.2016e-10	-1.35627	4.24118e-06	-2.2016e-10	-1.35215
159513623	chr5:159513623:G:A	9.18499e-11	-2.2016e-10	-1.32823	4.42922e-06	-2.2016e-10	-1.30877
159513875	chr5:159513875:G:T	8.26694e-11	-2.2016e-10	-1.43353	3.90759e-06	-2.2016e-10	-1.43407
159513910	chr5:159513910:T:C	9.00183e-11	-1.34837	-4.92792e-10	3.85452e-06	-1.44775	-4.92792e-10
159514301	chr5:159514301:T:C	4.68392e-11	-1.6338	-0.36786	1.93791e-06	-1.76613	-0.369253
159514377	chr5:159514377:C:T	1.17245e-11	-1.88892	-1.49778	5.50337e-07	-1.8971	-1.49711
159514497	chr5:159514497:C:T	5.43986e-11	-1.85205	-4.92792e-10	2.73895e-06	-1.78941	-4.92792e-10
159514731	chr5:159514731:G:A	1.22056e-11	-1.89599	-1.4505	5.74521e-07	-1.89553	-1.45568
159515120	chr5:159515120:T:C	8.16781e-11	-2.2016e-10	-1.4456	3.8258e-06	-2.2016e-10	-1.45522
159515457	chr5:159515457:C:A	2.18407e-11	-1.25487	-1.50974	1.21838e-06	-1.09203	-1.50744
159515722	chr5:159515722:T:A	1.59194e-10	-2.2016e-10	-0.778258	7.22814e-06	-2.2016e-10	-0.81901
159515808	chr5:159515808:A:G	6.81281e-11	-0.289921	-1.33707	3.39106e-06	-0.244716	-1.33113
159516273	chr5:159516273:A:G	1.29717e-10	0.344683	-1.32771	4.06151e-06	-0.0875037	-1.30793
159517047	chr5:159517047:A:T	2.78123e-10	-2.2016e-10	-0.220319	1.28954e-05	-2.2016e-10	-0.24012
159517175	chr5:159517175:G:A	9.41565e-10	-2.2016e-10	0.999159	4.45247e-05	-2.2016e-10	0.999054
159517210	chr5:159517210:A:T	2.27388e-11	-1.21043	-1.51389	9.64991e-07	-1.31955	-1.51308
159517258	chr5:159517258:A:G	2.65641e-11	-1.87242	-0.696401	1.26507e-06	-1.87881	-0.683051
159517265	chr5:159517265:T:C	8.44044e-11	-2.2016e-10	-1.41276	4.03444e-06	-2.2016e-10	-1.40212
159517449	chr5:159517449:A:G	1.45514e-11	-1.67227	-1.49843	6.40934e-07	-1.74336	-1.49846
159518521	chr5:159518521:T:C	1.7116e-09	-2.2016e-10	1.5968	8.46536e-05	-2.2016e-10	1.64158
159518826	chr5:159518826:T:C	1.58519e-10	-0.557402	-0.225108	7.8286e-06	-0.491472	-0.247735
159519122	chr5:159519122:C:G	1.78153e-11	-1.71922	-1.24911	7.92871e-07	-1.75824	-1.27084
159519319	chr5:159519319:G:A	7.76906e-11	-2.2016e-10	-1.49565	3.67645e-06	-2.2016e-10	-1.49504
159519487	chr5:159519487:G:A	2.30745e-11	-1.86892	-0.840742	1.1218e-06	-1.84967	-0.832385
159519499	chr5:159519499:C:T	2.25421e-11	-1.49136	-1.24165	1.06536e-06	-1.50138	-1.23229
159519512	chr5:159519512:A:G	4.38385e-10	-2.2016e-10	0.234713	2.04574e-05	-2.2016e-10	0.221354
159520134	chr5:159520134:A:G	3.64902e-11	-1.14838	-1.10296	1.30776e-06	-1.42516	-1.10351
159520684	chr5:159520684:A:G	8.79652e-11	-2.2016e-10	-1.37144	4.07844e-06	-2.2016e-10	-1.39128
159521163	chr5:159521163:C:T	1.37203e-10	-2.2016e-10	-0.92692	6.44866e-06	-2.2016e-10	-0.933119
159521325	chr5:159521325:T:C	1.64814e-11	-1.8705	-1.17565	7.55172e-07	-1.89739	-1.18041
159521637	chr5:159521637:G:A	1.10389e-10	-2.2016e-10	-1.14437	5.23486e-06	-2.2016e-10	-1.14165
159521986	chr5:159521986:C:A	1.40372e-11	-1.89349	-1.31319	7.02254e-07	-1.84591	-1.30454
159522039	chr5:159522039:C:T	3.94658e-11	-0.936485	-1.23646	1.98895e-06	-0.871569	-1.23781
159522412	chr5:159522412:T:G	5.24498e-11	-1.88853	-4.92792e-10	2.45909e-06	-1.8972	-4.92792e-10
159522520	chr5:159522520:A:G	7.97677e-11	-1.46926	-4.92792e-10	3.96176e-06	-1.4203	-4.92792e-10
159522582	chr5:159522582:C:A	8.31354e-11	-2.2016e-10	-1.42791	3.93999e-06	-2.2016e-10	-1.42581
159523320	chr5:159523320:A:G	1.56666e-11	-1.58401	-1.51284	8.54294e-07	-1.44053	-1.51394
159524274	chr5:159524274:T:C	2.16644e-09	0.364097	1.46836	8.16393e-05	0.0379593	1.56736
159524275	chr5:159524275:G:A	3.37056e-10	-0.995154	0.96702	1.3594e-05	-1.1834	0.996034
159524410	chr5:159524410:G:A	1.43915e-10	-2.2016e-10	-0.879162	7.08159e-06	-2.2016e-10	-0.839493
159525434	chr5:159525434:A:G	1.05944e-10	-2.2016e-10	-1.18548	5.03416e-06	-2.2016e-10	-1.18074
159525876	chr5:159525876:T:A	3.425e-11	-0.802767	-1.51193	1.95743e-06	-0.616212	-1.50914
159526020	chr5:159526020:A:G	7.98917e-11	-2.2016e-10	-1.46771	3.71505e-06	-2.2016e-10	-1.4846
159526032	chr5:159526032:C:CT	1.93104e-11	-1.4217	-1.46604	1.03391e-06	-1.30328	-1.46036
159526058	chr5:159526058:G:A	1.04024e-10	-2.2016e-10	-1.20376	5.00472e-06	-2.2016e-10	-1.18661
159526470	chr5:159526470:G:GA	8.99442e-11	-2.2016e-10	-1.34919	4.27155e-06	-2.2016e-10	-1.34501
159526571	chr5:159526571:T:A	1.49929e-11	-1.81154	-1.32927	6.72446e-07	-1.84834	-1.34548
159526695	chr5:159526695:A:G	1.57608e-10	-0.690875	-0.0973986	6.90987e-06	-0.811697	-0.0523434
159526926	chr5:159526926:G:A	7.42197e-10	-2.2016e-10	0.76123	3.90888e-05	-2.2016e-10	0.868846
159527193	chr5:159527193:C:T	8.01414e-11	-2.2016e-10	-1.46459	3.72839e-06	-2.2016e-10	-1.48101
159527264	chr5:159527264:A:G	5.25334e-11	-0.479732	-1.4072	2.25793e-06	-0.586639	-1.3959
159527415	chr5:159527415:G:A	7.75777e-11	-2.2016e-10	-1.4971	3.66041e-06	-2.2016e-10	-1.49942
159528230	chr5:159528230:T:G	3.06266e-11	-0.937726	-1.48879	1.32999e-06	-1.02986	-1.48196
159528727	chr5:159528727:A:G	6.10312e-10	-2.2016e-10	0.565586	3.08337e-05	-2.2016e-10	0.631617
159528875	chr5:159528875:C:T	1.14558e-11	-1.89633	-1.51356	5.491e-07	-1.88275	-1.51371
159529090	chr5:159529090:A:G	2.87974e-09	-2.2016e-10	2.11707	0.00013116	-2.2016e-10	2.07943
159529186	chr5:159529186:G:T	1.51694e-10	0.642349	-1.46886	8.02368e-06	0.746177	-1.46077
159529763	chr5:159529763:A:G	1.67473e-11	-1.53701	-1.49314	7.85694e-07	-1.54284	-1.49534
159530045	chr5:159530045:C:T	8.10749e-11	-1.45301	-4.92792e-10	3.86549e-06	-1.4449	-4.92792e-10
159530246	chr5:159530246:C:T	6.37327e-10	-2.2016e-10	0.608899	3.08737e-05	-2.2016e-10	0.632914
159530270	chr5:159530270:A:G	7.64268e-11	-2.2016e-10	-1.51205	3.61352e-06	-2.2016e-10	-1.51231
159530331	chr5:159530331:T:A	8.03787e-11	-2.2016e-10	-1.46163	3.80994e-06	-2.2016e-10	-1.45938
159531228	chr5:159531228:C:G	9.10058e-11	-1.33746	-4.92792e-10	3.7711e-06	-1.46962	-4.92792e-10
159531246	chr5:159531246:C:T	3.15807e-11	-0.956154	-1.43968	1.64683e-06	-0.867962	-1.43018
159531490	chr5:159531490:T:C	1.79421e-11	-1.48039	-1.48084	8.45894e-07	-1.48622	-1.47813
159531731	chr5:159531731:A:G	1.00861e-10	-2.2016e-10	-1.23464	4.78675e-06	-2.2016e-10	-1.23114
159532150	chr5:159532150:C:T	1.77484e-10	-0.669501	-4.92792e-10	9.10599e-06	-0.588059	-4.92792e-10
159532231	chr5:159532231:A:G	9.34389e-11	-2.2016e-10	-1.31108	4.39236e-06	-2.2016e-10	-1.31712
159532314	chr5:159532314:G:T	9.17312e-11	-2.2016e-10	-1.32952	4.34109e-06	-2.2016e-10	-1.32887
159532721	chr5:159532721:AC:A	2.23117e-11	-1.30389	-1.43939	1.05219e-06	-1.31047	-1.43565
159532827	chr5:159532827:A:G	8.0605e-11	-2.2016e-10	-1.45882	3.82269e-06	-2.2016e-10	-1.45604
159532911	chr5:159532911:G:A	3.08102e-11	-1.19608	-1.22446	1.68173e-06	-1.06374	-1.21343
159533578	chr5:159533578:C:T	8.65072e-11	-2.2016e-10	-1.38816	4.10492e-06	-2.2016e-10	-1.3848
159533623	chr5:159533623:T:G	9.39517e-11	-2.2016e-10	-1.3056	4.52139e-06	-2.2016e-10	-1.28817
159534354	chr5:159534354:A:G	2.61617e-11	-1.87054	-0.713547	1.25144e-06	-1.82773	-0.744972
159534704	chr5:159534704:G:A	1.45206e-11	-1.68839	-1.48443	7.00487e-07	-1.66592	-1.48705
159534824	chr5:159534824:T:G	8.73064e-11	-2.2016e-10	-1.37896	4.01806e-06	-2.2016e-10	-1.40619
159535069	chr5:159535069:G:A	1.54712e-11	-1.64014	-1.46927	7.91259e-07	-1.55167	-1.47946
159535154	chr5:159535154:C:T	9.18936e-11	-2.2016e-10	-1.32775	4.34781e-06	-2.2016e-10	-1.32732
159535188	chr5:159535188:G:A	4.00519e-10	1.54629	-1.40191	1.36493e-05	1.22391	-1.40722
159535431	chr5:159535431:A:G	5.31314e-10	-2.2016e-10	0.426968	2.69344e-05	-2.2016e-10	0.496414
159535607	chr5:159535607:A:G	4.6582e-10	1.80711	-1.51169	1.62516e-05	1.5042	-1.51299
159536147	chr5:159536147:T:A	8.22585e-11	-2.2016e-10	-1.43852	3.90254e-06	-2.2016e-10	-1.43536
159536668	chr5:159536668:A:G	1.03226e-10	0.255884	-1.46735	4.34122e-06	0.129788	-1.45862
159537096	chr5:159537096:T:C	1.47059e-11	-1.69498	-1.46516	7.53597e-07	-1.61919	-1.4607
159537316	chr5:159537316:A:C	1.22976e-11	-1.83797	-1.501	6.21539e-07	-1.77442	-1.49813
159537368	chr5:159537368:T:C	5.31376e-11	-1.8755	-4.92792e-10	2.62266e-06	-1.8328	-4.92792e-10
159537407	chr5:159537407:T:C	7.75688e-11	-2.2016e-10	-1.49722	3.66574e-06	-2.2016e-10	-1.49796
159537636	chr5:159537636:A:ACC	2.00415e-11	-1.38238	-1.46819	9.42116e-07	-1.39248	-1.46414
159537819	chr5:159537819:A:T	1.6255e-09	2.63542	-1.09024	8.90195e-05	2.79013	-1.09826
159538132	chr5:159538132:G:A	1.24334e-11	-1.82185	-1.50615	6.34447e-07	-1.74832	-1.50367
159538585	chr5:159538585:C:T	9.45919e-11	-2.2016e-10	-1.29881	4.36249e-06	-2.2016e-10	-1.32395
159538767	chr5:159538767:G:A	6.54807e-11	-0.290295	-1.37633	3.54239e-06	-0.164678	-1.36751
159538800	chr5:159538800:G:A	9.50072e-11	-1.77031	0.475882	5.24837e-06	-1.66842	0.529344
159539897	chr5:159539897:C:T	2.20862e-11	-1.25035	-1.50308	1.14781e-06	-1.15438	-1.50476
159540076	chr5:159540076:A:T	8.29811e-11	-2.2016e-10	-1.42977	3.91252e-06	-2.2016e-10	-1.43281
159540561	chr5:159540561:A:G	7.68666e-11	-2.2016e-10	-1.50631	3.63709e-06	-2.2016e-10	-1.50581
159540705	chr5:159540705:T:G	8.2713e-11	-2.2016e-10	-1.43301	3.89918e-06	-2.2016e-10	-1.43622
159540707	chr5:159540707:C:T	1.10039e-10	-2.2016e-10	-1.14755	5.24997e-06	-2.2016e-10	-1.13877
159541461	chr5:159541461:C:T	8.57559e-11	-0.447032	-0.949847	3.74313e-06	-0.552641	-0.924429
159541646	chr5:159541646:G:C	5.36282e-11	-1.86631	-4.92792e-10	2.49697e-06	-1.88191	-4.92792e-10
159542579	chr5:159542579:A:T	6.08167e-10	1.58184	-1.01978	1.98673e-05	1.24193	-1.04984
159542898	chr5:159542898:A:G	5.82918e-11	-0.269333	-1.51359	2.44042e-06	-0.391113	-1.51371
159542902	chr5:159542902:C:G	5.74367e-11	-0.283803	-1.5139	2.40739e-06	-0.404496	-1.51395
159543195	chr5:159543195:G:A	9.69507e-11	-2.2016e-10	-1.27418	4.70981e-06	-2.2016e-10	-1.24734
159543222	chr5:159543222:A:G	7.80275e-09	1.9112	1.20265	0.000319794	1.69046	1.28023
159543445	chr5:159543445:G:A	8.4321e-11	-2.2016e-10	-1.41375	3.97261e-06	-2.2016e-10	-1.41757
159543624	chr5:159543624:G:T	4.12569e-10	-2.2016e-10	0.174018	2.06077e-05	-2.2016e-10	0.228674
159543831	chr5:159543831:A:G	8.44436e-11	-2.2016e-10	-1.4123	3.90546e-06	-2.2016e-10	-1.43462
159544042	chr5:159544042:G:A	5.2742e-11	-1.88297	-4.92792e-10	2.57136e-06	-1.85256	-4.92792e-10
159544089	chr5:159544089:T:C	1.238e-11	-1.83936	-1.49295	6.24413e-07	-1.77936	-1.48857
159544610	chr5:159544610:C:T	8.34547e-11	-2.2016e-10	-1.42408	3.86114e-06	-2.2016e-10	-1.44603
159544777	chr5:159544777:G:A	2.2717e-11	-1.31199	-1.41328	1.20521e-06	-1.20165	-1.40869
159544783	chr5:159544783:A:G	2.35967e-11	-1.28757	-1.39971	1.25492e-06	-1.1752	-1.39473
159544908	chr5:159544908:A:G	9.25632e-11	-0.200434	-1.12006	3.79672e-06	-0.317652	-1.1452
159545119	chr5:159545119:A:G	5.21482e-11	-1.89429	-4.92792e-10	2.51709e-06	-1.87389	-4.92792e-10
159545392	chr5:159545392:G:T	1.19821e-11	-1.88457	-1.4804	5.89865e-07	-1.84938	-1.47548
159545524	chr5:159545524:CT:C	4.85584e-09	3.52834	-0.88879	0.000265442	3.63255	-0.84814
159545625	chr5:159545625:G:A	2.22223e-11	-1.43823	-1.30906	1.05948e-06	-1.43789	-1.30132
159546217	chr5:159546217:G:A	2.29295e-09	1.88921	-4.92792e-10	9.45374e-05	1.752	-4.92792e-10
159546445	chr5:159546445:C:T	7.5399e-11	-1.52559	-4.92792e-10	4.87545e-06	-1.21278	-4.92792e-10
159547294	chr5:159547294:TGA:T	1.32707e-10	-2.2016e-10	-0.960243	6.35168e-06	-2.2016e-10	-0.948272
159547361	chr5:159547361:A:G	6.25047e-11	-1.71314	-4.92792e-10	3.01832e-06	-1.69229	-4.92792e-10
159547366	chr5:159547366:AAGTCACAGGAAGTGACTT:A	8.38212e-11	-2.2016e-10	-1.4197	3.87702e-06	-2.2016e-10	-1.44192
159547460	chr5:159547460:G:A	6.62336e-11	-1.6552	-4.92792e-10	3.40303e-06	-1.57233	-4.92792e-10
159547536	chr5:159547536:GAGAT:G	4.50232e-11	-1.46428	-0.576921	2.21403e-06	-1.42093	-0.581246
159548014	chr5:159548014:G:A	7.64566e-11	-2.2016e-10	-1.51166	3.61659e-06	-2.2016e-10	-1.51146
159548202	chr5:159548202:A:G	5.24457e-11	-1.88861	-4.92792e-10	2.54522e-06	-1.86277	-4.92792e-10
159548655	chr5:159548655:G:A	2.0913e-10	0.948137	-1.45357	1.27304e-05	1.19493	-1.44792
159548766	chr5:159548766:C:T	5.38439e-09	2.43876	0.304116	0.000168955	1.99879	0.333853
159549396	chr5:159549396:A:G	1.27052e-11	-1.84382	-1.46255	6.41466e-07	-1.78515	-1.45584
159549728	chr5:159549728:AC:A	3.10909e-09	2.06333	0.130371	0.00011866	1.83389	0.145389
159550126	chr5:159550126:T:C	9.83107e-11	-2.2016e-10	-1.26025	4.69944e-06	-2.2016e-10	-1.24955
159550355	chr5:159550355:T:G	9.25147e-11	-2.2016e-10	-1.32102	4.27471e-06	-2.2016e-10	-1.34427
159550640	chr5:159550640:G:T	9.74726e-11	-2.2016e-10	-1.26881	4.6361e-06	-2.2016e-10	-1.26312
159550679	chr5:159550679:T:C	1.59846e-10	-2.2016e-10	-0.774173	7.79016e-06	-2.2016e-10	-0.74413
159550818	chr5:159550818:G:A	2.21082e-11	-1.25508	-1.49736	1.1718e-06	-1.14209	-1.49637
159551253	chr5:159551253:G:A	1.27084e-11	-1.83352	-1.4726	6.44763e-07	-1.76852	-1.46735
159551636	chr5:159551636:G:A	7.55344e-09	2.72371	0.357669	0.000233056	2.28389	0.370394
159551831	chr5:159551831:T:G	7.69843e-11	-2.2016e-10	-1.50478	3.64453e-06	-2.2016e-10	-1.50376
159551917	chr5:159551917:G:A	5.93626e-11	-1.76472	-4.92792e-10	3.31912e-06	-1.59729	-4.92792e-10
159552312	chr5:159552312:G:A	7.65612e-11	-2.2016e-10	-1.51029	3.63153e-06	-2.2016e-10	-1.50734
159552550	chr5:159552550:G:C	1.94721e-11	-1.82654	-1.05286	1.02077e-06	-1.74788	-1.02856
159552591	chr5:159552591:G:T	8.51414e-11	-2.2016e-10	-1.40407	4.00811e-06	-2.2016e-10	-1.40867
159552937	chr5:159552937:A:G	2.44861e-10	-2.2016e-10	-0.347693	1.20713e-05	-2.2016e-10	-0.306158
159553028	chr5:159553028:T:C	4.49777e-11	-0.577384	-1.46483	2.50527e-06	-0.415839	-1.46275
159553029	chr5:159553029:C:T	7.78199e-11	-2.2016e-10	-1.49399	3.70767e-06	-2.2016e-10	-1.48659
159553216	chr5:159553216:G:A	1.7415e-11	-1.49347	-1.49758	8.23826e-07	-1.49405	-1.49673
159553467	chr5:159553467:C:T	3.50456e-10	-2.2016e-10	0.0108517	1.82707e-05	-2.2016e-10	0.108306
159553485	chr5:159553485:C:T	1.74273e-11	-1.4936	-1.49675	8.21161e-07	-1.4983	-1.49572
159553742	chr5:159553742:T:C	5.55858e-11	-1.08256	-0.747898	2.6462e-06	-1.07318	-0.750686
159553891	chr5:159553891:G:A	1.34264e-11	-1.81898	-1.43219	6.8685e-07	-1.74804	-1.42459
159554195	chr5:159554195:A:G	1.52862e-11	-1.60743	-1.51401	7.20499e-07	-1.61073	-1.51407
159554829	chr5:159554829:G:A	1.46808e-10	-2.2016e-10	-0.859259	6.92451e-06	-2.2016e-10	-0.861923
159554841	chr5:159554841:A:G	9.11604e-11	-2.2016e-10	-1.33576	4.31069e-06	-2.2016e-10	-1.33589
159554990	chr5:159554990:T:G	5.78902e-11	-1.78984	-4.92792e-10	2.86003e-06	-1.74616	-4.92792e-10
159555482	chr5:159555482:C:A	6.46671e-11	-1.67913	-4.92792e-10	3.85042e-06	-1.44881	-4.92792e-10
159555720	chr5:159555720:A:G	1.53753e-10	-0.813036	-4.92792e-10	8.24563e-06	-0.687308	-4.92792e-10
159556011	chr5:159556011:A:G	5.40306e-11	-1.85883	-4.92792e-10	2.54373e-06	-1.86336	-4.92792e-10
159556241	chr5:159556241:G:C	8.38299e-11	-1.41959	-4.92792e-10	4.38545e-06	-1.3187	-4.92792e-10
159556371	chr5:159556371:A:T	6.45731e-11	-1.68059	-4.92792e-10	2.83898e-06	-1.75355	-4.92792e-10
159556406	chr5:159556406:T:C	3.80601e-10	-2.2016e-10	0.0933684	1.92201e-05	-2.2016e-10	0.158964
159556795	chr5:159556795:T:G	1.29988e-11	-1.79065	-1.49287	6.94926e-07	-1.67515	-1.48579
159557085	chr5:159557085:T:C	7.27348e-11	-1.74976	0.188193	3.33926e-06	-1.80217	0.210931
159557486	chr5:159557486:A:G	7.68997e-11	-2.2016e-10	-1.50588	3.63472e-06	-2.2016e-10	-1.50646
159557808	chr5:159557808:T:C	1.29356e-10	-2.2016e-10	-0.985812	6.14601e-06	-2.2016e-10	-0.981189
159558010	chr5:159558010:A:G	1.38789e-10	-2.2016e-10	-0.915432	6.8002e-06	-2.2016e-10	-0.880039
159558197	chr5:159558197:T:C	8.19413e-11	-1.44238	-4.92792e-10	3.74889e-06	-1.47553	-4.92792e-10
159558216	chr5:159558216:T:C	1.16537e-09	-2.2016e-10	1.21241	5.28675e-05	-2.2016e-10	1.1708
159558227	chr5:159558227:G:A	5.19291e-11	-1.88154	-0.0169608	2.69292e-06	-1.84901	0.0426438
159558533	chr5:159558533:G:A	1.41545e-11	-1.69992	-1.49843	7.44935e-07	-1.59644	-1.49501
159558901	chr5:159558901:T:C	5.20568e-11	-1.89605	-4.92792e-10	2.50019e-06	-1.88063	-4.92792e-10
159558908	chr5:159558908:G:C	4.98571e-10	1.26085	-0.89749	2.18322e-05	1.14928	-0.862883
159559041	chr5:159559041:G:T	6.71374e-11	-1.64164	-4.92792e-10	3.16172e-06	-1.64588	-4.92792e-10
159559275	chr5:159559275:G:T	7.66398e-11	-2.2016e-10	-1.50927	3.62534e-06	-2.2016e-10	-1.50904
159559326	chr5:159559326:A:G	1.3975e-11	-1.70979	-1.50132	6.13498e-07	-1.78208	-1.50349
159559604	chr5:159559604:G:A	1.10592e-10	-2.2016e-10	-1.14253	5.2675e-06	-2.2016e-10	-1.13544
159559629	chr5:159559629:A:G	4.1164e-11	-1.89045	-0.240373	2.05104e-06	-1.84195	-0.236697
159559783	chr5:159559783:A:G	7.05774e-11	-1.59167	-4.92792e-10	3.30539e-06	-1.60144	-4.92792e-10
159559833	chr5:159559833:C:T	2.38597e-11	-1.30866	-1.36753	1.13574e-06	-1.3091	-1.36061
159559891	chr5:159559891:G:A	6.29397e-11	-1.70621	-4.92792e-10	3.26953e-06	-1.61234	-4.92792e-10
159560514	chr5:159560514:C:T	1.46764e-11	-1.66173	-1.50041	7.78621e-07	-1.55017	-1.49705
159560580	chr5:159560580:A:G	5.51415e-11	-1.88225	0.0437656	2.86551e-06	-1.80804	0.0637959
159560682	chr5:159560682:A:G	7.67749e-11	-2.2016e-10	-1.50751	3.62971e-06	-2.2016e-10	-1.50784
159560700	chr5:159560700:C:T	1.52483e-11	-1.66431	-1.45961	8.18821e-07	-1.54577	-1.45111
159560721	chr5:159560721:T:C	1.40331e-10	-0.904378	-4.92792e-10	7.58616e-06	-0.770666	-4.92792e-10
159560725	chr5:159560725:G:A	9.85503e-11	-2.2016e-10	-1.25782	4.75153e-06	-2.2016e-10	-1.23852
159561390	chr5:159561390:C:T	3.43781e-10	-2.2016e-10	-0.00837843	1.78281e-05	-2.2016e-10	0.0837825
159561619	chr5:159561619:A:G	1.79801e-11	-1.47736	-1.48176	9.85742e-07	-1.33458	-1.47677
159561636	chr5:159561636:C:A	7.7932e-11	-2.2016e-10	-1.49255	3.67204e-06	-2.2016e-10	-1.49624
159561689	chr5:159561689:C:T	1.59375e-11	-1.68366	-1.39605	8.77073e-07	-1.53089	-1.39727
159562034	chr5:159562034:T:C	7.71385e-11	-2.2016e-10	-1.50278	3.64839e-06	-2.2016e-10	-1.50271
159562479	chr5:159562479:C:T	7.67313e-11	-2.2016e-10	-1.50807	3.62875e-06	-2.2016e-10	-1.5081
159563503	chr5:159563503:C:G	1.31562e-11	-1.76223	-1.50926	6.39307e-07	-1.73385	-1.51051
159563718	chr5:159563718:A:G	5.22905e-09	-2.2016e-10	2.7136	0.00023756	-2.2016e-10	2.67343
159563728	chr5:159563728:C:T	1.6906e-11	-1.84929	-1.17142	8.34897e-07	-1.81072	-1.16672
159563752	chr5:159563752:G:C	7.77137e-11	-2.2016e-10	-1.49535	3.66303e-06	-2.2016e-10	-1.4987
159564782	chr5:159564782:A:G	2.88397e-10	-0.573173	0.389126	1.06059e-05	-0.817576	0.381995
159565545	chr5:159565545:G:A	5.9784e-11	-1.75765	-4.92792e-10	2.96274e-06	-1.71088	-4.92792e-10
159565804	chr5:159565804:T:G	6.86112e-11	-1.61993	-4.92792e-10	3.43886e-06	-1.56185	-4.92792e-10
159566155	chr5:159566155:G:A	6.35216e-11	-0.93566	-0.761344	3.60482e-06	-0.786531	-0.728187
159566712	chr5:159566712:G:A	2.21163e-11	-1.23823	-1.51384	1.1858e-06	-1.1128	-1.51377
159566730	chr5:159566730:A:G	1.24659e-10	-2.2016e-10	-1.0228	5.80965e-06	-2.2016e-10	-1.03747
159566734	chr5:159566734:G:A	8.86845e-11	-2.2016e-10	-1.3633	4.19078e-06	-2.2016e-10	-1.36411
159567621	chr5:159567621:C:G	1.29479e-11	-1.77497	-1.51248	6.04421e-07	-1.78883	-1.51165
159567873	chr5:159567873:A:G	9.0061e-11	-2.2016e-10	-1.3479	4.257e-06	-2.2016e-10	-1.34843
159567976	chr5:159567976:C:G	1.51895e-11	-1.63985	-1.48793	5.95428e-07	-1.8357	-1.47976
159568661	chr5:159568661:C:T	9.28384e-11	-2.2016e-10	-1.31752	4.43367e-06	-2.2016e-10	-1.30776
159568859	chr5:159568859:G:A	1.04743e-10	-2.2016e-10	-1.19688	4.88392e-06	-2.2016e-10	-1.21104
159568927	chr5:159568927:T:C	1.86411e-10	-2.2016e-10	-0.620432	9.02177e-06	-2.2016e-10	-0.597351
159569280	chr5:159569280:G:A	1.39842e-10	0.23353	-1.1414	4.81878e-06	-0.0754276	-1.14904
159569768	chr5:159569768:G:A	1.19066e-11	-1.8865	-1.48479	5.53398e-07	-1.89738	-1.49129
159569903	chr5:159569903:A:G	1.81722e-10	-2.2016e-10	-0.645905	8.47357e-06	-2.2016e-10	-0.66004
159570612	chr5:159570612:G:A	1.37377e-11	-1.8753	-1.35295	6.55162e-07	-1.85022	-1.36964
159571271	chr5:159571271:T:A	1.2656e-10	0.367916	-1.37559	6.0575e-06	0.377386	-1.37308
159571313	chr5:159571313:A:G	7.85495e-11	-2.2016e-10	-1.48465	3.7194e-06	-2.2016e-10	-1.48343
159571522	chr5:159571522:T:C	1.38374e-10	0.0974917	-1.01592	4.84265e-06	-0.195228	-1.0243
159571779	chr5:159571779:A:G	7.1165e-11	-0.112359	-1.47102	4.98703e-06	0.28361	-1.47376
159572344	chr5:159572344:T:A	9.11278e-11	-2.2016e-10	-1.33612	4.34876e-06	-2.2016e-10	-1.3271
159572534	chr5:159572534:C:CT	3.56677e-11	-1.14892	-1.12522	1.29986e-06	-1.41792	-1.11681
159572660	chr5:159572660:C:T	2.30001e-11	-1.27819	-1.43469	1.44598e-06	-1.00685	-1.42135
159572757	chr5:159572757:G:A	1.91162e-11	-1.70688	-1.19097	8.25271e-07	-1.78819	-1.20085
159573078	chr5:159573078:T:C	2.04912e-10	-2.2016e-10	-0.525803	9.95313e-06	-2.2016e-10	-0.499104
159573307	chr5:159573307:C:T	4.47443e-09	-2.2016e-10	2.55775	0.000204357	-2.2016e-10	2.52288
159573311	chr5:159573311:T:C	2.11082e-11	-1.51049	-1.28823	1.2877e-06	-1.25559	-1.28854
159573446	chr5:159573446:G:A	5.70853e-11	-0.299136	-1.5047	3.96163e-06	0.0865442	-1.50688
159573471	chr5:159573471:AG:A	5.20386e-11	-1.8964	-4.92792e-10	2.45999e-06	-1.89683	-4.92792e-10
159573846	chr5:159573846:G:C	5.81642e-11	-0.652759	-1.13235	2.69853e-06	-0.687604	-1.11668
159573926	chr5:159573926:G:A	1.42709e-11	-1.71649	-1.47367	7.41397e-07	-1.61901	-1.4772
159573930	chr5:159573930:A:G	1.32524e-10	-1.48613	0.524506	6.68529e-06	-1.37733	0.480245
159574011	chr5:159574011:G:T	1.4354e-10	-0.881767	-4.92792e-10	4.97405e-06	-1.19276	-4.92792e-10
159574291	chr5:159574291:A:G	1.40538e-10	0.603995	-1.5069	6.65583e-06	0.606331	-1.50783
159574406	chr5:159574406:T:C	3.34151e-11	-1.44995	-0.889423	1.75756e-06	-1.33815	-0.894916
159574460	chr5:159574460:C:G	8.28816e-11	-2.2016e-10	-1.43097	3.85994e-06	-2.2016e-10	-1.44634
159574487	chr5:159574487:G:A	1.67879e-11	-1.69818	-1.32954	6.89868e-07	-1.8609	-1.30734
159574717	chr5:159574717:T:C	1.98368e-11	-1.53776	-1.32309	1.19799e-06	-1.29057	-1.32577
159574968	chr5:159574968:C:T	7.28245e-11	-1.56033	-4.92792e-10	3.52161e-06	-1.53807	-4.92792e-10
159575303	chr5:159575303:C:T	8.8857e-11	-2.2016e-10	-1.36136	4.23768e-06	-2.2016e-10	-1.35297
159575809	chr5:159575809:C:T	7.43814e-11	-0.0595757	-1.4796	5.25019e-06	0.344336	-1.48306
159576118	chr5:159576118:C:A	1.53279e-10	-2.2016e-10	-0.816122	7.15777e-06	-2.2016e-10	-0.828792
159576712	chr5:159576712:A:G	2.31799e-11	-1.34271	-1.36239	1.01153e-06	-1.41836	-1.36717
159576814	chr5:159576814:T:G	8.36352e-11	-2.2016e-10	-1.42192	3.95055e-06	-2.2016e-10	-1.42314
159577087	chr5:159577087:G:T	3.29292e-11	-1.87139	-0.482637	1.86422e-06	-1.73921	-0.434936
159577384	chr5:159577384:A:G	8.30066e-10	-2.2016e-10	0.873121	3.74867e-05	-2.2016e-10	0.826994
159577629	chr5:159577629:T:A	4.65374e-11	-0.514381	-1.49375	2.33296e-06	-0.458773	-1.49108
159577715	chr5:159577715:C:G	2.57721e-11	-1.80453	-0.794559	1.24644e-06	-1.82486	-0.751841
159577751	chr5:159577751:A:T	6.91896e-11	-0.215646	-1.39589	4.76588e-06	0.169951	-1.40546
159578431	chr5:159578431:G:A	2.46914e-11	-1.30083	-1.3411	1.56372e-06	-1.02782	-1.32211
159578719	chr5:159578719:A:G	7.67627e-11	-2.2016e-10	-1.50766	3.61459e-06	-2.2016e-10	-1.51201
159579048	chr5:159579048:T:C	1.56897e-11	-1.66441	-1.43097	6.57927e-07	-1.78988	-1.42577
159579086	chr5:159579086:C:T	1.83247e-11	-1.42613	-1.514	9.67807e-07	-1.31575	-1.51396
159579320	chr5:159579320:A:G	1.70552e-11	-1.62118	-1.39075	7.04839e-07	-1.7609	-1.38588
159579350	chr5:159579350:A:G	1.87052e-11	-1.6347	-1.28489	8.41332e-07	-1.68198	-1.28779
159579642	chr5:159579642:C:T	1.22118e-11	-1.87097	-1.475	5.76784e-07	-1.87704	-1.47024
159579646	chr5:159579646:C:T	9.23442e-11	-2.2016e-10	-1.32286	4.46057e-06	-2.2016e-10	-1.30172
159579747	chr5:159579747:T:C	1.24265e-10	-2.2016e-10	-1.02597	5.679e-06	-2.2016e-10	-1.06022
159580202	chr5:159580202:C:T	6.19969e-11	-0.298766	-1.42253	4.27349e-06	0.0870887	-1.43165
159580770	chr5:159580770:C:A	3.98368e-11	-0.67289	-1.4907	2.66254e-06	-0.324265	-1.49344
159581773	chr5:159581773:A:C	3.05202e-11	-1.26959	-1.16041	1.90598e-06	-0.988782	-1.16321
159581885	chr5:159581885:A:G	2.1324e-10	-2.2016e-10	-0.485964	1.00501e-05	-2.2016e-10	-0.48941
159581916	chr5:159581916:A:C	1.93164e-11	-1.79514	-1.09229	8.60401e-07	-1.88068	-1.06667
159582076	chr5:159582076:A:G	1.11537e-10	-1.62653	0.492494	5.49819e-06	-1.53761	0.445037
159582266	chr5:159582266:G:A	1.83163e-11	-1.51774	-1.42286	9.39391e-07	-1.42752	-1.43199
159582393	chr5:159582393:A:G	2.26259e-11	-1.46124	-1.26805	1.39878e-06	-1.19288	-1.26851
159582398	chr5:159582398:T:A	4.49748e-10	-2.2016e-10	0.260304	2.17227e-05	-2.2016e-10	0.281367
159582400	chr5:159582400:A:G	2.28836e-10	-2.2016e-10	-0.415377	1.07691e-05	-2.2016e-10	-0.420313
159582796	chr5:159582796:G:T	6.24442e-11	-1.71411	-4.92792e-10	3.01036e-06	-1.69493	-4.92792e-10
159583067	chr5:159583067:T:C	1.73869e-10	-2.2016e-10	-0.69008	8.50792e-06	-2.2016e-10	-0.655993
159584130	chr5:159584130:A:T	2.09704e-11	-1.89091	-0.914359	1.12178e-06	-1.79977	-0.8823
159584333	chr5:159584333:A:C	3.09057e-11	-1.68191	-0.735535	1.5283e-06	-1.59498	-0.77786
159584560	chr5:159584560:G:T	1.50772e-10	-1.60427	0.771652	7.4613e-06	-1.51265	0.725385
159584691	chr5:159584691:T:C	5.56595e-09	-2.2016e-10	2.77604	0.000252346	-2.2016e-10	2.73381
159585249	chr5:159585249:C:G	6.64862e-11	-0.142881	-1.50851	4.71133e-06	0.259802	-1.50682
159585281	chr5:159585281:G:A	2.76106e-11	-1.8745	-0.655687	1.54604e-06	-1.74839	-0.612899
159585287	chr5:159585287:C:T	7.92032e-11	-2.2016e-10	-1.47637	3.73415e-06	-2.2016e-10	-1.47947
159585294	chr5:159585294:G:A	8.06651e-11	-1.45808	-4.92792e-10	3.80925e-06	-1.45956	-4.92792e-10
159585317	chr5:159585317:T:C	1.37554e-10	-2.2016e-10	-0.924366	6.58411e-06	-2.2016e-10	-0.912332
159585497	chr5:159585497:G:A	5.29251e-11	-1.87951	-4.92792e-10	2.51809e-06	-1.87349	-4.92792e-10
159585571	chr5:159585571:T:C	1.66032e-11	-1.89579	-1.143	8.3401e-07	-1.86028	-1.11822
159585586	chr5:159585586:G:A	1.54271e-10	-2.2016e-10	-0.809676	7.53124e-06	-2.2016e-10	-0.777932
159585896	chr5:159585896:C:A	6.50958e-11	-0.251931	-1.42059	4.51316e-06	0.138298	-1.42829
159586021	chr5:159586021:A:T	1.2737e-11	-1.86629	-1.43758	7.04404e-07	-1.70921	-1.43818
159586038	chr5:159586038:T:G	4.77791e-11	-0.477137	-1.50466	3.20256e-06	-0.130005	-1.50303
159587048	chr5:159587048:C:T	6.72273e-11	-0.676657	-0.963647	3.58354e-06	-0.53169	-0.988949
159587259	chr5:159587259:G:A	1.51934e-09	-1.4997	2.97735	7.33267e-05	-1.38421	2.88215
159587293	chr5:159587293:A:G	5.9294e-10	-2.2016e-10	0.536709	2.69449e-05	-2.2016e-10	0.496801
159587299	chr5:159587299:G:A	1.08219e-10	-0.0336543	-1.13057	5.18982e-06	-0.0076476	-1.14264
159587366	chr5:159587366:TTTC:T	7.69773e-11	-2.2016e-10	-1.50487	3.63062e-06	-2.2016e-10	-1.50759
159587368	chr5:159587368:TC:T	8.14437e-11	-2.2016e-10	-1.44847	3.839e-06	-2.2016e-10	-1.45178
159587459	chr5:159587459:A:T	2.22621e-10	-2.2016e-10	-0.442916	1.09719e-05	-2.2016e-10	-0.401651
159587480	chr5:159587480:C:T	7.09243e-11	-1.58677	-4.92792e-10	3.68029e-06	-1.494	-4.92792e-10
159587724	chr5:159587724:G:C	5.93937e-10	-2.2016e-10	0.538389	2.67574e-05	-2.2016e-10	0.489819
159588111	chr5:159588111:C:T	6.10421e-11	-1.75717	0.020347	2.7497e-06	-1.79243	0.00692992
159588112	chr5:159588112:G:A	1.69355e-10	-2.2016e-10	-0.716387	8.29202e-06	-2.2016e-10	-0.681697
159588241	chr5:159588241:G:A	1.20484e-10	0.426295	-1.48316	9.04048e-06	0.892565	-1.48784
159588732	chr5:159588732:G:T	7.94582e-11	-2.2016e-10	-1.47315	3.74825e-06	-2.2016e-10	-1.4757
159588794	chr5:159588794:A:C	8.54692e-11	-2.2016e-10	-1.40023	4.13985e-06	-2.2016e-10	-1.37633
159589049	chr5:159589049:G:A	8.03784e-11	-2.2016e-10	-1.46164	3.79102e-06	-2.2016e-10	-1.46436
159589100	chr5:159589100:T:C	7.87615e-11	-2.2016e-10	-1.48196	3.71631e-06	-2.2016e-10	-1.48426
159589416	chr5:159589416:A:C	2.32986e-11	-1.2151	-1.4849	1.49053e-06	-0.909377	-1.48848
159590054	chr5:159590054:A:C	1.36203e-11	-1.85898	-1.37784	6.20569e-07	-1.88752	-1.38659
159590089	chr5:159590089:T:C	1.28216e-11	-1.87848	-1.41877	6.13019e-07	-1.87271	-1.41365
159590152	chr5:159590152:T:C	1.77341e-11	-1.84172	-1.13118	7.90123e-07	-1.89014	-1.14241
159590423	chr5:159590423:G:T	1.20666e-11	-1.87862	-1.47932	5.56454e-07	-1.89615	-1.48701
159591152	chr5:159591152:T:A	7.75304e-11	-2.2016e-10	-1.49771	3.66754e-06	-2.2016e-10	-1.49747
159591323	chr5:159591323:C:T	1.74303e-10	-2.2016e-10	-0.687587	8.54321e-06	-2.2016e-10	-0.651855
159591396	chr5:159591396:A:T	8.99395e-11	-0.684376	-0.66487	4.77903e-06	-0.543269	-0.689484
159591700	chr5:159591700:C:T	1.87902e-11	-1.89212	-1.02293	9.94853e-07	-1.80431	-0.99784
159592188	chr5:159592188:A:G	4.50603e-11	-0.889437	-1.15094	3.28996e-06	-0.432225	-1.17389
159592505	chr5:159592505:G:T	4.4028e-11	-1.5584	-0.505155	1.95289e-06	-1.64076	-0.486918
159592975	chr5:159592975:G:A	2.48991e-11	-1.89634	-0.737215	1.30059e-06	-1.82759	-0.706583
159593371	chr5:159593371:G:C	1.90446e-10	-2.2016e-10	-0.599013	9.36658e-06	-2.2016e-10	-0.559843
159593403	chr5:159593403:A:T	8.14029e-11	-2.2016e-10	-1.44897	3.83646e-06	-2.2016e-10	-1.45244
159593427	chr5:159593427:G:A	2.92877e-11	-1.87715	-0.594066	1.63229e-06	-1.75595	-0.55106
159593527	chr5:159593527:A:G	4.01973e-10	-2.2016e-10	0.148	1.90371e-05	-2.2016e-10	0.149397
159593745	chr5:159593745:GC:G	7.55877e-11	-1.52309	-4.92792e-10	4.26409e-06	-1.34676	-4.92792e-10
159593933	chr5:159593933:G:A	8.16506e-11	-2.2016e-10	-1.44593	3.84815e-06	-2.2016e-10	-1.4494
159594321	chr5:159594321:C:T	9.65686e-11	-2.2016e-10	-1.27813	4.54738e-06	-2.2016e-10	-1.28244
159594426	chr5:159594426:T:C	1.19736e-11	-1.87631	-1.48937	5.52413e-07	-1.89545	-1.495
159594524	chr5:159594524:G:A	1.44097e-09	-1.5565	2.98119	6.90141e-05	-1.44885	2.88617
159594576	chr5:159594576:G:A	4.97464e-11	-1.51338	-0.428071	2.19153e-06	-1.6031	-0.409288
159594734	chr5:159594734:G:A	9.25017e-11	-2.2016e-10	-1.32116	4.39496e-06	-2.2016e-10	-1.31653
159595227	chr5:159595227:G:C	1.17559e-11	-1.88523	-1.4988	5.52252e-07	-1.89733	-1.49341
159595268	chr5:159595268:G:A	4.77085e-11	-1.53638	-0.446894	2.10565e-06	-1.6237	-0.428667
159595377	chr5:159595377:A:G	1.00285e-10	-2.2016e-10	-1.24037	4.71771e-06	-2.2016e-10	-1.24567
159595569	chr5:159595569:C:A	3.76392e-09	-2.2016e-10	2.38483	0.000163462	-2.2016e-10	2.29959
159595797	chr5:159595797:G:A	2.06631e-10	-2.2016e-10	-0.517451	9.85662e-06	-2.2016e-10	-0.508848
159595996	chr5:159595996:C:T	2.50854e-11	-1.46212	-1.16398	1.57836e-06	-1.18063	-1.15997
159596038	chr5:159596038:T:C	2.60953e-11	-1.44182	-1.14481	1.65164e-06	-1.15436	-1.14086
159596160	chr5:159596160:C:T	5.47413e-11	-1.55406	-0.291701	2.75272e-06	-1.44849	-0.335909
159596275	chr5:159596275:C:T	4.79617e-11	-1.54448	-0.433505	2.12401e-06	-1.62904	-0.414647
159596434	chr5:159596434:C:T	9.42213e-11	-2.2016e-10	-1.30274	4.50514e-06	-2.2016e-10	-1.29177
159596474	chr5:159596474:G:T	8.22602e-11	-2.2016e-10	-1.4385	3.87587e-06	-2.2016e-10	-1.44222
159596606	chr5:159596606:T:C	3.00494e-11	-1.02499	-1.42055	2.16553e-06	-0.592903	-1.43142
159596651	chr5:159596651:C:G	8.39094e-11	-2.2016e-10	-1.41865	3.98088e-06	-2.2016e-10	-1.41549
159596693	chr5:159596693:T:G	1.19646e-11	-1.86014	-1.50629	5.51777e-07	-1.88823	-1.50337
159597025	chr5:159597025:G:A	1.01892e-10	0.216895	-1.44136	7.50314e-06	0.666627	-1.4483
159597037	chr5:159597037:G:T	8.38751e-11	-2.2016e-10	-1.41905	3.94591e-06	-2.2016e-10	-1.42431
159597175	chr5:159597175:C:T	8.5794e-11	-0.700469	-0.695966	4.58786e-06	-0.555446	-0.71813
159597274	chr5:159597274:G:T	6.95907e-11	-0.670549	-0.935205	3.75e-06	-0.517284	-0.957951
159597332	chr5:159597332:G:C	7.08334e-11	-1.58805	-4.92792e-10	3.67843e-06	-1.4945	-4.92792e-10
159597436	chr5:159597436:C:T	9.13372e-11	-0.6733	-0.660526	4.88243e-06	-0.528414	-0.682934
159597530	chr5:159597530:C:T	7.32231e-11	-1.55487	-4.92792e-10	3.55872e-06	-1.52759	-4.92792e-10
159597731	chr5:159597731:T:C	2.72333e-11	-1.37028	-1.17367	1.79547e-06	-1.03047	-1.18125
159597758	chr5:159597758:C:T	1.44151e-11	-1.8725	-1.30761	6.77421e-07	-1.88974	-1.29672
159597899	chr5:159597899:T:C	9.48042e-11	0.168513	-1.46508	6.93844e-06	0.61135	-1.47126
159598358	chr5:159598358:G:A	2.22175e-10	-2.2016e-10	-0.44492	1.10543e-05	-2.2016e-10	-0.394174
159598515	chr5:159598515:T:C	2.40041e-10	-2.2016e-10	-0.367573	1.19387e-05	-2.2016e-10	-0.317209
159598709	chr5:159598709:G:T	2.159e-11	-1.3169	-1.45925	1.06331e-06	-1.27333	-1.46227
159599212	chr5:159599212:AT:A	2.6677e-11	-1.06829	-1.49629	1.75122e-06	-0.746378	-1.4903
159599343	chr5:159599343:A:G	1.6233e-10	-2.2016e-10	-0.758752	7.68896e-06	-2.2016e-10	-0.757205
159599605	chr5:159599605:C:T	7.66923e-11	-2.2016e-10	-1.50858	3.64093e-06	-2.2016e-10	-1.50475
159599682	chr5:159599682:A:C	3.16334e-11	-1.38516	-1.00901	1.98216e-06	-1.10836	-1.00444
159599704	chr5:159599704:A:G	3.1113e-11	-1.40176	-1.009	1.94468e-06	-1.12794	-1.00395
159600371	chr5:159600371:C:T	1.22672e-10	-2.2016e-10	-1.03887	5.61293e-06	-2.2016e-10	-1.07192
159600478	chr5:159600478:G:T	1.80853e-10	-2.2016e-10	-0.6507	8.58972e-06	-2.2016e-10	-0.646425
159600514	chr5:159600514:G:A	5.50367e-09	-2.2016e-10	2.76479	0.000249686	-2.2016e-10	2.72321
159600577	chr5:159600577:A:G	6.25777e-10	-2.2016e-10	0.59061	2.81939e-05	-2.2016e-10	0.542114
159601411	chr5:159601411:G:T	2.5996e-11	-1.51736	-1.07308	1.60931e-06	-1.25214	-1.06905
159601597	chr5:159601597:T:C	8.39924e-11	-2.2016e-10	-1.41766	3.98484e-06	-2.2016e-10	-1.41449
159602077	chr5:159602077:A:C	8.55934e-11	-2.2016e-10	-1.39878	4.06205e-06	-2.2016e-10	-1.3953
159602117	chr5:159602117:G:A	2.93063e-11	-0.982452	-1.48813	1.31542e-06	-1.03518	-1.48766
159602825	chr5:159602825:T:C	7.1467e-11	-0.26981	-1.30934	3.43922e-06	-0.248906	-1.31284
159602935	chr5:159602935:A:G	7.19646e-11	-0.291454	-1.28076	3.46036e-06	-0.270744	-1.28488
159603169	chr5:159603169:C:A	1.71903e-11	-1.89492	-1.10912	8.96966e-07	-1.81773	-1.088
159603327	chr5:159603327:C:T	1.8483e-10	-2.2016e-10	-0.628947	9.07706e-06	-2.2016e-10	-0.59124
159603587	chr5:159603587:G:A	6.84154e-11	-1.62279	-4.92792e-10	3.53648e-06	-1.53386	-4.92792e-10
159603961	chr5:159603961:C:T	5.46837e-11	-1.537	-0.309821	2.7596e-06	-1.42816	-0.353743
159604257	chr5:159604257:A:G	7.76472e-11	-2.2016e-10	-1.49621	3.67311e-06	-2.2016e-10	-1.49595
159604283	chr5:159604283:A:G	2.74453e-11	-1.46018	-1.07601	1.24719e-06	-1.50281	-1.07329
159604366	chr5:159604366:G:A	8.65709e-11	0.0648064	-1.45223	6.32969e-06	0.507205	-1.45895
159604636	chr5:159604636:G:A	5.81332e-09	-2.2016e-10	2.81952	0.000264736	-2.2016e-10	2.78174
159605429	chr5:159605429:A:G	4.86303e-11	-1.53587	-0.42827	2.13131e-06	-1.62251	-0.417744
159605508	chr5:159605508:C:T	1.52056e-10	-0.162594	-0.661543	7.26377e-06	-0.141357	-0.672735
159605539	chr5:159605539:C:T	3.32567e-11	-1.16029	-1.18384	1.54718e-06	-1.17404	-1.18651
159606323	chr5:159606323:AC:A	5.89761e-09	-2.2016e-10	2.83392	0.000267667	-2.2016e-10	2.79275
159606619	chr5:159606619:T:A	2.74084e-11	-1.46865	-1.06888	1.72035e-06	-1.18979	-1.06467
159607130	chr5:159607130:T:C	5.37279e-11	-1.59894	-0.265514	2.68608e-06	-1.49931	-0.3096
159607481	chr5:159607481:T:A	2.52231e-11	-1.1307	-1.48992	1.6379e-06	-0.820541	-1.48304
159607496	chr5:159607496:A:C	1.50469e-11	-1.62914	-1.50807	6.58654e-07	-1.70531	-1.50924
159608176	chr5:159608176:A:G	1.70677e-10	-2.2016e-10	-0.708609	8.08936e-06	-2.2016e-10	-0.706441
159608616	chr5:159608616:G:A	2.23248e-10	-2.2016e-10	-0.440102	1.10187e-05	-2.2016e-10	-0.3974
159608697	chr5:159608697:A:G	1.09718e-10	-2.2016e-10	-1.15047	4.93093e-06	-2.2016e-10	-1.20146
159609291	chr5:159609291:G:A	3.02887e-11	-1.36186	-1.07575	1.99957e-06	-1.02015	-1.08391
159609596	chr5:159609596:A:G	8.71892e-11	-2.2016e-10	-1.3803	4.10781e-06	-2.2016e-10	-1.3841
159609682	chr5:159609682:ACGGCTC:A	1.26541e-10	-0.190935	-0.81688	6.05552e-06	-0.168333	-0.827688
159609689	chr5:159609689:ACCCT:A	1.1415e-10	-0.270566	-0.840307	5.46098e-06	-0.248531	-0.850831
159609704	chr5:159609704:A:G	1.30577e-10	-0.186831	-0.789589	6.23456e-06	-0.166552	-0.800331
159609923	chr5:159609923:T:C	1.18624e-11	-1.89241	-1.4826	5.73151e-07	-1.86991	-1.48369
159610121	chr5:159610121:T:A	4.84655e-11	-1.55826	-0.409274	2.13954e-06	-1.64141	-0.394994
159610285	chr5:159610285:T:C	1.29826e-10	-0.177722	-0.804466	6.21274e-06	-0.154944	-0.815444
159610447	chr5:159610447:C:T	5.89761e-09	-2.2016e-10	2.83392	0.000267667	-2.2016e-10	2.79275
159610547	chr5:159610547:G:T	5.89267e-09	-2.2016e-10	2.83308	0.000267435	-2.2016e-10	2.79188
159611102	chr5:159611102:T:G	3.1005e-11	-0.903731	-1.5105	1.38523e-06	-0.960833	-1.51029
159611112	chr5:159611112:A:G	3.03289e-11	-1.77543	-0.660857	1.43632e-06	-1.8117	-0.623212
159611241	chr5:159611241:C:T	7.8559e-11	-2.2016e-10	-1.48453	3.68511e-06	-2.2016e-10	-1.49269
159611383	chr5:159611383:G:A	8.43448e-11	-2.2016e-10	-1.41347	3.95415e-06	-2.2016e-10	-1.42223
159611651	chr5:159611651:T:C	8.41664e-11	-2.2016e-10	-1.41559	3.99318e-06	-2.2016e-10	-1.4124
159611691	chr5:159611691:A:G	2.55667e-11	-1.46249	-1.1446	1.60901e-06	-1.18033	-1.14104
159611796	chr5:159611796:T:C	1.39492e-11	-1.84912	-1.36384	6.43458e-07	-1.89462	-1.34327
159611980	chr5:159611980:A:T	2.6242e-11	-1.45159	-1.12943	1.65076e-06	-1.16989	-1.12586
159612111	chr5:159612111:G:A	1.38643e-11	-1.85026	-1.3688	6.4026e-07	-1.89427	-1.3486
159612310	chr5:159612310:G:A	1.52854e-11	-1.89282	-1.22866	7.66823e-07	-1.86118	-1.20131
159612450	chr5:159612450:G:A	1.36638e-11	-1.85609	-1.37754	6.3543e-07	-1.89255	-1.35789
159612594	chr5:159612594:GCCAACATGGTGAAAC:G	1.70114e-11	-1.8909	-1.1236	8.52545e-07	-1.86606	-1.09046
159612870	chr5:159612870:A:G	5.29417e-11	-1.61945	-0.259739	2.63974e-06	-1.52223	-0.304082
159613183	chr5:159613183:C:T	1.34397e-11	-1.85244	-1.39773	6.21477e-07	-1.89367	-1.37898
159613336	chr5:159613336:A:G	1.43126e-11	-1.77783	-1.40941	7.01232e-07	-1.7348	-1.41711
159613349	chr5:159613349:T:C	2.0071e-10	-2.2016e-10	-0.546523	9.86737e-06	-2.2016e-10	-0.507758
159613379	chr5:159613379:C:T	1.34605e-11	-1.84907	-1.39955	6.19711e-07	-1.89459	-1.3809
159613382	chr5:159613382:A:C	1.5202e-11	-1.88987	-1.23708	7.56622e-07	-1.86818	-1.2077
159613527	chr5:159613527:A:G	1.34509e-11	-1.84864	-1.4007	6.18842e-07	-1.89472	-1.38218
159613557	chr5:159613557:A:G	8.24e-11	-2.2016e-10	-1.4368	3.8821e-06	-2.2016e-10	-1.44062
159613679	chr5:159613679:C:T	1.33788e-11	-1.85831	-1.39641	6.2355e-07	-1.89174	-1.37758
159613810	chr5:159613810:G:A	1.37255e-10	-0.0701442	-0.856401	7.15336e-06	0.0152689	-0.844678
159613920	chr5:159613920:G:C	1.35388e-11	-1.8451	-1.39773	6.2038e-07	-1.89544	-1.37898
159613941	chr5:159613941:C:T	7.6959e-11	-2.2016e-10	-1.50511	3.62524e-06	-2.2016e-10	-1.50907
159614113	chr5:159614113:C:T	7.62985e-11	-2.2016e-10	-1.51373	3.60793e-06	-2.2016e-10	-1.51386
159614669	chr5:159614669:C:T	1.20127e-10	-0.488062	-0.571777	5.89264e-06	-0.468713	-0.554574
159614805	chr5:159614805:C:T	1.21152e-11	-1.89448	-1.45944	5.77135e-07	-1.89162	-1.45505
159615085	chr5:159615085:G:A	1.39006e-11	-1.85621	-1.36025	6.47704e-07	-1.89246	-1.33885
159615236	chr5:159615236:A:G	8.51509e-11	-2.2016e-10	-1.40396	4.05906e-06	-2.2016e-10	-1.39604
159615304	chr5:159615304:T:A	1.50642e-11	-1.86675	-1.26931	7.16464e-07	-1.88787	-1.24255
159615338	chr5:159615338:C:T	1.56174e-11	-1.88562	-1.21438	7.71253e-07	-1.87145	-1.18528
159615505	chr5:159615505:T:C	1.35205e-11	-1.85802	-1.38615	6.30324e-07	-1.89192	-1.36659
159615645	chr5:159615645:C:T	5.59693e-11	-1.56579	-0.257789	2.81574e-06	-1.45963	-0.302136
159615654	chr5:159615654:T:C	2.50889e-11	-1.48362	-1.14234	1.565e-06	-1.21072	-1.13839
159615742	chr5:159615742:A:G	5.54754e-11	-1.57537	-0.257076	2.78676e-06	-1.47068	-0.301432
159615854	chr5:159615854:T:A	1.34914e-11	-1.85288	-1.39345	6.24359e-07	-1.89357	-1.37445
159615994	chr5:159615994:C:G	1.35408e-11	-1.84939	-1.39328	6.23891e-07	-1.8945	-1.37427
159616240	chr5:159616240:G:A	1.37653e-11	-1.85715	-1.36908	6.41833e-07	-1.89218	-1.34824
159616259	chr5:159616259:C:T	5.58316e-11	-1.56289	-0.263152	2.80876e-06	-1.45675	-0.307503
159616284	chr5:159616284:TGCTCCAATA:T	1.19325e-11	-1.87382	-1.4953	5.49488e-07	-1.89481	-1.50095
159616323	chr5:159616323:C:T	1.3831e-11	-1.84722	-1.37425	6.36406e-07	-1.89505	-1.35386
159616377	chr5:159616377:C:A	3.39655e-10	-2.2016e-10	-0.0204547	1.66465e-05	-2.2016e-10	0.0152073
159616646	chr5:159616646:G:A	5.58692e-11	-1.56676	-0.258613	2.80913e-06	-1.46115	-0.302963
159616662	chr5:159616662:C:T	1.67167e-11	-1.54352	-1.48846	7.18871e-07	-1.63625	-1.49081
159616728	chr5:159616728:T:G	7.75228e-11	-1.07187	-0.425943	5.69896e-06	-0.626462	-0.430245
159616745	chr5:159616745:C:G	5.60465e-11	-1.56359	-0.258613	2.8195e-06	-1.45747	-0.302963
159616822	chr5:159616822:A:G	7.68264e-11	-1.08063	-0.426202	5.63739e-06	-0.636877	-0.430693
159616859	chr5:159616859:C:T	7.02239e-11	-1.5967	-4.92792e-10	3.64892e-06	-1.50256	-4.92792e-10
159616975	chr5:159616975:C:T	2.9618e-11	-1.43857	-1.02143	1.87417e-06	-1.15395	-1.01488
159617005	chr5:159617005:C:T	5.68916e-11	-1.55504	-0.252194	2.86513e-06	-1.44769	-0.296685
159617312	chr5:159617312:A:G	1.2632e-10	0.496577	-1.50614	9.53803e-06	0.963034	-1.50474
159617471	chr5:159617471:G:A	1.51877e-11	-1.62165	-1.50624	6.63767e-07	-1.69916	-1.50766
159617478	chr5:159617478:G:A	5.54971e-11	-1.57344	-0.258613	2.7886e-06	-1.46849	-0.302963
159617492	chr5:159617492:T:C	1.51784e-11	-1.62289	-1.50562	6.6345e-07	-1.7002	-1.5071
159617519	chr5:159617519:T:A	1.30796e-10	0.537511	-1.51226	9.90632e-06	1.009	-1.51282
159617861	chr5:159617861:C:T	1.39855e-11	-1.7726	-1.43776	6.16052e-07	-1.83831	-1.44311
159617935	chr5:159617935:GCCT:G	1.52048e-11	-1.62215	-1.50462	6.6446e-07	-1.69959	-1.50619
159618106	chr5:159618106:G:T	1.1958e-11	-1.86843	-1.49855	5.4922e-07	-1.89285	-1.5034
159618329	chr5:159618329:A:G	4.88727e-11	-1.51981	-0.439355	2.14614e-06	-1.60784	-0.425479
159618351	chr5:159618351:G:A	1.51945e-11	-1.62297	-1.50449	6.64091e-07	-1.70027	-1.50606
159618460	chr5:159618460:A:C	6.24564e-10	-2.2016e-10	0.58867	2.81372e-05	-2.2016e-10	0.540102
159618673	chr5:159618673:T:C	1.78967e-11	-1.8905	-1.07327	9.49247e-07	-1.79724	-1.05184
159618683	chr5:159618683:A:C	2.18881e-11	-1.89382	-0.868619	1.154e-06	-1.8117	-0.842057
159618695	chr5:159618695:T:C	5.82752e-11	-1.6031	-0.180105	2.91474e-06	-1.50076	-0.226451
159618978	chr5:159618978:A:G	6.24998e-11	-1.61383	-0.099396	3.11855e-06	-1.51259	-0.147036
159618986	chr5:159618986:C:A	3.21667e-11	-1.35108	-1.02637	2.13036e-06	-1.00274	-1.03796
159619057	chr5:159619057:G:A	8.07256e-11	-2.2016e-10	-1.45733	3.80545e-06	-2.2016e-10	-1.46056
159619089	chr5:159619089:G:A	3.1115e-10	-2.2016e-10	-0.108107	1.5083e-05	-2.2016e-10	-0.0834252
159619171	chr5:159619171:G:A	7.92236e-11	-2.2016e-10	-1.47611	3.75222e-06	-2.2016e-10	-1.47464
159619482	chr5:159619482:C:T	1.29486e-10	-2.2016e-10	-0.984815	6.29969e-06	-2.2016e-10	-0.956491
159619612	chr5:159619612:T:C	4.51232e-11	-1.45471	-0.58428	2.30051e-06	-1.39906	-0.564801
159619850	chr5:159619850:A:T	5.96128e-10	-2.2016e-10	0.542072	2.70867e-05	-2.2016e-10	0.502053
159619874	chr5:159619874:C:T	3.18905e-10	-0.0834894	-4.92792e-10	1.0775e-05	-0.419758	-4.92792e-10
159620194	chr5:159620194:C:T	5.92725e-09	-2.2016e-10	2.83893	0.000268369	-2.2016e-10	2.79537
159620245	chr5:159620245:C:G	9.36826e-11	-1.89732	0.588852	4.71964e-06	-1.84088	0.595624
159620348	chr5:159620348:C:T	8.71602e-11	-1.89596	0.515328	4.45469e-06	-1.82662	0.523588
159620352	chr5:159620352:A:G	7.287e-11	-1.55971	-4.92792e-10	3.82166e-06	-1.45631	-4.92792e-10
159620433	chr5:159620433:C:T	1.24071e-11	-1.84086	-1.48925	7.14024e-07	-1.64497	-1.48886
159620450	chr5:159620450:G:A	1.60005e-10	-2.2016e-10	-0.773177	7.76933e-06	-2.2016e-10	-0.746807
159620461	chr5:159620461:A:G	8.98755e-11	-1.89705	0.547091	4.54799e-06	-1.83653	0.554222
159620462	chr5:159620462:A:G	3.65453e-11	-1.2685	-0.981335	2.30402e-06	-0.985685	-0.976651
159620581	chr5:159620581:CAGCGTTTTTCTTTGATATTTACAGAAAGTTTGAAAAAGAATATGATTTGATTGATTTTGGAGACAGTTAGAAGAT:C	9.02599e-11	-2.2016e-10	-1.34569	4.30477e-06	-2.2016e-10	-1.33727
159620618	chr5:159620618:A:C	9.68706e-11	-2.2016e-10	-1.27501	4.65624e-06	-2.2016e-10	-1.25878
159620894	chr5:159620894:C:T	8.38494e-11	-2.2016e-10	-1.41936	3.94473e-06	-2.2016e-10	-1.42461
159621328	chr5:159621328:T:C	4.71337e-11	-1.06114	-0.934256	3.29989e-06	-0.656671	-0.946431
159621439	chr5:159621439:C:T	6.8925e-11	-1.61537	-4.92792e-10	3.56928e-06	-1.52463	-4.92792e-10
159621613	chr5:159621613:C:G	1.74992e-10	-2.2016e-10	-0.683644	8.48812e-06	-2.2016e-10	-0.658323
159621716	chr5:159621716:T:C	2.76473e-11	-1.50052	-1.02833	1.71905e-06	-1.23206	-1.02316
159622005	chr5:159622005:G:A	1.25402e-10	0.482781	-1.49964	9.48456e-06	0.953937	-1.50126
159622064	chr5:159622064:C:T	1.26091e-11	-1.87679	-1.43717	6.04491e-07	-1.86947	-1.43089
159622191	chr5:159622191:G:A	8.65394e-11	-2.2016e-10	-1.38778	4.10385e-06	-2.2016e-10	-1.38506
159622309	chr5:159622309:G:A	8.23385e-11	-2.2016e-10	-1.43755	3.87946e-06	-2.2016e-10	-1.44129
159623336	chr5:159623336:A:G	1.13218e-10	-2.2016e-10	-1.11907	5.37606e-06	-2.2016e-10	-1.11504
159623363	chr5:159623363:T:C	9.55264e-11	-2.2016e-10	-1.28898	4.58923e-06	-2.2016e-10	-1.27328
159623509	chr5:159623509:TA:T	7.70085e-11	-2.2016e-10	-1.50447	3.66037e-06	-2.2016e-10	-1.49943
159623838	chr5:159623838:T:C	1.24112e-11	-1.81906	-1.51072	5.59599e-07	-1.86501	-1.51252
159624141	chr5:159624141:T:G	1.5174e-11	-1.62066	-1.50814	6.62661e-07	-1.69919	-1.50929
159624286	chr5:159624286:G:T	6.67542e-11	-1.64737	-4.92792e-10	3.44111e-06	-1.5612	-4.92792e-10
159624386	chr5:159624386:G:A	6.63494e-11	-1.65345	-4.92792e-10	3.41694e-06	-1.56825	-4.92792e-10
159624391	chr5:159624391:A:G	4.40294e-10	-2.2016e-10	0.239058	2.12834e-05	-2.2016e-10	0.260938
159624426	chr5:159624426:A:G	6.97404e-11	-1.6036	-4.92792e-10	3.61866e-06	-1.51089	-4.92792e-10
159624479	chr5:159624479:T:G	2.47433e-11	-1.82655	-0.813283	1.18893e-06	-1.81298	-0.810956
159624497	chr5:159624497:C:T	6.7551e-11	-1.6355	-4.92792e-10	3.49136e-06	-1.5467	-4.92792e-10
159624905	chr5:159624905:A:G	5.36061e-11	-1.86672	-4.92792e-10	2.57584e-06	-1.85081	-4.92792e-10
159624907	chr5:159624907:G:A	6.73235e-11	-1.63887	-4.92792e-10	3.47553e-06	-1.55124	-4.92792e-10
159625025	chr5:159625025:G:A	6.77307e-11	-1.63284	-4.92792e-10	3.49908e-06	-1.54449	-4.92792e-10
159625035	chr5:159625035:A:G	6.65748e-11	-1.65006	-4.92792e-10	3.42537e-06	-1.56578	-4.92792e-10
159625085	chr5:159625085:C:T	6.75334e-11	-1.63576	-4.92792e-10	3.48722e-06	-1.54789	-4.92792e-10
159625139	chr5:159625139:A:G	6.72133e-11	-1.64051	-4.92792e-10	3.46848e-06	-1.55328	-4.92792e-10
159625154	chr5:159625154:A:G	6.73368e-11	-1.63868	-4.92792e-10	3.47556e-06	-1.55124	-4.92792e-10
159625453	chr5:159625453:C:T	3.45663e-11	-1.57515	-0.730354	1.48314e-06	-1.68447	-0.718359
159625512	chr5:159625512:C:CAA	6.76749e-11	-1.63367	-4.92792e-10	3.49601e-06	-1.54537	-4.92792e-10
159625538	chr5:159625538:C:A	1.79164e-10	-0.660082	-4.92792e-10	7.49612e-06	-0.782605	-4.92792e-10
159625549	chr5:159625549:T:TA	6.79959e-11	-1.62894	-4.92792e-10	3.51532e-06	-1.53986	-4.92792e-10
159625631	chr5:159625631:A:AT	6.72418e-11	-1.64009	-4.92792e-10	3.47024e-06	-1.55277	-4.92792e-10
159625632	chr5:159625632:G:A	6.62202e-11	-1.6554	-4.92792e-10	3.40913e-06	-1.57054	-4.92792e-10
159625642	chr5:159625642:A:G	1.27617e-11	-1.82651	-1.47542	7.46091e-07	-1.61456	-1.47534
159625668	chr5:159625668:A:C	7.26357e-11	-1.56293	-4.92792e-10	3.47738e-06	-1.55071	-4.92792e-10
159625800	chr5:159625800:G:A	6.88304e-11	-1.61674	-4.92792e-10	3.5649e-06	-1.52586	-4.92792e-10
159625966	chr5:159625966:G:A	6.50818e-09	-2.2016e-10	2.93243	0.000294543	-2.2016e-10	2.88844
159626651	chr5:159626651:T:G	7.9102e-11	-2.2016e-10	-1.47765	3.74635e-06	-2.2016e-10	-1.47621
159626713	chr5:159626713:A:C	2.84253e-11	-1.49364	-1.00747	1.77148e-06	-1.22337	-1.0018
159626837	chr5:159626837:C:T	1.53523e-11	-1.61339	-1.50374	6.689e-07	-1.69376	-1.50535
159627212	chr5:159627212:A:T	2.81968e-11	-1.88725	-0.621927	1.53886e-06	-1.78556	-0.580392
159627280	chr5:159627280:T:G	4.10551e-10	-2.2016e-10	0.169116	1.86889e-05	-2.2016e-10	0.130939
159627366	chr5:159627366:TCAAA:T	8.49552e-11	-2.2016e-10	-1.40626	3.99989e-06	-2.2016e-10	-1.41072
159627387	chr5:159627387:AAAAAC:A	5.91291e-09	-2.2016e-10	2.83651	0.000268351	-2.2016e-10	2.79531
159627629	chr5:159627629:G:A	6.4016e-11	-1.68925	-4.92792e-10	3.26474e-06	-1.61381	-4.92792e-10
159627646	chr5:159627646:C:T	7.92909e-11	-2.2016e-10	-1.47526	3.75549e-06	-2.2016e-10	-1.47377
159627747	chr5:159627747:G:T	2.24988e-10	-2.2016e-10	-0.432338	1.09192e-05	-2.2016e-10	-0.406465
159627832	chr5:159627832:G:T	7.84293e-11	-2.2016e-10	-1.48619	3.67906e-06	-2.2016e-10	-1.49433
159628524	chr5:159628524:C:T	1.14997e-08	-2.2016e-10	3.50169	0.000522281	-2.2016e-10	3.46121
159628529	chr5:159628529:T:A	1.12925e-10	-2.2016e-10	-1.12166	5.54604e-06	-2.2016e-10	-1.08391
159628800	chr5:159628800:A:G	6.61585e-11	-1.65633	-4.92792e-10	3.40509e-06	-1.57172	-4.92792e-10
159628934	chr5:159628934:G:T	8.81969e-11	-2.2016e-10	-1.36881	4.12576e-06	-2.2016e-10	-1.37974
159629005	chr5:159629005:G:A	3.2662e-11	-1.30214	-1.06003	1.51342e-06	-1.34479	-1.03783
159629108	chr5:159629108:T:C	6.76059e-11	-1.63469	-4.92792e-10	3.48996e-06	-1.5471	-4.92792e-10
159629159	chr5:159629159:T:C	5.21917e-11	-1.89346	-4.92792e-10	2.57058e-06	-1.85286	-4.92792e-10
159629243	chr5:159629243:T:C	3.2382e-11	-1.37739	-0.993394	2.11474e-06	-1.04112	-1.00694
159629321	chr5:159629321:GC:G	6.21877e-10	-2.2016e-10	0.584358	2.80186e-05	-2.2016e-10	0.535878
159629492	chr5:159629492:C:A	1.14689e-10	0.402806	-1.50897	8.63919e-06	0.869451	-1.51013
159629521	chr5:159629521:C:T	5.5121e-11	-1.34129	-0.497562	2.63299e-06	-1.3784	-0.450475
159629761	chr5:159629761:C:T	1.17741e-10	0.429644	-1.50954	8.89795e-06	0.899484	-1.51065
159629938	chr5:159629938:C:T	7.43162e-11	-1.54005	-4.92792e-10	4.17758e-06	-1.36726	-4.92792e-10
159630036	chr5:159630036:C:T	1.87958e-10	-2.2016e-10	-0.612164	9.10962e-06	-2.2016e-10	-0.58766
159630037	chr5:159630037:G:A	4.3849e-11	-1.61175	-0.455882	1.96064e-06	-1.6882	-0.435517
159630111	chr5:159630111:A:G	7.79884e-11	-2.2016e-10	-1.49182	3.68434e-06	-2.2016e-10	-1.4929
159630323	chr5:159630323:A:C	1.27726e-11	-1.81321	-1.48787	7.56846e-07	-1.58742	-1.48816
159630759	chr5:159630759:G:A	4.38096e-11	-1.55984	-0.508689	1.94421e-06	-1.64358	-0.488554
159632122	chr5:159632122:G:A	1.5109e-11	-1.62111	-1.51199	6.60214e-07	-1.69953	-1.51265
159632315	chr5:159632315:C:T	1.41257e-11	-1.71349	-1.4869	6.59875e-07	-1.72838	-1.48432
159632785	chr5:159632785:A:G	6.48569e-11	-1.6762	-4.92792e-10	3.32905e-06	-1.5943	-4.92792e-10
159633984	chr5:159633984:T:G	1.19102e-11	-1.85702	-1.51396	6.04634e-07	-1.78605	-1.51407
159634017	chr5:159634017:C:T	7.46109e-11	-1.5361	-4.92792e-10	3.78417e-06	-1.46617	-4.92792e-10
159634203	chr5:159634203:G:A	1.20598e-10	-2.2016e-10	-1.05592	5.64113e-06	-2.2016e-10	-1.06691
159634582	chr5:159634582:C:T	5.83054e-11	-0.29464	-1.48805	4.15798e-06	0.117707	-1.48967
159634604	chr5:159634604:G:A	1.2167e-10	-1.04707	-4.92792e-10	5.80777e-06	-1.0378	-4.92792e-10
159635523	chr5:159635523:G:A	1.7172e-11	-1.67432	-1.33078	9.53335e-07	-1.52693	-1.31785
159635759	chr5:159635759:G:A	5.50131e-11	-1.84081	-4.92792e-10	2.61792e-06	-1.83461	-4.92792e-10
159636457	chr5:159636457:G:A	8.04269e-11	-2.2016e-10	-1.46104	3.82051e-06	-2.2016e-10	-1.45661
159636545	chr5:159636545:A:G	4.68612e-11	-0.495221	-1.50597	2.77623e-06	-0.270055	-1.50584
159636554	chr5:159636554:T:C	5.7959e-11	-0.300044	-1.4886	4.12968e-06	0.111169	-1.48996
159636828	chr5:159636828:G:A	8.49075e-11	-2.2016e-10	-1.40682	3.99914e-06	-2.2016e-10	-1.41091
159637011	chr5:159637011:A:G	5.0703e-09	-2.2016e-10	2.68277	0.000230363	-2.2016e-10	2.64267
159637223	chr5:159637223:C:T	1.81108e-10	-2.2016e-10	-0.649292	8.61137e-06	-2.2016e-10	-0.643908
159637844	chr5:159637844:A:G	8.24366e-11	-2.2016e-10	-1.43635	3.90971e-06	-2.2016e-10	-1.43353
159638036	chr5:159638036:A:C	5.95326e-11	-1.76186	-4.92792e-10	2.77421e-06	-1.77662	-4.92792e-10
159638079	chr5:159638079:G:A	8.83004e-11	-2.2016e-10	-1.36764	4.13085e-06	-2.2016e-10	-1.37851
159638267	chr5:159638267:A:T	6.08966e-10	-2.2016e-10	0.563378	2.72959e-05	-2.2016e-10	0.509747
159639128	chr5:159639128:C:T	7.67349e-11	-2.2016e-10	-1.50803	3.62432e-06	-2.2016e-10	-1.50932
159639146	chr5:159639146:G:A	1.48913e-11	-1.64557	-1.50204	6.66206e-07	-1.7013	-1.50185
159639637	chr5:159639637:C:A	4.85929e-09	-2.2016e-10	2.64026	0.00021945	-2.2016e-10	2.59413
159639897	chr5:159639897:T:C	9.71729e-11	-2.2016e-10	-1.27189	4.64735e-06	-2.2016e-10	-1.26069
159640155	chr5:159640155:TC:T	5.19873e-11	-1.89738	-4.92792e-10	2.45864e-06	-1.89738	-4.92792e-10
159641128	chr5:159641128:A:G	9.1025e-11	-2.2016e-10	-1.33725	4.26539e-06	-2.2016e-10	-1.34646
159641238	chr5:159641238:C:T	7.77545e-11	0.0102635	-1.50509	5.70141e-06	0.450249	-1.50653
159641348	chr5:159641348:G:A	1.01454e-09	1.07381	-4.92792e-10	4.17778e-05	0.935374	-4.92792e-10
159641487	chr5:159641487:G:A	8.02127e-11	-2.2016e-10	-1.4637	3.81012e-06	-2.2016e-10	-1.45933
159641633	chr5:159641633:G:C	8.92e-11	-2.2016e-10	-1.3575	4.17167e-06	-2.2016e-10	-1.36867
159641799	chr5:159641799:G:C	4.5544e-11	-0.557216	-1.47249	2.68885e-06	-0.335212	-1.47266
159641877	chr5:159641877:C:G	2.60205e-10	-2.2016e-10	-0.286915	1.29687e-05	-2.2016e-10	-0.234452
159641969	chr5:159641969:C:T	2.62717e-10	-2.2016e-10	-0.277305	1.23268e-05	-2.2016e-10	-0.285212
159641979	chr5:159641979:G:A	8.55901e-11	-2.2016e-10	-1.39881	4.00837e-06	-2.2016e-10	-1.40861
159642087	chr5:159642087:C:T	4.41868e-10	0.242626	-4.92792e-10	1.74364e-05	0.0615698	-4.92792e-10
159642498	chr5:159642498:A:G	5.81915e-10	-2.2016e-10	0.517941	2.61567e-05	-2.2016e-10	0.467115
159642628	chr5:159642628:T:C	6.13456e-11	-1.73186	-4.92792e-10	3.11498e-06	-1.66077	-4.92792e-10
159642635	chr5:159642635:A:G	9.97273e-11	-2.2016e-10	-1.24594	4.68299e-06	-2.2016e-10	-1.25305
159642693	chr5:159642693:A:C	1.99394e-11	-1.36893	-1.48676	1.16831e-06	-1.16376	-1.47768
159642878	chr5:159642878:T:C	7.74217e-11	-2.2016e-10	-1.49912	3.63438e-06	-2.2016e-10	-1.50655
159643051	chr5:159643051:T:A	4.97621e-11	-0.435276	-1.50585	2.96671e-06	-0.203857	-1.50568
159643267	chr5:159643267:C:A	2.56697e-10	-2.2016e-10	-0.300486	1.20425e-05	-2.2016e-10	-0.308545
159644101	chr5:159644101:TC:CC	6.06236e-10	-2.2016e-10	0.558885	2.71722e-05	-2.2016e-10	0.505205
159644213	chr5:159644213:C:T	9.75861e-11	-2.2016e-10	-1.26765	4.5838e-06	-2.2016e-10	-1.27446
159644219	chr5:159644219:C:T	8.94676e-11	-2.2016e-10	-1.35451	4.18238e-06	-2.2016e-10	-1.36611
159645515	chr5:159645515:A:G	1.98753e-11	-1.39593	-1.46298	1.16005e-06	-1.19779	-1.45074
159645539	chr5:159645539:G:A	4.95778e-09	-2.2016e-10	2.66033	0.000224939	-2.2016e-10	2.61884
159645644	chr5:159645644:T:C	8.95243e-11	-2.2016e-10	-1.35387	4.25019e-06	-2.2016e-10	-1.35003
159645706	chr5:159645706:T:C	3.08799e-10	-2.2016e-10	-0.115694	1.37484e-05	-2.2016e-10	-0.176066
159645953	chr5:159645953:T:C	3.44624e-11	-1.40591	-0.902602	1.50154e-06	-1.49035	-0.900155
159646171	chr5:159646171:A:C	1.63543e-10	0.133575	-0.884881	1.25271e-05	0.598693	-0.867791
159646540	chr5:159646540:A:T	7.98729e-11	-2.2016e-10	-1.46795	3.75791e-06	-2.2016e-10	-1.47313
159646999	chr5:159646999:C:T	7.41477e-11	-1.54233	-4.92792e-10	3.8881e-06	-1.43907	-4.92792e-10
159647014	chr5:159647014:C:A	8.12541e-11	-2.2016e-10	-1.4508	3.84463e-06	-2.2016e-10	-1.45031
159647564	chr5:159647564:C:T	5.14842e-09	-2.2016e-10	2.69806	0.000233545	-2.2016e-10	2.65639
159647818	chr5:159647818:G:A	7.75665e-11	-2.2016e-10	-1.49725	3.69035e-06	-2.2016e-10	-1.49127
159647876	chr5:159647876:C:T	4.39028e-11	-0.5761	-1.49031	2.59032e-06	-0.358238	-1.48697
159648002	chr5:159648002:A:T	1.87184e-11	-1.54309	-1.37579	1.0433e-06	-1.38067	-1.37393
159648312	chr5:159648312:A:G	3.51397e-09	-2.2016e-10	2.31612	0.000160312	-2.2016e-10	2.28013
159648315	chr5:159648315:T:TA	7.82189e-11	-2.2016e-10	-1.48887	3.70085e-06	-2.2016e-10	-1.48843
159648436	chr5:159648436:G:A	4.68435e-11	-0.515143	-1.48643	2.77422e-06	-0.293533	-1.48309
159648466	chr5:159648466:T:G	2.13386e-11	-1.33342	-1.45445	1.25992e-06	-1.12473	-1.44122
159648560	chr5:159648560:G:A	7.17328e-11	-1.57544	-4.92792e-10	3.7443e-06	-1.47676	-4.92792e-10
159648797	chr5:159648797:T:C	3.00468e-10	-2.2016e-10	-0.143044	1.41056e-05	-2.2016e-10	-0.150422
159648826	chr5:159648826:T:A	7.64231e-11	-2.2016e-10	-1.5121	3.60954e-06	-2.2016e-10	-1.51341
159648942	chr5:159648942:G:A	5.15839e-10	-2.2016e-10	0.39741	2.31229e-05	-2.2016e-10	0.343832
159649130	chr5:159649130:T:G	2.91865e-10	-2.2016e-10	-0.172092	1.4559e-05	-2.2016e-10	-0.118779
159649340	chr5:159649340:G:A	1.57239e-11	-1.5824	-1.51081	9.9283e-07	-1.2916	-1.51259
159649466	chr5:159649466:A:G	4.38546e-11	-0.578056	-1.48945	2.58255e-06	-0.36226	-1.48595
159650120	chr5:159650120:C:A	2.76701e-10	-2.2016e-10	-0.225448	1.3762e-05	-2.2016e-10	-0.175079
159650169	chr5:159650169:T:C	1.91532e-11	-1.38844	-1.50748	1.25598e-06	-1.05996	-1.50911
159650508	chr5:159650508:G:A	5.35864e-11	-0.388547	-1.47854	3.20261e-06	-0.15576	-1.47726
159651280	chr5:159651280:T:G	4.95778e-09	-2.2016e-10	2.66033	0.000224939	-2.2016e-10	2.61884
159651359	chr5:159651359:C:G	8.25791e-11	-2.2016e-10	-1.43463	3.8648e-06	-2.2016e-10	-1.44508
159651682	chr5:159651682:T:C	7.78361e-11	-0.0739357	-1.41984	5.72676e-06	0.358158	-1.41
159652860	chr5:159652860:G:A	7.26407e-11	-1.56286	-4.92792e-10	3.79946e-06	-1.46213	-4.92792e-10
159652881	chr5:159652881:T:A	3.29914e-11	-0.912414	-1.43972	1.89424e-06	-0.727882	-1.43029
159652888	chr5:159652888:C:T	3.35917e-11	-0.89474	-1.43936	1.93117e-06	-0.708963	-1.4299
159652908	chr5:159652908:C:A	1.47861e-10	-0.85211	-4.92792e-10	5.63655e-06	-1.06772	-4.92792e-10
159652953	chr5:159652953:T:TTTGGGAGTAAG	8.81297e-11	-2.2016e-10	-1.36957	4.12459e-06	-2.2016e-10	-1.38002
159653012	chr5:159653012:G:C	1.25158e-10	-2.2016e-10	-1.0188	5.58345e-06	-2.2016e-10	-1.07718
159653020	chr5:159653020:A:C	7.85232e-11	-2.2016e-10	-1.48499	3.69846e-06	-2.2016e-10	-1.48907
159653080	chr5:159653080:T:C	7.29825e-11	-1.55816	-4.92792e-10	3.82094e-06	-1.45649	-4.92792e-10
159653222	chr5:159653222:C:T	4.9566e-09	-2.2016e-10	2.66009	0.000224892	-2.2016e-10	2.61863
159653899	chr5:159653899:C:T	8.31001e-11	-2.2016e-10	-1.42834	3.85692e-06	-2.2016e-10	-1.44712
159654063	chr5:159654063:CTT:C	7.69168e-11	-2.2016e-10	-1.50566	3.64206e-06	-2.2016e-10	-1.50444
159654110	chr5:159654110:A:G	7.68639e-11	-2.2016e-10	-1.50635	3.63955e-06	-2.2016e-10	-1.50513
159654409	chr5:159654409:A:T	3.13852e-11	-1.65603	-0.746018	1.35661e-06	-1.74769	-0.74431
159654427	chr5:159654427:C:T	2.52178e-10	-2.2016e-10	-0.318248	1.25071e-05	-2.2016e-10	-0.270696
159654603	chr5:159654603:A:G	1.42417e-10	-2.2016e-10	-0.889622	6.6253e-06	-2.2016e-10	-0.906095
159654683	chr5:159654683:G:A	8.44976e-11	-2.2016e-10	-1.41166	4.01852e-06	-2.2016e-10	-1.40608
159655168	chr5:159655168:G:A	1.87724e-10	-0.613409	-4.92792e-10	6.14283e-06	-0.981705	-4.92792e-10
159655468	chr5:159655468:T:C	9.75321e-11	-2.2016e-10	-1.2682	4.5709e-06	-2.2016e-10	-1.27728
159655512	chr5:159655512:C:A	8.38884e-11	-2.2016e-10	-1.4189	3.9893e-06	-2.2016e-10	-1.41338
159655618	chr5:159655618:C:T	8.6483e-11	-2.2016e-10	-1.38844	3.99723e-06	-2.2016e-10	-1.41139
159655659	chr5:159655659:C:T	3.20302e-10	-2.2016e-10	-0.0791193	1.49932e-05	-2.2016e-10	-0.0893966
159655683	chr5:159655683:G:T	1.40201e-11	-1.7075	-1.50039	7.75033e-07	-1.54903	-1.50281
159655883	chr5:159655883:A:T	4.95778e-09	-2.2016e-10	2.66033	0.000224939	-2.2016e-10	2.61884
159656053	chr5:159656053:G:A	2.79427e-09	-2.2016e-10	2.08694	0.000127165	-2.2016e-10	2.0485
159656341	chr5:159656341:A:G	4.82749e-11	-0.609069	-1.3624	2.82483e-06	-0.399999	-1.35854
159656410	chr5:159656410:T:C	1.40704e-11	-1.71912	-1.48519	6.36867e-07	-1.7712	-1.47699
159656685	chr5:159656685:G:A	4.11297e-11	-0.692235	-1.43942	2.39174e-06	-0.494223	-1.43075
159656929	chr5:159656929:C:T	2.58844e-11	-1.7969	-0.79784	1.15322e-06	-1.84108	-0.813358
159657019	chr5:159657019:G:A	8.35817e-11	-2.2016e-10	-1.42256	3.96733e-06	-2.2016e-10	-1.4189
159657192	chr5:159657192:G:T	8.44111e-11	-1.41269	-4.92792e-10	4.05426e-06	-1.39722	-4.92792e-10
159657255	chr5:159657255:C:A	4.42525e-11	-1.5825	-0.475975	1.8923e-06	-1.68866	-0.470536
159657269	chr5:159657269:C:T	5.81303e-11	-1.7857	-4.92792e-10	2.56398e-06	-1.85543	-4.92792e-10
159657416	chr5:159657416:G:A	1.69576e-11	-1.74441	-1.27326	9.17689e-07	-1.59608	-1.28681
159657474	chr5:159657474:G:A	1.50977e-11	-1.74316	-1.39068	8.22933e-07	-1.59122	-1.40065
159657496	chr5:159657496:C:T	7.22108e-11	-1.56879	-4.92792e-10	3.62719e-06	-1.50853	-4.92792e-10
159657838	chr5:159657838:A:G	1.91137e-11	-1.38809	-1.50989	1.37259e-06	-0.974001	-1.50629
159658004	chr5:159658004:G:A	3.00426e-10	-2.2016e-10	-0.143182	1.50575e-05	-2.2016e-10	-0.0851128
159658246	chr5:159658246:A:C	1.00778e-10	-2.2016e-10	-1.23546	4.79715e-06	-2.2016e-10	-1.22897
159658542	chr5:159658542:C:G	3.44792e-09	-2.2016e-10	2.29714	0.00015803	-2.2016e-10	2.2658
159658986	chr5:159658986:G:C	5.42521e-09	-2.2016e-10	2.75043	0.000247862	-2.2016e-10	2.71588
159659189	chr5:159659189:G:A	3.89443e-10	-2.2016e-10	0.116334	1.96843e-05	-2.2016e-10	0.182833
159659242	chr5:159659242:T:C	2.46725e-11	-1.14774	-1.49496	1.56828e-06	-0.849017	-1.49799
159659636	chr5:159659636:G:A	5.45254e-09	-2.2016e-10	2.75545	0.000248583	-2.2016e-10	2.71879
159660009	chr5:159660009:A:C	3.86242e-10	-2.2016e-10	0.10808	1.9508e-05	-2.2016e-10	0.173834
159660154	chr5:159660154:T:C	9.54939e-11	-2.2016e-10	-1.28932	4.39874e-06	-2.2016e-10	-1.31567
159660159	chr5:159660159:G:A	3.44025e-11	-1.77768	-0.532577	1.88333e-06	-1.63178	-0.53217
159660567	chr5:159660567:C:A	8.22938e-11	-2.2016e-10	-1.43809	3.87642e-06	-2.2016e-10	-1.44208
159660622	chr5:159660622:A:C	2.1889e-11	-1.736	-1.0264	9.89113e-07	-1.76989	-1.03804
159660629	chr5:159660629:T:C	5.22018e-11	-1.89327	-4.92792e-10	2.4598e-06	-1.89691	-4.92792e-10
159660648	chr5:159660648:T:C	3.25455e-11	-0.9488	-1.41695	2.09882e-06	-0.634532	-1.42108
159660737	chr5:159660737:T:G	2.73309e-11	-1.06199	-1.47838	1.62777e-06	-0.82935	-1.48043
159660762	chr5:159660762:T:C	1.59663e-11	-1.76303	-1.31488	7.25715e-07	-1.79538	-1.32221
159660781	chr5:159660781:C:T	2.94904e-11	-1.06011	-1.40421	1.75421e-06	-0.826262	-1.40871
159660835	chr5:159660835:A:C	1.80346e-10	0.858758	-1.51226	7.69659e-06	0.756153	-1.51237
159660880	chr5:159660880:G:A	1.01381e-10	-0.210265	-1.01923	4.91981e-06	-0.190218	-1.0135
159660933	chr5:159660933:G:A	1.58192e-10	-2.2016e-10	-0.784577	7.68994e-06	-2.2016e-10	-0.757078
159661139	chr5:159661139:A:G	5.49799e-11	-1.84142	-4.92792e-10	2.66168e-06	-1.81803	-4.92792e-10
159661333	chr5:159661333:A:G	6.37776e-10	-2.2016e-10	0.609604	3.08709e-05	-2.2016e-10	0.632822
159661367	chr5:159661367:A:G	6.34258e-10	-2.2016e-10	0.604072	3.07016e-05	-2.2016e-10	0.627325
159661422	chr5:159661422:C:G	9.88177e-11	-2.2016e-10	-1.25511	4.64849e-06	-2.2016e-10	-1.26045
159661521	chr5:159661521:A:T	5.47933e-11	-1.84482	-4.92792e-10	2.4586e-06	-1.8974	-4.92792e-10
159661574	chr5:159661574:T:C	6.03094e-11	-1.75569	0.00679187	2.74411e-06	-1.81803	0.0305015
159661792	chr5:159661792:A:G	7.64593e-11	-2.2016e-10	-1.51162	3.61268e-06	-2.2016e-10	-1.51254
159661840	chr5:159661840:G:C	1.55235e-10	-2.2016e-10	-0.803445	7.52738e-06	-2.2016e-10	-0.778444
159661884	chr5:159661884:A:G	3.77768e-11	-0.726208	-1.49048	2.33622e-06	-0.456322	-1.49214
159662146	chr5:159662146:G:A	2.01589e-11	-1.84799	-0.996748	9.25124e-07	-1.86558	-1.00923
159662263	chr5:159662263:G:A	5.01984e-11	-1.7948	-0.137601	2.61797e-06	-1.73654	-0.098055
159662269	chr5:159662269:T:G	1.84992e-10	0.849035	-1.47711	7.87752e-06	0.744418	-1.4774
159662516	chr5:159662516:T:C	1.22693e-11	-1.86588	-1.4754	5.67247e-07	-1.89103	-1.47292
159662765	chr5:159662765:T:G	1.2981e-11	-1.87019	-1.41471	5.97565e-07	-1.89575	-1.41613
159662812	chr5:159662812:A:G	1.52285e-11	-1.83222	-1.29299	6.99422e-07	-1.85382	-1.30067
159662894	chr5:159662894:C:G	3.4418e-11	-0.81908	-1.49072	2.10135e-06	-0.561882	-1.49253
159663238	chr5:159663238:G:C	7.09258e-11	-1.58675	-4.92792e-10	3.47409e-06	-1.55166	-4.92792e-10
159663328	chr5:159663328:G:A	1.214e-11	-1.87365	-1.47822	5.63833e-07	-1.89419	-1.4758
159663536	chr5:159663536:G:A	9.1825e-10	-2.2016e-10	0.974086	4.64996e-05	-2.2016e-10	1.04245
159663840	chr5:159663840:A:G	6.43178e-10	-2.2016e-10	0.618037	3.11383e-05	-2.2016e-10	0.641446
159664068	chr5:159664068:T:C	3.76682e-10	-2.2016e-10	0.083017	1.77812e-05	-2.2016e-10	0.0811495
159664098	chr5:159664098:C:T	1.43694e-11	-1.86927	-1.31402	6.60118e-07	-1.89552	-1.3168
159664323	chr5:159664323:C:A	1.99138e-11	-1.84604	-1.01093	9.13005e-07	-1.86398	-1.02402
159664358	chr5:159664358:A:AAGG	3.74534e-11	-0.828247	-1.39704	2.2751e-06	-0.573186	-1.40178
159664463	chr5:159664463:T:A	9.88954e-11	-2.2016e-10	-1.25432	4.65201e-06	-2.2016e-10	-1.25969
159664466	chr5:159664466:T:C	5.32734e-11	-1.87295	-4.92792e-10	2.46748e-06	-1.89379	-4.92792e-10
159664523	chr5:159664523:TC:T	1.21273e-10	0.412906	-1.46325	5.8689e-06	0.435128	-1.46245
159664637	chr5:159664637:G:T	1.2216e-11	-1.87209	-1.47355	5.66896e-07	-1.89359	-1.47098
159665342	chr5:159665342:GTTC:G	8.33571e-11	-2.2016e-10	-1.42525	3.92522e-06	-2.2016e-10	-1.42957
159665410	chr5:159665410:G:A	2.22493e-10	1.03211	-1.4756	9.42353e-06	0.921944	-1.47573
159665520	chr5:159665520:A:G	3.85916e-10	-2.2016e-10	0.107235	1.94679e-05	-2.2016e-10	0.171776
159665656	chr5:159665656:C:T	7.34635e-09	-2.2016e-10	3.05358	0.000333397	-2.2016e-10	3.01234
159665747	chr5:159665747:G:A	3.59626e-11	-1.87526	-0.390647	1.8604e-06	-1.7858	-0.390398
159666211	chr5:159666211:A:G	1.21815e-11	-1.87019	-1.47828	5.6458e-07	-1.89279	-1.47587
159666274	chr5:159666274:C:A	1.2147e-11	-1.87345	-1.47786	5.64083e-07	-1.89409	-1.47546
159666499	chr5:159666499:C:T	4.97906e-10	-2.2016e-10	0.362027	2.40977e-05	-2.2016e-10	0.385124
159666640	chr5:159666640:T:C	1.22099e-11	-1.87389	-1.47225	5.67251e-07	-1.89427	-1.46967
159666760	chr5:159666760:A:G	1.0359e-09	-2.2016e-10	1.09464	5.26078e-05	-2.2016e-10	1.16587
159667063	chr5:159667063:G:A	1.38557e-11	-1.71769	-1.50199	7.16333e-07	-1.6355	-1.4951
159667101	chr5:159667101:GT:G	5.07586e-11	-0.672392	-1.24891	3.13581e-06	-0.402548	-1.25156
159667105	chr5:159667105:T:G	1.94347e-11	-1.86098	-1.02034	8.94106e-07	-1.87632	-1.03261
159667114	chr5:159667114:G:A	1.41067e-10	0.568338	-1.46749	6.86451e-06	0.596028	-1.46665
159667118	chr5:159667118:GTGTCT:G	1.38826e-11	-1.71444	-1.50331	7.17785e-07	-1.63184	-1.49674
159667155	chr5:159667155:T:G	1.22621e-11	-1.87053	-1.47134	5.68552e-07	-1.89295	-1.4687
159667562	chr5:159667562:T:A	9.89509e-11	-2.2016e-10	-1.25376	4.65462e-06	-2.2016e-10	-1.25913
159667602	chr5:159667602:G:T	2.29807e-10	-2.2016e-10	-0.411145	1.12319e-05	-2.2016e-10	-0.378229
159668033	chr5:159668033:C:T	1.20969e-11	-1.8695	-1.48593	5.60382e-07	-1.89241	-1.48372
159668452	chr5:159668452:C:T	5.16746e-11	-1.81657	-0.0868494	2.89785e-06	-1.64911	-0.0839148
159668482	chr5:159668482:G:A	1.20607e-11	-1.86896	-1.48947	5.58478e-07	-1.89215	-1.48738
159668521	chr5:159668521:A:G	4.1813e-10	-2.2016e-10	0.187408	2.10657e-05	-2.2016e-10	0.250657
159668555	chr5:159668555:A:G	1.2147e-11	-1.86548	-1.48582	5.61471e-07	-1.89059	-1.48359
159668671	chr5:159668671:C:T	1.22344e-11	-1.86315	-1.48098	5.64865e-07	-1.88958	-1.47858
159668728	chr5:159668728:C:T	1.06121e-10	-2.2016e-10	-1.18381	5.04637e-06	-2.2016e-10	-1.17832
159668974	chr5:159668974:A:G	1.71883e-10	-2.2016e-10	-0.701571	8.34041e-06	-2.2016e-10	-0.675878
159669214	chr5:159669214:C:T	8.27429e-11	-2.2016e-10	-1.43265	3.97213e-06	-2.2016e-10	-1.41769
159669507	chr5:159669507:G:C	1.23413e-10	-2.2016e-10	-1.03285	5.85778e-06	-2.2016e-10	-1.02922
159669596	chr5:159669596:G:A	5.56123e-11	-1.82998	-4.92792e-10	2.63122e-06	-1.82954	-4.92792e-10
159669736	chr5:159669736:G:T	7.80877e-11	-2.2016e-10	-1.49055	3.78781e-06	-2.2016e-10	-1.4652
159669799	chr5:159669799:T:G	1.19876e-11	-1.8713	-1.49321	5.55745e-07	-1.89319	-1.49124
159669875	chr5:159669875:T:C	1.20562e-11	-1.87351	-1.4853	5.59849e-07	-1.89403	-1.48305
159669918	chr5:159669918:C:A	1.21422e-11	-1.86604	-1.48565	5.61414e-07	-1.89088	-1.4834
159670005	chr5:159670005:A:C	3.41912e-09	-2.2016e-10	2.28875	0.000159106	-2.2016e-10	2.27258
159670060	chr5:159670060:A:T	1.20201e-11	-1.87863	-1.48317	5.6012e-07	-1.89577	-1.48082
159670177	chr5:159670177:C:T	9.65301e-11	-2.2016e-10	-1.27853	4.53852e-06	-2.2016e-10	-1.28439
159670206	chr5:159670206:T:C	1.21709e-11	-1.87157	-1.47777	5.64698e-07	-1.89323	-1.47523
159670309	chr5:159670309:A:T	9.90489e-11	-2.2016e-10	-1.25277	4.65698e-06	-2.2016e-10	-1.25862
159670311	chr5:159670311:A:G	1.66685e-10	-2.2016e-10	-0.732278	8.08827e-06	-2.2016e-10	-0.706576
159670606	chr5:159670606:T:C	6.35313e-10	-2.2016e-10	0.605733	3.07578e-05	-2.2016e-10	0.629151
159670657	chr5:159670657:C:A	1.19179e-11	-1.88382	-1.48652	5.54511e-07	-1.89699	-1.48967
159670727	chr5:159670727:C:T	2.03902e-10	0.940025	-1.47077	8.66379e-06	0.833193	-1.47103
159670769	chr5:159670769:G:A	1.22627e-10	0.417349	-1.45658	5.92464e-06	0.437874	-1.45575
159670863	chr5:159670863:G:A	1.21369e-11	-1.86577	-1.48637	5.61066e-07	-1.89075	-1.48415
159670887	chr5:159670887:A:G	3.62384e-11	-0.756199	-1.50207	2.06035e-06	-0.57152	-1.5026
159671335	chr5:159671335:C:T	3.39096e-11	-0.81281	-1.51188	1.92295e-06	-0.631333	-1.5118
159671411	chr5:159671411:C:T	1.15787e-11	-1.88881	-1.51041	5.5746e-07	-1.87092	-1.51044
159671424	chr5:159671424:A:G	6.37348e-10	-2.2016e-10	0.608932	3.08779e-05	-2.2016e-10	0.633049
159671516	chr5:159671516:T:C	1.23587e-11	-1.8561	-1.47792	5.68869e-07	-1.88575	-1.47534
159671554	chr5:159671554:C:T	1.15279e-10	0.3684	-1.46943	5.57313e-06	0.389428	-1.46846
159671627	chr5:159671627:C:T	9.16183e-10	-2.2016e-10	0.971832	4.6321e-05	-2.2016e-10	1.0386
159671742	chr5:159671742:A:G	3.6327e-11	-0.824606	-1.43122	2.20343e-06	-0.571981	-1.435
159671857	chr5:159671857:A:C	1.20267e-11	-1.87552	-1.48574	5.59186e-07	-1.89476	-1.4835
159671863	chr5:159671863:A:G	1.20218e-11	-1.87429	-1.48737	5.58476e-07	-1.89433	-1.4852
159671954	chr5:159671954:CAGA:C	1.19526e-11	-1.87538	-1.49206	5.55529e-07	-1.89473	-1.4901
159671982	chr5:159671982:T:C	1.15803e-10	-2.2016e-10	-1.09649	5.50081e-06	-2.2016e-10	-1.0921
159672013	chr5:159672013:GT:G	1.87994e-10	-2.2016e-10	-0.611975	9.12955e-06	-2.2016e-10	-0.585474
159672043	chr5:159672043:G:A	6.71197e-10	-2.2016e-10	0.660679	3.25053e-05	-2.2016e-10	0.684411
159672179	chr5:159672179:T:C	1.21925e-11	-1.86449	-1.48308	5.63282e-07	-1.89021	-1.48076
159672255	chr5:159672255:T:G	1.207e-11	-1.86908	-1.48858	5.58925e-07	-1.89228	-1.48645
159672261	chr5:159672261:A:G	6.75606e-10	-2.2016e-10	0.667226	3.27236e-05	-2.2016e-10	0.691106
159672536	chr5:159672536:T:C	2.99442e-11	-0.993954	-1.45509	1.78502e-06	-0.758264	-1.4593
159672756	chr5:159672756:G:C	1.21342e-11	-1.86681	-1.48554	5.61266e-07	-1.89125	-1.4833
159672773	chr5:159672773:T:C	1.21295e-11	-1.867	-1.48574	5.61114e-07	-1.89132	-1.4835
159672883	chr5:159672883:G:T	1.88776e-11	-1.41768	-1.49272	9.80289e-07	-1.32095	-1.49595
159673072	chr5:159673072:T:C	1.18588e-11	-1.88118	-1.49413	5.53371e-07	-1.89706	-1.49166
159673182	chr5:159673182:C:T	1.22541e-11	-1.88122	-1.46131	5.67628e-07	-1.89705	-1.46623
159673312	chr5:159673312:A:C	7.32865e-09	-2.2016e-10	3.05116	0.000330406	-2.2016e-10	3.00333
159673345	chr5:159673345:G:A	1.16993e-11	-1.88526	-1.50359	5.47535e-07	-1.8974	-1.50192
159673415	chr5:159673415:G:A	7.33767e-09	-2.2016e-10	3.05239	0.000330796	-2.2016e-10	3.00451
159673463	chr5:159673463:G:C	1.69474e-10	-2.2016e-10	-0.715687	8.22594e-06	-2.2016e-10	-0.689699
159673851	chr5:159673851:C:G	3.78979e-11	-1.8815	-0.331992	1.95604e-06	-1.79893	-0.327135
159673855	chr5:159673855:G:A	9.04649e-11	-2.2016e-10	-1.34342	4.18631e-06	-2.2016e-10	-1.36517
159673914	chr5:159673914:C:T	1.77608e-11	-1.86011	-1.11128	8.12831e-07	-1.87931	-1.12491
159674077	chr5:159674077:T:A	5.89935e-11	-0.267315	-1.50364	3.20391e-06	-0.128017	-1.5046
159674083	chr5:159674083:A:G	6.26631e-11	-0.213929	-1.49668	3.40827e-06	-0.072912	-1.49787
159674256	chr5:159674256:G:A	1.16563e-10	-2.2016e-10	-1.08995	5.52025e-06	-2.2016e-10	-1.08857
159674281	chr5:159674281:A:G	9.02972e-11	-1.89481	0.549535	4.36035e-06	-1.87412	0.549682
159675038	chr5:159675038:A:G	1.36374e-09	-2.2016e-10	1.3696	6.26692e-05	-2.2016e-10	1.34088
159675072	chr5:159675072:C:T	5.98623e-11	-1.87743	0.121097	2.86786e-06	-1.87487	0.131444
159675144	chr5:159675144:G:C	4.09665e-11	-0.758298	-1.37733	2.58265e-06	-0.469028	-1.37915
159675150	chr5:159675150:C:T	9.72421e-11	0.0910841	-1.36226	6.66819e-06	0.465151	-1.36479
159675151	chr5:159675151:T:C	4.03475e-11	-0.784061	-1.36679	2.53582e-06	-0.497797	-1.36868
159675494	chr5:159675494:C:T	6.87932e-11	-1.61728	-4.92792e-10	3.23627e-06	-1.62257	-4.92792e-10
159675540	chr5:159675540:T:C	1.03849e-10	-2.2016e-10	-1.20545	4.91929e-06	-2.2016e-10	-1.20383
159675586	chr5:159675586:T:G	1.52868e-09	-0.951162	2.43494	9.56573e-05	-0.771025	2.53481
159675653	chr5:159675653:A:C	1.02122e-10	-1.8972	0.674982	4.936e-06	-1.89656	0.696127
159675670	chr5:159675670:G:C	8.04093e-11	-2.2016e-10	-1.46125	3.79812e-06	-2.2016e-10	-1.46249
159675673	chr5:159675673:C:T	7.20991e-10	-0.936017	1.66826	3.51645e-05	-0.941229	1.70428
159675680	chr5:159675680:T:G	1.0288e-10	-1.21482	-4.92792e-10	4.20718e-06	-1.3602	-4.92792e-10
159676070	chr5:159676070:G:A	3.32454e-11	-1.64136	-0.703104	1.81605e-06	-1.51734	-0.68299
159676253	chr5:159676253:AC:A	5.39814e-11	-1.85975	-4.92792e-10	2.51342e-06	-1.87535	-4.92792e-10
159676295	chr5:159676295:G:A	2.87825e-11	-1.05328	-1.43533	1.54842e-06	-0.919883	-1.43987
159676308	chr5:159676308:A:G	2.37717e-11	-1.59787	-1.08201	1.29451e-06	-1.46746	-1.0714
159676360	chr5:159676360:C:T	2.6754e-11	-1.05745	-1.50425	1.44376e-06	-0.923863	-1.50588
159676409	chr5:159676409:A:G	5.38772e-11	-1.86168	-4.92792e-10	2.50602e-06	-1.8783	-4.92792e-10
159677217	chr5:159677217:C:G	3.09539e-11	-0.966313	-1.44957	1.6763e-06	-0.826752	-1.45365
159677311	chr5:159677311:A:G	1.793e-09	-2.2016e-10	1.64326	8.69227e-05	-2.2016e-10	1.66803
159677334	chr5:159677334:C:T	2.87098e-11	-1.05592	-1.43522	1.5444e-06	-0.922591	-1.43977
159677335	chr5:159677335:A:G	2.83748e-11	-1.06324	-1.43965	1.52588e-06	-0.930383	-1.44404
159677378	chr5:159677378:C:T	9.13143e-10	-2.2016e-10	0.968508	4.15716e-05	-2.2016e-10	0.930427
159677465	chr5:159677465:C:A	2.38369e-11	-1.56665	-1.1105	1.30262e-06	-1.4315	-1.10112
159677709	chr5:159677709:T:C	1.6656e-10	-2.2016e-10	-0.733031	7.65344e-06	-2.2016e-10	-0.761836
159677870	chr5:159677870:A:C	2.45935e-11	-1.5537	-1.0922	1.34791e-06	-1.41586	-1.08258
159677902	chr5:159677902:G:A	3.9395e-10	-2.2016e-10	0.127839	1.9084e-05	-2.2016e-10	0.151857
159677935	chr5:159677935:A:G	2.99664e-11	-1.01399	-1.43432	1.61673e-06	-0.877743	-1.43884
159677942	chr5:159677942:A:C	3.08341e-11	-0.983631	-1.43613	1.66705e-06	-0.845265	-1.44067
159678229	chr5:159678229:A:T	2.43577e-11	-1.56061	-1.09492	1.33356e-06	-1.42355	-1.08559
159678413	chr5:159678413:T:C	2.38269e-11	-1.56553	-1.11204	1.30219e-06	-1.43019	-1.10275
159678673	chr5:159678673:G:A	4.09465e-11	-1.87002	-0.2661	1.89997e-06	-1.88675	-0.268398
159678735	chr5:159678735:T:C	3.11054e-11	-0.967103	-1.4439	1.68355e-06	-0.827915	-1.44817
159678816	chr5:159678816:G:A	3.86655e-11	-1.87093	-0.322503	1.79362e-06	-1.88744	-0.325308
159678908	chr5:159678908:A:G	2.90721e-11	-1.03536	-1.44324	1.56562e-06	-0.901168	-1.44754
159678911	chr5:159678911:T:C	2.96562e-11	-1.01558	-1.44314	1.59863e-06	-0.880377	-1.44746
159678933	chr5:159678933:A:C	2.40536e-11	-1.55622	-1.11188	1.31687e-06	-1.41914	-1.1026
159679145	chr5:159679145:C:G	2.83773e-11	-1.07244	-1.43035	1.52206e-06	-0.941893	-1.43504
159679258	chr5:159679258:T:C	1.49506e-11	-1.78126	-1.36237	6.96112e-07	-1.80137	-1.35787
159679284	chr5:159679284:C:A	1.91928e-09	-2.2016e-10	1.71132	9.30485e-05	-2.2016e-10	1.73613
159679397	chr5:159679397:T:A	2.1913e-11	-1.57841	-1.18289	1.19372e-06	-1.44556	-1.17435
159679419	chr5:159679419:A:G	2.85848e-11	-1.07257	-1.42293	1.53098e-06	-0.943247	-1.42784
159679576	chr5:159679576:T:C	3.27206e-09	-2.2016e-10	2.24479	0.000146444	-2.2016e-10	2.18965
159679645	chr5:159679645:G:A	1.95807e-10	-2.2016e-10	-0.571253	9.16989e-06	-2.2016e-10	-0.581066
159679669	chr5:159679669:A:G	4.19705e-11	-1.88378	-0.227632	1.95821e-06	-1.89463	-0.230332
159679725	chr5:159679725:C:T	4.00131e-10	-2.2016e-10	0.143407	1.93937e-05	-2.2016e-10	0.167957
159679738	chr5:159679738:C:T	8.40797e-11	-1.79299	0.376372	3.44716e-06	-1.87908	0.319637
159679902	chr5:159679902:G:T	4.27073e-11	-1.87953	-0.214486	1.98894e-06	-1.89241	-0.216977
159680115	chr5:159680115:G:A	2.62897e-11	-1.87476	-0.704443	1.22464e-06	-1.89059	-0.703752
159680244	chr5:159680244:G:T	8.13799e-11	-2.2016e-10	-1.44926	3.8437e-06	-2.2016e-10	-1.45056
159680325	chr5:159680325:G:A	2.30278e-11	-1.59981	-1.11187	1.25122e-06	-1.4704	-1.10248
159680328	chr5:159680328:G:A	7.66511e-11	-2.2016e-10	-1.50912	3.62759e-06	-2.2016e-10	-1.50842
159680369	chr5:159680369:G:A	2.3205e-11	-1.57984	-1.12417	1.26514e-06	-1.44688	-1.11492
159680460	chr5:159680460:C:T	2.32676e-11	-1.58132	-1.12	1.26877e-06	-1.44826	-1.11068
159680489	chr5:159680489:T:C	2.308e-11	-1.59012	-1.1193	1.25624e-06	-1.45882	-1.11005
159680493	chr5:159680493:A:G	2.31196e-11	-1.57257	-1.13514	1.26169e-06	-1.43838	-1.12616
159680607	chr5:159680607:A:G	5.42933e-11	-1.85398	-4.92792e-10	2.52035e-06	-1.87259	-4.92792e-10
159680608	chr5:159680608:T:G	2.31552e-11	-1.59514	-1.11102	1.25808e-06	-1.46561	-1.1018
159680670	chr5:159680670:A:G	2.35745e-11	-1.57019	-1.11803	1.28799e-06	-1.43528	-1.10863
159680773	chr5:159680773:C:T	2.90883e-11	-1.04622	-1.43183	1.56225e-06	-0.914373	-1.43649
159680784	chr5:159680784:G:C	1.40902e-11	-1.76404	-1.43887	7.55301e-07	-1.63538	-1.44225
159680842	chr5:159680842:G:A	4.15448e-11	-1.881	-0.240607	1.93562e-06	-1.89319	-0.243375
159680892	chr5:159680892:T:C	2.93669e-11	-1.0513	-1.41722	1.57524e-06	-0.920297	-1.42229
159680961	chr5:159680961:T:A	1.42153e-10	-2.2016e-10	-0.891481	6.95278e-06	-2.2016e-10	-0.857849
159681014	chr5:159681014:G:C	8.63595e-11	-1.38987	-4.92792e-10	3.95996e-06	-1.42076	-4.92792e-10
159681110	chr5:159681110:T:C	2.33667e-11	-1.57843	-1.11864	1.27452e-06	-1.44518	-1.10923
159681266	chr5:159681266:C:T	2.32492e-11	-1.5865	-1.11562	1.2661e-06	-1.45482	-1.10623
159681300	chr5:159681300:T:C	1.38042e-11	-1.76787	-1.45554	7.39212e-07	-1.64104	-1.45812
159681319	chr5:159681319:T:C	1.4473e-11	-1.86436	-1.31173	6.80192e-07	-1.87767	-1.3047
159681533	chr5:159681533:TC:T	2.79633e-11	-1.08176	-1.43573	1.49638e-06	-0.953621	-1.44032
159681590	chr5:159681590:T:G	2.33743e-11	-1.58554	-1.1112	1.27366e-06	-1.45322	-1.10188
159681733	chr5:159681733:G:A	2.32753e-11	-1.58428	-1.11671	1.26778e-06	-1.45243	-1.1073
159681938	chr5:159681938:A:G	4.11902e-11	-1.88157	-0.248615	1.92032e-06	-1.89343	-0.251072
159682037	chr5:159682037:C:G	2.25456e-11	-1.59394	-1.13891	1.22517e-06	-1.46382	-1.13009
159682066	chr5:159682066:T:G	2.73992e-11	-1.08759	-1.45028	1.46784e-06	-0.958752	-1.45445
159682140	chr5:159682140:C:G	6.214e-11	-1.71899	-4.92792e-10	2.83815e-06	-1.75384	-4.92792e-10
159682177	chr5:159682177:A:G	2.41865e-11	-1.55913	-1.10346	1.32397e-06	-1.42247	-1.09389
159682202	chr5:159682202:G:A	1.79271e-10	-2.2016e-10	-0.659483	8.26591e-06	-2.2016e-10	-0.684851
159682247	chr5:159682247:T:G	1.95817e-10	-2.2016e-10	-0.571202	9.17057e-06	-2.2016e-10	-0.580992
159682304	chr5:159682304:A:G	2.77513e-11	-1.0866	-1.4385	1.48714e-06	-0.957105	-1.44303
159682456	chr5:159682456:G:A	2.32445e-11	-1.58434	-1.11798	1.26629e-06	-1.45214	-1.10875
159682552	chr5:159682552:G:T	8.83608e-11	-2.2016e-10	-1.36696	4.27021e-06	-2.2016e-10	-1.34533
159682618	chr5:159682618:C:T	7.64111e-11	-2.2016e-10	-1.51226	3.60854e-06	-2.2016e-10	-1.51369
159682750	chr5:159682750:G:A	5.376e-11	-1.86385	-4.92792e-10	2.50549e-06	-1.87851	-4.92792e-10
159682790	chr5:159682790:T:C	2.31564e-11	-1.57351	-1.1326	1.26319e-06	-1.4398	-1.12355
159682807	chr5:159682807:A:G	2.11898e-10	-2.2016e-10	-0.492279	9.10163e-06	-2.2016e-10	-0.588538
159682933	chr5:159682933:G:A	7.90307e-11	-2.2016e-10	-1.47855	3.7193e-06	-2.2016e-10	-1.48346
159683078	chr5:159683078:G:T	2.39428e-11	-1.56184	-1.11088	1.30983e-06	-1.42562	-1.10147
159683231	chr5:159683231:A:G	3.32063e-11	-1.06173	-1.28392	1.77291e-06	-0.932486	-1.29188
159683446	chr5:159683446:C:T	1.41022e-10	-2.2016e-10	-0.899469	6.80925e-06	-2.2016e-10	-0.878709
159683588	chr5:159683588:C:T	2.28495e-11	-1.57421	-1.14524	1.2457e-06	-1.44085	-1.13644
159683801	chr5:159683801:G:C	8.54101e-11	-1.88325	0.482332	3.97632e-06	-1.89446	0.477825
159683820	chr5:159683820:T:C	3.17458e-11	-1.11323	-1.27739	1.68914e-06	-0.987416	-1.28535
159683833	chr5:159683833:C:T	3.12645e-11	-1.1363	-1.2696	1.66014e-06	-1.01217	-1.27792
159683842	chr5:159683842:C:T	1.49395e-09	-2.2016e-10	1.46079	7.23261e-05	-2.2016e-10	1.48419
159683890	chr5:159683890:C:T	7.64858e-11	-1.87745	0.366168	3.5552e-06	-1.89136	0.362776
159683903	chr5:159683903:G:T	2.28401e-11	-1.58972	-1.13015	1.24377e-06	-1.45803	-1.12082
159684136	chr5:159684136:G:A	7.62867e-11	-2.2016e-10	-1.51389	3.60849e-06	-2.2016e-10	-1.5137
159684179	chr5:159684179:G:A	8.87429e-11	-2.2016e-10	-1.36264	4.28975e-06	-2.2016e-10	-1.34076
159684316	chr5:159684316:C:T	1.26003e-10	-1.88809	0.876017	5.97555e-06	-1.89561	0.886296
159684325	chr5:159684325:G:A	7.84466e-11	-1.86377	0.377801	3.62582e-06	-1.88275	0.373844
159684440	chr5:159684440:A:T	2.28662e-11	-1.59622	-1.1225	1.24263e-06	-1.46652	-1.11324
159684564	chr5:159684564:C:T	2.29299e-11	-1.59417	-1.12177	1.24616e-06	-1.4644	-1.11252
159684629	chr5:159684629:G:A	2.28028e-11	-1.58214	-1.13936	1.24333e-06	-1.44895	-1.13025
159684662	chr5:159684662:G:A	8.69112e-11	-2.2016e-10	-1.3835	4.19489e-06	-2.2016e-10	-1.36312
159684720	chr5:159684720:C:T	1.99573e-10	-2.2016e-10	-0.552205	9.34606e-06	-2.2016e-10	-0.562036
159684807	chr5:159684807:TG:T	8.28745e-11	-1.87891	0.447856	3.85496e-06	-1.89215	0.444522
159684911	chr5:159684911:C:T	2.37937e-11	-1.54328	-1.13569	1.30589e-06	-1.40339	-1.12671
159684960	chr5:159684960:T:G	3.64992e-11	-0.992669	-1.25843	1.96057e-06	-0.8572	-1.26656
159684980	chr5:159684980:A:G	2.44847e-11	-1.547	-1.10334	1.34352e-06	-1.40787	-1.09383
159685037	chr5:159685037:T:A	3.11261e-11	-1.1235	-1.28684	1.65575e-06	-0.998044	-1.29469
159685252	chr5:159685252:T:G	3.40635e-11	-1.02981	-1.29035	1.82285e-06	-0.898414	-1.29818
159685279	chr5:159685279:T:G	2.37802e-11	-1.55467	-1.12486	1.30254e-06	-1.41713	-1.11554
159685429	chr5:159685429:C:T	9.231e-11	-2.2016e-10	-1.32323	4.37191e-06	-2.2016e-10	-1.32179
159685590	chr5:159685590:G:A	3.30418e-11	-1.05907	-1.29154	1.76548e-06	-0.929259	-1.29931
159685600	chr5:159685600:T:G	3.38118e-11	-1.03437	-1.2932	1.8107e-06	-0.902542	-1.30074
159685611	chr5:159685611:C:A	2.44825e-11	-1.56101	-1.08941	1.33842e-06	-1.42571	-1.07979
159685637	chr5:159685637:A:T	5.39216e-11	-1.86085	-4.92792e-10	2.51117e-06	-1.87624	-4.92792e-10
159685655	chr5:159685655:C:A	7.81983e-11	-2.2016e-10	-1.48914	3.7059e-06	-2.2016e-10	-1.48706
159685873	chr5:159685873:G:T	3.96556e-11	-1.01715	-1.151	2.11074e-06	-0.884096	-1.16586
159685944	chr5:159685944:CTT:C	8.03483e-11	-1.87625	0.414235	3.73341e-06	-1.89065	0.410978
159686020	chr5:159686020:A:G	8.33823e-11	-1.87594	0.450991	3.8736e-06	-1.89049	0.447688
159686089	chr5:159686089:G:A	1.46841e-10	-2.2016e-10	-0.859033	7.19038e-06	-2.2016e-10	-0.824247
159686371	chr5:159686371:A:G	1.38764e-11	-1.75589	-1.4623	7.46784e-07	-1.62421	-1.46476
159686407	chr5:159686407:C:A	8.24836e-11	-1.8802	0.444418	3.83947e-06	-1.89279	0.441134
159686686	chr5:159686686:T:G	2.8465e-11	-1.60919	-0.890521	1.54395e-06	-1.48271	-0.879941
159686734	chr5:159686734:G:T	2.67595e-11	-1.53726	-1.02423	1.47222e-06	-1.39621	-1.01401
159686919	chr5:159686919:T:G	1.06562e-10	-1.88791	0.708257	5.0518e-06	-1.89546	0.718216
159686927	chr5:159686927:A:G	2.41538e-11	-1.55072	-1.11322	1.32343e-06	-1.41284	-1.10393
159687131	chr5:159687131:G:T	7.73327e-11	-2.2016e-10	-1.50027	3.65672e-06	-2.2016e-10	-1.50042
159687222	chr5:159687222:T:C	2.43472e-11	-1.51562	-1.14035	1.34107e-06	-1.3725	-1.13102
159687297	chr5:159687297:T:A	7.44198e-11	-1.8828	0.344135	3.47272e-06	-1.89409	0.342037
159687383	chr5:159687383:C:A	7.69902e-11	-1.87431	0.369607	3.57503e-06	-1.88957	0.366553
159687403	chr5:159687403:A:G	4.12789e-11	-0.671732	-1.4563	2.39902e-06	-0.466076	-1.45586
159687457	chr5:159687457:G:T	9.15412e-11	-1.87804	0.546443	4.25866e-06	-1.89162	0.543582
159687656	chr5:159687656:T:C	8.57717e-11	-1.87416	0.477464	3.97909e-06	-1.89011	0.474174
159687669	chr5:159687669:C:T	1.87132e-11	-1.68899	-1.23016	9.84687e-07	-1.58261	-1.22982
159687707	chr5:159687707:A:G	8.03575e-11	-1.88639	0.424488	3.7542e-06	-1.89566	0.421542
159687799	chr5:159687799:T:G	1.41147e-11	-1.75945	-1.44172	7.5773e-07	-1.62928	-1.44514
159688164	chr5:159688164:T:C	1.47598e-09	-2.2016e-10	1.4487	7.17193e-05	-2.2016e-10	1.47577
159688430	chr5:159688430:T:C	2.36054e-11	-1.57492	-1.11199	1.28808e-06	-1.44124	-1.10259
159688564	chr5:159688564:A:AAAG	2.301e-11	-1.58823	-1.12422	1.25218e-06	-1.45713	-1.11498
159688592	chr5:159688592:A:G	4.09177e-10	-2.2016e-10	0.165765	1.98337e-05	-2.2016e-10	0.19039
159688766	chr5:159688766:C:T	3.27331e-11	-1.07957	-1.28043	1.74542e-06	-0.951666	-1.28833
159688956	chr5:159688956:G:A	5.40362e-11	-1.85873	-4.92792e-10	2.5148e-06	-1.8748	-4.92792e-10
159689167	chr5:159689167:T:G	2.40298e-11	-1.58905	-1.08004	1.30887e-06	-1.45778	-1.07005
159689250	chr5:159689250:C:A	7.35653e-11	-1.88205	0.331838	3.43452e-06	-1.8937	0.330581
159689572	chr5:159689572:C:A	2.45068e-11	-1.56526	-1.08417	1.33994e-06	-1.42961	-1.07475
159689653	chr5:159689653:A:G	1.42897e-11	-1.82596	-1.36288	6.99632e-07	-1.80632	-1.34788
159689670	chr5:159689670:T:C	3.35285e-11	-1.04867	-1.28732	1.79302e-06	-0.918351	-1.29474
159689712	chr5:159689712:G:A	2.33546e-11	-1.57248	-1.12511	1.27455e-06	-1.43832	-1.11608
159689721	chr5:159689721:A:G	7.47944e-11	-1.88263	0.348992	3.48676e-06	-1.89403	0.346013
159689722	chr5:159689722:C:T	9.3674e-10	-2.2016e-10	0.994022	4.254e-05	-2.2016e-10	0.953453
159689736	chr5:159689736:A:C	8.09329e-11	-1.87891	0.424149	3.76593e-06	-1.89219	0.421195
159689978	chr5:159689978:G:C	1.0226e-10	-2.2016e-10	-1.22087	4.96683e-06	-2.2016e-10	-1.19421
159690032	chr5:159690032:A:G	1.42293e-11	-1.6909	-1.50218	6.88054e-07	-1.67358	-1.4973
159690109	chr5:159690109:G:A	8.43481e-10	-2.2016e-10	0.889153	3.84254e-05	-2.2016e-10	0.851729
159690142	chr5:159690142:T:C	2.43984e-11	-1.56576	-1.08811	1.33401e-06	-1.43029	-1.07852
159690149	chr5:159690149:G:A	2.44965e-11	-1.55949	-1.09037	1.34022e-06	-1.42302	-1.08113
159690229	chr5:159690229:G:A	2.43725e-11	-1.55835	-1.09658	1.33369e-06	-1.42182	-1.08722
159690236	chr5:159690236:A:G	7.69974e-11	-2.2016e-10	-1.50461	3.62174e-06	-2.2016e-10	-1.51004
159690248	chr5:159690248:T:C	3.26873e-11	-1.05005	-1.31134	1.74853e-06	-0.919725	-1.31849
159690894	chr5:159690894:T:A	1.55399e-10	-2.2016e-10	-0.80239	7.38464e-06	-2.2016e-10	-0.797589
159690998	chr5:159690998:A:G	3.33508e-11	-1.02586	-1.31544	1.78596e-06	-0.894669	-1.32237
159691208	chr5:159691208:G:A	9.71285e-11	-1.89283	0.620483	4.61891e-06	-1.89722	0.630386
159691252	chr5:159691252:T:G	7.74158e-11	-2.2016e-10	-1.49919	3.66238e-06	-2.2016e-10	-1.49888
159691609	chr5:159691609:T:C	1.50952e-10	-2.2016e-10	-0.831425	6.91691e-06	-2.2016e-10	-0.863022
159691746	chr5:159691746:C:T	2.41804e-11	-1.56071	-1.10213	1.32291e-06	-1.42398	-1.09318
159691747	chr5:159691747:A:G	2.37641e-11	-1.56951	-1.1107	1.2979e-06	-1.43447	-1.10177
159691789	chr5:159691789:T:C	2.45733e-11	-1.58193	-1.0648	1.33962e-06	-1.4494	-1.05521
159691814	chr5:159691814:G:A	8.09765e-11	-1.87968	0.425455	3.769e-06	-1.89253	0.422347
159692067	chr5:159692067:C:T	1.42353e-11	-1.70359	-1.48907	6.89783e-07	-1.68638	-1.48199
159692072	chr5:159692072:G:A	3.26457e-09	-2.2016e-10	2.2425	0.000146124	-2.2016e-10	2.18746
159692138	chr5:159692138:C:T	2.5278e-11	-1.56971	-1.04874	1.38129e-06	-1.43471	-1.03926
159692247	chr5:159692247:G:C	2.46214e-11	-1.56936	-1.07541	1.34485e-06	-1.43469	-1.06602
159692307	chr5:159692307:G:A	3.23085e-11	-1.0635	-1.30955	1.72645e-06	-0.934224	-1.3167
159692308	chr5:159692308:A:C	1.87876e-11	-1.69365	-1.22154	9.87626e-07	-1.5886	-1.22084
159692459	chr5:159692459:C:T	4.58325e-11	-1.03674	-0.986646	2.50738e-06	-0.907382	-0.970369
159692479	chr5:159692479:A:G	1.04689e-10	-1.88932	0.691929	4.96501e-06	-1.89608	0.701507
159692664	chr5:159692664:C:T	8.7584e-10	-2.2016e-10	0.926799	3.98891e-05	-2.2016e-10	0.889112
159692918	chr5:159692918:G:A	2.56379e-11	-1.54939	-1.05492	1.40639e-06	-1.4106	-1.04536
159693076	chr5:159693076:T:C	1.96627e-10	-2.2016e-10	-0.567075	9.20852e-06	-2.2016e-10	-0.576862
159693150	chr5:159693150:C:T	3.43162e-11	-1.00869	-1.30408	1.84042e-06	-0.87573	-1.31127
159693221	chr5:159693221:T:C	3.04293e-09	-2.2016e-10	2.17219	0.00013731	-2.2016e-10	2.12525
159693394	chr5:159693394:G:A	3.20574e-11	-0.980494	-1.40036	1.76148e-06	-0.832218	-1.39862
159693399	chr5:159693399:A:T	8.32973e-11	-1.88425	0.458286	3.88793e-06	-1.8948	0.455684
159693418	chr5:159693418:T:C	2.41809e-11	-1.56967	-1.09315	1.32067e-06	-1.43498	-1.08387
159693575	chr5:159693575:A:G	3.43328e-11	-1.02464	-1.28764	1.839e-06	-0.89276	-1.29501
159693611	chr5:159693611:A:G	2.62167e-10	-1.80368	1.52428	1.25597e-05	-1.82254	1.55604
159693785	chr5:159693785:T:C	2.40967e-11	-1.56645	-1.09985	1.31702e-06	-1.43087	-1.09074
159693791	chr5:159693791:A:C	7.61615e-11	-1.87627	0.360745	3.54016e-06	-1.89073	0.35791
159693947	chr5:159693947:C:T	3.25965e-11	-1.06846	-1.29572	1.74271e-06	-0.938653	-1.3029
159694136	chr5:159694136:A:G	1.48814e-10	-2.2016e-10	-0.845684	6.82115e-06	-2.2016e-10	-0.876964
159694451	chr5:159694451:T:C	2.20272e-10	-1.81058	1.35706	1.0549e-05	-1.82876	1.3878
159694457	chr5:159694457:T:C	8.96921e-11	-2.2016e-10	-1.352	4.33868e-06	-2.2016e-10	-1.32942
159694524	chr5:159694524:A:G	3.35233e-11	-1.03894	-1.2972	1.79419e-06	-0.907963	-1.30447
159694618	chr5:159694618:T:C	9.03568e-11	-2.2016e-10	-1.34462	4.37283e-06	-2.2016e-10	-1.32158
159695072	chr5:159695072:T:C	3.53528e-10	-2.2016e-10	0.0195777	1.57617e-05	-2.2016e-10	-0.0394055
159695119	chr5:159695119:G:A	1.58414e-09	-2.2016e-10	1.51941	7.69982e-05	-2.2016e-10	1.54679
159695222	chr5:159695222:C:A	3.21706e-11	-1.17828	-1.19905	1.7337e-06	-1.04073	-1.20601
159695231	chr5:159695231:A:G	5.2097e-11	-1.89528	-4.92792e-10	2.4586e-06	-1.8974	-4.92792e-10
159695366	chr5:159695366:T:C	2.4592e-11	-1.53858	-1.10738	1.35539e-06	-1.39442	-1.09848
159695380	chr5:159695380:T:A	2.39782e-11	-1.55913	-1.11211	1.31653e-06	-1.41866	-1.10333
159695589	chr5:159695589:A:C	7.54263e-11	-1.87511	0.349887	3.5075e-06	-1.8901	0.348011
159695640	chr5:159695640:C:G	8.20723e-11	-1.87809	0.437307	3.81846e-06	-1.89177	0.434624
159696109	chr5:159696109:G:A	1.99705e-10	-1.78802	1.23648	9.5402e-06	-1.81131	1.26983
159696402	chr5:159696402:C:G	5.22482e-11	-1.89238	-4.92792e-10	2.45943e-06	-1.89706	-4.92792e-10
159696413	chr5:159696413:A:G	1.82995e-10	-1.7925	1.15357	8.74987e-06	-1.81514	1.18718
159696424	chr5:159696424:G:A	2.01571e-11	-1.62016	-1.22467	1.08385e-06	-1.49264	-1.22383
159696640	chr5:159696640:T:G	7.66886e-11	-2.2016e-10	-1.50863	3.62511e-06	-2.2016e-10	-1.50911
159696692	chr5:159696692:C:T	8.26482e-11	-1.8779	0.444107	3.8521e-06	-1.89208	0.443705
159696693	chr5:159696693:A:G	1.44664e-11	-1.73102	-1.44554	7.87158e-07	-1.58742	-1.4489
159696877	chr5:159696877:C:T	1.99232e-10	-1.77324	1.21932	9.51561e-06	-1.79832	1.25427
159697024	chr5:159697024:G:A	7.70092e-10	-2.2016e-10	0.798126	3.5866e-05	-2.2016e-10	0.782799
159697153	chr5:159697153:G:A	2.63136e-11	-1.70058	-0.877717	1.27992e-06	-1.68791	-0.862282
159697298	chr5:159697298:G:A	1.30657e-10	-1.7109	0.735094	5.97622e-06	-1.76137	0.752164
159697374	chr5:159697374:G:A	1.95824e-11	-1.63084	-1.24291	1.05048e-06	-1.50547	-1.24228
159697397	chr5:159697397:A:G	1.23562e-10	-1.72177	0.690134	5.65555e-06	-1.77101	0.706661
159697566	chr5:159697566:T:C	1.52342e-11	-1.71106	-1.41378	8.34375e-07	-1.56027	-1.4178
159697687	chr5:159697687:A:G	1.33272e-10	-1.79748	0.841486	6.25235e-06	-1.82746	0.863431
159697786	chr5:159697786:A:T	2.56454e-11	-1.81105	-0.792968	1.20229e-06	-1.83777	-0.774994
159697872	chr5:159697872:T:C	2.56324e-11	-1.84614	-0.75839	1.20965e-06	-1.86625	-0.740406
159697953	chr5:159697953:A:T	3.15562e-11	-0.882824	-1.51379	1.78693e-06	-0.702734	-1.51376
159698055	chr5:159698055:G:A	2.59494e-11	-1.80639	-0.785847	1.21575e-06	-1.83384	-0.767791
159698364	chr5:159698364:T:A	7.42602e-10	-2.2016e-10	0.761776	3.4663e-05	-2.2016e-10	0.748681
159698852	chr5:159698852:G:C	3.27379e-11	-1.12637	-1.23348	1.26651e-06	-1.34162	-1.21911
159698915	chr5:159698915:G:A	2.47431e-11	-1.80804	-0.831795	1.15949e-06	-1.83501	-0.814006
159698989	chr5:159698989:T:C	1.3443e-10	-2.2016e-10	-0.947337	6.42804e-06	-2.2016e-10	-0.936321
159699031	chr5:159699031:T:C	6.17984e-10	-2.2016e-10	0.578078	2.82143e-05	-2.2016e-10	0.542837
159699153	chr5:159699153:A:C	8.47814e-11	-2.2016e-10	-1.40831	4.07289e-06	-2.2016e-10	-1.39264
159699356	chr5:159699356:G:C	1.45442e-11	-1.73186	-1.43933	7.90235e-07	-1.58974	-1.44268
159699410	chr5:159699410:A:G	1.42021e-11	-1.69282	-1.50217	6.87441e-07	-1.67448	-1.49729
159699570	chr5:159699570:G:A	1.04968e-10	-1.78535	0.590625	4.91201e-06	-1.81809	0.612778
159699768	chr5:159699768:T:C	6.20075e-11	-1.787	0.0658702	2.86177e-06	-1.81888	0.0733289
159699964	chr5:159699964:C:T	5.77664e-11	-1.80384	0.0118641	2.67451e-06	-1.83255	0.0193234
159699989	chr5:159699989:G:A	9.42075e-11	-1.80047	0.497587	4.4303e-06	-1.82306	0.514532
159700001	chr5:159700001:G:A	5.94461e-11	-1.80426	0.0409493	2.75332e-06	-1.8331	0.0489135
159700060	chr5:159700060:A:G	5.81079e-11	-1.80803	0.0219511	2.69241e-06	-1.83598	0.0294239
159700156	chr5:159700156:G:T	2.63267e-11	-1.87038	-0.707422	1.28827e-06	-1.83816	-0.705531
159700536	chr5:159700536:T:TG	5.66761e-11	-1.80589	-0.00514261	2.62045e-06	-1.83437	0.000724462
159700807	chr5:159700807:A:G	5.63826e-11	-1.801	-0.0152187	2.60448e-06	-1.83027	-0.0094876
159700906	chr5:159700906:C:T	1.2707e-11	-1.87489	-1.43134	5.98695e-07	-1.88551	-1.42449
159701060	chr5:159701060:T:C	2.01956e-11	-1.80133	-1.04159	9.11171e-07	-1.84941	-1.04061
159701409	chr5:159701409:C:T	1.33088e-11	-1.87047	-1.38949	6.42323e-07	-1.85053	-1.38913
159701712	chr5:159701712:C:T	5.75978e-11	-1.78364	-0.0112596	2.6549e-06	-1.81584	-0.00474431
159702376	chr5:159702376:C:T	1.40768e-11	-1.87683	-1.32703	6.65706e-07	-1.88704	-1.31685
159702384	chr5:159702384:G:T	4.05146e-11	-1.56706	-0.579658	2.09728e-06	-1.48531	-0.571035
159702755	chr5:159702755:G:T	5.39937e-11	-1.85952	-4.92792e-10	2.88293e-06	-1.73818	-4.92792e-10
159703166	chr5:159703166:T:C	2.62921e-11	-1.57114	-1.00797	1.38558e-06	-1.4552	-1.01568
159703342	chr5:159703342:T:C	1.31877e-11	-1.88377	-1.38533	6.29689e-07	-1.87191	-1.38761
159703360	chr5:159703360:A:G	1.33547e-11	-1.8805	-1.37601	6.38178e-07	-1.86761	-1.37852
159703433	chr5:159703433:C:T	1.33215e-11	-1.88186	-1.37715	6.3648e-07	-1.86936	-1.37944
159703726	chr5:159703726:C:A	1.97076e-10	-2.2016e-10	-0.564795	9.11705e-06	-2.2016e-10	-0.586845
159703854	chr5:159703854:T:G	1.1548e-11	-1.89318	-1.50869	5.43186e-07	-1.89729	-1.51
159703933	chr5:159703933:T:A	1.17375e-11	-1.896	-1.4896	5.53673e-07	-1.89583	-1.49235
159704134	chr5:159704134:C:T	1.17105e-11	-1.89043	-1.49747	5.48812e-07	-1.89736	-1.49963
159704371	chr5:159704371:G:A	1.1687e-11	-1.89282	-1.49709	5.49014e-07	-1.89727	-1.49935
159704494	chr5:159704494:TGAAATTAGTAAA:T	2.28991e-10	-2.2016e-10	-0.414703	1.0514e-05	-2.2016e-10	-0.444286
159704789	chr5:159704789:G:A	1.15938e-11	-1.89731	-1.50061	5.49736e-07	-1.8927	-1.50261
159704916	chr5:159704916:C:T	7.7466e-11	-2.2016e-10	-1.49855	3.68448e-06	-2.2016e-10	-1.49286
159705041	chr5:159705041:C:T	3.27089e-11	-0.921279	-1.43946	1.78328e-06	-0.776746	-1.44179
159705964	chr5:159705964:T:A	7.55808e-11	-1.84222	0.319037	3.55923e-06	-1.86163	0.33418
159706007	chr5:159706007:C:G	1.42173e-11	-1.7605	-1.43342	6.99892e-07	-1.7195	-1.43433
159706586	chr5:159706586:A:G	9.19524e-10	0.975472	-4.92792e-10	3.77526e-05	0.834063	-4.92792e-10
159706850	chr5:159706850:C:G	1.96949e-11	-1.48997	-1.37806	1.01847e-06	-1.4	-1.37869
159706927	chr5:159706927:A:G	2.23696e-11	-1.81772	-0.922959	1.01281e-06	-1.863	-0.921265
159706995	chr5:159706995:C:T	1.15244e-11	-1.89598	-1.50793	5.44673e-07	-1.89534	-1.50922
159707338	chr5:159707338:A:G	1.07942e-09	-2.2016e-10	1.13579	5.07341e-05	-2.2016e-10	1.12961
159707522	chr5:159707522:A:G	1.88122e-11	-1.77968	-1.1342	8.38975e-07	-1.83641	-1.13616
159707828	chr5:159707828:T:C	2.68356e-11	-1.10342	-1.45524	1.47541e-06	-0.951404	-1.45665
159708085	chr5:159708085:T:C	1.48706e-10	-2.2016e-10	-0.846413	7.18492e-06	-2.2016e-10	-0.825007
159708201	chr5:159708201:G:T	2.18085e-11	-1.89681	-0.869277	1.05164e-06	-1.88833	-0.858316
159708301	chr5:159708301:G:A	7.80744e-11	-2.2016e-10	-1.49072	3.69281e-06	-2.2016e-10	-1.4906
159708695	chr5:159708695:G:A	1.31881e-11	-1.76456	-1.5045	6.30571e-07	-1.75499	-1.50313
159708751	chr5:159708751:T:C	1.28684e-11	-1.80877	-1.48484	6.14512e-07	-1.80125	-1.48267
159708847	chr5:159708847:T:C	1.82659e-11	-1.84422	-1.09913	8.3487e-07	-1.87341	-1.10406
159708932	chr5:159708932:G:A	2.68399e-11	-1.09541	-1.46308	1.42554e-06	-0.977548	-1.46489
159709287	chr5:159709287:G:A	1.30629e-11	-1.76962	-1.50899	6.24672e-07	-1.75943	-1.50809
159709297	chr5:159709297:A:G	1.27457e-11	-1.79826	-1.50493	6.09054e-07	-1.7892	-1.50364
159709341	chr5:159709341:G:A	1.18304e-11	-1.88254	-1.49517	5.93335e-07	-1.82392	-1.49507
159709343	chr5:159709343:C:T	1.31551e-11	-1.76361	-1.50797	6.29591e-07	-1.75278	-1.50689
159709566	chr5:159709566:C:T	2.09758e-11	-1.8965	-0.908509	1.01535e-06	-1.8416	-0.94016
159710004	chr5:159710004:C:T	2.91116e-11	-1.363	-1.11425	1.53159e-06	-1.25746	-1.11323
159710174	chr5:159710174:A:G	9.95927e-11	-2.2016e-10	-1.2473	4.63449e-06	-2.2016e-10	-1.26346
159710185	chr5:159710185:T:C	1.16756e-11	-1.89705	-1.49383	5.54616e-07	-1.89595	-1.49052
159710389	chr5:159710389:A:G	4.42765e-11	-1.09643	-0.961497	2.04008e-06	-1.12945	-0.954548
159710553	chr5:159710553:A:G	8.46893e-11	-2.2016e-10	-1.4094	3.98427e-06	-2.2016e-10	-1.41464
159711299	chr5:159711299:A:G	2.04572e-10	-2.2016e-10	-0.527465	9.56968e-06	-2.2016e-10	-0.538392
159711729	chr5:159711729:T:C	1.28578e-10	-2.2016e-10	-0.991849	6.42039e-06	-2.2016e-10	-0.937513
159712022	chr5:159712022:C:T	4.08873e-11	-1.87477	-0.262791	1.81392e-06	-1.89531	-0.306186
159713318	chr5:159713318:A:T	1.78689e-10	-2.2016e-10	-0.662738	8.50752e-06	-2.2016e-10	-0.656041
159713383	chr5:159713383:C:T	1.21289e-10	-2.2016e-10	-1.05021	6.38429e-06	-2.2016e-10	-0.943152
159713843	chr5:159713843:T:G	8.55674e-11	-2.2016e-10	-1.39908	4.05026e-06	-2.2016e-10	-1.39821
159714265	chr5:159714265:C:T	1.62521e-10	-2.2016e-10	-0.757577	7.73338e-06	-2.2016e-10	-0.751446
159714274	chr5:159714274:C:A	1.62328e-10	-2.2016e-10	-0.758768	7.72422e-06	-2.2016e-10	-0.752631
159714700	chr5:159714700:AT:A	1.71e-10	-2.2016e-10	-0.70672	8.13865e-06	-2.2016e-10	-0.700367
159714966	chr5:159714966:G:A	1.38469e-11	-1.83598	-1.38434	6.79757e-07	-1.78179	-1.40122
159715244	chr5:159715244:CT:C	1.6535e-10	-2.2016e-10	-0.74032	7.88292e-06	-2.2016e-10	-0.732293
159715571	chr5:159715571:G:T	1.88589e-10	-2.2016e-10	-0.608815	8.99349e-06	-2.2016e-10	-0.60049
159715717	chr5:159715717:A:T	7.5483e-10	-2.2016e-10	0.778108	3.53421e-05	-2.2016e-10	0.768084
159715807	chr5:159715807:G:A	1.70556e-10	-2.2016e-10	-0.709321	8.11763e-06	-2.2016e-10	-0.702953
159715909	chr5:159715909:T:C	1.58545e-10	-2.2016e-10	-0.782346	7.56679e-06	-2.2016e-10	-0.773223
159716574	chr5:159716574:T:A	8.93506e-11	-2.2016e-10	-1.35582	4.12085e-06	-2.2016e-10	-1.38093
159716838	chr5:159716838:C:T	1.46358e-10	-2.2016e-10	-0.86233	7.7679e-06	-2.2016e-10	-0.746991
159717180	chr5:159717180:C:T	2.5012e-11	-1.87071	-0.758318	1.2065e-06	-1.88057	-0.728699
159717300	chr5:159717300:T:A	1.4731e-10	-2.2016e-10	-0.855842	7.8249e-06	-2.2016e-10	-0.73968
159717448	chr5:159717448:A:C	9.56071e-11	-2.2016e-10	-1.28814	4.654e-06	-2.2016e-10	-1.25926
159718102	chr5:159718102:G:A	5.49814e-11	-1.84879	0.0074015	2.65915e-06	-1.78286	-0.0361243
159718274	chr5:159718274:T:C	1.38226e-11	-1.87839	-1.34368	6.54951e-07	-1.89337	-1.32681
159718958	chr5:159718958:G:A	8.49612e-11	-2.2016e-10	-1.40619	4.09863e-06	-2.2016e-10	-1.38634
159719249	chr5:159719249:A:G	7.64605e-11	-2.2016e-10	-1.51161	3.63512e-06	-2.2016e-10	-1.50635
159719263	chr5:159719263:C:T	1.51925e-11	-1.61898	-1.5086	6.41625e-07	-1.73243	-1.50831
159720587	chr5:159720587:C:T	8.75183e-11	-2.2016e-10	-1.37654	4.23167e-06	-2.2016e-10	-1.35439
159721109	chr5:159721109:C:T	9.45535e-11	-2.2016e-10	-1.29922	4.47824e-06	-2.2016e-10	-1.29776
159721275	chr5:159721275:A:G	1.91363e-09	-2.2016e-10	1.70837	8.8272e-05	-2.2016e-10	1.68343
159721510	chr5:159721510:G:A	1.01939e-10	-2.2016e-10	-1.22401	4.95126e-06	-2.2016e-10	-1.19735
159721977	chr5:159721977:T:C	1.28879e-11	-1.8381	-1.454	6.08185e-07	-1.83712	-1.45715
159722310	chr5:159722310:CT:C	2.78036e-11	-1.85627	-0.666944	1.30148e-06	-1.81866	-0.714825
159722358	chr5:159722358:A:T	5.68408e-11	-1.80813	-4.92792e-10	2.45885e-06	-1.8973	-4.92792e-10
159722475	chr5:159722475:C:T	2.04063e-10	-2.2016e-10	-0.529958	1.11979e-05	-2.2016e-10	-0.381267
159722509	chr5:159722509:G:A	5.84608e-11	-1.78003	-4.92792e-10	2.94027e-06	-1.71849	-4.92792e-10
159722771	chr5:159722771:GT:G	2.22976e-11	-1.75687	-0.987029	1.00884e-06	-1.7928	-0.995387
159722805	chr5:159722805:A:G	1.3535e-11	-1.75742	-1.48569	6.35561e-07	-1.76191	-1.48833
159723133	chr5:159723133:C:T	2.03344e-10	-2.2016e-10	-0.533484	1.11593e-05	-2.2016e-10	-0.384717
159723546	chr5:159723546:G:A	8.30472e-11	-2.2016e-10	-1.42897	3.93479e-06	-2.2016e-10	-1.42713
159723700	chr5:159723700:C:T	1.01582e-10	-2.2016e-10	-1.22751	4.93325e-06	-2.2016e-10	-1.20099
159723701	chr5:159723701:T:C	7.68581e-11	-2.2016e-10	-1.50642	3.65643e-06	-2.2016e-10	-1.5005
159724028	chr5:159724028:C:T	1.80666e-10	-1.89543	1.2437	8.66421e-06	-1.88292	1.24513
159724517	chr5:159724517:A:G	8.47782e-11	-2.2016e-10	-1.40835	4.07051e-06	-2.2016e-10	-1.39322
159724646	chr5:159724646:T:C	1.98738e-09	-2.2016e-10	1.74619	9.17847e-05	-2.2016e-10	1.72245
159724753	chr5:159724753:T:G	7.62726e-11	-2.2016e-10	-1.51407	3.60837e-06	-2.2016e-10	-1.51373
159724861	chr5:159724861:T:C	8.03723e-11	-2.2016e-10	-1.46171	3.86095e-06	-2.2016e-10	-1.44608
159724885	chr5:159724885:G:A	9.66612e-11	-2.2016e-10	-1.27717	4.68251e-06	-2.2016e-10	-1.25316
159725127	chr5:159725127:G:A	1.42233e-10	-2.2016e-10	-0.890919	7.62616e-06	-2.2016e-10	-0.765407
159725147	chr5:159725147:C:T	1.18338e-11	-1.88532	-1.4921	5.51683e-07	-1.89617	-1.49561
159725354	chr5:159725354:G:A	9.84005e-11	-2.2016e-10	-1.25934	4.7733e-06	-2.2016e-10	-1.23395
159725379	chr5:159725379:C:T	2.23854e-11	-1.8675	-0.87248	9.76939e-07	-1.89551	-0.924817
159725384	chr5:159725384:G:A	1.31801e-09	-2.2016e-10	1.3355	6.11453e-05	-2.2016e-10	1.31626
159725400	chr5:159725400:T:C	1.03984e-10	-2.2016e-10	-1.20415	5.05292e-06	-2.2016e-10	-1.17702
159725503	chr5:159725503:A:G	9.80084e-11	-2.2016e-10	-1.26333	4.75214e-06	-2.2016e-10	-1.2384
159725516	chr5:159725516:C:G	9.60499e-11	-2.2016e-10	-1.28352	4.65035e-06	-2.2016e-10	-1.26005
159725692	chr5:159725692:G:C	9.81159e-11	-2.2016e-10	-1.26223	4.7569e-06	-2.2016e-10	-1.2374
159726070	chr5:159726070:C:T	1.02677e-10	-2.2016e-10	-1.2168	4.98898e-06	-2.2016e-10	-1.18976
159726261	chr5:159726261:T:C	1.85515e-11	-1.89725	-1.03059	8.66346e-07	-1.89738	-1.04308
159726283	chr5:159726283:A:T	6.73667e-11	-1.63823	-4.92792e-10	2.81978e-06	-1.76033	-4.92792e-10
159726301	chr5:159726301:A:G	9.70057e-11	-2.2016e-10	-1.27361	4.69779e-06	-2.2016e-10	-1.2499
159726457	chr5:159726457:G:T	1.71792e-11	-1.79793	-1.20675	8.53177e-07	-1.79168	-1.1641
159726502	chr5:159726502:G:C	1.00567e-10	-2.2016e-10	-1.23756	4.87875e-06	-2.2016e-10	-1.2121
159726589	chr5:159726589:A:G	1.04544e-10	-2.2016e-10	-1.19878	5.08201e-06	-2.2016e-10	-1.17128
159726637	chr5:159726637:A:G	1.17258e-11	-1.87647	-1.51013	5.44432e-07	-1.89373	-1.51128
159726802	chr5:159726802:C:T	8.37483e-11	-2.2016e-10	-1.42057	4.04158e-06	-2.2016e-10	-1.40036
159726939	chr5:159726939:CAGAAG:C	1.83916e-11	-1.80456	-1.13193	9.14799e-07	-1.79782	-1.08822
159726988	chr5:159726988:G:A	9.97498e-11	-2.2016e-10	-1.24572	4.83821e-06	-2.2016e-10	-1.22045
159727328	chr5:159727328:T:C	1.00295e-10	-2.2016e-10	-1.24027	4.86593e-06	-2.2016e-10	-1.21473
159727764	chr5:159727764:C:T	9.16644e-11	-2.2016e-10	-1.33025	4.23274e-06	-2.2016e-10	-1.35414
159727953	chr5:159727953:C:T	8.28826e-11	-2.2016e-10	-1.43096	3.98139e-06	-2.2016e-10	-1.41536
159728109	chr5:159728109:G:A	1.01863e-10	-2.2016e-10	-1.22475	4.94548e-06	-2.2016e-10	-1.19852
159728123	chr5:159728123:A:G	1.22245e-10	-2.2016e-10	-1.04236	5.97713e-06	-2.2016e-10	-1.00905
159728131	chr5:159728131:A:G	5.19957e-11	-1.89722	-4.92792e-10	2.46711e-06	-1.89394	-4.92792e-10
159728241	chr5:159728241:T:C	8.24039e-11	-2.2016e-10	-1.43675	3.87862e-06	-2.2016e-10	-1.44151
159728502	chr5:159728502:C:T	6.3161e-11	-1.7027	-4.92792e-10	3.43096e-06	-1.56415	-4.92792e-10
159728585	chr5:159728585:C:T	2.60291e-11	-1.72727	-0.861902	1.33721e-06	-1.71466	-0.791745
159728622	chr5:159728622:C:T	1.77302e-11	-1.748	-1.22511	8.85818e-07	-1.6973	-1.22093
159728736	chr5:159728736:T:C	1.98359e-11	-1.82134	-1.03956	9.89941e-07	-1.81492	-0.992182
159728915	chr5:159728915:C:G	1.51541e-11	-1.81312	-1.31699	7.44254e-07	-1.80595	-1.28641
159728918	chr5:159728918:C:T	2.41244e-10	-2.2016e-10	-0.362575	1.16609e-05	-2.2016e-10	-0.340749
159728977	chr5:159728977:C:G	1.54602e-10	-2.2016e-10	-0.807532	7.44594e-06	-2.2016e-10	-0.789322
159728979	chr5:159728979:T:A	2.35892e-10	-1.89596	1.51095	1.20977e-05	-1.89591	1.59193
159729120	chr5:159729120:G:A	2.15728e-10	-2.2016e-10	-0.474366	9.70898e-06	-2.2016e-10	-0.52394
159729181	chr5:159729181:G:A	1.5361e-10	-2.2016e-10	-0.813966	8.29524e-06	-2.2016e-10	-0.681309
159729597	chr5:159729597:A:G	7.63307e-11	-2.2016e-10	-1.51331	3.60782e-06	-2.2016e-10	-1.51389
159729772	chr5:159729772:T:C	2.82638e-11	-1.88183	-0.624968	1.38515e-06	-1.88251	-0.588673
159729773	chr5:159729773:A:G	8.61292e-11	-2.2016e-10	-1.39254	4.00455e-06	-2.2016e-10	-1.40956
159729939	chr5:159729939:G:A	2.05902e-11	-1.81436	-1.00921	1.03092e-06	-1.80722	-0.959314
159730038	chr5:159730038:T:A	3.24604e-10	-2.2016e-10	-0.0657777	1.39965e-05	-2.2016e-10	-0.158184
159730142	chr5:159730142:C:T	3.74448e-11	-1.89714	-0.328375	1.76562e-06	-1.88826	-0.340227
159730517	chr5:159730517:C:T	2.79202e-11	-1.88512	-0.633917	1.36823e-06	-1.88587	-0.597602
159731041	chr5:159731041:C:T	1.41434e-10	-0.896552	-4.92792e-10	5.72856e-06	-1.05153	-4.92792e-10
159731042	chr5:159731042:A:G	3.75118e-11	-1.88054	-0.343183	1.85578e-06	-1.88154	-0.297143
159731071	chr5:159731071:T:C	1.08156e-10	-2.2016e-10	-1.16481	5.25531e-06	-2.2016e-10	-1.13775
159731145	chr5:159731145:A:G	2.1043e-09	-2.2016e-10	1.80335	9.69101e-05	-2.2016e-10	1.77679
159731176	chr5:159731176:T:C	9.92908e-11	-1.87344	0.623109	4.84749e-06	-1.84281	0.624274
159731344	chr5:159731344:T:C	1.41139e-11	-1.89421	-1.30701	6.68083e-07	-1.87818	-1.32215
159731375	chr5:159731375:G:T	9.13494e-11	-2.2016e-10	-1.33369	4.40673e-06	-2.2016e-10	-1.31386
159731665	chr5:159731665:G:A	5.31366e-11	-1.87552	-4.92792e-10	2.51116e-06	-1.87625	-4.92792e-10
159731861	chr5:159731861:G:A	7.74561e-11	-2.2016e-10	-1.49867	3.65514e-06	-2.2016e-10	-1.50086
159732186	chr5:159732186:T:C	1.29681e-11	-1.89203	-1.39387	6.18218e-07	-1.87366	-1.40424
159732203	chr5:159732203:C:A	8.60994e-11	-2.2016e-10	-1.39288	4.07389e-06	-2.2016e-10	-1.39239
159732497	chr5:159732497:T:G	5.39719e-11	-1.85992	-4.92792e-10	2.64673e-06	-1.82366	-4.92792e-10
159732574	chr5:159732574:A:G	5.86303e-11	-1.77713	-4.92792e-10	2.75098e-06	-1.78504	-4.92792e-10
159732871	chr5:159732871:G:A	8.81269e-11	-2.2016e-10	-1.36961	4.24243e-06	-2.2016e-10	-1.35185
159733060	chr5:159733060:G:T	1.83316e-10	-2.2016e-10	-0.637175	8.85804e-06	-2.2016e-10	-0.615666
159733181	chr5:159733181:A:G	4.55524e-11	-1.86686	-0.16266	2.26138e-06	-1.86847	-0.112551
159733270	chr5:159733270:C:T	8.81733e-11	-2.2016e-10	-1.36908	4.24479e-06	-2.2016e-10	-1.3513
159733453	chr5:159733453:T:C	5.95382e-11	-1.76177	-4.92792e-10	2.76727e-06	-1.77913	-4.92792e-10
159733777	chr5:159733777:G:A	1.20055e-10	-2.2016e-10	-1.06043	5.64826e-06	-2.2016e-10	-1.06564
159734074	chr5:159734074:G:A	9.25214e-11	-2.2016e-10	-1.32094	4.41329e-06	-2.2016e-10	-1.31237
159734103	chr5:159734103:G:C	8.75209e-11	-2.2016e-10	-1.37651	4.11374e-06	-2.2016e-10	-1.38266
159734136	chr5:159734136:G:A	2.22976e-11	-1.45877	-1.28513	1.10679e-06	-1.42452	-1.27101
159734817	chr5:159734817:T:C	7.66107e-11	-2.2016e-10	-1.50965	3.61534e-06	-2.2016e-10	-1.5118
159734818	chr5:159734818:G:A	2.0478e-11	-1.83823	-0.990806	1.0246e-06	-1.83269	-0.939992
159734863	chr5:159734863:C:A	1.78979e-11	-1.74456	-1.21914	8.45908e-07	-1.73805	-1.22628
159734876	chr5:159734876:T:A	8.88568e-11	-2.2016e-10	-1.36136	4.25908e-06	-2.2016e-10	-1.34794
159735706	chr5:159735706:G:A	2.2018e-09	-2.2016e-10	1.84865	0.0001012	-2.2016e-10	1.82011
159735797	chr5:159735797:A:G	8.37279e-11	-2.2016e-10	-1.42081	4.01853e-06	-2.2016e-10	-1.40608
159736066	chr5:159736066:G:A	9.3888e-11	-2.2016e-10	-1.30628	4.5269e-06	-2.2016e-10	-1.28695
159736204	chr5:159736204:A:G	6.15088e-11	-1.85176	0.122556	2.82384e-06	-1.8835	0.124601
159736314	chr5:159736314:A:G	9.81846e-11	-2.2016e-10	-1.26153	4.7991e-06	-2.2016e-10	-1.22856
159736467	chr5:159736467:C:T	8.29454e-11	-2.2016e-10	-1.4302	3.97696e-06	-2.2016e-10	-1.41647
159737290	chr5:159737290:G:GA	1.51703e-08	-2.2016e-10	3.77871	0.000650784	-2.2016e-10	3.68119
159737474	chr5:159737474:C:T	1.84822e-10	-1.8974	1.26841	9.53019e-06	-1.89146	1.34893
159737962	chr5:159737962:C:T	8.75553e-11	-2.2016e-10	-1.37611	4.22544e-06	-2.2016e-10	-1.35587
159737963	chr5:159737963:G:A	2.8372e-11	-1.86931	-0.633668	1.31878e-06	-1.89211	-0.628177
159738314	chr5:159738314:A:G	7.05419e-11	-1.59218	-4.92792e-10	3.79873e-06	-1.46232	-4.92792e-10
159738667	chr5:159738667:TG:T	8.56262e-11	-2.2016e-10	-1.39839	4.14092e-06	-2.2016e-10	-1.37607
159738822	chr5:159738822:A:C	5.55887e-11	-1.8304	-4.92792e-10	2.74409e-06	-1.78754	-4.92792e-10
159739352	chr5:159739352:C:T	5.75856e-11	-1.79511	-4.92792e-10	2.56492e-06	-1.85506	-4.92792e-10
159739609	chr5:159739609:T:C	1.18155e-11	-1.88713	-1.49184	5.50118e-07	-1.89739	-1.49722
159740280	chr5:159740280:G:A	7.75384e-11	-2.2016e-10	-1.49761	3.69393e-06	-2.2016e-10	-1.4903
159740305	chr5:159740305:G:A	9.42631e-11	-2.2016e-10	-1.30229	4.37971e-06	-2.2016e-10	-1.32001
159740419	chr5:159740419:C:T	5.05365e-11	-1.87133	-0.054356	2.3662e-06	-1.88853	-0.0471791
159741460	chr5:159741460:AAAAC:A	2.05882e-11	-1.82106	-1.0026	1.03133e-06	-1.81376	-0.952382
159741670	chr5:159741670:A:C	1.17395e-11	-1.87427	-1.51116	5.44143e-07	-1.8934	-1.51214
159741824	chr5:159741824:A:G	3.40267e-10	-1.89365	1.875	1.80637e-05	-1.88114	1.97805
159742063	chr5:159742063:A:T	1.41503e-11	-1.70848	-1.49017	6.23038e-07	-1.78203	-1.48811
159742080	chr5:159742080:C:T	5.26681e-11	-1.88437	-4.92792e-10	2.53949e-06	-1.86503	-4.92792e-10
159742582	chr5:159742582:A:G	2.02825e-10	-1.88843	1.35238	1.06584e-05	-1.87143	1.44079
159742752	chr5:159742752:T:C	1.10736e-10	-2.2016e-10	-1.14124	5.31849e-06	-2.2016e-10	-1.1258
159742885	chr5:159742885:C:T	3.08412e-11	-1.88226	-0.53727	1.44747e-06	-1.8967	-0.530473
159743014	chr5:159743014:C:T	3.36333e-11	-1.87995	-0.452911	1.65278e-06	-1.88009	-0.414444
159743166	chr5:159743166:A:G	3.0179e-11	-1.88318	-0.558059	1.47799e-06	-1.88357	-0.522733
159743465	chr5:159743465:A:T	5.23734e-11	-1.88998	-4.92792e-10	2.47534e-06	-1.89061	-4.92792e-10
159743572	chr5:159743572:G:A	5.15217e-10	-2.2016e-10	0.396204	2.2522e-05	-2.2016e-10	0.317503
159744279	chr5:159744279:G:A	7.78021e-11	-2.2016e-10	-1.49422	3.66293e-06	-2.2016e-10	-1.49873
159744591	chr5:159744591:C:T	8.46621e-11	-2.2016e-10	-1.40972	4.06326e-06	-2.2016e-10	-1.39501
159744720	chr5:159744720:C:A	7.79998e-11	-2.2016e-10	-1.49168	3.67101e-06	-2.2016e-10	-1.49652
159744800	chr5:159744800:AC:A	8.42726e-11	-2.2016e-10	-1.41433	4.04385e-06	-2.2016e-10	-1.39979
159745052	chr5:159745052:A:C	7.62953e-11	-2.2016e-10	-1.51377	3.61475e-06	-2.2016e-10	-1.51197
159745312	chr5:159745312:A:C	1.82801e-11	-1.83986	-1.10271	8.87896e-07	-1.83689	-1.07901
159745542	chr5:159745542:A:C	1.55723e-10	-2.2016e-10	-0.800305	7.50426e-06	-2.2016e-10	-0.78152
159746834	chr5:159746834:T:C	1.61849e-10	-1.8756	1.11387	8.53326e-06	-1.84509	1.19207
159747617	chr5:159747617:G:C	1.76697e-11	-1.4733	-1.50324	7.11174e-07	-1.63782	-1.50001
159747949	chr5:159747949:C:T	5.06043e-10	-2.2016e-10	0.378237	2.19713e-05	-2.2016e-10	0.292746
159748240	chr5:159748240:G:A	1.43433e-10	-2.2016e-10	-0.882514	7.18235e-06	-2.2016e-10	-0.825365
159748909	chr5:159748909:C:G	1.63252e-10	-0.753087	-4.92792e-10	7.22092e-06	-0.820009	-4.92792e-10
159748959	chr5:159748959:G:A	1.68229e-11	-1.89329	-1.13235	7.95213e-07	-1.89613	-1.13
159749149	chr5:159749149:C:T	2.25154e-10	-2.2016e-10	-0.431598	1.02138e-05	-2.2016e-10	-0.47325
159749609	chr5:159749609:G:A	1.95921e-10	-1.84508	1.2744	1.01962e-05	-1.84143	1.36646
159749793	chr5:159749793:G:A	1.27489e-10	-2.2016e-10	-1.00036	6.36763e-06	-2.2016e-10	-0.945764
159749942	chr5:159749942:G:T	1.72997e-10	-1.83275	1.13763	8.80474e-06	-1.8524	1.2307
159749955	chr5:159749955:T:A	3.8713e-10	-2.2016e-10	0.110378	1.90602e-05	-2.2016e-10	0.150609
159749965	chr5:159749965:T:C	7.99717e-11	-2.2016e-10	-1.46671	3.75826e-06	-2.2016e-10	-1.47303
159750021	chr5:159750021:C:T	1.92427e-10	-2.2016e-10	-0.588668	9.28551e-06	-2.2016e-10	-0.568536
159750474	chr5:159750474:G:A	1.10443e-10	-2.2016e-10	-1.14389	5.49027e-06	-2.2016e-10	-1.09401
159750590	chr5:159750590:G:A	2.10492e-10	-2.2016e-10	-0.498935	1.06122e-05	-2.2016e-10	-0.434983
159750944	chr5:159750944:T:A	1.10481e-10	-2.2016e-10	-1.14354	5.49462e-06	-2.2016e-10	-1.09322
159751150	chr5:159751150:C:T	1.07484e-10	-2.2016e-10	-1.17104	5.32228e-06	-2.2016e-10	-1.12509
159751151	chr5:159751151:G:A	7.83016e-11	-2.2016e-10	-1.48782	3.68095e-06	-2.2016e-10	-1.49382
159751207	chr5:159751207:A:G	1.36554e-10	-0.931665	-4.92792e-10	5.5594e-06	-1.0815	-4.92792e-10
159751335	chr5:159751335:T:G	5.96004e-11	-1.76072	-4.92792e-10	2.86556e-06	-1.74423	-4.92792e-10
159751663	chr5:159751663:C:A	7.6963e-11	-2.2016e-10	-1.50506	3.66359e-06	-2.2016e-10	-1.49855
159751766	chr5:159751766:T:G	2.61832e-09	-2.2016e-10	2.0219	0.000117466	-2.2016e-10	1.96916
159751767	chr5:159751767:T:G	1.78463e-09	-2.2016e-10	1.63858	8.09932e-05	-2.2016e-10	1.59737
159751770	chr5:159751770:T:C	1.42893e-10	-2.2016e-10	-0.886291	7.21158e-06	-2.2016e-10	-0.821302
159752310	chr5:159752310:G:C	9.35768e-10	-2.2016e-10	0.992984	4.29049e-05	-2.2016e-10	0.961994
159752506	chr5:159752506:A:T	1.14959e-10	-2.2016e-10	-1.10381	5.73045e-06	-2.2016e-10	-1.0512
159752936	chr5:159752936:T:C	7.88578e-11	-2.2016e-10	-1.48074	3.7037e-06	-2.2016e-10	-1.48766
159753087	chr5:159753087:T:C	7.65617e-11	-2.2016e-10	-1.51029	3.63138e-06	-2.2016e-10	-1.50738
159753790	chr5:159753790:A:G	1.45141e-10	-2.2016e-10	-0.870681	7.1617e-06	-2.2016e-10	-0.828244
159754169	chr5:159754169:A:C	7.92337e-11	-2.2016e-10	-1.47598	3.72749e-06	-2.2016e-10	-1.48126
159754460	chr5:159754460:G:A	7.63703e-11	-2.2016e-10	-1.51279	3.62495e-06	-2.2016e-10	-1.50915
159754803	chr5:159754803:A:C	2.23522e-11	-1.74135	-1.00011	1.02338e-06	-1.79664	-0.977243
159755251	chr5:159755251:T:G	1.94462e-10	-2.2016e-10	-0.578146	8.42919e-06	-2.2016e-10	-0.66529
159755328	chr5:159755328:A:G	1.34528e-10	-2.2016e-10	-0.94661	6.14035e-06	-2.2016e-10	-0.98211
159755866	chr5:159755866:C:A	8.35168e-11	-2.2016e-10	-1.42334	3.89473e-06	-2.2016e-10	-1.43737
159756363	chr5:159756363:T:C	3.18799e-10	-2.2016e-10	-0.0838223	1.65642e-05	-2.2016e-10	0.0102551
159756457	chr5:159756457:A:C	3.98417e-11	-1.77027	-0.393199	1.93614e-06	-1.83446	-0.301832
159756491	chr5:159756491:A:G	5.35481e-11	-1.8678	-4.92792e-10	2.45912e-06	-1.89719	-4.92792e-10
159756553	chr5:159756553:C:T	3.93699e-10	-2.2016e-10	0.127202	1.76162e-05	-2.2016e-10	0.071826
159756733	chr5:159756733:G:A	4.62541e-11	-1.78201	-0.232227	2.27084e-06	-1.84213	-0.134711
159756915	chr5:159756915:T:C	1.87085e-11	-1.65277	-1.26663	8.66269e-07	-1.67028	-1.27027
159757190	chr5:159757190:C:A	3.1955e-10	-2.2016e-10	-0.0814712	1.66305e-05	-2.2016e-10	0.0142494
159757310	chr5:159757310:C:T	7.6711e-11	-1.50834	-4.92792e-10	3.30049e-06	-1.60292	-4.92792e-10
159757340	chr5:159757340:TTCCTTCATCTC:T	1.91091e-10	-2.2016e-10	-0.595633	9.07003e-06	-2.2016e-10	-0.592015
159757506	chr5:159757506:G:T	6.8671e-10	-2.2016e-10	0.683529	2.96387e-05	-2.2016e-10	0.59209
159757961	chr5:159757961:C:T	2.56995e-10	-2.2016e-10	-0.299329	1.32313e-05	-2.2016e-10	-0.214403
159757996	chr5:159757996:C:A	1.83904e-10	-2.2016e-10	-0.633972	9.47606e-06	-2.2016e-10	-0.548223
159758418	chr5:159758418:T:C	5.73255e-11	-1.79964	-4.92792e-10	2.62127e-06	-1.83333	-4.92792e-10
159758530	chr5:159758530:T:C	8.99324e-11	-2.2016e-10	-1.34933	4.22119e-06	-2.2016e-10	-1.35687
159759153	chr5:159759153:C:G	7.68994e-11	-2.2016e-10	-1.50589	3.63901e-06	-2.2016e-10	-1.50528
159759351	chr5:159759351:C:T	8.08503e-11	-2.2016e-10	-1.45578	3.83124e-06	-2.2016e-10	-1.4538
159759368	chr5:159759368:C:T	1.83874e-10	-2.2016e-10	-0.634133	8.36123e-06	-2.2016e-10	-0.673385
159759600	chr5:159759600:G:A	1.75813e-11	-1.47062	-1.51092	7.41449e-07	-1.5844	-1.51174
159759961	chr5:159759961:C:T	8.93861e-11	-2.2016e-10	-1.35542	4.32958e-06	-2.2016e-10	-1.33152
159759979	chr5:159759979:G:A	8.21491e-11	-2.2016e-10	-1.43985	3.89403e-06	-2.2016e-10	-1.43755
159760020	chr5:159760020:T:C	8.02789e-11	-2.2016e-10	-1.46288	3.80293e-06	-2.2016e-10	-1.46122
159760366	chr5:159760366:G:A	8.33993e-11	-2.2016e-10	-1.42474	3.95366e-06	-2.2016e-10	-1.42235
159760522	chr5:159760522:T:C	1.29264e-11	-1.81211	-1.477	6.71909e-07	-1.7213	-1.47333
159760655	chr5:159760655:C:CT	3.7119e-10	-2.2016e-10	0.0683297	1.66427e-05	-2.2016e-10	0.0149802
159760822	chr5:159760822:G:A	1.3237e-11	-1.81711	-1.44827	6.90006e-07	-1.72465	-1.4434
159761138	chr5:159761138:G:A	8.07668e-11	-2.2016e-10	-1.45682	3.8277e-06	-2.2016e-10	-1.45473
159761306	chr5:159761306:G:A	2.42038e-10	-2.2016e-10	-0.359288	1.22966e-05	-2.2016e-10	-0.287667
159761348	chr5:159761348:G:T	7.02556e-10	-2.2016e-10	0.706341	3.70849e-05	-2.2016e-10	0.81622
159761360	chr5:159761360:G:A	1.68693e-11	-1.5738	-1.44909	7.21983e-07	-1.67757	-1.44517
159761395	chr5:159761395:G:A	3.06959e-10	-2.2016e-10	-0.121669	1.34053e-05	-2.2016e-10	-0.201343
159761417	chr5:159761417:C:T	5.26859e-11	-1.88404	-4.92792e-10	2.48803e-06	-1.8855	-4.92792e-10
159761490	chr5:159761490:C:T	1.28219e-11	-1.81201	-1.48522	6.69873e-07	-1.71671	-1.48095
159761579	chr5:159761579:G:A	6.45105e-11	-1.68156	-4.92792e-10	3.20845e-06	-1.6312	-4.92792e-10
159761655	chr5:159761655:G:A	1.75638e-11	-1.537	-1.44554	7.47989e-07	-1.64582	-1.44153
159761750	chr5:159761750:A:G	8.15471e-11	-2.2016e-10	-1.4472	3.8638e-06	-2.2016e-10	-1.44534
159761812	chr5:159761812:ACTATTTCC:A	6.17058e-10	-2.2016e-10	0.576579	3.25023e-05	-2.2016e-10	0.684321
159762307	chr5:159762307:G:A	1.62707e-11	-1.54734	-1.51168	6.95857e-07	-1.64967	-1.50993
159762677	chr5:159762677:G:C	8.06471e-11	-2.2016e-10	-1.4583	3.82073e-06	-2.2016e-10	-1.45655
159762840	chr5:159762840:G:A	1.28104e-11	-1.82769	-1.47044	6.64627e-07	-1.74026	-1.46526
159763043	chr5:159763043:C:T	2.1153e-11	-1.43501	-1.36159	8.89721e-07	-1.54689	-1.36695
159763309	chr5:159763309:C:T	7.62992e-11	-2.2016e-10	-1.51372	3.60729e-06	-2.2016e-10	-1.51403
159763328	chr5:159763328:A:T	4.43782e-10	0.246949	-4.92792e-10	1.44637e-05	-0.125348	-4.92792e-10
159763500	chr5:159763500:G:C	1.22904e-10	-2.2016e-10	-1.03698	5.87009e-06	-2.2016e-10	-1.02712
159763857	chr5:159763857:C:G	1.86411e-11	-1.63122	-1.29179	7.98324e-07	-1.7271	-1.29513
159764525	chr5:159764525:C:G	1.12118e-10	-2.2016e-10	-1.12883	5.35272e-06	-2.2016e-10	-1.11939
159765098	chr5:159765098:C:A	1.3601e-10	-2.2016e-10	-0.935657	6.22116e-06	-2.2016e-10	-0.969035
159765339	chr5:159765339:C:T	1.37358e-11	-1.79005	-1.43833	6.20762e-07	-1.83222	-1.44158
159765453	chr5:159765453:C:T	1.44582e-11	-1.71609	-1.46104	6.49247e-07	-1.76715	-1.46178
159765454	chr5:159765454:G:A	5.25404e-11	-1.8868	-4.92792e-10	2.53877e-06	-1.86531	-4.92792e-10
159765664	chr5:159765664:C:T	8.19761e-11	-2.2016e-10	-1.44196	3.92829e-06	-2.2016e-10	-1.42879
159765839	chr5:159765839:A:T	7.89878e-11	-2.2016e-10	-1.47909	3.76737e-06	-2.2016e-10	-1.47061
159765957	chr5:159765957:A:G	1.93078e-10	-2.2016e-10	-0.585291	1.06885e-05	-2.2016e-10	-0.427826
159766376	chr5:159766376:C:T	1.40445e-11	-1.76075	-1.4454	6.31709e-07	-1.80866	-1.44766
159766443	chr5:159766443:GA:G	7.77543e-11	-2.2016e-10	-1.49483	3.67161e-06	-2.2016e-10	-1.49636
159766478	chr5:159766478:C:T	1.35806e-11	-1.7526	-1.48714	6.43487e-07	-1.75777	-1.48008
159766746	chr5:159766746:T:C	7.69745e-11	-2.2016e-10	-1.50491	3.64163e-06	-2.2016e-10	-1.50456
159767370	chr5:159767370:C:T	1.84487e-10	-2.2016e-10	-0.630806	7.96939e-06	-2.2016e-10	-0.721383
159767727	chr5:159767727:C:A	1.18735e-11	-1.89493	-1.47915	5.63376e-07	-1.88915	-1.48165
159768251	chr5:159768251:C:T	7.91812e-11	-2.2016e-10	-1.47665	3.77536e-06	-2.2016e-10	-1.46849
159768324	chr5:159768324:C:T	7.90751e-11	-2.2016e-10	-1.47799	3.76987e-06	-2.2016e-10	-1.46995
159768713	chr5:159768713:G:A	1.69722e-10	-2.2016e-10	-0.714224	9.34089e-06	-2.2016e-10	-0.56259
159768727	chr5:159768727:G:C	7.95332e-11	-2.2016e-10	-1.47221	3.79438e-06	-2.2016e-10	-1.46347
159768778	chr5:159768778:T:C	7.48385e-11	-1.53305	-4.92792e-10	3.95143e-06	-1.42291	-4.92792e-10
159769139	chr5:159769139:AT:A	7.99248e-11	-2.2016e-10	-1.4673	3.8143e-06	-2.2016e-10	-1.45823
159769336	chr5:159769336:G:A	2.12062e-10	-2.2016e-10	-0.491504	1.06307e-05	-2.2016e-10	-0.433246
159769593	chr5:159769593:G:C	7.83752e-11	-2.2016e-10	-1.48688	3.73273e-06	-2.2016e-10	-1.47985
159769654	chr5:159769654:G:A	8.00145e-11	-2.2016e-10	-1.46618	3.81909e-06	-2.2016e-10	-1.45698
159769664	chr5:159769664:G:A	1.59333e-10	-2.2016e-10	-0.777391	8.71545e-06	-2.2016e-10	-0.631894
159769676	chr5:159769676:A:T	1.6547e-10	-2.2016e-10	-0.739592	8.29217e-06	-2.2016e-10	-0.68168
159769750	chr5:159769750:G:A	1.76484e-10	-2.2016e-10	-0.675154	9.5633e-06	-2.2016e-10	-0.539058
159769977	chr5:159769977:C:T	1.2045e-10	-2.2016e-10	-1.05715	5.78249e-06	-2.2016e-10	-1.04216
159770529	chr5:159770529:G:A	1.49331e-11	-1.75108	-1.39373	7.17775e-07	-1.74145	-1.38714
159770535	chr5:159770535:G:GTGC	1.56295e-11	-1.7301	-1.36912	7.52294e-07	-1.71995	-1.36167
159770674	chr5:159770674:T:A	1.74204e-10	-2.2016e-10	-0.688156	8.02888e-06	-2.2016e-10	-0.713947
159770753	chr5:159770753:C:T	4.60034e-10	-2.2016e-10	0.282916	2.30064e-05	-2.2016e-10	0.338783
159770936	chr5:159770936:C:A	1.64065e-10	-2.2016e-10	-0.748121	8.21814e-06	-2.2016e-10	-0.690648
159770957	chr5:159770957:C:T	5.84839e-11	-1.77963	-4.92792e-10	2.69705e-06	-1.80483	-4.92792e-10
159771016	chr5:159771016:G:A	8.1215e-11	-2.2016e-10	-1.45128	3.82929e-06	-2.2016e-10	-1.45431
159771128	chr5:159771128:C:A	1.17205e-10	-2.2016e-10	-1.08446	5.44898e-06	-2.2016e-10	-1.10156
159771329	chr5:159771329:C:T	9.77973e-11	-2.2016e-10	-1.26549	4.67e-06	-2.2016e-10	-1.25583
159771375	chr5:159771375:C:CA	1.06763e-10	-2.2016e-10	-1.17777	5.11239e-06	-2.2016e-10	-1.16532
159771746	chr5:159771746:A:C	1.94256e-10	-2.2016e-10	-0.579206	1.05897e-05	-2.2016e-10	-0.437109
159772331	chr5:159772331:G:T	1.29899e-10	-0.981623	-4.92792e-10	6.00891e-06	-1.00375	-4.92792e-10
159772378	chr5:159772378:A:T	7.91083e-11	-2.2016e-10	-1.47757	3.77156e-06	-2.2016e-10	-1.4695
159772439	chr5:159772439:T:C	1.02434e-10	-2.2016e-10	-1.21917	4.89381e-06	-2.2016e-10	-1.20902
159773063	chr5:159773063:G:T	1.58116e-10	-2.2016e-10	-0.785055	7.91357e-06	-2.2016e-10	-0.728412
159773451	chr5:159773451:T:G	4.83708e-10	-2.2016e-10	0.333098	2.54625e-05	-2.2016e-10	0.440217
159773550	chr5:159773550:G:A	8.18661e-11	-2.2016e-10	-1.4433	3.89207e-06	-2.2016e-10	-1.43805
159773807	chr5:159773807:T:C	1.1484e-10	-2.2016e-10	-1.10485	5.51048e-06	-2.2016e-10	-1.09034
159773881	chr5:159773881:A:G	7.69472e-11	-2.2016e-10	-1.50526	3.6717e-06	-2.2016e-10	-1.49634
159774458	chr5:159774458:A:G	7.70766e-11	-2.2016e-10	-1.50358	3.64031e-06	-2.2016e-10	-1.50492
159774698	chr5:159774698:A:G	7.62735e-11	-2.2016e-10	-1.51406	3.60828e-06	-2.2016e-10	-1.51376
159774704	chr5:159774704:G:A	1.0006e-10	-2.2016e-10	-1.24262	4.74093e-06	-2.2016e-10	-1.24076
159775460	chr5:159775460:C:T	1.0379e-10	-2.2016e-10	-1.20602	4.85392e-06	-2.2016e-10	-1.2172
159775546	chr5:159775546:C:A	7.78498e-11	-2.2016e-10	-1.4936	3.65528e-06	-2.2016e-10	-1.50082
159775562	chr5:159775562:T:C	9.83347e-11	-2.2016e-10	-1.26001	4.71042e-06	-2.2016e-10	-1.24721
159775567	chr5:159775567:G:A	6.99069e-11	-1.60122	-4.92792e-10	4.28633e-06	-1.34156	-4.92792e-10
159775643	chr5:159775643:C:T	2.27809e-11	-1.82247	-0.899991	1.10612e-06	-1.82813	-0.868001
159775906	chr5:159775906:C:T	9.67675e-11	-2.2016e-10	-1.27607	4.74534e-06	-2.2016e-10	-1.23983
159776046	chr5:159776046:G:A	5.20322e-11	-1.89652	-4.92792e-10	2.45863e-06	-1.89739	-4.92792e-10
159776350	chr5:159776350:G:A	2.55068e-09	-2.2016e-10	1.99573	0.000127145	-2.2016e-10	2.04834
159776706	chr5:159776706:G:C	8.17181e-11	-2.2016e-10	-1.44511	3.87482e-06	-2.2016e-10	-1.44249
159776720	chr5:159776720:T:A	8.16762e-11	-2.2016e-10	-1.44562	3.87277e-06	-2.2016e-10	-1.44302
159777741	chr5:159777741:A:G	2.02688e-11	-1.7779	-1.0614	9.9187e-07	-1.77094	-1.03421
159777843	chr5:159777843:C:T	1.33349e-10	-2.2016e-10	-0.955415	6.31523e-06	-2.2016e-10	-0.954027
159777942	chr5:159777942:T:G	4.30034e-09	-2.2016e-10	2.51806	0.000216387	-2.2016e-10	2.58008
159778016	chr5:159778016:C:T	7.63339e-11	-2.2016e-10	-1.51327	3.60817e-06	-2.2016e-10	-1.51379
159778848	chr5:159778848:A:T	1.70501e-10	-2.2016e-10	-0.709644	8.53436e-06	-2.2016e-10	-0.652891
159778853	chr5:159778853:C:A	8.10489e-11	-2.2016e-10	-1.45333	3.80734e-06	-2.2016e-10	-1.46006
159779016	chr5:159779016:G:A	3.1441e-10	-2.2016e-10	-0.0976877	1.36106e-05	-2.2016e-10	-0.186145
159779123	chr5:159779123:G:A	5.51759e-11	-1.83786	-4.92792e-10	2.45863e-06	-1.89739	-4.92792e-10
159779137	chr5:159779137:G:A	1.21571e-11	-1.85084	-1.49964	5.80269e-07	-1.84527	-1.49598
159780423	chr5:159780423:A:C	1.35939e-11	-1.75371	-1.48506	6.56479e-07	-1.73524	-1.48262
159780687	chr5:159780687:G:A	1.28945e-11	-1.82203	-1.46955	6.08251e-07	-1.83147	-1.46268
159780896	chr5:159780896:A:C	6.23842e-11	-1.71507	-4.92792e-10	3.0415e-06	-1.68464	-4.92792e-10
159780925	chr5:159780925:T:A	7.62734e-11	-2.2016e-10	-1.51406	3.63914e-06	-2.2016e-10	-1.50524
159780967	chr5:159780967:C:G	1.36968e-10	-2.2016e-10	-0.928635	6.41615e-06	-2.2016e-10	-0.938173
159781154	chr5:159781154:T:C	6.10988e-11	-1.73589	-4.92792e-10	2.97151e-06	-1.70792	-4.92792e-10
159781155	chr5:159781155:T:C	8.40381e-11	-2.2016e-10	-1.41711	3.88695e-06	-2.2016e-10	-1.43937
159782034	chr5:159782034:G:T	8.81165e-11	-2.2016e-10	-1.36972	4.07851e-06	-2.2016e-10	-1.39126
159782234	chr5:159782234:A:G	2.67998e-11	-1.7512	-0.80879	1.31663e-06	-1.70149	-0.820424
159782451	chr5:159782451:G:A	8.12632e-11	-2.2016e-10	-1.45069	3.84629e-06	-2.2016e-10	-1.44988
159782617	chr5:159782617:C:G	7.64954e-11	-2.2016e-10	-1.51115	3.6193e-06	-2.2016e-10	-1.51071
159783248	chr5:159783248:C:T	1.32132e-11	-1.81093	-1.45624	6.2978e-07	-1.81121	-1.44817
159783494	chr5:159783494:C:A	1.35702e-10	-2.2016e-10	-0.93792	6.86975e-06	-2.2016e-10	-0.869864
159783737	chr5:159783737:G:A	7.73538e-11	-2.2016e-10	-1.49999	3.64088e-06	-2.2016e-10	-1.50477
159783780	chr5:159783780:C:T	7.68007e-11	-2.2016e-10	-1.50717	3.71528e-06	-2.2016e-10	-1.48454
159783856	chr5:159783856:C:G	1.24199e-11	-1.84872	-1.48037	5.82494e-07	-1.84837	-1.48906
159784393	chr5:159784393:T:C	2.11281e-11	-1.72743	-1.07035	1.04766e-06	-1.68354	-1.06689
159784434	chr5:159784434:G:A	1.61312e-10	-2.2016e-10	-0.765041	7.46409e-06	-2.2016e-10	-0.786887
159784581	chr5:159784581:C:T	5.41312e-11	-1.85697	-4.92792e-10	2.48046e-06	-1.88855	-4.92792e-10
159785134	chr5:159785134:T:C	9.27729e-11	-2.2016e-10	-1.31823	4.41616e-06	-2.2016e-10	-1.31172
159785507	chr5:159785507:C:T	7.82123e-11	-2.2016e-10	-1.48896	3.66568e-06	-2.2016e-10	-1.49798
159785552	chr5:159785552:A:T	1.44673e-10	-2.2016e-10	-0.873906	7.35268e-06	-2.2016e-10	-0.801926
159786022	chr5:159786022:C:T	9.11122e-11	-2.2016e-10	-1.33629	4.345e-06	-2.2016e-10	-1.32797
159786166	chr5:159786166:C:T	1.29302e-10	-2.2016e-10	-0.98623	5.99529e-06	-2.2016e-10	-1.00602
159786178	chr5:159786178:C:T	1.19221e-11	-1.86296	-1.50703	5.61569e-07	-1.86341	-1.51061
159786255	chr5:159786255:A:G	1.40132e-11	-1.7624	-1.44599	6.81065e-07	-1.73695	-1.44414
159786488	chr5:159786488:A:G	1.78762e-11	-1.82018	-1.14473	8.07887e-07	-1.86764	-1.14268
159786587	chr5:159786587:C:T	1.45144e-10	-2.2016e-10	-0.870657	7.37788e-06	-2.2016e-10	-0.798505
159786678	chr5:159786678:A:G	1.25947e-11	-1.85767	-1.45744	6.11888e-07	-1.83676	-1.45144
159786890	chr5:159786890:T:C	1.18778e-11	-1.86079	-1.51293	5.60932e-07	-1.86114	-1.51401
159786950	chr5:159786950:A:G	9.27779e-11	-2.2016e-10	-1.31818	4.37236e-06	-2.2016e-10	-1.32169
159787026	chr5:159787026:G:A	1.20032e-11	-1.85724	-1.50597	5.65267e-07	-1.8576	-1.50985
159787084	chr5:159787084:T:C	1.9779e-11	-1.87693	-0.98683	1.01446e-06	-1.84212	-0.940507
159787506	chr5:159787506:G:A	2.14837e-11	-1.81401	-0.967075	1.07685e-06	-1.77016	-0.952791
159787542	chr5:159787542:C:T	1.38447e-11	-1.76618	-1.4543	6.72674e-07	-1.74105	-1.45244
159787550	chr5:159787550:C:T	7.63283e-11	-2.2016e-10	-1.51334	3.61626e-06	-2.2016e-10	-1.51155
159787915	chr5:159787915:A:G	1.70057e-10	-2.2016e-10	-0.712253	7.99644e-06	-2.2016e-10	-0.717994
159788239	chr5:159788239:A:G	8.8002e-11	-2.2016e-10	-1.37102	4.19143e-06	-2.2016e-10	-1.36395
159788291	chr5:159788291:T:C	1.44856e-11	-1.7609	-1.41434	7.04669e-07	-1.73507	-1.41195
159788316	chr5:159788316:C:T	6.39592e-11	-1.69014	-4.92792e-10	3.13265e-06	-1.65511	-4.92792e-10
159788827	chr5:159788827:C:T	9.71489e-11	-2.2016e-10	-1.27214	4.6318e-06	-2.2016e-10	-1.26405
159788855	chr5:159788855:G:T	1.22022e-11	-1.84063	-1.50614	5.74631e-07	-1.84102	-1.51
159788967	chr5:159788967:C:A	4.16671e-10	-2.2016e-10	0.183912	1.83509e-05	-2.2016e-10	0.11269
159788972	chr5:159788972:G:T	1.45144e-10	-2.2016e-10	-0.870657	7.37788e-06	-2.2016e-10	-0.798505
159789147	chr5:159789147:C:T	5.20036e-11	-1.89707	-4.92792e-10	2.45867e-06	-1.89737	-4.92792e-10
159789153	chr5:159789153:G:A	1.31983e-10	-2.2016e-10	-0.965709	6.44754e-06	-2.2016e-10	-0.933293
159789250	chr5:159789250:AG:A	8.11456e-11	-1.45214	-4.92792e-10	3.85019e-06	-1.44887	-4.92792e-10
159789262	chr5:159789262:C:T	1.49582e-10	-2.2016e-10	-0.840539	6.93852e-06	-2.2016e-10	-0.859902
159789922	chr5:159789922:T:C	7.05975e-11	-1.59139	-4.92792e-10	2.66776e-06	-1.81575	-4.92792e-10
159790001	chr5:159790001:A:G	2.33303e-10	-2.2016e-10	-0.396046	1.03761e-05	-2.2016e-10	-0.457487
159790857	chr5:159790857:T:C	1.19649e-11	-1.86382	-1.50259	5.6884e-07	-1.86422	-1.49693
159791252	chr5:159791252:C:T	1.31384e-10	-2.2016e-10	-0.970259	6.41947e-06	-2.2016e-10	-0.937655
159791258	chr5:159791258:C:T	2.11624e-11	-1.79291	-1.00325	1.0664e-06	-1.74577	-0.986931
159791284	chr5:159791284:G:A	9.04335e-11	-2.2016e-10	-1.34377	4.314e-06	-2.2016e-10	-1.33512
159791387	chr5:159791387:A:G	5.23328e-10	-2.2016e-10	0.411824	2.78758e-05	-2.2016e-10	0.530767
159791423	chr5:159791423:G:A	1.18894e-11	-1.86813	-1.50461	5.65084e-07	-1.86836	-1.49941
159791567	chr5:159791567:G:A	7.64722e-11	-2.2016e-10	-1.51146	3.61644e-06	-2.2016e-10	-1.5115
159791624	chr5:159791624:C:A	9.35633e-11	-2.2016e-10	-1.30975	4.28453e-06	-2.2016e-10	-1.34198
159791658	chr5:159791658:G:T	1.1353e-10	-2.2016e-10	-1.11632	5.29209e-06	-2.2016e-10	-1.13078
159792269	chr5:159792269:T:C	1.38039e-11	-1.82258	-1.40086	7.41677e-07	-1.70085	-1.39499
159792276	chr5:159792276:A:T	1.38204e-10	-0.919655	-4.92792e-10	6.21204e-06	-0.970502	-4.92792e-10
159792485	chr5:159792485:G:A	1.19053e-10	-2.2016e-10	-1.06881	5.76242e-06	-2.2016e-10	-1.04563
159792515	chr5:159792515:G:T	1.36033e-11	-1.75544	-1.48263	6.61034e-07	-1.72939	-1.48155
159792722	chr5:159792722:C:T	1.25403e-10	-2.2016e-10	-1.01685	6.05908e-06	-2.2016e-10	-0.995434
159792799	chr5:159792799:A:C	3.68846e-10	-2.2016e-10	0.0619949	1.63053e-05	-2.2016e-10	-0.00550278
159792858	chr5:159792858:G:C	1.18983e-10	-2.2016e-10	-1.0694	5.9737e-06	-2.2016e-10	-1.00963
159793020	chr5:159793020:A:C	8.59471e-11	-2.2016e-10	-1.39465	4.14487e-06	-2.2016e-10	-1.37512
159793087	chr5:159793087:C:A	8.91941e-11	-2.2016e-10	-1.35757	4.20082e-06	-2.2016e-10	-1.36171
159793286	chr5:159793286:G:A	7.65484e-11	-2.2016e-10	-1.51046	3.62129e-06	-2.2016e-10	-1.51016
159793595	chr5:159793595:G:A	7.83223e-11	-2.2016e-10	-1.48755	3.71298e-06	-2.2016e-10	-1.48516
159793831	chr5:159793831:A:G	8.13208e-11	-2.2016e-10	-1.44998	3.7921e-06	-2.2016e-10	-1.46407
159793912	chr5:159793912:C:T	1.20294e-11	-1.87032	-1.49071	5.72787e-07	-1.8705	-1.48374
159794008	chr5:159794008:C:A	7.87214e-11	-2.2016e-10	-1.48247	3.7297e-06	-2.2016e-10	-1.48066
159794329	chr5:159794329:A:G	6.0271e-11	-1.74953	-4.92792e-10	2.83456e-06	-1.75511	-4.92792e-10
159794377	chr5:159794377:G:A	3.68711e-10	-2.2016e-10	0.0616299	1.63494e-05	-2.2016e-10	-0.00280058
159794477	chr5:159794477:G:A	3.50379e-10	-2.2016e-10	0.0106315	1.55036e-05	-2.2016e-10	-0.0559207
159794536	chr5:159794536:T:C	2.3077e-10	-2.2016e-10	-0.406961	1.02825e-05	-2.2016e-10	-0.466548
159794561	chr5:159794561:C:T	1.35083e-11	-1.89406	-1.35101	6.44089e-07	-1.89735	-1.33956
159794708	chr5:159794708:C:T	1.25481e-10	-1.01623	-4.92792e-10	4.83577e-06	-1.22095	-4.92792e-10
159794999	chr5:159794999:C:A	2.3077e-10	-2.2016e-10	-0.406961	1.02825e-05	-2.2016e-10	-0.466548
159795080	chr5:159795080:C:A	7.67361e-11	-2.2016e-10	-1.50801	3.63184e-06	-2.2016e-10	-1.50725
159795088	chr5:159795088:A:G	1.11998e-10	-2.2016e-10	-1.12991	5.39809e-06	-2.2016e-10	-1.11095
159795423	chr5:159795423:G:T	7.63964e-11	-2.2016e-10	-1.51245	3.66616e-06	-2.2016e-10	-1.49785
159795631	chr5:159795631:C:T	2.00132e-10	-2.2016e-10	-0.549405	9.20463e-06	-2.2016e-10	-0.577284
159795672	chr5:159795672:G:A	3.70413e-10	-2.2016e-10	0.0662354	1.63741e-05	-2.2016e-10	-0.00129333
159795776	chr5:159795776:A:G	1.39143e-11	-1.74106	-1.4744	6.83582e-07	-1.70264	-1.47476
159796701	chr5:159796701:G:A	8.61545e-11	-2.2016e-10	-1.39224	4.01312e-06	-2.2016e-10	-1.40742
159797111	chr5:159797111:T:C	1.79876e-11	-1.78793	-1.17077	9.0012e-07	-1.73677	-1.16545
159797191	chr5:159797191:C:T	4.6072e-10	-2.2016e-10	0.284406	2.44636e-05	-2.2016e-10	0.400195
159797383	chr5:159797383:C:T	8.91857e-11	-2.2016e-10	-1.35766	4.22268e-06	-2.2016e-10	-1.35652
159797816	chr5:159797816:G:A	1.79123e-10	-2.2016e-10	-0.660313	9.33294e-06	-2.2016e-10	-0.563441
159797842	chr5:159797842:C:T	1.19067e-10	-2.2016e-10	-1.06869	5.55707e-06	-2.2016e-10	-1.08192
159798379	chr5:159798379:C:A	1.39823e-11	-1.73421	-1.47638	6.87783e-07	-1.69463	-1.47664
159798517	chr5:159798517:C:T	1.19112e-10	-2.2016e-10	-1.06832	5.55908e-06	-2.2016e-10	-1.08156
159798748	chr5:159798748:T:C	5.30096e-11	-1.87791	-4.92792e-10	2.68424e-06	-1.80959	-4.92792e-10
159799006	chr5:159799006:A:C	1.53156e-10	-2.2016e-10	-0.81693	7.38759e-06	-2.2016e-10	-0.79719
159799577	chr5:159799577:A:G	7.6807e-11	-2.2016e-10	-1.50709	3.71603e-06	-2.2016e-10	-1.48434
159799718	chr5:159799718:A:T	8.17555e-11	-2.2016e-10	-1.44465	3.89871e-06	-2.2016e-10	-1.43634
159799735	chr5:159799735:T:A	8.16211e-11	-2.2016e-10	-1.4463	3.89202e-06	-2.2016e-10	-1.43806
159799994	chr5:159799994:T:C	8.97386e-11	-1.78375	0.432268	5.00981e-06	-1.714	0.528403
159800434	chr5:159800434:T:C	6.35694e-11	-1.69625	-4.92792e-10	3.10091e-06	-1.66529	-4.92792e-10
159800492	chr5:159800492:C:T	1.49296e-10	-0.842453	-4.92792e-10	1.16693e-05	-0.340033	-4.92792e-10
159801001	chr5:159801001:G:A	1.27049e-10	-2.2016e-10	-1.00381	6.40795e-06	-2.2016e-10	-0.939451
159801131	chr5:159801131:T:C	7.81172e-11	-2.2016e-10	-1.49017	3.65969e-06	-2.2016e-10	-1.49961
159801424	chr5:159801424:C:T	1.74959e-11	-1.81736	-1.16906	8.68799e-07	-1.77598	-1.16166
159801503	chr5:159801503:T:C	1.17686e-10	-2.2016e-10	-1.08036	5.49353e-06	-2.2016e-10	-1.09342
159802548	chr5:159802548:A:G	1.21323e-11	-1.86146	-1.49105	5.77339e-07	-1.86214	-1.48417
159802558	chr5:159802558:T:C	8.90527e-10	-2.2016e-10	0.943429	4.08289e-05	-2.2016e-10	0.912399
159802725	chr5:159802725:CTTG:C	1.82897e-11	-1.8296	-1.11245	9.05722e-07	-1.79106	-1.10495
159802768	chr5:159802768:C:T	1.05828e-10	-2.2016e-10	-1.18657	5.15518e-06	-2.2016e-10	-1.15699
159802860	chr5:159802860:G:A	1.43764e-10	-2.2016e-10	-0.880211	6.60919e-06	-2.2016e-10	-0.90853
159802987	chr5:159802987:G:T	1.57577e-11	-1.817	-1.27406	7.53615e-07	-1.81727	-1.26259
159803021	chr5:159803021:C:T	1.28679e-10	-2.2016e-10	-0.991063	6.12874e-06	-2.2016e-10	-0.984002
159803073	chr5:159803073:G:A	1.04134e-10	-2.2016e-10	-1.20271	4.90925e-06	-2.2016e-10	-1.20587
159803138	chr5:159803138:G:A	1.74085e-10	-2.2016e-10	-0.688843	7.85121e-06	-2.2016e-10	-0.736323
159803619	chr5:159803619:T:TA	1.72913e-11	-1.8044	-1.19378	8.60729e-07	-1.7606	-1.18637
159803733	chr5:159803733:G:A	1.23984e-11	-1.84604	-1.48478	5.90342e-07	-1.84695	-1.47709
159803792	chr5:159803792:T:A	1.25604e-11	-1.84912	-1.46872	5.99108e-07	-1.85002	-1.45928
159804088	chr5:159804088:A:G	1.27283e-10	-2.2016e-10	-1.00197	6.4016e-06	-2.2016e-10	-0.940443
159804120	chr5:159804120:A:C	1.77347e-11	-1.79867	-1.17419	8.84406e-07	-1.75364	-1.16619
159804244	chr5:159804244:G:A	6.04253e-11	-1.74698	-4.92792e-10	2.78451e-06	-1.77292	-4.92792e-10
159804323	chr5:159804323:GC:G	1.25696e-11	-1.83631	-1.4808	5.98692e-07	-1.83739	-1.47261
159804345	chr5:159804345:A:G	1.3838e-11	-1.71368	-1.50728	6.72831e-07	-1.68706	-1.5062
159804363	chr5:159804363:T:C	1.76112e-11	-1.79517	-1.18467	8.78756e-07	-1.74939	-1.17685
159804816	chr5:159804816:C:T	8.38297e-11	-2.2016e-10	-1.4196	4.02324e-06	-2.2016e-10	-1.4049
159805055	chr5:159805055:C:T	1.77486e-11	-1.79899	-1.17308	8.85098e-07	-1.75403	-1.16502
159805057	chr5:159805057:T:C	1.01218e-10	-2.2016e-10	-1.23111	4.73366e-06	-2.2016e-10	-1.24229
159805784	chr5:159805784:T:C	1.10376e-10	-2.2016e-10	-1.14449	5.50687e-06	-2.2016e-10	-1.09099
159806094	chr5:159806094:T:G	1.36551e-11	-1.72387	-1.5104	6.6276e-07	-1.69875	-1.50958
159806130	chr5:159806130:C:T	8.50317e-11	-2.2016e-10	-1.40536	3.96544e-06	-2.2016e-10	-1.41937
159806180	chr5:159806180:T:A	1.6976e-11	-1.69603	-1.32055	8.44603e-07	-1.65173	-1.31415
159806325	chr5:159806325:A:T	1.76142e-11	-1.80143	-1.17825	8.77317e-07	-1.75763	-1.17025
159806386	chr5:159806386:T:C	1.42416e-10	-2.2016e-10	-0.889629	6.77671e-06	-2.2016e-10	-0.8835
159806534	chr5:159806534:A:T	8.9142e-11	-2.2016e-10	-1.35815	4.14262e-06	-2.2016e-10	-1.37566
159806617	chr5:159806617:T:A	1.78954e-11	-1.79509	-1.16876	8.92575e-07	-1.75007	-1.16057
159806653	chr5:159806653:C:T	2.05642e-10	-2.2016e-10	-0.522246	9.18803e-06	-2.2016e-10	-0.57909
159806691	chr5:159806691:A:ACCCTTC	1.25185e-11	-1.83411	-1.48707	5.95733e-07	-1.83531	-1.47964
159806743	chr5:159806743:C:A	1.41138e-10	-2.2016e-10	-0.898649	6.71545e-06	-2.2016e-10	-0.89258
159806796	chr5:159806796:A:G	7.6506e-11	-2.2016e-10	-1.51101	3.68251e-06	-2.2016e-10	-1.4934
159807588	chr5:159807588:C:T	1.77907e-11	-1.80178	-1.16792	8.86264e-07	-1.75807	-1.15966
159807677	chr5:159807677:A:G	1.1178e-10	-2.2016e-10	-1.13185	5.3551e-06	-2.2016e-10	-1.11894
159807687	chr5:159807687:T:C	8.02037e-11	-2.2016e-10	-1.46381	3.80326e-06	-2.2016e-10	-1.46113
159807830	chr5:159807830:C:G	2.08467e-10	-2.2016e-10	-0.508605	9.31066e-06	-2.2016e-10	-0.565831
159807833	chr5:159807833:T:A	1.38764e-11	-1.70793	-1.51026	6.74586e-07	-1.68123	-1.50942
159807848	chr5:159807848:C:T	1.25052e-11	-1.84617	-1.47607	5.95982e-07	-1.84721	-1.46733
159807980	chr5:159807980:T:C	1.27014e-11	-1.8412	-1.46547	6.06008e-07	-1.8422	-1.45565
159807992	chr5:159807992:T:C	9.17007e-11	-2.2016e-10	-1.32985	4.26568e-06	-2.2016e-10	-1.34639
159807995	chr5:159807995:A:T	1.75065e-11	-1.80802	-1.1778	8.71375e-07	-1.76495	-1.16973
159808198	chr5:159808198:G:A	2.09177e-10	-2.2016e-10	-0.505205	9.3415e-06	-2.2016e-10	-0.562524
159808257	chr5:159808257:C:T	2.08099e-10	-2.2016e-10	-0.510371	9.30312e-06	-2.2016e-10	-0.566641
159808350	chr5:159808350:C:T	1.22216e-11	-1.86111	-1.48407	5.82106e-07	-1.86194	-1.47616
159808553	chr5:159808553:G:T	2.27728e-10	-2.2016e-10	-0.420232	1.01851e-05	-2.2016e-10	-0.476065
159808586	chr5:159808586:A:G	1.40664e-11	-1.69898	-1.50562	6.8464e-07	-1.67146	-1.50439
159808627	chr5:159808627:T:C	1.70124e-11	-1.82586	-1.18858	8.418e-07	-1.78853	-1.18068
159808693	chr5:159808693:C:A	1.78535e-11	-1.78495	-1.18123	8.92165e-07	-1.73788	-1.17321
159808783	chr5:159808783:AG:A	2.32647e-10	-2.2016e-10	-0.398863	1.11107e-05	-2.2016e-10	-0.389084
159808797	chr5:159808797:T:C	1.75488e-11	-1.80599	-1.17741	8.73365e-07	-1.76296	-1.16943
159808808	chr5:159808808:A:G	1.39588e-11	-1.70461	-1.50767	6.78791e-07	-1.67782	-1.50661
159808990	chr5:159808990:C:T	1.70586e-11	-1.81713	-1.1946	8.46362e-07	-1.77702	-1.18678
159809235	chr5:159809235:G:T	1.10167e-10	-2.2016e-10	-1.14639	5.496e-06	-2.2016e-10	-1.09297
159809358	chr5:159809358:T:A	1.62386e-11	-1.74353	-1.31747	7.8559e-07	-1.71726	-1.32105
159809371	chr5:159809371:G:A	1.72197e-11	-1.8042	-1.19813	8.57368e-07	-1.76052	-1.19036
159809421	chr5:159809421:C:T	1.76753e-11	-1.79491	-1.18131	8.8136e-07	-1.74994	-1.17334
159809455	chr5:159809455:C:A	1.76248e-11	-1.80875	-1.17033	8.76428e-07	-1.76663	-1.16226
159809502	chr5:159809502:T:C	1.386e-11	-1.70662	-1.51275	6.73454e-07	-1.68012	-1.51221
159809535	chr5:159809535:C:T	1.73717e-11	-1.81312	-1.18042	8.63119e-07	-1.7717	-1.17249
159809641	chr5:159809641:GC:G	1.18989e-10	-2.2016e-10	-1.06935	5.70916e-06	-2.2016e-10	-1.05492
159809693	chr5:159809693:A:G	1.25323e-10	-2.2016e-10	-1.01749	5.75611e-06	-2.2016e-10	-1.04673
159809772	chr5:159809772:G:C	1.73565e-11	-1.80158	-1.19284	8.64577e-07	-1.7578	-1.1847
159809806	chr5:159809806:G:A	1.08866e-10	-2.2016e-10	-1.15827	5.07929e-06	-2.2016e-10	-1.17182
159810088	chr5:159810088:A:G	1.74494e-11	-1.80595	-1.18313	8.68418e-07	-1.76324	-1.17483
159810120	chr5:159810120:T:C	7.66376e-11	-2.2016e-10	-1.5093	3.69744e-06	-2.2016e-10	-1.48935
159810157	chr5:159810157:A:T	1.73269e-11	-1.7986	-1.19753	8.63575e-07	-1.75422	-1.18945
159810213	chr5:159810213:C:T	1.70652e-11	-1.82181	-1.18953	8.46269e-07	-1.7825	-1.18141
159810319	chr5:159810319:C:T	2.42682e-10	-2.2016e-10	-0.356632	1.07634e-05	-2.2016e-10	-0.420841
159810354	chr5:159810354:CAT:C	5.21304e-11	-1.89464	-4.92792e-10	2.46035e-06	-1.89669	-4.92792e-10
159810374	chr5:159810374:G:A	1.44636e-11	-1.83636	-1.34039	6.78414e-07	-1.8566	-1.32839
159810486	chr5:159810486:T:C	2.09406e-10	-2.2016e-10	-0.504108	9.35054e-06	-2.2016e-10	-0.561557
159810553	chr5:159810553:C:T	3.07791e-10	-2.2016e-10	-0.118964	1.36953e-05	-2.2016e-10	-0.179936
159810554	chr5:159810554:G:A	1.06751e-10	-2.2016e-10	-1.17788	5.31617e-06	-2.2016e-10	-1.12624
159810689	chr5:159810689:T:G	1.64644e-11	-1.82176	-1.22542	8.1635e-07	-1.78238	-1.21752
159810715	chr5:159810715:T:A	5.35626e-11	-1.86753	-4.92792e-10	2.49037e-06	-1.88456	-4.92792e-10
159810784	chr5:159810784:G:A	1.30395e-11	-1.81117	-1.46923	6.46513e-07	-1.76869	-1.46446
159810884	chr5:159810884:T:C	2.13396e-10	-2.2016e-10	-0.485234	9.52326e-06	-2.2016e-10	-0.543254
159810943	chr5:159810943:A:AT	1.65264e-11	-1.83037	-1.21305	8.18047e-07	-1.792	-1.20583
159810989	chr5:159810989:A:G	1.05935e-10	-2.2016e-10	-1.18556	5.08319e-06	-2.2016e-10	-1.17105
159811021	chr5:159811021:G:C	1.24455e-11	-1.84431	-1.48272	5.92678e-07	-1.8454	-1.4747
159811285	chr5:159811285:T:C	7.66186e-11	-2.2016e-10	-1.50954	3.69641e-06	-2.2016e-10	-1.48963
159811343	chr5:159811343:T:C	1.25438e-10	-2.2016e-10	-1.01657	6.04088e-06	-2.2016e-10	-0.998441
159811474	chr5:159811474:C:T	1.68383e-11	-1.82198	-1.20274	8.3508e-07	-1.78293	-1.19429
159811776	chr5:159811776:G:A	1.24954e-11	-1.84437	-1.47866	5.95275e-07	-1.84561	-1.47011
159811820	chr5:159811820:C:T	1.35402e-11	-1.73293	-1.5098	6.56724e-07	-1.70866	-1.50883
159811891	chr5:159811891:C:T	1.24034e-10	-2.2016e-10	-1.02783	5.94903e-06	-2.2016e-10	-1.01376
159811980	chr5:159811980:A:G	8.99289e-11	-2.2016e-10	-1.34936	4.23454e-06	-2.2016e-10	-1.35372
159812101	chr5:159812101:G:A	3.18178e-10	-2.2016e-10	-0.0857733	1.41175e-05	-2.2016e-10	-0.149579
159812115	chr5:159812115:T:C	1.34386e-11	-1.74052	-1.50973	6.51532e-07	-1.71667	-1.50875
159812215	chr5:159812215:G:C	1.67463e-11	-1.82525	-1.20495	8.29872e-07	-1.78695	-1.19653
159812333	chr5:159812333:A:T	1.72181e-11	-1.81697	-1.18545	8.55011e-07	-1.77678	-1.17685
159812487	chr5:159812487:C:T	1.25373e-11	-1.83828	-1.4814	5.9706e-07	-1.83944	-1.47329
159813120	chr5:159813120:C:T	6.72779e-11	-1.63955	-4.92792e-10	3.29363e-06	-1.605	-4.92792e-10
159813165	chr5:159813165:C:T	1.72548e-11	-1.80241	-1.19789	8.59522e-07	-1.75908	-1.18929
159813193	chr5:159813193:T:C	2.09383e-10	-2.2016e-10	-0.50422	9.35019e-06	-2.2016e-10	-0.561594
159813495	chr5:159813495:G:C	1.28984e-10	-2.2016e-10	-0.988697	5.93599e-06	-2.2016e-10	-1.01596
159813587	chr5:159813587:T:A	2.0832e-10	-2.2016e-10	-0.509311	9.30199e-06	-2.2016e-10	-0.566763
159813611	chr5:159813611:A:G	2.56352e-11	-1.78404	-0.820382	1.24852e-06	-1.74943	-0.8256
159813618	chr5:159813618:TTAA:T	1.70058e-11	-1.82544	-1.18939	8.42906e-07	-1.7872	-1.18069
159813761	chr5:159813761:G:A	1.1005e-10	-2.2016e-10	-1.14745	5.48991e-06	-2.2016e-10	-1.09408
159813875	chr5:159813875:G:A	1.34443e-11	-1.74011	-1.50972	6.51808e-07	-1.71625	-1.50875
159813954	chr5:159813954:T:TATCAGTCAAC	3.24613e-10	-2.2016e-10	-0.0657495	1.44222e-05	-2.2016e-10	-0.128225
159814288	chr5:159814288:A:G	1.72738e-11	-1.82127	-1.17792	8.5719e-07	-1.78195	-1.16914
159814313	chr5:159814313:G:A	1.1305e-10	-2.2016e-10	-1.12056	5.21095e-06	-2.2016e-10	-1.14623
159814487	chr5:159814487:A:G	1.23507e-11	-1.84553	-1.48915	5.87568e-07	-1.84663	-1.48213
159814589	chr5:159814589:T:C	7.66376e-11	-2.2016e-10	-1.5093	3.69744e-06	-2.2016e-10	-1.48935
159814741	chr5:159814741:A:C	1.36387e-11	-1.72139	-1.51408	6.61521e-07	-1.69616	-1.51405
159814868	chr5:159814868:G:A	8.76386e-11	-2.2016e-10	-1.37516	4.16769e-06	-2.2016e-10	-1.36963
159814918	chr5:159814918:G:A	1.6766e-11	-1.82634	-1.20269	8.30629e-07	-1.78833	-1.19423
159814964	chr5:159814964:T:G	1.69278e-11	-1.82126	-1.19816	8.39707e-07	-1.78205	-1.18964
159815031	chr5:159815031:A:G	1.33462e-11	-1.74433	-1.51282	6.46767e-07	-1.72052	-1.51224
159815066	chr5:159815066:T:C	1.72147e-11	-1.81933	-1.18329	8.5434e-07	-1.77965	-1.17476
159815079	chr5:159815079:T:G	1.67695e-11	-1.84354	-1.18528	8.27237e-07	-1.80992	-1.17674
159815171	chr5:159815171:T:C	1.34266e-11	-1.75352	-1.49763	6.68974e-07	-1.70655	-1.49245
159815316	chr5:159815316:C:T	1.1005e-10	-2.2016e-10	-1.14745	5.48991e-06	-2.2016e-10	-1.09408
159815380	chr5:159815380:G:A	1.666e-11	-1.83384	-1.20153	8.22691e-07	-1.79924	-1.19292
159815535	chr5:159815535:A:G	4.45929e-10	-2.2016e-10	0.251776	2.33075e-05	-2.2016e-10	0.351782
159815799	chr5:159815799:A:C	1.68742e-11	-1.81774	-1.20486	8.37636e-07	-1.77773	-1.19643
159815804	chr5:159815804:C:T	1.68434e-11	-1.82557	-1.19886	8.34675e-07	-1.78736	-1.19035
159815806	chr5:159815806:T:C	9.03606e-11	-2.2016e-10	-1.34458	4.20318e-06	-2.2016e-10	-1.36115
159815899	chr5:159815899:C:T	1.69071e-11	-1.83906	-1.18158	8.3529e-07	-1.80412	-1.17285
159815935	chr5:159815935:A:C	1.47924e-11	-1.75494	-1.39933	7.17859e-07	-1.73019	-1.39828
159815957	chr5:159815957:G:A	1.68826e-11	-1.81756	-1.20454	8.37899e-07	-1.77774	-1.19611
159815968	chr5:159815968:A:G	1.67487e-11	-1.82558	-1.20448	8.29937e-07	-1.78738	-1.19602
159815975	chr5:159815975:T:C	1.67699e-11	-1.82443	-1.20437	8.31207e-07	-1.78594	-1.19593
159816043	chr5:159816043:T:C	5.33689e-11	-1.87116	-4.92792e-10	2.5308e-06	-1.86846	-4.92792e-10
159816101	chr5:159816101:A:T	1.6771e-11	-1.81752	-1.21121	8.32287e-07	-1.7777	-1.20287
159816103	chr5:159816103:TA:T	1.68761e-11	-1.81794	-1.20454	8.37458e-07	-1.77826	-1.19611
159816637	chr5:159816637:G:A	1.93795e-10	-2.2016e-10	-0.581585	8.71167e-06	-2.2016e-10	-0.632327
159816810	chr5:159816810:A:T	1.23013e-11	-1.83781	-1.50087	5.84218e-07	-1.83897	-1.4955
159817099	chr5:159817099:C:T	8.12121e-11	-2.2016e-10	-1.45132	3.83666e-06	-2.2016e-10	-1.45239
159817155	chr5:159817155:C:T	8.00564e-11	-2.2016e-10	-1.46565	3.79564e-06	-2.2016e-10	-1.46314
159817162	chr5:159817162:G:A	9.00189e-11	-2.2016e-10	-1.34836	4.23532e-06	-2.2016e-10	-1.35353
159817235	chr5:159817235:G:A	1.90686e-11	-1.68466	-1.21568	9.48049e-07	-1.64263	-1.20771
159817345	chr5:159817345:A:G	7.63594e-11	-2.2016e-10	-1.51293	3.612e-06	-2.2016e-10	-1.51273
159817604	chr5:159817604:C:T	8.29569e-11	-1.43006	-4.92792e-10	4.03074e-06	-1.40304	-4.92792e-10
159818229	chr5:159818229:A:G	1.32456e-11	-1.82172	-1.443	6.41533e-07	-1.80934	-1.43154
159818301	chr5:159818301:A:G	1.40537e-10	-2.2016e-10	-0.902911	7.11618e-06	-2.2016e-10	-0.83462
159818441	chr5:159818441:C:G	8.29066e-11	-2.2016e-10	-1.43067	3.939e-06	-2.2016e-10	-1.42606
159818929	chr5:159818929:C:T	1.50552e-11	-1.72435	-1.41231	7.288e-07	-1.7063	-1.40705
159819001	chr5:159819001:G:C	7.76323e-11	-2.2016e-10	-1.4964	3.64942e-06	-2.2016e-10	-1.50242
159819191	chr5:159819191:C:A	9.10789e-11	-2.2016e-10	-1.33666	4.32688e-06	-2.2016e-10	-1.33214
159819271	chr5:159819271:A:G	7.82289e-11	-2.2016e-10	-1.48874	3.75072e-06	-2.2016e-10	-1.47504
159819299	chr5:159819299:C:T	1.57781e-11	-1.75047	-1.33929	7.63238e-07	-1.73308	-1.3341
159819324	chr5:159819324:C:T	8.28562e-11	-2.2016e-10	-1.43128	3.93653e-06	-2.2016e-10	-1.42669
159819383	chr5:159819383:T:C	1.48165e-11	-1.78474	-1.3679	7.32689e-07	-1.74739	-1.36063
159819735	chr5:159819735:C:T	8.28349e-11	-2.2016e-10	-1.43153	3.92352e-06	-2.2016e-10	-1.43
159819778	chr5:159819778:C:T	6.11385e-11	-1.73524	-4.92792e-10	2.81958e-06	-1.7604	-4.92792e-10
159819941	chr5:159819941:A:G	1.56315e-11	-1.71226	-1.38684	7.57011e-07	-1.69197	-1.3834
159820051	chr5:159820051:G:A	2.06082e-10	-2.2016e-10	-0.520112	9.22357e-06	-2.2016e-10	-0.575229
159820099	chr5:159820099:G:T	1.05967e-10	-2.2016e-10	-1.18525	4.92454e-06	-2.2016e-10	-1.20276
159820708	chr5:159820708:C:T	1.97947e-10	-2.2016e-10	-0.560387	8.86833e-06	-2.2016e-10	-0.614504
159820733	chr5:159820733:T:C	8.4385e-11	-2.2016e-10	-1.41299	4.00635e-06	-2.2016e-10	-1.40911
159820737	chr5:159820737:TTTTTTTTTTTTG:T	8.2455e-11	-2.2016e-10	-1.43613	3.90537e-06	-2.2016e-10	-1.43464
159820811	chr5:159820811:T:C	1.51848e-11	-1.69478	-1.43331	7.37518e-07	-1.6728	-1.42866
159820916	chr5:159820916:G:A	8.39222e-11	-2.2016e-10	-1.41849	3.97582e-06	-2.2016e-10	-1.41676
159820965	chr5:159820965:G:A	8.28562e-11	-2.2016e-10	-1.43128	3.93653e-06	-2.2016e-10	-1.42669
159821007	chr5:159821007:C:T	2.51218e-11	-1.87033	-0.754312	1.18415e-06	-1.85845	-0.769513
159821707	chr5:159821707:C:T	2.06432e-10	-2.2016e-10	-0.518413	9.23878e-06	-2.2016e-10	-0.573582
159821786	chr5:159821786:C:T	9.03565e-11	-2.2016e-10	-1.34462	4.23963e-06	-2.2016e-10	-1.35252
159821843	chr5:159821843:C:T	5.31957e-11	-1.87441	-4.92792e-10	2.80238e-06	-1.76652	-4.92792e-10
159821880	chr5:159821880:G:A	1.66473e-11	-1.68096	-1.35517	8.0846e-07	-1.65881	-1.35081
159822367	chr5:159822367:G:A	8.86171e-11	-2.2016e-10	-1.36406	4.15247e-06	-2.2016e-10	-1.37329
159822853	chr5:159822853:A:G	7.71829e-11	-2.2016e-10	-1.50221	3.6741e-06	-2.2016e-10	-1.49568
159823269	chr5:159823269:G:A	1.28444e-10	-2.2016e-10	-0.992891	6.47438e-06	-2.2016e-10	-0.929138
159823386	chr5:159823386:G:A	1.61896e-11	-1.68934	-1.37468	7.85784e-07	-1.66913	-1.36893
159823602	chr5:159823602:T:C	7.83772e-11	-2.2016e-10	-1.48685	3.71724e-06	-2.2016e-10	-1.48401
159823686	chr5:159823686:G:C	8.37073e-11	-2.2016e-10	-1.42106	3.97809e-06	-2.2016e-10	-1.41619
159823771	chr5:159823771:A:C	8.28648e-11	-2.2016e-10	-1.43117	3.93693e-06	-2.2016e-10	-1.42659
159823966	chr5:159823966:G:A	8.5714e-11	-1.39737	-4.92792e-10	4.45047e-06	-1.30398	-4.92792e-10
159824143	chr5:159824143:C:T	9.61778e-11	-2.2016e-10	-1.28219	4.65895e-06	-2.2016e-10	-1.2582
159824685	chr5:159824685:T:C	1.32566e-10	-2.2016e-10	-0.961301	6.6971e-06	-2.2016e-10	-0.895317
159824821	chr5:159824821:T:C	7.64969e-11	-2.2016e-10	-1.51113	3.61639e-06	-2.2016e-10	-1.51151
159824862	chr5:159824862:T:C	1.04591e-10	-2.2016e-10	-1.19833	4.86096e-06	-2.2016e-10	-1.21576
159824919	chr5:159824919:C:T	8.30409e-11	-2.2016e-10	-1.42905	3.94439e-06	-2.2016e-10	-1.4247
159825136	chr5:159825136:G:A	1.4946e-11	-1.64441	-1.49954	7.24958e-07	-1.62145	-1.49718
159825235	chr5:159825235:A:G	9.28363e-11	-2.2016e-10	-1.31755	4.30292e-06	-2.2016e-10	-1.3377
159825384	chr5:159825384:T:A	7.69141e-11	-2.2016e-10	-1.50569	3.65665e-06	-2.2016e-10	-1.50044
159825619	chr5:159825619:C:T	7.63775e-11	-1.5127	-4.92792e-10	3.65057e-06	-1.50211	-4.92792e-10
159825696	chr5:159825696:G:C	6.04309e-11	-1.74688	-4.92792e-10	2.6828e-06	-1.81013	-4.92792e-10
159825797	chr5:159825797:C:G	9.52219e-11	-2.2016e-10	-1.29217	4.6103e-06	-2.2016e-10	-1.2687
159827155	chr5:159827155:T:G	2.08331e-10	-2.2016e-10	-0.509255	9.27224e-06	-2.2016e-10	-0.569966
159827198	chr5:159827198:A:G	6.05392e-11	-1.74509	-4.92792e-10	2.85805e-06	-1.74685	-4.92792e-10
159827308	chr5:159827308:A:G	1.11607e-10	-2.2016e-10	-1.1334	5.33452e-06	-2.2016e-10	-1.12279
159827549	chr5:159827549:C:T	9.03355e-11	-2.2016e-10	-1.34485	4.32732e-06	-2.2016e-10	-1.33204
159827767	chr5:159827767:A:AAT	1.22596e-10	-2.2016e-10	-1.03949	5.91706e-06	-2.2016e-10	-1.01915
159828100	chr5:159828100:C:T	8.04302e-11	-2.2016e-10	-1.46099	3.84977e-06	-2.2016e-10	-1.44898
159828315	chr5:159828315:T:C	5.66403e-11	-1.81166	-4.92792e-10	2.70588e-06	-1.80157	-4.92792e-10
159828419	chr5:159828419:C:T	2.43796e-11	-1.3521	-1.30253	1.63756e-06	-1.0101	-1.29368
159828801	chr5:159828801:G:A	7.968e-11	-2.2016e-10	-1.47037	3.81e-06	-2.2016e-10	-1.45936
159829495	chr5:159829495:C:T	7.74405e-11	-2.2016e-10	-1.49887	3.77617e-06	-2.2016e-10	-1.46828
159829542	chr5:159829542:C:T	1.32077e-10	-2.2016e-10	-0.965001	6.33791e-06	-2.2016e-10	-0.950442
159829755	chr5:159829755:C:T	1.80228e-10	-2.2016e-10	-0.654163	8.61409e-06	-2.2016e-10	-0.643592
159829756	chr5:159829756:G:A	8.72031e-11	-2.2016e-10	-1.38014	4.20604e-06	-2.2016e-10	-1.36047
159829954	chr5:159829954:C:A	1.25654e-10	-2.2016e-10	-1.01485	5.68717e-06	-2.2016e-10	-1.05878
159830053	chr5:159830053:T:C	1.32476e-11	-1.76323	-1.50134	6.33502e-07	-1.75179	-1.50169
159830321	chr5:159830321:G:C	1.48782e-11	-1.63463	-1.51386	7.1337e-07	-1.62241	-1.51234
159830378	chr5:159830378:C:T	8.92812e-11	-2.2016e-10	-1.35659	4.22191e-06	-2.2016e-10	-1.3567
159830629	chr5:159830629:T:C	7.6275e-11	-2.2016e-10	-1.51404	3.61158e-06	-2.2016e-10	-1.51285
159831077	chr5:159831077:T:C	2.03873e-11	-1.84873	-0.984744	9.76867e-07	-1.82266	-0.997738
159831133	chr5:159831133:T:C	1.72806e-10	-2.2016e-10	-0.696213	8.13481e-06	-2.2016e-10	-0.700839
159831286	chr5:159831286:A:G	1.85234e-10	-2.2016e-10	-0.626765	8.7343e-06	-2.2016e-10	-0.629734
159831293	chr5:159831293:A:G	2.67908e-11	-1.78998	-0.770341	1.28372e-06	-1.75569	-0.791539
159831625	chr5:159831625:T:C	1.03978e-10	-2.2016e-10	-1.20421	5.09119e-06	-2.2016e-10	-1.16948
159831751	chr5:159831751:A:T	1.3762e-10	-2.2016e-10	-0.923887	6.68189e-06	-2.2016e-10	-0.897591
159832215	chr5:159832215:C:G	8.34935e-11	-2.2016e-10	-1.42362	3.96547e-06	-2.2016e-10	-1.41937
159832360	chr5:159832360:C:T	7.72732e-11	-2.2016e-10	-1.50104	3.66764e-06	-2.2016e-10	-1.49744
159832657	chr5:159832657:C:T	1.60782e-11	-1.60932	-1.4616	7.68831e-07	-1.5969	-1.46298
159832704	chr5:159832704:T:C	5.80205e-11	-1.78759	-4.92792e-10	2.9322e-06	-1.72124	-4.92792e-10
159832726	chr5:159832726:A:G	1.6956e-10	-2.2016e-10	-0.715176	8.42501e-06	-2.2016e-10	-0.665786
159832900	chr5:159832900:T:C	7.89865e-11	-2.2016e-10	-1.47911	3.71128e-06	-2.2016e-10	-1.48561
159833054	chr5:159833054:G:A	9.37605e-11	-2.2016e-10	-1.30764	4.58868e-06	-2.2016e-10	-1.2734
159833065	chr5:159833065:T:C	1.9656e-10	-2.2016e-10	-0.567416	9.26372e-06	-2.2016e-10	-0.570886
159833073	chr5:159833073:C:T	8.46132e-11	-2.2016e-10	-1.41029	4.025e-06	-2.2016e-10	-1.40447
159833137	chr5:159833137:G:A	1.15617e-11	-1.88681	-1.51388	5.55528e-07	-1.8708	-1.51403
159833334	chr5:159833334:TCAGGGTGTGTGGCAGGGTGTGGTGAGCAGAGAGCACAGGTCTGGTCTGGAGGGGACAGTCACTTTGCAGCCCCACGTTTCTCCCTCCCTC:T	7.94468e-11	-2.2016e-10	-1.4733	3.77354e-06	-2.2016e-10	-1.46898
159833546	chr5:159833546:C:T	1.61736e-11	-1.61065	-1.45435	7.74516e-07	-1.5969	-1.45561
159834133	chr5:159834133:G:A	1.73107e-11	-1.56189	-1.43516	8.29114e-07	-1.5483	-1.43608
159834320	chr5:159834320:G:A	1.28036e-11	-1.89312	-1.40553	6.10791e-07	-1.88354	-1.40645
159834486	chr5:159834486:G:A	2.66527e-11	-1.29023	-1.27526	1.26937e-06	-1.26358	-1.2949
159834743	chr5:159834743:A:C	8.05811e-11	-2.2016e-10	-1.45912	3.80456e-06	-2.2016e-10	-1.46079
159834914	chr5:159834914:C:T	1.16483e-11	-1.89097	-1.50225	5.55756e-07	-1.89638	-1.48803
159835261	chr5:159835261:C:T	1.08679e-10	-1.15998	-4.92792e-10	4.45701e-06	-1.30251	-4.92792e-10
159835346	chr5:159835346:A:G	1.18736e-11	-1.89738	-1.47668	5.65887e-07	-1.89517	-1.47118
159835954	chr5:159835954:G:A	1.68259e-11	-1.62116	-1.4043	7.24641e-07	-1.72327	-1.3958
159836202	chr5:159836202:C:T	2.10359e-10	-2.2016e-10	-0.49957	9.23586e-06	-2.2016e-10	-0.573898
159836214	chr5:159836214:G:A	7.66838e-11	-2.2016e-10	-1.50869	3.63915e-06	-2.2016e-10	-1.50524
159836471	chr5:159836471:C:T	1.83168e-10	-2.2016e-10	-0.637983	8.26721e-06	-2.2016e-10	-0.684693
159836561	chr5:159836561:C:A	6.3219e-11	-1.70178	-4.92792e-10	2.80203e-06	-1.76665	-4.92792e-10
159836608	chr5:159836608:T:TAGA	2.46839e-11	-1.45596	-1.18627	1.00274e-06	-1.62808	-1.16617
159836631	chr5:159836631:G:C	1.17123e-11	-1.88951	-1.49824	5.54068e-07	-1.88761	-1.49985
159836790	chr5:159836790:C:G	1.39869e-11	-1.70793	-1.50233	6.09557e-07	-1.79132	-1.50069
159836906	chr5:159836906:G:A	2.19001e-11	-1.48906	-1.27283	8.94371e-07	-1.65308	-1.25555
159837229	chr5:159837229:G:A	9.21049e-11	-2.2016e-10	-1.32546	4.38875e-06	-2.2016e-10	-1.31795
159837668	chr5:159837668:A:G	1.93698e-11	-1.50637	-1.3783	7.90341e-07	-1.66861	-1.36367
159837851	chr5:159837851:A:G	9.44633e-11	-2.2016e-10	-1.30017	4.50089e-06	-2.2016e-10	-1.29272
159838257	chr5:159838257:C:T	5.98818e-11	-1.75601	-4.92792e-10	3.02274e-06	-1.69083	-4.92792e-10
159838352	chr5:159838352:T:G	9.37879e-11	-2.2016e-10	-1.30735	4.47047e-06	-2.2016e-10	-1.2995
159838398	chr5:159838398:G:A	8.71517e-11	-2.2016e-10	-1.38073	4.14183e-06	-2.2016e-10	-1.37585
159838557	chr5:159838557:G:T	7.62773e-11	-2.2016e-10	-1.51401	3.60989e-06	-2.2016e-10	-1.51331
159838680	chr5:159838680:G:T	1.31263e-11	-1.89323	-1.38054	6.24472e-07	-1.89622	-1.37162
159838853	chr5:159838853:C:A	3.37886e-11	-0.945529	-1.38273	1.25535e-06	-1.20031	-1.36927
159839083	chr5:159839083:C:G	7.70076e-11	-2.2016e-10	-1.50448	3.66371e-06	-2.2016e-10	-1.49851
159839144	chr5:159839144:G:A	1.33875e-10	-2.2016e-10	-0.951476	6.72214e-06	-2.2016e-10	-0.891584
159839540	chr5:159839540:C:A	9.19776e-11	-2.2016e-10	-1.32684	4.22198e-06	-2.2016e-10	-1.35669
159839720	chr5:159839720:C:T	7.62798e-11	-2.2016e-10	-1.51398	3.61064e-06	-2.2016e-10	-1.51311
159839729	chr5:159839729:T:C	9.64204e-11	-2.2016e-10	-1.27967	4.63216e-06	-2.2016e-10	-1.26397
159839774	chr5:159839774:T:C	2.66175e-11	-1.33221	-1.2346	1.18414e-06	-1.37026	-1.25772
159840156	chr5:159840156:T:C	8.87141e-11	-2.2016e-10	-1.36296	4.25007e-06	-2.2016e-10	-1.35006
159840602	chr5:159840602:C:G	3.00621e-10	-2.2016e-10	-0.142534	1.31454e-05	-2.2016e-10	-0.220918
159840886	chr5:159840886:C:T	9.84362e-11	-2.2016e-10	-1.25898	4.7506e-06	-2.2016e-10	-1.23872
159841301	chr5:159841301:C:A	1.4025e-11	-1.6947	-1.51285	6.15381e-07	-1.76842	-1.51409
159841303	chr5:159841303:C:A	1.40766e-11	-1.7047	-1.49917	6.15084e-07	-1.77656	-1.50643
159841307	chr5:159841307:C:A	1.96149e-11	-1.68262	-1.18947	8.74315e-07	-1.73398	-1.19733
159841331	chr5:159841331:C:G	8.45747e-11	-2.2016e-10	-1.41075	3.94895e-06	-2.2016e-10	-1.42354
159841374	chr5:159841374:C:T	8.8647e-11	-2.2016e-10	-1.36372	4.31699e-06	-2.2016e-10	-1.33443
159841416	chr5:159841416:G:A	9.63125e-11	-2.2016e-10	-1.28079	4.58132e-06	-2.2016e-10	-1.275
159841421	chr5:159841421:G:A	3.81859e-10	-2.2016e-10	0.0966674	1.82168e-05	-2.2016e-10	0.105355
159841487	chr5:159841487:G:A	9.0755e-11	-2.2016e-10	-1.34022	4.34667e-06	-2.2016e-10	-1.32758
159841604	chr5:159841604:A:G	1.95114e-11	-1.39933	-1.47805	9.25859e-07	-1.39574	-1.47828
159841817	chr5:159841817:G:A	1.27501e-10	-2.2016e-10	-1.00026	6.24348e-06	-2.2016e-10	-0.965453
159842232	chr5:159842232:C:T	9.09824e-11	-2.2016e-10	-1.33772	4.26888e-06	-2.2016e-10	-1.34564
159842597	chr5:159842597:C:T	2.82999e-10	-2.2016e-10	-0.202942	1.29877e-05	-2.2016e-10	-0.23299
159843194	chr5:159843194:A:T	7.68117e-11	-2.2016e-10	-1.50703	3.62584e-06	-2.2016e-10	-1.5089
159843449	chr5:159843449:A:G	9.94592e-11	-2.2016e-10	-1.24864	4.76803e-06	-2.2016e-10	-1.23506
159843596	chr5:159843596:A:G	1.15405e-10	-2.2016e-10	-1.09993	5.21495e-06	-2.2016e-10	-1.14546
159843706	chr5:159843706:C:T	2.71667e-11	-1.40739	-1.13901	1.10235e-06	-1.52391	-1.17564
159843766	chr5:159843766:G:A	9.22635e-11	-2.2016e-10	-1.32374	4.2547e-06	-2.2016e-10	-1.34897
159843915	chr5:159843915:T:G	8.72385e-11	-2.2016e-10	-1.37974	4.04091e-06	-2.2016e-10	-1.40052
159843941	chr5:159843941:G:A	9.34785e-11	-2.2016e-10	-1.31065	4.46313e-06	-2.2016e-10	-1.30114
159844122	chr5:159844122:C:T	2.01749e-10	-2.2016e-10	-0.541362	1.03283e-05	-2.2016e-10	-0.462099
159844240	chr5:159844240:A:G	1.04647e-10	-2.2016e-10	-1.19779	4.82316e-06	-2.2016e-10	-1.22356
159844832	chr5:159844832:T:A	1.86023e-10	-2.2016e-10	-0.622516	8.69262e-06	-2.2016e-10	-0.634517
159844927	chr5:159844927:T:C	1.36328e-10	0.580154	-1.51347	5.9453e-06	0.496957	-1.51135
159845328	chr5:159845328:T:C	1.74918e-09	-1.80505	3.42357	8.91101e-05	-1.85182	3.5447
159845605	chr5:159845605:C:T	2.29365e-10	-0.413068	-4.92792e-10	7.71742e-06	-0.753511	-4.92792e-10
159845650	chr5:159845650:A:G	8.89735e-11	-2.2016e-10	-1.36005	4.27207e-06	-2.2016e-10	-1.34489
159845819	chr5:159845819:AG:A	8.21073e-11	-2.2016e-10	-1.44036	3.96574e-06	-2.2016e-10	-1.4193
159845864	chr5:159845864:G:A	3.8909e-10	-0.222129	0.337557	1.37516e-05	-0.582591	0.406758
159845943	chr5:159845943:G:A	1.7524e-11	-1.76661	-1.2182	8.99869e-07	-1.68513	-1.21736
159845974	chr5:159845974:T:C	8.56844e-11	-2.2016e-10	-1.39771	4.12888e-06	-2.2016e-10	-1.37899
159846205	chr5:159846205:A:C	5.16044e-11	-1.40084	-0.503938	2.78434e-06	-1.23693	-0.536054
159846350	chr5:159846350:C:T	1.46201e-11	-1.88657	-1.27941	7.29465e-07	-1.82477	-1.28767
159846433	chr5:159846433:C:T	1.35759e-10	-2.2016e-10	-0.937502	6.52319e-06	-2.2016e-10	-0.921627
159846750	chr5:159846750:G:T	7.62737e-11	-2.2016e-10	-1.51406	3.60764e-06	-2.2016e-10	-1.51394
159847009	chr5:159847009:G:A	1.11003e-10	-2.2016e-10	-1.13882	5.25529e-06	-2.2016e-10	-1.13776
159847526	chr5:159847526:C:A	7.63302e-11	-2.2016e-10	-1.51332	3.60864e-06	-2.2016e-10	-1.51366
159847689	chr5:159847689:G:C	7.93865e-11	-1.56002	0.0859637	3.752e-06	-1.48958	0.0148751
159847798	chr5:159847798:G:A	8.60875e-11	-2.2016e-10	-1.39302	4.09338e-06	-2.2016e-10	-1.38762
159847981	chr5:159847981:C:T	9.25098e-11	-1.32107	-4.92792e-10	4.154e-06	-1.37292	-4.92792e-10
159848334	chr5:159848334:A:G	1.90733e-11	-1.76245	-1.13764	1.04096e-06	-1.63717	-1.11968
159848421	chr5:159848421:G:A	9.10263e-11	-2.2016e-10	-1.33724	4.40853e-06	-2.2016e-10	-1.31345
159848835	chr5:159848835:G:A	1.47029e-11	-1.88221	-1.27812	7.27575e-07	-1.81372	-1.30131
159848933	chr5:159848933:A:G	1.30141e-11	-1.77189	-1.51046	6.66126e-07	-1.69608	-1.50719
159848935	chr5:159848935:A:C	4.89969e-10	-2.2016e-10	0.345957	2.14894e-05	-2.2016e-10	0.27057
159849246	chr5:159849246:G:A	1.12682e-10	-2.2016e-10	-1.12381	5.33936e-06	-2.2016e-10	-1.12188
159849294	chr5:159849294:G:A	8.03833e-11	-2.2016e-10	-1.46158	3.865e-06	-2.2016e-10	-1.44503
159849501	chr5:159849501:AGTATCAAGCACCATGCT:A	1.32142e-11	-1.89033	-1.37676	6.50764e-07	-1.83547	-1.39113
159849553	chr5:159849553:G:A	1.606e-10	-0.769466	-4.92792e-10	5.71637e-06	-1.05366	-4.92792e-10
159850408	chr5:159850408:C:G	6.19421e-11	-1.72218	-4.92792e-10	3.32645e-06	-1.59508	-4.92792e-10
159850453	chr5:159850453:G:A	1.0963e-10	-2.2016e-10	-1.15127	5.19674e-06	-2.2016e-10	-1.14896
159850604	chr5:159850604:G:A	7.9035e-11	-2.2016e-10	-1.47849	3.7439e-06	-2.2016e-10	-1.47686
159851263	chr5:159851263:G:A	1.01028e-10	-2.2016e-10	-1.23298	4.72686e-06	-2.2016e-10	-1.24373
159851879	chr5:159851879:G:A	7.86354e-11	-2.2016e-10	-1.48356	3.76605e-06	-2.2016e-10	-1.47096
159852174	chr5:159852174:T:C	1.25792e-10	-2.2016e-10	-1.01376	6.14151e-06	-2.2016e-10	-0.981921
159852244	chr5:159852244:G:A	1.1984e-10	-2.2016e-10	-1.06223	5.68237e-06	-2.2016e-10	-1.05962
159852399	chr5:159852399:A:G	7.85901e-11	-2.2016e-10	-1.48414	3.76455e-06	-2.2016e-10	-1.47136
159853067	chr5:159853067:G:A	5.94928e-11	-1.76253	-4.92792e-10	2.72746e-06	-1.79362	-4.92792e-10
159853068	chr5:159853068:T:C	5.20392e-11	-1.89639	-4.92792e-10	2.45878e-06	-1.89733	-4.92792e-10
159853086	chr5:159853086:T:A	6.70741e-11	-1.64259	-4.92792e-10	3.02809e-06	-1.68906	-4.92792e-10
159853092	chr5:159853092:C:T	5.30931e-11	-1.87634	-4.92792e-10	2.47591e-06	-1.89038	-4.92792e-10
159853176	chr5:159853176:C:T	2.63069e-11	-1.45762	-1.12093	1.14392e-06	-1.52447	-1.13806
159853523	chr5:159853523:T:C	4.04714e-09	-2.2016e-10	2.45738	0.000170632	-2.2016e-10	2.34252
159853637	chr5:159853637:G:A	1.10103e-10	-2.2016e-10	-1.14696	5.21643e-06	-2.2016e-10	-1.14518
159853951	chr5:159853951:C:T	1.41981e-11	-1.78634	-1.40894	7.17989e-07	-1.71379	-1.4145
159854006	chr5:159854006:T:C	1.08307e-10	-2.2016e-10	-1.16341	5.13291e-06	-2.2016e-10	-1.16132
159854266	chr5:159854266:A:G	7.87877e-11	-2.2016e-10	-1.48163	3.70428e-06	-2.2016e-10	-1.4875
159854273	chr5:159854273:G:A	1.09141e-10	-2.2016e-10	-1.15574	5.17305e-06	-2.2016e-10	-1.15353
159854579	chr5:159854579:T:C	8.1138e-11	-2.2016e-10	-1.45223	3.74873e-06	-2.2016e-10	-1.47557
159855237	chr5:159855237:T:C	5.72215e-11	-1.67756	-0.123898	2.6818e-06	-1.67399	-0.136515
159855648	chr5:159855648:T:C	7.93064e-11	-2.2016e-10	-1.47507	3.68435e-06	-2.2016e-10	-1.4929
159855852	chr5:159855852:G:A	1.35369e-11	-1.72888	-1.51409	6.98044e-07	-1.64255	-1.51391
159855895	chr5:159855895:C:T	3.30141e-11	-1.70455	-0.646898	1.52418e-06	-1.71659	-0.658946
159856055	chr5:159856055:A:G	7.72214e-11	-2.2016e-10	-1.50171	3.68309e-06	-2.2016e-10	-1.49324
159856682	chr5:159856682:T:C	1.49376e-11	-1.87654	-1.26796	7.46281e-07	-1.80163	-1.28802
159857135	chr5:159857135:T:A	1.22759e-10	-2.2016e-10	-1.03816	5.82331e-06	-2.2016e-10	-1.03512
159857166	chr5:159857166:G:A	3.08434e-11	-1.37807	-1.04139	1.66945e-06	-1.21571	-1.06879
159857192	chr5:159857192:T:A	5.95819e-11	-1.76103	-4.92792e-10	2.86622e-06	-1.744	-4.92792e-10
159857278	chr5:159857278:T:C	3.25937e-11	-1.32954	-1.03472	1.77543e-06	-1.16063	-1.06232
159857483	chr5:159857483:G:A	1.20863e-10	-2.2016e-10	-1.05373	5.73227e-06	-2.2016e-10	-1.05088
159857980	chr5:159857980:A:AT	1.00944e-10	-2.2016e-10	-1.23382	4.57676e-06	-2.2016e-10	-1.276
159858503	chr5:159858503:C:T	8.75276e-11	-2.2016e-10	-1.37643	4.16546e-06	-2.2016e-10	-1.37016
159858562	chr5:159858562:C:T	1.22807e-10	-2.2016e-10	-1.03777	5.82558e-06	-2.2016e-10	-1.03473
159858915	chr5:159858915:G:A	1.20956e-10	-2.2016e-10	-1.05296	5.7376e-06	-2.2016e-10	-1.04995
159858922	chr5:159858922:ACTT:A	1.21215e-10	-2.2016e-10	-1.05082	5.74991e-06	-2.2016e-10	-1.04781
159859015	chr5:159859015:TCAAA:T	1.5882e-11	-1.83548	-1.24772	7.83828e-07	-1.78514	-1.25542
159859510	chr5:159859510:T:A	1.25067e-10	-2.2016e-10	-1.01954	5.71289e-06	-2.2016e-10	-1.05427
159859581	chr5:159859581:G:A	1.68287e-11	-1.69399	-1.33131	8.8061e-07	-1.57928	-1.34486
159859913	chr5:159859913:G:C	7.64689e-11	-2.2016e-10	-1.5115	3.61832e-06	-2.2016e-10	-1.51098
159859940	chr5:159859940:G:A	1.34448e-10	-2.2016e-10	-0.947203	6.38338e-06	-2.2016e-10	-0.943294
159860050	chr5:159860050:A:G	1.6841e-11	-1.80509	-1.21948	8.70902e-07	-1.74127	-1.19395
159860280	chr5:159860280:C:T	1.15148e-10	-2.2016e-10	-1.10217	5.45767e-06	-2.2016e-10	-1.09997
159860285	chr5:159860285:A:C	1.22111e-10	-2.2016e-10	-1.04346	5.9453e-06	-2.2016e-10	-1.01439
159860288	chr5:159860288:A:C	1.22405e-10	-2.2016e-10	-1.04105	5.96342e-06	-2.2016e-10	-1.01135
159860290	chr5:159860290:T:G	1.19956e-10	-2.2016e-10	-1.06126	5.84085e-06	-2.2016e-10	-1.03212
159860292	chr5:159860292:TCTACC:T	1.19304e-10	-2.2016e-10	-1.06671	5.80741e-06	-2.2016e-10	-1.03786
159860396	chr5:159860396:G:T	2.51794e-11	-1.50737	-1.11499	1.38932e-06	-1.32416	-1.14402
159860771	chr5:159860771:G:A	7.47446e-11	-1.53431	-4.92792e-10	3.88541e-06	-1.43976	-4.92792e-10
159861394	chr5:159861394:A:G	1.30449e-10	-2.2016e-10	-0.977403	6.19976e-06	-2.2016e-10	-0.97248
159861445	chr5:159861445:C:T	1.56311e-10	-1.7547	0.958166	8.65046e-06	-1.58789	0.948517
159862113	chr5:159862113:A:C	7.82256e-11	-2.2016e-10	-1.48879	3.72794e-06	-2.2016e-10	-1.48114
159862288	chr5:159862288:C:T	8.80536e-11	-1.89182	0.521378	4.23291e-06	-1.89023	0.53613
159862312	chr5:159862312:C:G	5.01239e-11	-1.44278	-0.491112	2.83389e-06	-1.22261	-0.532733
159862396	chr5:159862396:T:G	9.5247e-11	-2.2016e-10	-1.29191	4.54419e-06	-2.2016e-10	-1.28314
159862699	chr5:159862699:T:A	1.74778e-11	-1.49155	-1.49591	8.33578e-07	-1.48161	-1.49741
159862817	chr5:159862817:T:C	1.15263e-11	-1.89596	-1.5078	5.49394e-07	-1.89429	-1.50164
159862861	chr5:159862861:G:T	1.13232e-10	-1.11895	-4.92792e-10	5.15547e-06	-1.15693	-4.92792e-10
159862898	chr5:159862898:A:G	1.14356e-10	-1.10907	-4.92792e-10	5.21156e-06	-1.14611	-4.92792e-10
159863431	chr5:159863431:A:T	2.03468e-11	-1.89535	-0.940107	1.01534e-06	-1.87941	-0.902355
159863744	chr5:159863744:T:C	1.43597e-10	-2.2016e-10	-0.881374	7.12892e-06	-2.2016e-10	-0.832832
159863926	chr5:159863926:C:T	8.04966e-11	-2.2016e-10	-1.46017	3.83984e-06	-2.2016e-10	-1.45156
159864099	chr5:159864099:AT:A	3.73582e-11	-0.860842	-1.36699	1.763e-06	-0.854618	-1.37536
159864327	chr5:159864327:G:T	7.7644e-11	-2.2016e-10	-1.49625	3.62267e-06	-2.2016e-10	-1.50978
159864613	chr5:159864613:A:G	2.68676e-11	-1.04396	-1.5135	1.25191e-06	-1.05833	-1.514
159864887	chr5:159864887:C:T	1.5071e-10	-0.833029	-4.92792e-10	6.80336e-06	-0.879574	-4.92792e-10
159864904	chr5:159864904:T:C	7.64758e-11	-2.2016e-10	-1.51141	3.61142e-06	-2.2016e-10	-1.51289
159865065	chr5:159865065:G:A	1.55734e-10	-0.800234	-4.92792e-10	7.02667e-06	-0.847278	-4.92792e-10
159865230	chr5:159865230:C:T	5.45798e-11	-1.84872	-4.92792e-10	2.5112e-06	-1.87623	-4.92792e-10
159865335	chr5:159865335:G:A	8.22664e-11	-2.2016e-10	-1.43842	4.00191e-06	-2.2016e-10	-1.41022
159865696	chr5:159865696:A:G	2.8848e-11	-0.981973	-1.50437	1.30148e-06	-1.02346	-1.51002
159865999	chr5:159865999:G:A	8.62289e-11	-1.52244	0.131061	4.25183e-06	-1.43916	0.0895212
159866146	chr5:159866146:T:C	1.05521e-10	-2.2016e-10	-1.18947	5.20534e-06	-2.2016e-10	-1.14731
159866491	chr5:159866491:G:A	4.32184e-11	-0.859818	-1.2223	1.58856e-06	-1.08158	-1.25259
159866580	chr5:159866580:C:A	2.83554e-11	-1.32905	-1.17452	1.56877e-06	-1.18649	-1.16021
159866789	chr5:159866789:G:A	5.97234e-11	-1.75866	-4.92792e-10	2.5379e-06	-1.86565	-4.92792e-10
159867034	chr5:159867034:A:G	3.03458e-10	-2.2016e-10	-0.13314	1.5458e-05	-2.2016e-10	-0.0588615
159867084	chr5:159867084:C:T	5.25964e-11	-1.88574	-4.92792e-10	2.89282e-06	-1.73476	-4.92792e-10
159867158	chr5:159867158:A:C	7.64507e-11	-2.2016e-10	-1.51174	3.61583e-06	-2.2016e-10	-1.51167
159867495	chr5:159867495:T:C	1.95686e-10	-0.571875	-4.92792e-10	5.19075e-06	-1.15011	-4.92792e-10
159867911	chr5:159867911:C:T	2.3547e-10	-2.2016e-10	-0.386803	1.1373e-05	-2.2016e-10	-0.365753
159868059	chr5:159868059:A:G	8.56282e-11	-2.2016e-10	-1.39837	4.30119e-06	-2.2016e-10	-1.3381
159868088	chr5:159868088:C:A	5.10535e-11	-1.57685	-0.338664	2.82455e-06	-1.43012	-0.328519
159868116	chr5:159868116:G:A	9.917e-11	-2.2016e-10	-1.25155	4.61528e-06	-2.2016e-10	-1.26762
159868380	chr5:159868380:T:C	7.70166e-11	-2.2016e-10	-1.50436	3.64828e-06	-2.2016e-10	-1.50274
159868530	chr5:159868530:T:C	1.25969e-10	-2.2016e-10	-1.01234	6.15557e-06	-2.2016e-10	-0.979634
159869095	chr5:159869095:T:C	1.67981e-11	-1.83626	-1.19086	7.56099e-07	-1.8887	-1.18788
159869237	chr5:159869237:T:G	1.19569e-11	-1.85675	-1.51033	6.49923e-07	-1.71899	-1.5089
159869291	chr5:159869291:T:C	9.12375e-11	-2.2016e-10	-1.33492	4.38163e-06	-2.2016e-10	-1.31957
159869628	chr5:159869628:T:C	9.0576e-11	-1.34219	-4.92792e-10	4.6571e-06	-1.2586	-4.92792e-10
159869943	chr5:159869943:C:T	9.6449e-11	-2.2016e-10	-1.27937	4.70787e-06	-2.2016e-10	-1.24776
159870044	chr5:159870044:G:A	9.9714e-11	-2.2016e-10	-1.24608	4.88161e-06	-2.2016e-10	-1.21152
159870225	chr5:159870225:C:T	7.97121e-11	-2.2016e-10	-1.46996	3.79007e-06	-2.2016e-10	-1.46461
159870649	chr5:159870649:G:A	1.33265e-11	-1.82259	-1.43605	7.50433e-07	-1.65291	-1.43119
159870681	chr5:159870681:G:A	8.31709e-11	-2.2016e-10	-1.42749	3.97848e-06	-2.2016e-10	-1.41609
159871010	chr5:159871010:C:T	1.51199e-11	-1.87748	-1.2549	8.15851e-07	-1.75975	-1.24077
159871305	chr5:159871305:T:A	1.29924e-11	-1.83311	-1.45091	7.24251e-07	-1.67292	-1.44668
159871349	chr5:159871349:T:C	1.01251e-10	-2.2016e-10	-1.23078	4.95802e-06	-2.2016e-10	-1.19598
159871467	chr5:159871467:G:A	1.52719e-11	-1.63528	-1.48709	6.23236e-07	-1.78339	-1.48644
159871492	chr5:159871492:C:T	1.00627e-10	-2.2016e-10	-1.23696	4.92478e-06	-2.2016e-10	-1.20271
159872090	chr5:159872090:C:T	1.52544e-10	-2.2016e-10	-0.820929	7.6137e-06	-2.2016e-10	-0.767042
159872536	chr5:159872536:T:C	1.10299e-09	-1.85898	3.01638	5.29642e-05	-1.86018	3.03281
159872554	chr5:159872554:T:C	6.20262e-11	-1.72083	-4.92792e-10	3.45107e-06	-1.55831	-4.92792e-10
159873126	chr5:159873126:T:C	5.20926e-11	-1.89536	-4.92792e-10	2.54856e-06	-1.86146	-4.92792e-10
159873240	chr5:159873240:A:G	1.35898e-11	-1.7299	-1.50917	5.91022e-07	-1.81477	-1.50812
159873256	chr5:159873256:A:G	1.19993e-10	-2.2016e-10	-1.06095	5.68487e-06	-2.2016e-10	-1.05918
159873262	chr5:159873262:A:G	8.01521e-11	-2.2016e-10	-1.46446	4.04123e-06	-2.2016e-10	-1.40044
159873372	chr5:159873372:A:G	4.08225e-10	-2.2016e-10	0.163435	1.94743e-05	-2.2016e-10	0.172105
159873557	chr5:159873557:A:G	1.51489e-11	-1.88152	-1.24894	8.08846e-07	-1.77177	-1.23737
159873852	chr5:159873852:T:A	2.15505e-10	-2.2016e-10	-0.475402	1.08572e-05	-2.2016e-10	-0.412165
159874022	chr5:159874022:C:T	8.7839e-11	-2.2016e-10	-1.37288	4.08388e-06	-2.2016e-10	-1.38994
159874479	chr5:159874479:T:C	9.52906e-11	-2.2016e-10	-1.29145	4.6459e-06	-2.2016e-10	-1.26101
159874510	chr5:159874510:ATCCCTGAAGCTGGTGGTGACTCAT:A	7.81059e-11	-2.2016e-10	-1.49032	3.66371e-06	-2.2016e-10	-1.49851
159874579	chr5:159874579:T:C	2.10428e-11	-1.88223	-0.919596	9.36896e-07	-1.89531	-0.96686
159875269	chr5:159875269:C:T	8.30682e-11	-1.42872	-4.92792e-10	3.24838e-06	-1.61883	-4.92792e-10
159875301	chr5:159875301:TCTCTTTTCTCCCCTCCTCTATTCCCCA:T	6.25203e-10	-2.2016e-10	0.589692	2.8128e-05	-2.2016e-10	0.539774
159875340	chr5:159875340:C:T	5.40449e-11	-1.85857	-4.92792e-10	2.46425e-06	-1.8951	-4.92792e-10
159875365	chr5:159875365:C:T	8.85296e-11	-1.36505	-4.92792e-10	4.71477e-06	-1.24629	-4.92792e-10
159875796	chr5:159875796:G:A	8.73581e-11	-2.2016e-10	-1.37837	4.14898e-06	-2.2016e-10	-1.37413
159875882	chr5:159875882:G:GTT	4.41147e-10	-2.2016e-10	0.240994	1.96387e-05	-2.2016e-10	0.180509
159875908	chr5:159875908:G:GC	1.31624e-11	-1.7586	-1.51242	5.76501e-07	-1.83601	-1.51176
159876022	chr5:159876022:C:T	8.80059e-11	-2.2016e-10	-1.37098	4.04344e-06	-2.2016e-10	-1.3999
159876071	chr5:159876071:C:T	1.03614e-10	-2.2016e-10	-1.20771	5.41208e-06	-2.2016e-10	-1.10836
159876409	chr5:159876409:G:A	7.63013e-11	-2.2016e-10	-1.51369	3.61177e-06	-2.2016e-10	-1.51279
159876786	chr5:159876786:A:G	1.6024e-11	-1.86587	-1.20843	8.76464e-07	-1.73178	-1.19707
159877161	chr5:159877161:C:T	5.20718e-11	-1.89576	-4.92792e-10	2.82348e-06	-1.75902	-4.92792e-10
159877176	chr5:159877176:G:A	2.25082e-10	-2.2016e-10	-0.43192	9.93795e-06	-2.2016e-10	-0.50063
159877218	chr5:159877218:G:A	5.75187e-11	-1.79627	-4.92792e-10	3.1272e-06	-1.65685	-4.92792e-10
159877257	chr5:159877257:T:C	2.33066e-10	-2.2016e-10	-0.397063	1.17548e-05	-2.2016e-10	-0.332726
159877446	chr5:159877446:C:T	3.13045e-10	-2.2016e-10	-0.102037	1.56546e-05	-2.2016e-10	-0.0462239
159877447	chr5:159877447:A:T	9.64901e-11	-2.2016e-10	-1.27894	5.00048e-06	-2.2016e-10	-1.18746
159877495	chr5:159877495:T:C	3.31549e-09	-1.46369	3.72167	0.000193147	-1.299	3.76545
159877962	chr5:159877962:C:T	1.50455e-10	-2.2016e-10	-0.83472	7.50399e-06	-2.2016e-10	-0.781556
159878264	chr5:159878264:G:A	3.3078e-11	-1.8591	-0.490417	1.5279e-06	-1.89575	-0.47735
159878470	chr5:159878470:A:G	8.87319e-11	-2.2016e-10	-1.36276	4.25209e-06	-2.2016e-10	-1.34958
159878513	chr5:159878513:A:G	9.66715e-11	-2.2016e-10	-1.27707	4.7651e-06	-2.2016e-10	-1.23567
159878520	chr5:159878520:AT:A	8.59965e-11	-2.2016e-10	-1.39408	4.08171e-06	-2.2016e-10	-1.39048
159878961	chr5:159878961:C:T	1.01714e-10	-2.2016e-10	-1.22622	4.97991e-06	-2.2016e-10	-1.19158
159879265	chr5:159879265:C:T	7.66926e-11	-2.2016e-10	-1.50858	3.62457e-06	-2.2016e-10	-1.50926
159879380	chr5:159879380:G:A	1.01811e-10	-2.2016e-10	-1.22526	4.98446e-06	-2.2016e-10	-1.19067
159879509	chr5:159879509:C:G	1.03965e-10	-2.2016e-10	-1.20433	5.0282e-06	-2.2016e-10	-1.18193
159880298	chr5:159880298:A:G	8.92797e-11	-2.2016e-10	-1.35661	4.26651e-06	-2.2016e-10	-1.3462
159880425	chr5:159880425:T:G	8.22614e-11	-2.2016e-10	-1.43848	3.94156e-06	-2.2016e-10	-1.42541
159880892	chr5:159880892:T:A	1.14562e-11	-1.89723	-1.51262	5.43867e-07	-1.89462	-1.51142
159881099	chr5:159881099:A:G	1.19205e-11	-1.89618	-1.47394	5.65652e-07	-1.88789	-1.47887
159881474	chr5:159881474:C:T	2.07034e-10	-0.515499	-4.92792e-10	1.30315e-05	-0.229623	-4.92792e-10
159881624	chr5:159881624:C:G	1.06367e-10	-2.2016e-10	-1.18148	4.75491e-06	-2.2016e-10	-1.23781
159881788	chr5:159881788:C:T	1.99247e-11	-1.40218	-1.45424	7.43e-07	-1.63922	-1.45483
159882217	chr5:159882217:A:T	8.80846e-11	-1.37009	-4.92792e-10	4.50293e-06	-1.29226	-4.92792e-10
159882316	chr5:159882316:A:G	7.76426e-11	-2.2016e-10	-1.49627	3.68041e-06	-2.2016e-10	-1.49397
159882366	chr5:159882366:G:A	7.68388e-11	-2.2016e-10	-1.50667	3.61254e-06	-2.2016e-10	-1.51258
159882626	chr5:159882626:G:A	1.92434e-11	-1.53477	-1.35644	9.7637e-07	-1.48219	-1.33872
159882691	chr5:159882691:A:G	1.14625e-11	-1.89669	-1.51261	5.43225e-07	-1.89583	-1.5114
159882763	chr5:159882763:C:CT	1.14856e-11	-1.89638	-1.51091	5.44221e-07	-1.89619	-1.5092
159883022	chr5:159883022:T:C	9.83057e-11	-2.2016e-10	-1.2603	4.78924e-06	-2.2016e-10	-1.23062
159883027	chr5:159883027:G:A	1.03432e-10	-2.2016e-10	-1.20946	5.05619e-06	-2.2016e-10	-1.17638
159883075	chr5:159883075:C:A	9.64089e-11	-2.2016e-10	-1.27979	4.3467e-06	-2.2016e-10	-1.32757
159883098	chr5:159883098:A:G	1.14665e-11	-1.89674	-1.51221	5.43574e-07	-1.8957	-1.51088
159883688	chr5:159883688:A:G	1.14653e-11	-1.89685	-1.5122	5.43679e-07	-1.89555	-1.51084
159884448	chr5:159884448:C:T	1.31912e-11	-1.87962	-1.38921	7.04453e-07	-1.76573	-1.38159
159884751	chr5:159884751:G:A	6.93049e-11	-1.60987	-4.92792e-10	3.65779e-06	-1.50013	-4.92792e-10
159885052	chr5:159885052:T:C	9.70468e-11	-2.2016e-10	-1.27319	4.79244e-06	-2.2016e-10	-1.22995
159885352	chr5:159885352:A:C	8.49748e-11	-1.40603	-4.92792e-10	4.33358e-06	-1.3306	-4.92792e-10
159885453	chr5:159885453:A:G	1.26015e-11	-1.87493	-1.43964	5.79722e-07	-1.8948	-1.4474
159886104	chr5:159886104:A:G	7.83943e-11	-2.2016e-10	-1.48663	3.71827e-06	-2.2016e-10	-1.48373
159886141	chr5:159886141:T:C	1.58e-11	-1.83924	-1.24913	7.47097e-07	-1.88393	-1.20462
159886219	chr5:159886219:A:C	1.75631e-09	-1.64069	3.26327	8.03262e-05	-1.68184	3.27095
159886483	chr5:159886483:G:C	1.00505e-10	-2.2016e-10	-1.23818	4.90311e-06	-2.2016e-10	-1.20712
159886645	chr5:159886645:T:A	3.72337e-10	-2.2016e-10	0.0714146	1.67314e-05	-2.2016e-10	0.0202963
159886776	chr5:159886776:G:A	7.63281e-11	-2.2016e-10	-1.51334	3.61653e-06	-2.2016e-10	-1.51148
159886787	chr5:159886787:T:C	9.95702e-11	-2.2016e-10	-1.24752	4.85519e-06	-2.2016e-10	-1.21694
159886894	chr5:159886894:T:C	8.60051e-11	-1.39398	-4.92792e-10	4.38875e-06	-1.31795	-4.92792e-10
159887357	chr5:159887357:G:T	1.14581e-11	-1.89573	-1.51395	5.41297e-07	-1.89669	-1.51409
159887373	chr5:159887373:T:C	1.14504e-11	-1.89658	-1.51378	5.41725e-07	-1.89592	-1.51407
159887382	chr5:159887382:T:A	8.3795e-11	-2.2016e-10	-1.42001	3.97852e-06	-2.2016e-10	-1.41608
159887851	chr5:159887851:A:G	1.4821e-09	-1.61796	3.07079	6.77145e-05	-1.66059	3.07889
159887875	chr5:159887875:GT:G	1.66365e-11	-1.88884	-1.14795	8.76557e-07	-1.79356	-1.13519
159887987	chr5:159887987:A:G	1.89001e-09	-1.56263	3.25858	8.58802e-05	-1.61023	3.26619
159888059	chr5:159888059:G:A	1.19227e-11	-1.88901	-1.48093	6.01446e-07	-1.81678	-1.48863
159888378	chr5:159888378:C:T	9.88771e-11	-2.2016e-10	-1.25451	4.82745e-06	-2.2016e-10	-1.22267
159888457	chr5:159888457:T:C	7.96096e-11	-2.2016e-10	-1.47125	3.77905e-06	-2.2016e-10	-1.46752
159888473	chr5:159888473:A:T	7.68443e-11	-2.2016e-10	-1.5066	3.61264e-06	-2.2016e-10	-1.51255
159888492	chr5:159888492:AT:A	1.05846e-10	-2.2016e-10	-1.18639	5.2075e-06	-2.2016e-10	-1.14689
159889205	chr5:159889205:T:C	1.01718e-10	-2.2016e-10	-1.22618	4.98458e-06	-2.2016e-10	-1.19064
159889217	chr5:159889217:A:G	7.63908e-11	-2.2016e-10	-1.51252	3.60882e-06	-2.2016e-10	-1.51361
159889351	chr5:159889351:A:T	1.13657e-10	-2.2016e-10	-1.11519	5.04032e-06	-2.2016e-10	-1.17952
159889539	chr5:159889539:A:G	6.58716e-11	-1.66068	-4.92792e-10	3.46014e-06	-1.55568	-4.92792e-10
159889870	chr5:159889870:C:T	1.01024e-10	-2.2016e-10	-1.23303	4.93333e-06	-2.2016e-10	-1.20098
159889938	chr5:159889938:A:G	1.15495e-10	-2.2016e-10	-1.09915	5.12441e-06	-2.2016e-10	-1.16298
159889980	chr5:159889980:A:G	1.1482e-10	-2.2016e-10	-1.10502	5.09688e-06	-2.2016e-10	-1.16836
159890206	chr5:159890206:C:T	1.04414e-10	-2.2016e-10	-1.20002	5.10888e-06	-2.2016e-10	-1.16601
159890296	chr5:159890296:C:T	1.72897e-11	-1.55303	-1.44524	6.69178e-07	-1.75273	-1.44596
159890451	chr5:159890451:T:C	1.42742e-11	-1.893	-1.29694	6.85202e-07	-1.8974	-1.27763
159891254	chr5:159891254:G:A	8.47167e-11	-2.2016e-10	-1.40907	4.02004e-06	-2.2016e-10	-1.4057
159891296	chr5:159891296:A:C	1.27596e-11	-1.88247	-1.41963	6.77036e-07	-1.77355	-1.41348
159891878	chr5:159891878:G:A	8.10606e-11	-1.45319	-4.92792e-10	4.11935e-06	-1.3813	-4.92792e-10
159892400	chr5:159892400:T:A	1.03785e-10	-2.2016e-10	-1.20606	5.08012e-06	-2.2016e-10	-1.17166
159893098	chr5:159893098:T:C	9.44986e-11	-1.2998	-4.92792e-10	4.53628e-06	-1.28488	-4.92792e-10
159893176	chr5:159893176:G:A	7.6859e-11	-2.2016e-10	-1.50641	3.63097e-06	-2.2016e-10	-1.50749
159893518	chr5:159893518:A:G	3.89873e-11	-1.85286	-0.33229	1.80908e-06	-1.89467	-0.309497
159893698	chr5:159893698:G:T	1.52645e-11	-1.87215	-1.2507	8.27073e-07	-1.74575	-1.24111
159893908	chr5:159893908:G:C	1.41052e-11	-1.85386	-1.34797	7.04061e-07	-1.81534	-1.33254
159894055	chr5:159894055:C:T	1.22614e-11	-1.83395	-1.50798	5.57474e-07	-1.88002	-1.50131
159894297	chr5:159894297:A:T	7.71728e-11	-2.2016e-10	-1.50234	3.60926e-06	-2.2016e-10	-1.51349
159894459	chr5:159894459:TC:T	1.92189e-11	-1.77956	-1.11293	8.2239e-07	-1.87402	-1.11851
159894554	chr5:159894554:T:C	1.6653e-09	-1.65686	3.22624	7.52662e-05	-1.69743	3.22147
159894690	chr5:159894690:C:T	1.18206e-11	-1.88113	-1.49741	5.56504e-07	-1.88996	-1.49312
159894692	chr5:159894692:A:G	1.02903e-10	-2.2016e-10	-1.2146	5.03903e-06	-2.2016e-10	-1.17978
159894730	chr5:159894730:G:A	3.52201e-10	-2.2016e-10	0.015818	1.59201e-05	-2.2016e-10	-0.0294112
159894792	chr5:159894792:C:T	1.17169e-11	-1.89701	-1.49034	5.63079e-07	-1.87552	-1.49581
159895216	chr5:159895216:A:G	1.14819e-11	-1.89688	-1.51073	5.45179e-07	-1.89542	-1.50821
159895513	chr5:159895513:A:G	5.30866e-11	-1.56841	-0.308046	3.57652e-06	-1.19491	-0.327693
159895845	chr5:159895845:G:A	2.12119e-10	-2.2016e-10	-0.491235	1.09969e-05	-2.2016e-10	-0.399375
159896149	chr5:159896149:A:G	3.62108e-11	-1.55919	-0.699832	2.04345e-06	-1.33016	-0.752188
159896324	chr5:159896324:T:C	7.81599e-11	-2.2016e-10	-1.48963	3.62642e-06	-2.2016e-10	-1.50874
159896372	chr5:159896372:C:G	7.08447e-11	-1.57916	-0.00873379	4.72716e-06	-1.21039	-0.0332745
159896547	chr5:159896547:A:T	3.81268e-11	-1.32757	-0.879894	1.31147e-06	-1.59106	-0.934785
159896586	chr5:159896586:G:A	6.85894e-11	-1.60802	-0.0122303	4.51748e-06	-1.25203	-0.037005
159896857	chr5:159896857:A:T	6.24374e-11	-1.62923	-0.084988	4.08424e-06	-1.28173	-0.108127
159896986	chr5:159896986:C:T	8.96909e-11	-2.2016e-10	-1.35202	4.34617e-06	-2.2016e-10	-1.3277
159897683	chr5:159897683:G:T	3.00402e-10	-2.2016e-10	-0.143264	1.57804e-05	-2.2016e-10	-0.0382199
159898344	chr5:159898344:A:G	2.29765e-11	-1.39797	-1.31594	1.07357e-06	-1.39749	-1.32851
159898400	chr5:159898400:G:A	2.62923e-11	-1.46638	-1.11273	1.02174e-06	-1.66917	-1.10631
159898423	chr5:159898423:T:C	7.7668e-11	-2.2016e-10	-1.49594	3.70974e-06	-2.2016e-10	-1.48603
159898663	chr5:159898663:A:G	8.21697e-11	-2.2016e-10	-1.4396	3.93801e-06	-2.2016e-10	-1.42632
159898928	chr5:159898928:G:A	9.36728e-11	-2.2016e-10	-1.30858	4.5169e-06	-2.2016e-10	-1.28917
159899417	chr5:159899417:A:G	1.01974e-10	-2.2016e-10	-1.22366	4.86311e-06	-2.2016e-10	-1.21531
159899671	chr5:159899671:C:T	1.0504e-10	-1.19404	-4.92792e-10	5.24646e-06	-1.13944	-4.92792e-10
159899681	chr5:159899681:A:G	2.69418e-11	-1.14529	-1.40942	9.21413e-07	-1.46627	-1.41257
159899801	chr5:159899801:A:G	8.2623e-11	-1.4341	-4.92792e-10	3.57926e-06	-1.52183	-4.92792e-10
159899895	chr5:159899895:G:A	1.45809e-11	-1.73871	-1.42996	6.06815e-07	-1.86121	-1.43532
159899982	chr5:159899982:C:T	1.46362e-11	-1.74043	-1.42445	6.09425e-07	-1.86188	-1.43035
159900054	chr5:159900054:C:G	8.30657e-11	-2.2016e-10	-1.42875	3.96822e-06	-2.2016e-10	-1.41867
159900337	chr5:159900337:C:T	2.77597e-11	-1.177	-1.34779	9.55439e-07	-1.48973	-1.35284
159900348	chr5:159900348:G:T	1.48809e-11	-1.72653	-1.42177	6.13318e-07	-1.8581	-1.42776
159900466	chr5:159900466:A:G	3.2775e-10	-2.2016e-10	-0.0561341	1.56056e-05	-2.2016e-10	-0.0493638
159900475	chr5:159900475:T:G	1.55239e-11	-1.59252	-1.51348	6.7411e-07	-1.67818	-1.51317
159900478	chr5:159900478:T:TA	9.44797e-11	-2.2016e-10	-1.3	4.60305e-06	-2.2016e-10	-1.27027
159900617	chr5:159900617:A:C	3.00194e-11	-1.81687	-0.629669	1.57922e-06	-1.74204	-0.598015
159900968	chr5:159900968:T:C	7.64502e-11	-2.2016e-10	-1.51175	3.60811e-06	-2.2016e-10	-1.51381
159901219	chr5:159901219:C:T	1.44218e-11	-1.87657	-1.30308	6.65218e-07	-1.89726	-1.30737
159901322	chr5:159901322:C:T	1.43475e-10	-0.882221	-4.92792e-10	9.75209e-06	-0.51951	-4.92792e-10
159901720	chr5:159901720:G:T	1.23072e-11	-1.86746	-1.47074	5.61311e-07	-1.89708	-1.47739
159901735	chr5:159901735:G:A	8.05012e-11	-2.2016e-10	-1.46011	3.85336e-06	-2.2016e-10	-1.44805
159901836	chr5:159901836:T:TA	1.40465e-10	-2.2016e-10	-0.903428	6.32843e-06	-2.2016e-10	-0.951938
159902002	chr5:159902002:A:G	3.25714e-11	-1.58548	-0.779469	1.41988e-06	-1.65135	-0.795073
159902692	chr5:159902692:T:C	1.44999e-11	-1.88675	-1.28749	6.80536e-07	-1.89727	-1.28459
159903075	chr5:159903075:A:G	1.49279e-11	-1.70818	-1.43697	6.12254e-07	-1.84542	-1.44218
159903172	chr5:159903172:G:C	9.69017e-11	-2.2016e-10	-1.27469	4.76745e-06	-2.2016e-10	-1.23518
159903414	chr5:159903414:T:C	5.65471e-11	-1.81331	-4.92792e-10	3.93004e-06	-1.42834	-4.92792e-10
159903582	chr5:159903582:T:C	8.83242e-11	-2.2016e-10	-1.36737	4.2053e-06	-2.2016e-10	-1.36064
159903740	chr5:159903740:T:C	7.62752e-11	-2.2016e-10	-1.51404	3.60724e-06	-2.2016e-10	-1.51405
159904035	chr5:159904035:G:A	8.66035e-11	-2.2016e-10	-1.38704	4.13765e-06	-2.2016e-10	-1.37686
159904037	chr5:159904037:T:A	1.27021e-11	-1.85204	-1.45457	5.87231e-07	-1.89617	-1.43316
159904095	chr5:159904095:G:A	1.81179e-11	-1.69358	-1.2579	8.23206e-07	-1.71287	-1.27867
159904160	chr5:159904160:G:A	1.15959e-11	-1.88478	-1.51295	5.44517e-07	-1.89205	-1.5128
159904343	chr5:159904343:C:T	4.50773e-11	-1.82326	-0.216745	3.33037e-06	-1.42053	-0.17338
159904353	chr5:159904353:A:G	8.19861e-11	-2.2016e-10	-1.44183	3.76631e-06	-2.2016e-10	-1.4709
159904485	chr5:159904485:G:C	2.26643e-09	-1.87053	3.74811	0.000107152	-1.88329	3.76054
159904814	chr5:159904814:A:G	7.91068e-11	-2.2016e-10	-1.47758	3.70635e-06	-2.2016e-10	-1.48694
159905629	chr5:159905629:A:G	8.35127e-11	-2.2016e-10	-1.42339	3.98182e-06	-2.2016e-10	-1.41525
159906143	chr5:159906143:C:T	3.62502e-11	-1.18913	-1.06881	1.86646e-06	-1.1289	-1.04404
159906529	chr5:159906529:T:C	1.7219e-11	-1.86654	-1.13583	8.01341e-07	-1.88503	-1.13343
159906563	chr5:159906563:T:A	8.32337e-11	-2.2016e-10	-1.42673	3.93723e-06	-2.2016e-10	-1.42651
159906770	chr5:159906770:G:A	2.94908e-10	-0.161721	-4.92792e-10	1.27613e-05	-0.250575	-4.92792e-10
159906906	chr5:159906906:G:A	2.32908e-09	-1.89323	3.79808	0.000111309	-1.89697	3.81229
159907050	chr5:159907050:C:T	9.89916e-11	-2.2016e-10	-1.25335	4.67911e-06	-2.2016e-10	-1.25388
159907071	chr5:159907071:A:G	8.16876e-11	-2.2016e-10	-1.44548	3.73286e-06	-2.2016e-10	-1.47982
159907394	chr5:159907394:A:G	3.00564e-10	-2.2016e-10	-0.142724	1.51097e-05	-2.2016e-10	-0.0816547
159907572	chr5:159907572:CAG:C	1.04802e-10	-2.2016e-10	-1.19631	4.97205e-06	-2.2016e-10	-1.19316
159908053	chr5:159908053:C:T	1.39351e-10	-2.2016e-10	-0.911392	6.61651e-06	-2.2016e-10	-0.907422
159908124	chr5:159908124:A:G	9.80619e-11	-2.2016e-10	-1.26279	4.79347e-06	-2.2016e-10	-1.22974
159908291	chr5:159908291:T:C	1.32233e-11	-1.75846	-1.50794	5.56807e-07	-1.88251	-1.50001
159908779	chr5:159908779:A:G	2.30931e-10	-2.2016e-10	-0.406266	1.0933e-05	-2.2016e-10	-0.405206
159909679	chr5:159909679:G:A	7.14494e-11	-0.922532	-0.656862	6.81106e-06	-0.42028	-0.458163
159909724	chr5:159909724:T:C	1.6897e-11	-1.89627	-1.12498	8.35574e-07	-1.87557	-1.10106
159910156	chr5:159910156:T:G	9.70102e-11	-2.2016e-10	-1.27357	4.76406e-06	-2.2016e-10	-1.23589
159910510	chr5:159910510:G:A	8.44787e-11	-2.2016e-10	-1.41188	4.12286e-06	-2.2016e-10	-1.38044
159910583	chr5:159910583:C:T	9.29095e-11	-2.2016e-10	-1.31676	4.25989e-06	-2.2016e-10	-1.34775
159912098	chr5:159912098:G:C	1.8312e-11	-1.89593	-1.04489	8.91675e-07	-1.87307	-1.03857
159912476	chr5:159912476:A:T	2.28752e-11	-1.89696	-0.821372	1.11484e-06	-1.86879	-0.819488
159913096	chr5:159913096:A:G	9.76259e-11	-2.2016e-10	-1.26724	5.6485e-06	-2.2016e-10	-1.0656
159913134	chr5:159913134:G:A	1.45701e-10	-2.2016e-10	-0.866828	7.82774e-06	-2.2016e-10	-0.739317
159913212	chr5:159913212:G:A	7.64833e-11	-2.2016e-10	-1.51131	3.64156e-06	-2.2016e-10	-1.50458
159913532	chr5:159913532:A:G	5.2071e-11	-1.89578	-4.92792e-10	2.5982e-06	-1.84217	-4.92792e-10
159913540	chr5:159913540:A:G	8.32788e-11	-2.2016e-10	-1.42619	3.96527e-06	-2.2016e-10	-1.41942
159913654	chr5:159913654:T:A	1.77122e-10	-0.671543	-4.92792e-10	5.96144e-06	-1.01168	-4.92792e-10
159913787	chr5:159913787:G:C	6.54703e-11	-1.66679	-4.92792e-10	5.52335e-06	-1.08801	-4.92792e-10
159913889	chr5:159913889:C:T	9.42189e-11	-2.2016e-10	-1.30276	4.28516e-06	-2.2016e-10	-1.34183
159914025	chr5:159914025:A:G	1.08513e-10	-0.419031	-0.74248	9.82204e-06	0.130248	-0.642611
159914068	chr5:159914068:C:T	3.0023e-11	-1.61975	-0.826668	1.87573e-06	-1.39013	-0.777866
159914106	chr5:159914106:C:T	1.35787e-10	-0.306288	-0.631011	1.2517e-05	0.258562	-0.528463
159914128	chr5:159914128:G:A	7.70546e-11	-2.2016e-10	-1.50387	3.62002e-06	-2.2016e-10	-1.51051
159914371	chr5:159914371:T:A	1.61644e-11	-1.7665	-1.29907	6.59151e-07	-1.8511	-1.36269
159914847	chr5:159914847:T:C	9.8434e-11	-2.2016e-10	-1.259	4.84435e-06	-2.2016e-10	-1.21918
159915088	chr5:159915088:C:T	3.38094e-10	-2.2016e-10	-0.0250601	2.08273e-05	-2.2016e-10	0.239275
159915338	chr5:159915338:A:G	2.94675e-11	-1.6358	-0.829291	1.82997e-06	-1.41209	-0.780596
159915408	chr5:159915408:G:A	9.6202e-11	-2.2016e-10	-1.28193	4.72564e-06	-2.2016e-10	-1.24399
159915467	chr5:159915467:C:T	7.67358e-11	-2.2016e-10	-1.50802	3.61072e-06	-2.2016e-10	-1.51309
159915720	chr5:159915720:C:T	8.32207e-11	-2.2016e-10	-1.42689	3.8738e-06	-2.2016e-10	-1.44276
159915734	chr5:159915734:C:T	6.3107e-11	-0.620333	-1.08322	2.80025e-06	-0.680186	-1.0871
159916049	chr5:159916049:G:C	8.0175e-11	-2.2016e-10	-1.46417	3.93619e-06	-2.2016e-10	-1.42678
159916159	chr5:159916159:C:A	7.23278e-11	-1.56718	-4.92792e-10	4.39764e-06	-1.31592	-4.92792e-10
159916489	chr5:159916489:C:T	1.56555e-10	-0.794977	-4.92792e-10	5.72068e-06	-1.0529	-4.92792e-10
159917076	chr5:159917076:C:T	3.07509e-11	-1.59771	-0.824758	1.94243e-06	-1.35717	-0.775876
159917439	chr5:159917439:C:T	3.15041e-11	-1.5716	-0.826668	2.00518e-06	-1.32339	-0.777866
159918458	chr5:159918458:C:T	2.33335e-10	-0.395911	-4.92792e-10	1.48629e-05	-0.0981206	-4.92792e-10
159918899	chr5:159918899:T:G	7.61102e-11	-1.5162	-4.92792e-10	4.71414e-06	-1.24642	-4.92792e-10
159918955	chr5:159918955:G:GCCT	7.75783e-11	-1.4971	-4.92792e-10	4.83351e-06	-1.22142	-4.92792e-10
159919105	chr5:159919105:T:TA	7.57568e-11	-1.52086	-4.92792e-10	4.6855e-06	-1.25252	-4.92792e-10
159919283	chr5:159919283:GC:G	7.58143e-11	-1.5201	-4.92792e-10	4.69166e-06	-1.2512	-4.92792e-10
159919335	chr5:159919335:G:A	7.59836e-11	-1.51787	-4.92792e-10	4.70495e-06	-1.24838	-4.92792e-10
159919355	chr5:159919355:C:T	7.54874e-11	-1.52442	-4.92792e-10	4.66351e-06	-1.25722	-4.92792e-10
159919409	chr5:159919409:G:A	9.44575e-11	-2.2016e-10	-1.30023	4.27885e-06	-2.2016e-10	-1.34331
159919691	chr5:159919691:G:A	7.87687e-11	-2.2016e-10	-1.48187	3.69625e-06	-2.2016e-10	-1.48967
159920171	chr5:159920171:T:C	7.6892e-11	-2.2016e-10	-1.50598	3.6107e-06	-2.2016e-10	-1.51309
159920396	chr5:159920396:T:A	7.9002e-11	-2.2016e-10	-1.47891	3.72613e-06	-2.2016e-10	-1.48162
159920474	chr5:159920474:C:A	1.47471e-11	-1.86767	-1.28967	7.76554e-07	-1.8089	-1.24098
159920606	chr5:159920606:C:A	7.77607e-11	-1.49475	-4.92792e-10	4.8444e-06	-1.21917	-4.92792e-10
159920714	chr5:159920714:A:G	9.7986e-11	-2.2016e-10	-1.26356	4.36466e-06	-2.2016e-10	-1.32345
159920971	chr5:159920971:C:G	1.29198e-10	-2.2016e-10	-0.98704	5.72059e-06	-2.2016e-10	-1.05292
159921127	chr5:159921127:A:G	7.80344e-11	-1.49123	-4.92792e-10	4.86066e-06	-1.21582	-4.92792e-10
159921258	chr5:159921258:G:A	7.69485e-11	-2.2016e-10	-1.50525	3.61488e-06	-2.2016e-10	-1.51193
159921294	chr5:159921294:A:T	7.62911e-11	-2.2016e-10	-1.51383	3.61941e-06	-2.2016e-10	-1.51068
159921344	chr5:159921344:A:G	3.15963e-10	-2.2016e-10	-0.0927592	1.93223e-05	-2.2016e-10	0.16427
159921427	chr5:159921427:A:G	1.03273e-10	-2.2016e-10	-1.21101	4.65564e-06	-2.2016e-10	-1.25891
159921891	chr5:159921891:T:G	2.25861e-11	-1.88484	-0.846212	1.11816e-06	-1.84261	-0.842691
159921898	chr5:159921898:G:C	7.87765e-11	-2.2016e-10	-1.48177	3.69522e-06	-2.2016e-10	-1.48995
159922881	chr5:159922881:C:T	1.82435e-10	-2.2016e-10	-0.64199	7.94159e-06	-2.2016e-10	-0.724878
159922963	chr5:159922963:GGGGTTA:G	2.88741e-10	-2.2016e-10	-0.182855	1.33931e-05	-2.2016e-10	-0.202253
159923817	chr5:159923817:T:C	1.15638e-10	-2.2016e-10	-1.09792	5.74191e-06	-2.2016e-10	-1.0492
159923979	chr5:159923979:T:A	1.13544e-10	-2.2016e-10	-1.11619	5.63836e-06	-2.2016e-10	-1.0674
159924191	chr5:159924191:T:C	9.78351e-11	-2.2016e-10	-1.2651	4.81868e-06	-2.2016e-10	-1.22449
159924453	chr5:159924453:C:T	1.43358e-11	-1.69257	-1.49305	5.58947e-07	-1.8878	-1.4909
159924645	chr5:159924645:G:A	3.06684e-11	-1.31031	-1.11484	1.10444e-06	-1.58073	-1.11692
159924751	chr5:159924751:AGT:A	1.64823e-11	-1.63282	-1.41328	6.08463e-07	-1.87125	-1.42257
159925221	chr5:159925221:A:G	7.68349e-11	-2.2016e-10	-1.50672	3.64361e-06	-2.2016e-10	-1.50402
159925402	chr5:159925402:G:A	6.04932e-11	-1.56292	-0.182931	4.20685e-06	-1.30217	-0.0581106
159925463	chr5:159925463:T:A	4.39504e-10	-2.2016e-10	0.237262	2.02688e-05	-2.2016e-10	0.21209
159926048	chr5:159926048:T:C	6.39612e-11	-1.54288	-0.147227	4.47827e-06	-1.27593	-0.0218202
159926338	chr5:159926338:A:G	7.84172e-11	-2.2016e-10	-1.48634	3.80939e-06	-2.2016e-10	-1.45952
159926432	chr5:159926432:A:G	6.36457e-11	-1.55391	-0.141146	4.44058e-06	-1.29077	-0.0154399
159927167	chr5:159927167:G:A	1.56957e-10	-2.2016e-10	-0.792412	6.88017e-06	-2.2016e-10	-0.868348
159927477	chr5:159927477:A:T	1.57986e-11	-1.64756	-1.4409	5.91226e-07	-1.8755	-1.44705
159927511	chr5:159927511:C:T	1.11628e-10	-0.245823	-0.887385	5.09876e-06	-0.391381	-0.776612
159927538	chr5:159927538:G:C	1.02041e-10	-2.2016e-10	-1.22301	5.11581e-06	-2.2016e-10	-1.16466
159927557	chr5:159927557:A:G	1.00199e-10	-2.2016e-10	-1.24122	4.52363e-06	-2.2016e-10	-1.28768
159927768	chr5:159927768:C:T	2.34624e-11	-1.63424	-1.05874	7.92144e-07	-1.84916	-1.18084
159927769	chr5:159927769:G:A	2.37518e-10	-2.2016e-10	-0.378139	9.90161e-06	-2.2016e-10	-0.504293
159928228	chr5:159928228:G:T	8.15537e-11	-0.549568	-0.897555	3.77243e-06	-0.681118	-0.788154
159928329	chr5:159928329:C:T	7.66849e-11	-1.50868	-4.92792e-10	4.75244e-06	-1.23833	-4.92792e-10
159928576	chr5:159928576:TAC:T	7.53644e-11	-1.52605	-4.92792e-10	4.64717e-06	-1.26073	-4.92792e-10
159928716	chr5:159928716:G:A	1.51433e-10	-2.2016e-10	-0.828239	7.71002e-06	-2.2016e-10	-0.75447
159928909	chr5:159928909:T:C	2.83689e-11	-1.65199	-0.851102	1.75593e-06	-1.43174	-0.802251
159928955	chr5:159928955:G:A	1.54148e-10	-2.2016e-10	-0.81047	7.85525e-06	-2.2016e-10	-0.73581
159928994	chr5:159928994:G:A	1.63435e-10	-2.2016e-10	-0.75197	8.35499e-06	-2.2016e-10	-0.674132
159929019	chr5:159929019:G:A	5.98788e-11	-1.59598	-0.160086	4.1215e-06	-1.34669	-0.0340856
159929239	chr5:159929239:G:C	1.34973e-10	-2.2016e-10	-0.943312	6.83813e-06	-2.2016e-10	-0.874477
159929423	chr5:159929423:GT:G	4.59422e-10	-2.2016e-10	0.281585	2.09958e-05	-2.2016e-10	0.247332
159929477	chr5:159929477:T:G	1.81041e-11	-1.58581	-1.36643	1.03433e-06	-1.32878	-1.43446
159929739	chr5:159929739:T:C	4.52125e-10	-2.2016e-10	0.265574	2.06702e-05	-2.2016e-10	0.231701
159929758	chr5:159929758:T:A	1.53541e-11	-1.65596	-1.46105	5.76984e-07	-1.87859	-1.46834
159929899	chr5:159929899:C:T	2.81302e-11	-1.62906	-0.882486	1.75174e-06	-1.40304	-0.833346
159930507	chr5:159930507:A:T	3.80319e-11	-1.10049	-1.10947	1.82194e-06	-1.0959	-1.10119
159930714	chr5:159930714:GT:G	7.81255e-11	-2.2016e-10	-1.49007	3.64726e-06	-2.2016e-10	-1.50302
159931081	chr5:159931081:G:A	7.71771e-11	-2.2016e-10	-1.50228	3.63544e-06	-2.2016e-10	-1.50626
159931353	chr5:159931353:T:C	2.56963e-11	-1.62919	-0.972848	9.84328e-07	-1.72682	-1.08597
159931504	chr5:159931504:G:A	1.35157e-10	-2.2016e-10	-0.941944	6.83622e-06	-2.2016e-10	-0.874757
159931557	chr5:159931557:G:A	6.12568e-11	-1.73331	-4.92792e-10	3.35723e-06	-1.58588	-4.92792e-10
159931752	chr5:159931752:G:A	1.00496e-10	-2.2016e-10	-1.23827	4.96236e-06	-2.2016e-10	-1.19511
159931788	chr5:159931788:C:T	4.67512e-10	-2.2016e-10	0.299041	2.13876e-05	-2.2016e-10	0.265821
159931871	chr5:159931871:T:C	2.99036e-11	-1.63283	-0.817578	1.86269e-06	-1.40733	-0.767644
159931981	chr5:159931981:GT:G	2.87494e-11	-1.639	-0.850772	1.78507e-06	-1.41603	-0.801505
159932033	chr5:159932033:G:A	9.66919e-11	-0.363562	-0.913292	4.54545e-06	-0.484211	-0.798653
159932449	chr5:159932449:C:T	7.8445e-11	-2.2016e-10	-1.48599	3.76887e-06	-2.2016e-10	-1.47022
159932490	chr5:159932490:A:G	5.22235e-11	-1.89285	-4.92792e-10	2.46508e-06	-1.89476	-4.92792e-10
159932505	chr5:159932505:G:A	3.44544e-11	-1.64117	-0.667582	2.1529e-06	-1.41927	-0.610904
159932639	chr5:159932639:T:C	3.75926e-11	-1.39201	-0.829566	1.81397e-06	-1.37735	-0.824122
159933095	chr5:159933095:G:A	8.69782e-11	-2.2016e-10	-1.38273	4.04762e-06	-2.2016e-10	-1.39886
159933431	chr5:159933431:A:G	3.11018e-11	-1.64973	-0.761393	1.93015e-06	-1.43079	-0.708605
159933930	chr5:159933930:A:G	1.42183e-11	-1.68257	-1.51128	5.49299e-07	-1.88576	-1.51034
159933993	chr5:159933993:G:A	7.80435e-11	-2.2016e-10	-1.49112	3.74533e-06	-2.2016e-10	-1.47648
159934067	chr5:159934067:A:G	8.07852e-11	-2.2016e-10	-1.45659	3.76756e-06	-2.2016e-10	-1.47056
159934296	chr5:159934296:C:T	7.71144e-11	-2.2016e-10	-1.50309	3.61849e-06	-2.2016e-10	-1.51093
159934354	chr5:159934354:C:T	1.16754e-11	-1.87852	-1.51239	5.42173e-07	-1.89521	-1.51395
159934421	chr5:159934421:T:C	5.16141e-11	-1.19557	-0.709018	2.39163e-06	-1.18982	-0.735195
159934662	chr5:159934662:C:T	2.24267e-11	-1.80259	-0.93554	9.15128e-07	-1.87773	-1.00796
159934787	chr5:159934787:C:T	2.86332e-11	-1.44645	-1.04736	1.3723e-06	-1.43966	-1.04084
159934840	chr5:159934840:G:A	5.35213e-11	-1.56336	-0.304942	3.15538e-06	-1.39782	-0.250064
159935177	chr5:159935177:T:C	4.52321e-11	-1.59509	-0.441487	2.63958e-06	-1.43659	-0.389782
159935325	chr5:159935325:T:G	7.39867e-10	-2.2016e-10	0.758086	3.39087e-05	-2.2016e-10	0.72668
159935351	chr5:159935351:G:A	9.28329e-11	-2.2016e-10	-1.31758	4.21814e-06	-2.2016e-10	-1.3576
159935966	chr5:159935966:T:C	5.28281e-11	-1.58006	-0.301281	3.10399e-06	-1.41796	-0.246346
159936063	chr5:159936063:G:A	3.84389e-11	-1.72379	-0.475523	2.33832e-06	-1.4886	-0.458955
159936963	chr5:159936963:G:A	7.08041e-10	-2.2016e-10	0.714118	3.24605e-05	-2.2016e-10	0.683032
159936989	chr5:159936989:A:C	5.97213e-11	-1.58105	-0.177648	3.50288e-06	-1.4192	-0.124204
159937055	chr5:159937055:A:C	5.91707e-11	-1.59386	-0.174094	3.46037e-06	-1.43498	-0.120638
159937380	chr5:159937380:G:C	8.14807e-11	-2.2016e-10	-1.44802	3.98052e-06	-2.2016e-10	-1.41558
159937535	chr5:159937535:C:T	5.82125e-11	-1.78428	-4.92792e-10	2.66222e-06	-1.81783	-4.92792e-10
159937670	chr5:159937670:G:A	7.89477e-11	-0.183909	-1.29569	2.63475e-06	-0.490405	-1.3378
159937991	chr5:159937991:G:A	1.75231e-11	-1.6638	-1.32106	8.29934e-07	-1.66904	-1.31436
159938098	chr5:159938098:T:C	1.05017e-10	-2.2016e-10	-1.19426	4.71162e-06	-2.2016e-10	-1.24696
159938155	chr5:159938155:C:T	1.03554e-10	-2.2016e-10	-1.20829	4.73839e-06	-2.2016e-10	-1.24129
159938282	chr5:159938282:G:A	1.27507e-11	-1.87971	-1.4231	6.08838e-07	-1.8623	-1.4309
159938379	chr5:159938379:T:G	1.17305e-11	-1.89383	-1.49236	5.58992e-07	-1.87727	-1.50134
159938560	chr5:159938560:G:A	1.26456e-11	-1.88309	-1.42798	6.03013e-07	-1.86722	-1.43559
159938707	chr5:159938707:G:A	2.30233e-10	-0.40929	-4.92792e-10	4.64953e-06	-1.26023	-4.92792e-10
159938921	chr5:159938921:G:A	8.15565e-11	-2.2016e-10	-1.44709	3.9613e-06	-2.2016e-10	-1.42042
159939426	chr5:159939426:T:C	1.26658e-11	-1.88388	-1.4256	6.03405e-07	-1.86842	-1.43373
159939691	chr5:159939691:T:C	1.17197e-11	-1.8941	-1.49301	5.58292e-07	-1.87803	-1.50184
159940047	chr5:159940047:C:T	1.55958e-10	0.423088	-1.22188	4.74927e-06	0.0298629	-1.26886
159940055	chr5:159940055:G:A	8.29423e-11	-2.2016e-10	-1.43024	4.00273e-06	-2.2016e-10	-1.41001
159940083	chr5:159940083:G:A	7.662e-11	-2.2016e-10	-1.50953	3.66789e-06	-2.2016e-10	-1.49737
159940268	chr5:159940268:A:G	1.25275e-11	-1.88754	-1.43292	5.95714e-07	-1.8737	-1.44129
159940283	chr5:159940283:A:G	1.02254e-10	-2.2016e-10	-1.22092	4.63088e-06	-2.2016e-10	-1.26424
159940858	chr5:159940858:T:G	1.50185e-10	0.396759	-1.23327	4.589e-06	0.00612647	-1.27946
159941002	chr5:159941002:T:C	8.22916e-11	-2.2016e-10	-1.43811	3.79347e-06	-2.2016e-10	-1.46371
159941003	chr5:159941003:G:A	8.24112e-11	-2.2016e-10	-1.43666	3.79798e-06	-2.2016e-10	-1.46252
159941263	chr5:159941263:T:C	1.25729e-11	-1.88632	-1.43052	5.98322e-07	-1.87189	-1.43873
159941279	chr5:159941279:G:A	1.26043e-11	-1.88257	-1.43177	6.01059e-07	-1.86622	-1.43983
159941433	chr5:159941433:T:C	1.17157e-11	-1.89358	-1.49387	5.58696e-07	-1.87665	-1.50249
159941713	chr5:159941713:T:TATGG	2.19403e-10	-2.2016e-10	-0.457473	9.05129e-06	-2.2016e-10	-0.594084
159941730	chr5:159941730:A:G	7.6367e-11	-2.2016e-10	-1.51283	3.64116e-06	-2.2016e-10	-1.50469
159941830	chr5:159941830:G:A	2.52235e-11	-1.11109	-1.50952	7.06869e-07	-1.63342	-1.51048
159941985	chr5:159941985:C:T	2.22582e-11	-1.25038	-1.49529	6.75293e-07	-1.694	-1.4956
159942047	chr5:159942047:C:T	8.92051e-11	-2.2016e-10	-1.35745	4.06824e-06	-2.2016e-10	-1.39378
159942110	chr5:159942110:G:C	9.2136e-11	-2.2016e-10	-1.32512	4.1849e-06	-2.2016e-10	-1.36551
159942257	chr5:159942257:C:T	1.52802e-11	-1.85682	-1.265	7.09454e-07	-1.85497	-1.28529
159942308	chr5:159942308:C:T	1.26298e-11	-1.87423	-1.43809	6.11507e-07	-1.84306	-1.44576
159942345	chr5:159942345:T:C	7.64248e-11	-2.2016e-10	-1.51208	3.64815e-06	-2.2016e-10	-1.50277
159942422	chr5:159942422:G:A	1.54139e-11	-1.85487	-1.25825	7.17114e-07	-1.85077	-1.27874
159942732	chr5:159942732:T:C	1.0442e-10	-2.2016e-10	-1.19996	4.62104e-06	-2.2016e-10	-1.26637
159942830	chr5:159942830:T:G	1.16205e-11	-1.89426	-1.50136	5.55042e-07	-1.87805	-1.50765
159943007	chr5:159943007:T:G	9.57606e-11	-2.2016e-10	-1.28653	4.40725e-06	-2.2016e-10	-1.31374
159943076	chr5:159943076:G:T	1.14851e-11	-1.89477	-1.51256	5.50876e-07	-1.8792	-1.51403
159943104	chr5:159943104:C:T	8.32112e-11	-2.2016e-10	-1.427	4.06838e-06	-2.2016e-10	-1.39375
159943622	chr5:159943622:G:A	1.18188e-11	-1.88446	-1.49424	5.69022e-07	-1.85806	-1.50277
159943888	chr5:159943888:A:ATT	9.27098e-11	-2.2016e-10	-1.31891	4.24523e-06	-2.2016e-10	-1.35119
159944511	chr5:159944511:C:T	7.86049e-11	-2.2016e-10	-1.48395	3.66775e-06	-2.2016e-10	-1.49741
159944719	chr5:159944719:T:G	1.18041e-11	-1.86706	-1.51287	5.99275e-07	-1.79537	-1.51366
159944740	chr5:159944740:GC:G	9.39315e-11	-2.2016e-10	-1.30582	4.21731e-06	-2.2016e-10	-1.35779
159945200	chr5:159945200:C:T	8.41594e-11	-2.2016e-10	-1.41567	3.86749e-06	-2.2016e-10	-1.44439
159945529	chr5:159945529:T:C	1.4204e-09	-2.2016e-10	1.41031	6.01814e-05	-2.2016e-10	1.30037
159945683	chr5:159945683:A:G	1.2555e-10	-2.2016e-10	-1.01568	7.79629e-06	-2.2016e-10	-0.743343
159945896	chr5:159945896:C:T	1.21875e-10	-2.2016e-10	-1.04539	5.4624e-06	-2.2016e-10	-1.0991
159946036	chr5:159946036:C:T	1.16124e-11	-1.89689	-1.49942	5.46984e-07	-1.89383	-1.50649
159946060	chr5:159946060:T:C	7.62729e-11	-2.2016e-10	-1.51407	3.62271e-06	-2.2016e-10	-1.50977
159946322	chr5:159946322:T:C	9.81063e-11	-2.2016e-10	-1.26233	4.4163e-06	-2.2016e-10	-1.31169
159946935	chr5:159946935:G:T	1.15661e-11	-1.89626	-1.50404	5.58956e-07	-1.88226	-1.49642
159947155	chr5:159947155:A:G	1.15024e-11	-1.89691	-1.50891	5.49023e-07	-1.88393	-1.51268
159947206	chr5:159947206:G:A	1.28145e-11	-1.78373	-1.51408	5.54057e-07	-1.8738	-1.51367
159947438	chr5:159947438:C:G	2.71214e-11	-1.10838	-1.43968	7.60583e-07	-1.6313	-1.43937
159947442	chr5:159947442:C:T	1.95011e-10	-2.2016e-10	-0.575326	8.75631e-06	-2.2016e-10	-0.627217
159947708	chr5:159947708:G:T	9.79412e-10	1.03857	-4.92792e-10	3.09982e-05	0.636937	-4.92792e-10
159947718	chr5:159947718:G:A	1.20452e-10	-1.05713	-4.92792e-10	1.47078e-05	-0.108611	-4.92792e-10
159947847	chr5:159947847:G:A	1.15097e-11	-1.89727	-1.50793	5.48015e-07	-1.88628	-1.51216
159948227	chr5:159948227:C:T	1.14811e-11	-1.89686	-1.51083	5.43726e-07	-1.89252	-1.51378
159948401	chr5:159948401:A:G	1.15401e-11	-1.8974	-1.50515	5.47306e-07	-1.88867	-1.51106
159948484	chr5:159948484:TA:T	1.15383e-11	-1.89705	-1.50566	5.45408e-07	-1.89186	-1.51135
159948896	chr5:159948896:A:G	8.91741e-11	-2.2016e-10	-1.35779	4.83621e-06	-2.2016e-10	-1.22086
159949005	chr5:159949005:T:C	8.9209e-11	-2.2016e-10	-1.3574	4.06307e-06	-2.2016e-10	-1.39505
159949463	chr5:159949463:T:C	1.1584e-11	-1.89713	-1.50163	5.46989e-07	-1.89144	-1.50887
159949703	chr5:159949703:T:A	6.44516e-11	-1.68247	-4.92792e-10	3.83477e-06	-1.45288	-4.92792e-10
159951425	chr5:159951425:G:C	2.07308e-11	-1.84506	-0.971706	1.16779e-06	-1.70558	-0.936299
159951439	chr5:159951439:C:T	1.37046e-09	1.37452	-4.92792e-10	6.17849e-05	1.32667	-4.92792e-10
159951499	chr5:159951499:G:A	4.37144e-10	0.46867	-0.236792	1.92918e-05	0.422355	-0.259666
159951575	chr5:159951575:G:C	3.3656e-11	-1.19405	-1.13814	2.19734e-06	-0.880961	-1.12878
159951800	chr5:159951800:T:C	5.53305e-10	0.65759	-0.190066	2.64368e-05	0.620316	-0.142548
159952213	chr5:159952213:A:G	1.61327e-11	-1.85457	-1.21297	7.22491e-07	-1.89737	-1.22467
159952322	chr5:159952322:T:C	1.38468e-10	-2.2016e-10	-0.917741	6.28453e-06	-2.2016e-10	-0.958899
159952535	chr5:159952535:G:C	7.64432e-11	-2.2016e-10	-1.51184	3.61945e-06	-2.2016e-10	-1.51067
159952604	chr5:159952604:G:A	7.64278e-11	-2.2016e-10	-1.51204	3.61855e-06	-2.2016e-10	-1.51092
159952668	chr5:159952668:T:A	2.75366e-11	-1.05656	-1.47631	7.6598e-07	-1.58778	-1.47581
159952896	chr5:159952896:C:A	1.63775e-10	-2.2016e-10	-0.749892	7.42554e-06	-2.2016e-10	-0.792065
159953053	chr5:159953053:C:T	1.51116e-10	-2.2016e-10	-0.830338	7.00237e-06	-2.2016e-10	-0.850742
159953071	chr5:159953071:A:G	1.64719e-10	-2.2016e-10	-0.744143	9.27294e-06	-2.2016e-10	-0.56989
159953761	chr5:159953761:G:T	1.17534e-11	-1.89732	-1.48692	6.81239e-07	-1.6961	-1.48473
159954148	chr5:159954148:T:A	1.47595e-10	-2.2016e-10	-0.853915	7.51792e-06	-2.2016e-10	-0.779701
159954507	chr5:159954507:G:A	1.48121e-08	-2.2016e-10	3.75481	0.000589108	-2.2016e-10	3.58162
159954519	chr5:159954519:C:T	1.69655e-11	-1.85619	-1.16101	8.41777e-07	-1.826	-1.14323
159954656	chr5:159954656:A:G	1.35859e-10	-2.2016e-10	-0.936769	6.17462e-06	-2.2016e-10	-0.976543
159954779	chr5:159954779:T:A	7.80763e-11	-2.2016e-10	-1.4907	3.7687e-06	-2.2016e-10	-1.47026
159955141	chr5:159955141:GCT:G	2.05705e-10	-2.2016e-10	-0.521941	8.96171e-06	-2.2016e-10	-0.60403
159956139	chr5:159956139:A:C	1.42315e-11	-1.87293	-1.32	6.6273e-07	-1.89374	-1.31464
159956226	chr5:159956226:A:G	1.27154e-10	-2.2016e-10	-1.00299	5.80989e-06	-2.2016e-10	-1.03743
159956264	chr5:159956264:C:T	1.93158e-11	-1.89454	-0.992926	8.98747e-07	-1.85759	-1.04616
159956734	chr5:159956734:G:A	1.26001e-10	-2.2016e-10	-1.0121	5.75826e-06	-2.2016e-10	-1.04636
159957116	chr5:159957116:C:G	8.66355e-11	-2.2016e-10	-1.38667	3.96289e-06	-2.2016e-10	-1.42002
159957118	chr5:159957118:C:T	2.78306e-09	-2.2016e-10	2.08292	0.000108666	-2.2016e-10	1.89129
159957738	chr5:159957738:C:G	1.41442e-11	-1.8852	-1.31388	6.71897e-07	-1.8862	-1.30845
159957896	chr5:159957896:C:T	1.2072e-10	-2.2016e-10	-1.05491	5.52862e-06	-2.2016e-10	-1.08705
159958138	chr5:159958138:T:C	1.26899e-10	-2.2016e-10	-1.005	5.7996e-06	-2.2016e-10	-1.0392
159958278	chr5:159958278:A:G	3.08445e-11	-1.18829	-1.23113	8.98676e-07	-1.67133	-1.23249
159958387	chr5:159958387:A:C	1.27497e-10	-2.2016e-10	-1.00029	5.82498e-06	-2.2016e-10	-1.03484
159958456	chr5:159958456:A:C	1.57214e-10	-2.2016e-10	-0.790777	6.9666e-06	-2.2016e-10	-0.855863
159958762	chr5:159958762:T:A	7.63484e-11	-2.2016e-10	-1.51308	3.60714e-06	-2.2016e-10	-1.51407
159959378	chr5:159959378:T:C	4.27708e-10	1.19027	-0.980217	1.87099e-05	1.15016	-1.0181
159959948	chr5:159959948:T:A	5.7417e-11	-1.79804	-4.92792e-10	2.75626e-06	-1.78312	-4.92792e-10
159960019	chr5:159960019:G:T	1.19692e-10	-2.2016e-10	-1.06346	5.48176e-06	-2.2016e-10	-1.09557
159960168	chr5:159960168:T:G	1.06127e-10	-2.2016e-10	-1.18374	5.06749e-06	-2.2016e-10	-1.17415
159960174	chr5:159960174:G:A	8.68404e-11	-2.2016e-10	-1.38431	3.97216e-06	-2.2016e-10	-1.41768
159960811	chr5:159960811:A:G	1.00662e-10	-2.2016e-10	-1.23661	4.65426e-06	-2.2016e-10	-1.25921
159961018	chr5:159961018:G:A	2.93796e-10	-2.2016e-10	-0.165498	1.21971e-05	-2.2016e-10	-0.295789
159961076	chr5:159961076:T:C	8.98345e-11	-2.2016e-10	-1.35041	4.08996e-06	-2.2016e-10	-1.38846
159961342	chr5:159961342:TG:T	1.5118e-10	0.278258	-1.10817	7.05012e-06	0.297845	-1.14179
159961345	chr5:159961345:A:C	1.50642e-10	0.275859	-1.10933	7.02541e-06	0.295459	-1.14292
159961489	chr5:159961489:A:G	4.08122e-11	-1.36876	-0.770638	1.34353e-06	-1.69817	-0.803522
159961752	chr5:159961752:A:G	9.45737e-11	-1.299	-4.92792e-10	3.04908e-06	-1.68215	-4.92792e-10
159962046	chr5:159962046:A:G	1.17136e-11	-1.87801	-1.50962	5.5032e-07	-1.89739	-1.49685
159962731	chr5:159962731:T:C	7.68429e-11	-2.2016e-10	-1.50662	3.6376e-06	-2.2016e-10	-1.50567
159962815	chr5:159962815:G:A	3.5391e-09	3.61449	-1.29124	2.07801e-05	1.37882	-1.14182
159962940	chr5:159962940:T:C	1.45814e-10	-2.2016e-10	-0.866054	7.04391e-06	-2.2016e-10	-0.844827
159962980	chr5:159962980:T:C	1.23207e-09	0.689517	0.578554	1.65057e-05	-0.740917	0.747629
159963179	chr5:159963179:A:AT	9.70322e-11	-2.2016e-10	-1.27334	4.24442e-06	-2.2016e-10	-1.35139
159963207	chr5:159963207:T:C	1.09393e-10	-2.2016e-10	-1.15344	4.67153e-06	-2.2016e-10	-1.2555
159963870	chr5:159963870:C:T	1.94382e-10	0.878301	-1.45686	1.10904e-06	-1.18047	-1.51302
159964276	chr5:159964276:T:G	8.00534e-11	-2.2016e-10	-1.46569	3.79636e-06	-2.2016e-10	-1.46295
159964371	chr5:159964371:G:A	7.63535e-11	-2.2016e-10	-1.51301	3.73336e-06	-2.2016e-10	-1.47968
159964583	chr5:159964583:C:G	1.57142e-09	-2.2016e-10	1.51135	6.23704e-05	-2.2016e-10	1.3361
159964625	chr5:159964625:C:T	7.63351e-11	-2.2016e-10	-1.51325	3.82387e-06	-2.2016e-10	-1.45573
159964639	chr5:159964639:G:A	7.65127e-11	-2.2016e-10	-1.51093	3.76563e-06	-2.2016e-10	-1.47108
159964695	chr5:159964695:G:A	7.02363e-11	-1.59652	-4.92792e-10	2.87651e-06	-1.74041	-4.92792e-10
159964708	chr5:159964708:G:A	7.66875e-11	-1.50865	-4.92792e-10	2.63061e-06	-1.82978	-4.92792e-10
159964804	chr5:159964804:A:C	9.47123e-11	-0.504675	-0.792865	2.94316e-06	-1.04316	-0.674349
159965068	chr5:159965068:CCTG:C	7.67504e-11	-2.2016e-10	-1.50783	3.60711e-06	-2.2016e-10	-1.51408
159965073	chr5:159965073:G:A	7.66043e-11	-2.2016e-10	-1.50973	3.60789e-06	-2.2016e-10	-1.51387
159965078	chr5:159965078:CTGAGCAGGTCCT:C	7.67326e-11	-2.2016e-10	-1.50806	3.60714e-06	-2.2016e-10	-1.51408
159965345	chr5:159965345:G:A	1.08246e-10	-2.2016e-10	-1.16398	5.04215e-06	-2.2016e-10	-1.17916
159965456	chr5:159965456:C:G	9.47694e-11	-2.2016e-10	-1.29694	5.52229e-06	-2.2016e-10	-1.0882
159965558	chr5:159965558:A:T	6.50631e-10	-2.2016e-10	0.629558	3.13413e-05	-2.2016e-10	0.647945
159965569	chr5:159965569:A:G	6.28228e-11	-1.70807	-4.92792e-10	2.89002e-06	-1.73573	-4.92792e-10
159965919	chr5:159965919:G:A	2.42023e-10	-2.2016e-10	-0.359351	1.08398e-05	-2.2016e-10	-0.413765
159965975	chr5:159965975:A:G	5.25271e-10	-2.2016e-10	0.41553	2.49115e-05	-2.2016e-10	0.41834
159966010	chr5:159966010:G:T	1.26806e-10	-2.2016e-10	-1.00572	6.44936e-06	-2.2016e-10	-0.93301
159966269	chr5:159966269:C:T	3.25775e-10	-2.2016e-10	-0.062176	1.57007e-05	-2.2016e-10	-0.0432827
159966541	chr5:159966541:A:G	6.55416e-10	-2.2016e-10	0.636887	3.12369e-05	-2.2016e-10	0.644609
159966562	chr5:159966562:A:C	6.60469e-10	-2.2016e-10	0.644567	3.15021e-05	-2.2016e-10	0.653062
159966906	chr5:159966906:A:G	8.21768e-11	-2.2016e-10	-1.43951	4.57093e-06	-2.2016e-10	-1.27727
159966934	chr5:159966934:G:A	8.35781e-11	-2.2016e-10	-1.4226	3.8442e-06	-2.2016e-10	-1.45042
159967017	chr5:159967017:G:A	2.3683e-09	-2.2016e-10	1.92154	9.64826e-05	-2.2016e-10	1.77237
159967564	chr5:159967564:T:C	1.2187e-10	-2.2016e-10	-1.04543	5.17418e-06	-2.2016e-10	-1.15331
159967640	chr5:159967640:C:T	7.45497e-10	-2.2016e-10	0.765666	3.31531e-05	-2.2016e-10	0.704144
159967716	chr5:159967716:C:T	5.32605e-11	-1.87319	-4.92792e-10	4.7485e-06	-1.23916	-4.92792e-10
159967862	chr5:159967862:T:C	1.18573e-10	-2.2016e-10	-1.07286	6.41998e-06	-2.2016e-10	-0.937576
159968275	chr5:159968275:T:C	7.69565e-10	-2.2016e-10	0.797441	3.45877e-05	-2.2016e-10	0.746507
159968454	chr5:159968454:CCAAA:C	1.74864e-09	-2.2016e-10	1.61821	6.54523e-05	-2.2016e-10	1.38433
159968599	chr5:159968599:C:T	1.21126e-10	-2.2016e-10	-1.05155	6.58694e-06	-2.2016e-10	-0.911902
159968989	chr5:159968989:A:G	2.94747e-08	-2.2016e-10	4.4429	0.00114166	-2.2016e-10	4.24324
159969087	chr5:159969087:C:T	1.57479e-09	-2.2016e-10	1.51349	7.04744e-05	-2.2016e-10	1.45826
159969337	chr5:159969337:G:A	7.9246e-11	-2.2016e-10	-1.47583	4.26406e-06	-2.2016e-10	-1.34677
159969817	chr5:159969817:A:T	7.63516e-10	-2.2016e-10	0.78955	3.36603e-05	-2.2016e-10	0.719328
159969906	chr5:159969906:TAC:T	3.15764e-10	-2.2016e-10	-0.0933903	9.25485e-06	-2.2016e-10	-0.571843
159969936	chr5:159969936:A:T	5.75008e-11	-1.79658	-4.92792e-10	2.60748e-06	-1.83861	-4.92792e-10
159969937	chr5:159969937:A:T	8.85031e-10	-2.2016e-10	0.937238	3.88201e-05	-2.2016e-10	0.861947
159970506	chr5:159970506:C:T	1.84326e-09	-2.2016e-10	1.6709	6.96372e-05	-2.2016e-10	1.44631
159970515	chr5:159970515:A:G	9.13273e-11	-2.2016e-10	-1.33393	4.01397e-06	-2.2016e-10	-1.40721
159970849	chr5:159970849:G:A	4.33595e-10	-2.2016e-10	0.223726	1.2738e-05	-2.2016e-10	-0.252398
159971112	chr5:159971112:TTTTA:T	8.71518e-11	-2.2016e-10	-1.38073	5.00233e-06	-2.2016e-10	-1.18709
159971769	chr5:159971769:G:C	6.43973e-10	-2.2016e-10	0.619273	2.95136e-05	-2.2016e-10	0.587861
159973114	chr5:159973114:T:C	1.61736e-10	-0.762419	-4.92792e-10	2.89516e-06	-1.73395	-4.92792e-10
159973124	chr5:159973124:C:T	7.63111e-11	-2.2016e-10	-1.51357	3.61095e-06	-2.2016e-10	-1.51302
159973334	chr5:159973334:C:T	4.24318e-10	-2.2016e-10	0.202098	1.17176e-05	-2.2016e-10	-0.3359
159973416	chr5:159973416:G:A	1.76836e-09	1.62942	-4.92792e-10	9.52516e-06	-0.543054	-4.92792e-10
159973927	chr5:159973927:A:G	7.96723e-11	-2.2016e-10	-1.47046	3.70391e-06	-2.2016e-10	-1.4876
159974158	chr5:159974158:G:A	4.15669e-11	-1.1157	-1.00538	7.72106e-07	-1.81553	-1.2401
159974244	chr5:159974244:T:C	1.01178e-10	-2.2016e-10	-1.2315	4.31959e-06	-2.2016e-10	-1.33383
159974651	chr5:159974651:AT:A	7.67284e-11	-2.2016e-10	-1.50811	3.613e-06	-2.2016e-10	-1.51245
159974785	chr5:159974785:A:C	1.06074e-10	-2.2016e-10	-1.18425	4.69042e-06	-2.2016e-10	-1.25147
159975270	chr5:159975270:A:G	7.70192e-11	-2.2016e-10	-1.50433	3.67045e-06	-2.2016e-10	-1.49668
159975598	chr5:159975598:G:C	1.46419e-10	-2.2016e-10	-0.861913	7.19791e-06	-2.2016e-10	-0.823201
159975688	chr5:159975688:C:A	6.09372e-11	-0.227126	-1.51141	8.1384e-07	-1.49966	-1.50333
159975971	chr5:159975971:A:G	7.68279e-11	-2.2016e-10	-1.50682	3.65395e-06	-2.2016e-10	-1.50118
159976422	chr5:159976422:G:A	3.53974e-10	-2.2016e-10	0.0208383	1.50617e-05	-2.2016e-10	-0.084839
159977317	chr5:159977317:G:A	1.76343e-10	-2.2016e-10	-0.675953	7.59157e-06	-2.2016e-10	-0.769952
159977433	chr5:159977433:G:T	2.61842e-11	-1.12447	-1.45876	7.77825e-07	-1.55391	-1.49433
159977539	chr5:159977539:G:A	8.78245e-11	-2.2016e-10	-1.37304	4.29268e-06	-2.2016e-10	-1.34008
159977992	chr5:159977992:G:C	7.70877e-11	-2.2016e-10	-1.50344	3.63992e-06	-2.2016e-10	-1.50503
159978114	chr5:159978114:G:T	5.32152e-11	-1.87404	-4.92792e-10	2.61093e-06	-1.83728	-4.92792e-10
159978356	chr5:159978356:G:A	8.96918e-11	-1.35201	-4.92792e-10	2.50718e-06	-1.87783	-4.92792e-10
159978605	chr5:159978605:A:G	1.31389e-10	-2.2016e-10	-0.970223	6.08721e-06	-2.2016e-10	-0.990801
159978710	chr5:159978710:A:C	1.5478e-10	-2.2016e-10	-0.806381	6.4552e-06	-2.2016e-10	-0.932106
159978898	chr5:159978898:G:T	2.36165e-11	-1.4161	-1.27034	6.6996e-07	-1.82564	-1.37189
159979051	chr5:159979051:C:T	1.26151e-10	-2.2016e-10	-1.0109	5.69037e-06	-2.2016e-10	-1.05822
159979431	chr5:159979431:C:T	1.01209e-10	-2.2016e-10	-1.2312	4.42661e-06	-2.2016e-10	-1.30936
159979607	chr5:159979607:A:G	1.21537e-10	-2.2016e-10	-1.04817	5.5369e-06	-2.2016e-10	-1.08556
159979932	chr5:159979932:A:T	8.40854e-11	-2.2016e-10	-1.41655	4.06329e-06	-2.2016e-10	-1.395
159980032	chr5:159980032:G:T	8.14744e-11	-2.2016e-10	-1.4481	3.77829e-06	-2.2016e-10	-1.46772
159980157	chr5:159980157:A:C	3.8356e-11	-1.18955	-1.01193	7.65289e-07	-1.8651	-1.19939
159980784	chr5:159980784:C:T	7.95211e-11	-2.2016e-10	-1.47236	3.7017e-06	-2.2016e-10	-1.4882
159980785	chr5:159980785:G:A	1.21992e-10	-2.2016e-10	-1.04443	5.5691e-06	-2.2016e-10	-1.07976
159980855	chr5:159980855:T:G	1.26758e-10	-2.2016e-10	-1.0061	5.76685e-06	-2.2016e-10	-1.04487
159980986	chr5:159980986:C:A	1.38533e-10	-2.2016e-10	-0.917277	6.21517e-06	-2.2016e-10	-0.969997
159981351	chr5:159981351:C:CAA	6.19156e-11	-1.72261	-4.92792e-10	2.45866e-06	-1.89738	-4.92792e-10
159981578	chr5:159981578:C:G	1.0087e-10	0.113314	-1.34786	9.24702e-07	-1.37064	-1.50464
159981659	chr5:159981659:C:CTTATTTT	2.22887e-10	-2.2016e-10	-0.441719	9.30615e-06	-2.2016e-10	-0.566316
159981990	chr5:159981990:A:G	2.00106e-11	-1.6762	-1.17593	7.82797e-07	-1.7975	-1.24437
159982036	chr5:159982036:TCTCGGAATGCTCACC:T	1.03963e-10	-2.2016e-10	-1.20435	4.72905e-06	-2.2016e-10	-1.24327
159982571	chr5:159982571:T:C	2.05255e-11	-1.50528	-1.32144	6.61812e-07	-1.79524	-1.41453
159983010	chr5:159983010:T:C	4.04194e-11	-0.871171	-1.2779	6.07687e-07	-1.88976	-1.40532
159983422	chr5:159983422:C:T	1.19088e-10	-1.06852	-4.92792e-10	2.48455e-06	-1.8869	-4.92792e-10
159983571	chr5:159983571:T:C	7.98592e-11	-2.2016e-10	-1.46812	3.69029e-06	-2.2016e-10	-1.49129
159984509	chr5:159984509:A:G	7.74056e-11	-2.2016e-10	-1.49932	3.63364e-06	-2.2016e-10	-1.50676
159984516	chr5:159984516:G:A	3.64503e-11	-0.965673	-1.28676	6.03234e-07	-1.80551	-1.49693
159984623	chr5:159984623:C:T	6.41118e-11	-1.68776	-4.92792e-10	2.45889e-06	-1.89728	-4.92792e-10
159984708	chr5:159984708:G:A	1.77541e-11	-1.46773	-1.50404	5.46383e-07	-1.8899	-1.51153
159984777	chr5:159984777:C:T	1.74843e-11	-1.48494	-1.50214	5.48481e-07	-1.88698	-1.51061
159984882	chr5:159984882:G:A	7.64542e-11	-2.2016e-10	-1.51169	3.61284e-06	-2.2016e-10	-1.5125
159984889	chr5:159984889:A:G	1.03452e-10	-1.20927	-4.92792e-10	2.45985e-06	-1.89689	-4.92792e-10
159984925	chr5:159984925:A:T	7.50597e-11	-1.5301	-4.92792e-10	3.46451e-06	-1.55442	-4.92792e-10
159985038	chr5:159985038:C:T	2.39143e-11	-1.81856	-0.855349	1.14336e-06	-1.63186	-1.03116
159985517	chr5:159985517:T:C	1.85908e-10	-2.2016e-10	-0.623132	1.02128e-05	-2.2016e-10	-0.473347
159985523	chr5:159985523:G:A	5.32975e-11	-1.8725	-4.92792e-10	2.55797e-06	-1.85778	-4.92792e-10
159985594	chr5:159985594:T:C	7.62777e-11	-2.2016e-10	-1.514	3.65325e-06	-2.2016e-10	-1.50137
159985608	chr5:159985608:T:C	1.39073e-11	-1.84479	-1.37117	7.05672e-07	-1.69016	-1.45543
159985873	chr5:159985873:G:A	7.92783e-11	-2.2016e-10	-1.47542	3.6683e-06	-2.2016e-10	-1.49726
159985934	chr5:159985934:A:G	7.86748e-11	-2.2016e-10	-1.48306	3.64953e-06	-2.2016e-10	-1.50239
159986662	chr5:159986662:A:G	3.8933e-11	-1.03972	-1.14682	6.17514e-07	-1.82784	-1.4512
159986676	chr5:159986676:G:T	8.22852e-11	-2.2016e-10	-1.43819	4.05781e-06	-2.2016e-10	-1.39635
159986812	chr5:159986812:G:A	7.82206e-11	-2.2016e-10	-1.48885	3.637e-06	-2.2016e-10	-1.50583
159986893	chr5:159986893:T:C	7.82685e-11	-2.2016e-10	-1.48824	3.63828e-06	-2.2016e-10	-1.50548
159987391	chr5:159987391:T:C	2.04902e-11	-1.32686	-1.50158	5.47853e-07	-1.8948	-1.50394
159987577	chr5:159987577:G:A	7.72493e-11	-2.2016e-10	-1.50135	3.71333e-06	-2.2016e-10	-1.48506
159987816	chr5:159987816:A:G	7.82912e-11	-2.2016e-10	-1.48795	3.63889e-06	-2.2016e-10	-1.50531
159987893	chr5:159987893:A:T	7.76683e-11	-2.2016e-10	-1.49594	3.62332e-06	-2.2016e-10	-1.5096
159988076	chr5:159988076:A:T	2.5245e-11	-1.19061	-1.42915	5.75759e-07	-1.89034	-1.45872
159988201	chr5:159988201:G:A	5.20013e-11	-1.89712	-4.92792e-10	3.05249e-06	-1.68103	-4.92792e-10
159988638	chr5:159988638:T:C	7.82133e-11	-2.2016e-10	-1.48894	3.6368e-06	-2.2016e-10	-1.50589
159988640	chr5:159988640:T:C	7.82473e-11	-2.2016e-10	-1.48851	3.6377e-06	-2.2016e-10	-1.50564
159988670	chr5:159988670:G:T	8.41153e-11	-2.2016e-10	-1.4162	3.82427e-06	-2.2016e-10	-1.45562
159988792	chr5:159988792:C:A	8.35179e-11	-2.2016e-10	-1.42332	4.06426e-06	-2.2016e-10	-1.39476
159989261	chr5:159989261:T:A	8.08866e-11	-2.2016e-10	-1.45534	4.45714e-06	-2.2016e-10	-1.30248
159989433	chr5:159989433:C:T	5.92433e-11	-0.344228	-1.4225	8.78375e-07	-1.45835	-1.46832
159989513	chr5:159989513:T:C	7.82618e-11	-2.2016e-10	-1.48833	3.63811e-06	-2.2016e-10	-1.50553
159989557	chr5:159989557:T:C	2.51299e-11	-1.20935	-1.41497	5.81534e-07	-1.89219	-1.44689
159989701	chr5:159989701:G:T	5.56019e-11	-1.83017	-4.92792e-10	3.16798e-06	-1.6439	-4.92792e-10
159989983	chr5:159989983:C:T	1.39902e-10	-0.907445	-4.92792e-10	2.53147e-06	-1.86819	-4.92792e-10
159990151	chr5:159990151:G:A	2.24287e-11	-1.86358	-0.874463	1.00294e-06	-1.73008	-1.06397
159990247	chr5:159990247:T:C	7.63084e-11	-2.2016e-10	-1.5136	3.6344e-06	-2.2016e-10	-1.50655
159990281	chr5:159990281:C:T	2.93817e-11	-1.07671	-1.3913	5.71754e-07	-1.84197	-1.51407
159990298	chr5:159990298:C:A	2.67543e-11	-1.1457	-1.41599	5.85289e-07	-1.88498	-1.44766
159990319	chr5:159990319:G:A	1.47548e-10	-2.2016e-10	-0.854232	6.19521e-06	-2.2016e-10	-0.973215
159990343	chr5:159990343:A:G	1.27596e-10	-0.999517	-4.92792e-10	2.4972e-06	-1.88182	-4.92792e-10
159991212	chr5:159991212:G:A	3.42114e-10	-2.2016e-10	-0.013241	1.69014e-05	-2.2016e-10	0.0304028
159991483	chr5:159991483:T:C	1.31265e-11	-1.8971	-1.37666	1.12557e-06	-1.48189	-1.1968
159991819	chr5:159991819:C:T	6.94459e-10	-2.2016e-10	0.694749	2.05847e-05	-2.2016e-10	0.227558
159992313	chr5:159992313:A:G	8.28367e-11	-2.2016e-10	-1.43151	4.10306e-06	-2.2016e-10	-1.38526
159992506	chr5:159992506:T:A	8.29452e-11	-2.2016e-10	-1.4302	3.71114e-06	-2.2016e-10	-1.48565
159992712	chr5:159992712:C:T	8.2029e-11	-2.2016e-10	-1.44131	4.04808e-06	-2.2016e-10	-1.39875
159992719	chr5:159992719:A:G	8.265e-11	-2.2016e-10	-1.43377	4.08818e-06	-2.2016e-10	-1.38889
159992979	chr5:159992979:T:C	1.00903e-10	-2.2016e-10	-1.23422	4.77957e-06	-2.2016e-10	-1.23264
159993217	chr5:159993217:C:T	5.56687e-11	-1.82897	-4.92792e-10	2.74426e-06	-1.78748	-4.92792e-10
159993398	chr5:159993398:C:T	5.44398e-11	-1.85129	-4.92792e-10	2.59214e-06	-1.84451	-4.92792e-10
159993501	chr5:159993501:C:G	7.98588e-11	-2.2016e-10	-1.46812	3.90906e-06	-2.2016e-10	-1.43369
159993592	chr5:159993592:G:A	8.3085e-11	-2.2016e-10	-1.42852	4.1149e-06	-2.2016e-10	-1.38238
159993666	chr5:159993666:T:G	8.12583e-11	-1.45075	-4.92792e-10	2.46267e-06	-1.89575	-4.92792e-10
159993877	chr5:159993877:C:T	8.76596e-11	-2.2016e-10	-1.37492	4.38584e-06	-2.2016e-10	-1.31861
159994179	chr5:159994179:C:T	7.6289e-11	-2.2016e-10	-1.51386	3.62698e-06	-2.2016e-10	-1.50859
159994194	chr5:159994194:G:C	8.91873e-11	-2.2016e-10	-1.35765	5.44389e-06	-2.2016e-10	-1.1025
159994526	chr5:159994526:A:T	5.22173e-11	-1.89297	-4.92792e-10	2.73337e-06	-1.79146	-4.92792e-10
159994865	chr5:159994865:G:C	8.13821e-11	-2.2016e-10	-1.44923	4.00966e-06	-2.2016e-10	-1.40829
159995216	chr5:159995216:A:C	8.51031e-11	-2.2016e-10	-1.40452	3.95762e-06	-2.2016e-10	-1.42135
159995301	chr5:159995301:A:G	8.36169e-11	-2.2016e-10	-1.42214	3.84577e-06	-2.2016e-10	-1.45002
159995509	chr5:159995509:GA:G	1.72042e-10	-2.2016e-10	-0.700643	8.19794e-06	-2.2016e-10	-0.693108
159996537	chr5:159996537:T:C	5.36396e-11	-1.8661	-4.92792e-10	2.57434e-06	-1.8514	-4.92792e-10
159996930	chr5:159996930:G:A	1.21812e-11	-1.85607	-1.49243	7.45211e-07	-1.57929	-1.51179
159997212	chr5:159997212:C:T	5.22637e-11	-1.89208	-4.92792e-10	3.34844e-06	-1.5885	-4.92792e-10
159997851	chr5:159997851:G:A	1.10363e-10	-2.2016e-10	-1.14461	5.231e-06	-2.2016e-10	-1.14239
159997997	chr5:159997997:G:A	5.65341e-11	-1.81354	-4.92792e-10	2.48469e-06	-1.88684	-4.92792e-10
159998026	chr5:159998026:T:C	2.95678e-11	-1.16002	-1.30168	6.57896e-07	-1.89668	-1.31901
159998170	chr5:159998170:T:C	7.65394e-11	-2.2016e-10	-1.51058	3.63591e-06	-2.2016e-10	-1.50613
159998517	chr5:159998517:T:C	6.92366e-11	-0.341443	-1.26941	2.6382e-06	-0.580405	-1.24649
159998781	chr5:159998781:T:A	2.1864e-10	-2.2016e-10	-0.460957	9.01729e-06	-2.2016e-10	-0.597847
159998813	chr5:159998813:C:A	1.28352e-09	2.80509	-1.49611	3.69273e-06	0.0222785	-1.5129
159999004	chr5:159999004:C:T	9.49244e-11	-2.2016e-10	-1.2953	4.8255e-06	-2.2016e-10	-1.22308
159999382	chr5:159999382:C:T	1.85743e-10	-2.2016e-10	-0.62402	7.84286e-06	-2.2016e-10	-0.737388
159999595	chr5:159999595:G:A	1.02965e-10	-2.2016e-10	-1.214	5.28529e-06	-2.2016e-10	-1.13206
159999633	chr5:159999633:G:A	1.55996e-10	-2.2016e-10	-0.798555	4.83267e-06	-2.2016e-10	-1.22159
159999886	chr5:159999886:T:C	1.06516e-09	2.63245	-1.50994	3.39406e-06	-0.0899062	-1.48506
160000045	chr5:160000045:A:G	7.32715e-11	-1.55421	-4.92792e-10	3.30869e-06	-1.60044	-4.92792e-10
160000134	chr5:160000134:A:G	7.85455e-11	-0.149073	-1.33563	2.95345e-06	-0.395349	-1.31867
160000519	chr5:160000519:C:T	1.69912e-10	-2.2016e-10	-0.713101	6.1419e-06	-2.2016e-10	-0.981858
160000725	chr5:160000725:A:T	1.33513e-09	1.3484	-4.92792e-10	2.42054e-05	0.389584	-4.92792e-10
160000941	chr5:160000941:T:C	1.93154e-11	-1.51325	-1.37423	1.08054e-06	-1.36165	-1.35788
160001289	chr5:160001289:T:C	1.05924e-10	-2.2016e-10	-1.18566	5.36575e-06	-2.2016e-10	-1.11695
160001315	chr5:160001315:C:T	2.81986e-11	-1.29592	-1.21319	7.18986e-07	-1.8974	-1.22951
160001591	chr5:160001591:G:A	7.81322e-11	-2.2016e-10	-1.48998	3.70942e-06	-2.2016e-10	-1.48612
160001840	chr5:160001840:T:C	2.61376e-11	-1.23287	-1.35214	6.26414e-07	-1.8974	-1.36733
160002098	chr5:160002098:C:T	2.24504e-10	-2.2016e-10	-0.434489	9.161e-06	-2.2016e-10	-0.582036
160003308	chr5:160003308:T:C	1.02282e-10	-0.0244532	-1.1962	4.08732e-06	-0.283097	-1.106
160003315	chr5:160003315:T:C	3.32632e-11	-1.37962	-0.964317	9.88305e-07	-1.88787	-0.920881
160003373	chr5:160003373:C:T	1.85371e-09	3.1796	-1.50304	4.66996e-06	0.258226	-1.51407
160003539	chr5:160003539:A:T	9.74255e-11	-2.2016e-10	-1.2693	4.97184e-06	-2.2016e-10	-1.1932
160003549	chr5:160003549:T:G	1.27164e-10	-2.2016e-10	-1.00291	7.05242e-06	-2.2016e-10	-0.843621
160003989	chr5:160003989:C:T	9.68316e-11	-2.2016e-10	-1.27541	4.9363e-06	-2.2016e-10	-1.20038
160004106	chr5:160004106:T:C	1.0728e-10	0.0475049	-1.22045	4.23982e-06	-0.219129	-1.13334
160004480	chr5:160004480:G:C	7.85284e-11	-2.2016e-10	-1.48492	3.71356e-06	-2.2016e-10	-1.485
160004724	chr5:160004724:G:A	1.04226e-10	0.232312	-1.43413	1.16531e-06	-1.16449	-1.47951
160005232	chr5:160005232:C:T	5.68821e-11	-1.8074	-4.92792e-10	6.38334e-06	-0.9433	-4.92792e-10
160005369	chr5:160005369:T:C	1.02162e-10	-2.2016e-10	-1.22182	5.26577e-06	-2.2016e-10	-1.13576
160005674	chr5:160005674:A:C	2.11997e-10	-0.0646466	-0.427166	7.52676e-06	-0.381078	-0.397449
160005973	chr5:160005973:G:A	2.0431e-10	-0.138182	-0.390563	7.25634e-06	-0.455331	-0.359785
160006028	chr5:160006028:C:T	8.77349e-11	-2.2016e-10	-1.37406	4.3857e-06	-2.2016e-10	-1.31864
160006140	chr5:160006140:G:A	1.02858e-10	-2.2016e-10	-1.21503	5.30185e-06	-2.2016e-10	-1.12894
160006359	chr5:160006359:T:G	1.01922e-10	-2.2016e-10	-1.22418	5.25177e-06	-2.2016e-10	-1.13843
160006396	chr5:160006396:T:G	7.15458e-11	-1.57805	-4.92792e-10	2.51857e-06	-1.8733	-4.92792e-10
160006517	chr5:160006517:A:C	3.95416e-10	0.131554	-4.92792e-10	4.4774e-06	-1.29795	-4.92792e-10
160006612	chr5:160006612:G:C	7.7697e-11	-2.2016e-10	-1.49557	3.60805e-06	-2.2016e-10	-1.51382
160006728	chr5:160006728:T:C	2.56244e-10	-2.2016e-10	-0.302254	1.04103e-05	-2.2016e-10	-0.454192
160007132	chr5:160007132:C:T	7.85585e-11	-2.2016e-10	-1.48454	3.68524e-06	-2.2016e-10	-1.49266
160007493	chr5:160007493:A:G	1.13158e-10	-2.2016e-10	-1.1196	4.80929e-06	-2.2016e-10	-1.22644
160007976	chr5:160007976:C:T	1.21831e-10	-2.2016e-10	-1.04575	4.76246e-06	-2.2016e-10	-1.23623
160007977	chr5:160007977:A:G	9.42231e-11	-2.2016e-10	-1.30272	4.94778e-06	-2.2016e-10	-1.19805
160008142	chr5:160008142:T:C	1.09362e-10	-2.2016e-10	-1.15372	4.38911e-06	-2.2016e-10	-1.31786
160008644	chr5:160008644:A:C	1.11918e-10	-2.2016e-10	-1.13061	4.46715e-06	-2.2016e-10	-1.30024
160008737	chr5:160008737:G:T	1.1773e-10	-2.2016e-10	-1.07999	4.63916e-06	-2.2016e-10	-1.26246
160008818	chr5:160008818:C:T	1.2028e-10	-2.2016e-10	-1.05856	4.71548e-06	-2.2016e-10	-1.24614
160009154	chr5:160009154:C:T	2.98358e-09	3.58752	-1.43502	6.3407e-06	0.526449	-1.47645
160009539	chr5:160009539:C:T	8.49489e-11	-0.0904983	-1.31584	8.30713e-07	-1.47356	-1.5089
160009816	chr5:160009816:A:C	1.72295e-10	0.136452	-0.835629	6.37421e-06	-0.211082	-0.733649
160009862	chr5:160009862:G:A	1.11646e-10	-2.2016e-10	-1.13305	4.45766e-06	-2.2016e-10	-1.30237
160009918	chr5:160009918:T:C	9.68316e-11	-2.2016e-10	-1.27541	4.9363e-06	-2.2016e-10	-1.20038
160009921	chr5:160009921:T:C	7.3307e-11	-1.55373	-4.92792e-10	2.45879e-06	-1.89732	-4.92792e-10
160010001	chr5:160010001:G:T	1.1144e-10	-2.2016e-10	-1.1349	4.45157e-06	-2.2016e-10	-1.30373
160010002	chr5:160010002:C:T	1.0418e-10	-2.2016e-10	-1.20227	4.39457e-06	-2.2016e-10	-1.31662
160010124	chr5:160010124:G:A	1.10438e-10	-2.2016e-10	-1.14393	4.42173e-06	-2.2016e-10	-1.31046
160010459	chr5:160010459:C:T	2.08369e-10	-0.0903496	-0.418726	7.4151e-06	-0.403782	-0.38969
160010614	chr5:160010614:C:G	1.17314e-10	-2.2016e-10	-1.08353	4.62762e-06	-2.2016e-10	-1.26495
160012030	chr5:160012030:A:C	3.71156e-11	-1.12216	-1.11218	7.90841e-07	-1.89458	-1.13707
160012290	chr5:160012290:T:C	7.72524e-11	-2.2016e-10	-1.50131	3.69377e-06	-2.2016e-10	-1.49034
160012359	chr5:160012359:A:G	1.0975e-10	-2.2016e-10	-1.15018	5.57427e-06	-2.2016e-10	-1.07883
160012957	chr5:160012957:A:G	1.24515e-10	-1.02396	-4.92792e-10	2.48369e-06	-1.88725	-4.92792e-10
160013010	chr5:160013010:T:A	2.47507e-09	3.47152	-1.50588	5.64831e-06	0.448367	-1.514
160013458	chr5:160013458:G:A	1.12697e-10	0.0952247	-1.2189	3.89454e-06	-0.250649	-1.18677
160013509	chr5:160013509:C:G	9.18426e-11	-2.2016e-10	-1.32831	4.79313e-06	-2.2016e-10	-1.22981
160013627	chr5:160013627:C:G	1.16603e-10	-2.2016e-10	-1.08961	4.60623e-06	-2.2016e-10	-1.26958
160014007	chr5:160014007:A:G	1.10687e-10	-2.2016e-10	-1.14167	4.42973e-06	-2.2016e-10	-1.30865
160014039	chr5:160014039:A:C	1.16549e-10	-2.2016e-10	-1.09007	4.60468e-06	-2.2016e-10	-1.26992
160014315	chr5:160014315:G:A	1.12594e-10	-2.2016e-10	-1.1246	4.6344e-06	-2.2016e-10	-1.26348
160014493	chr5:160014493:G:A	1.16769e-10	-2.2016e-10	-1.08818	4.61073e-06	-2.2016e-10	-1.26861
160014514	chr5:160014514:T:A	8.43165e-11	-0.303361	-1.11044	2.9277e-06	-0.59729	-1.12548
160014674	chr5:160014674:G:A	4.11291e-11	-1.03324	-1.09843	8.07439e-07	-1.8872	-1.12367
160014835	chr5:160014835:A:G	1.16822e-10	-2.2016e-10	-1.08773	4.61283e-06	-2.2016e-10	-1.26815
160015305	chr5:160015305:G:A	1.16523e-10	-2.2016e-10	-1.09029	4.60375e-06	-2.2016e-10	-1.27012
160015590	chr5:160015590:G:A	1.16822e-10	-2.2016e-10	-1.08773	4.61283e-06	-2.2016e-10	-1.26815
160015628	chr5:160015628:C:T	1.13684e-10	-2.2016e-10	-1.11496	4.51891e-06	-2.2016e-10	-1.28872
160015755	chr5:160015755:A:G	1.44198e-10	-2.2016e-10	-0.877193	6.10379e-06	-2.2016e-10	-0.988082
160015910	chr5:160015910:A:G	1.94513e-09	3.23029	-1.50559	4.83751e-06	0.293438	-1.51403
160015927	chr5:160015927:T:C	1.44198e-10	-2.2016e-10	-0.877193	6.10379e-06	-2.2016e-10	-0.988082
160016080	chr5:160016080:G:A	1.15275e-10	-2.2016e-10	-1.10106	6.09143e-06	-2.2016e-10	-0.990108
160016167	chr5:160016167:C:T	2.51438e-09	3.44103	-1.45963	5.68524e-06	0.433607	-1.49272
160016318	chr5:160016318:C:T	9.91089e-11	-2.2016e-10	-1.25217	5.06262e-06	-2.2016e-10	-1.17511
160016321	chr5:160016321:A:T	1.327e-10	-0.960292	-4.92792e-10	4.8352e-06	-1.22107	-4.92792e-10
160016659	chr5:160016659:T:C	1.07086e-10	-2.2016e-10	-1.17475	5.5429e-06	-2.2016e-10	-1.08447
160016799	chr5:160016799:G:T	1.04341e-10	0.108431	-1.30915	3.54022e-06	-0.222645	-1.31016
160016977	chr5:160016977:A:T	1.161e-10	-2.2016e-10	-1.09393	4.59135e-06	-2.2016e-10	-1.27282
160017189	chr5:160017189:A:G	9.08479e-11	-2.2016e-10	-1.3392	4.58651e-06	-2.2016e-10	-1.27387
160017192	chr5:160017192:A:G	1.80119e-10	-0.654768	-4.92792e-10	3.66804e-06	-1.49733	-4.92792e-10
160017213	chr5:160017213:T:G	1.44121e-10	-2.2016e-10	-0.877734	6.1007e-06	-2.2016e-10	-0.988587
160017221	chr5:160017221:A:C	1.16764e-10	-2.2016e-10	-1.08823	4.61112e-06	-2.2016e-10	-1.26852
160017858	chr5:160017858:T:C	1.16822e-10	-2.2016e-10	-1.08773	4.61283e-06	-2.2016e-10	-1.26815
160017924	chr5:160017924:G:A	1.07155e-10	-2.2016e-10	-1.17411	5.54686e-06	-2.2016e-10	-1.08376
160018632	chr5:160018632:A:G	1.16822e-10	-2.2016e-10	-1.08773	4.61283e-06	-2.2016e-10	-1.26815
160018795	chr5:160018795:C:A	1.16822e-10	-2.2016e-10	-1.08773	4.61283e-06	-2.2016e-10	-1.26815
160018822	chr5:160018822:A:G	2.1464e-10	-0.041509	-0.437914	7.55385e-06	-0.366356	-0.408579
160018977	chr5:160018977:G:C	1.82932e-10	-2.2016e-10	-0.639272	7.36931e-06	-2.2016e-10	-0.799667
160019204	chr5:160019204:A:C	7.7803e-11	-2.2016e-10	-1.4942	3.60869e-06	-2.2016e-10	-1.51365
160019292	chr5:160019292:T:C	7.65399e-11	-2.2016e-10	-1.51057	3.61025e-06	-2.2016e-10	-1.51321
160019410	chr5:160019410:A:G	2.80009e-09	3.59772	-1.5087	6.12422e-06	0.528648	-1.51339
160019722	chr5:160019722:C:T	1.13295e-10	-2.2016e-10	-1.11839	4.50736e-06	-2.2016e-10	-1.29128
160020055	chr5:160020055:A:G	1.20828e-10	-2.2016e-10	-1.05401	6.27093e-06	-2.2016e-10	-0.961067
160020206	chr5:160020206:A:G	5.19948e-11	-0.413735	-1.48351	5.54968e-07	-1.87185	-1.51398
160020480	chr5:160020480:G:A	4.04492e-11	-1.03348	-1.11485	7.94863e-07	-1.88675	-1.13983
160020754	chr5:160020754:C:G	1.08909e-10	-1.15788	-4.92792e-10	2.56938e-06	-1.85332	-4.92792e-10
160021129	chr5:160021129:C:T	2.37157e-09	3.42883	-1.50591	5.50452e-06	0.422576	-1.514
160021508	chr5:160021508:A:C	2.36398e-09	3.42616	-1.50644	5.49343e-06	0.420495	-1.51393
160022293	chr5:160022293:T:C	9.34063e-11	-2.2016e-10	-1.31143	4.73651e-06	-2.2016e-10	-1.24169
160022978	chr5:160022978:G:A	1.0691e-10	-2.2016e-10	-1.17639	4.8379e-06	-2.2016e-10	-1.22051
160023681	chr5:160023681:C:T	8.36885e-11	-2.2016e-10	-1.42128	3.72773e-06	-2.2016e-10	-1.48119
160024056	chr5:160024056:C:CT	1.88449e-11	-1.47019	-1.44195	5.67678e-07	-1.89025	-1.47294
160024588	chr5:160024588:A:T	2.37578e-09	3.4315	-1.50681	5.52077e-06	0.425404	-1.51388
160024589	chr5:160024589:C:T	2.04655e-10	-0.0818481	-0.445211	7.25651e-06	-0.399701	-0.415391
160024799	chr5:160024799:C:CTTG	4.14559e-11	-1.03063	-1.09312	8.11904e-07	-1.88683	-1.11853
160025050	chr5:160025050:C:T	1.6237e-11	-1.57327	-1.48782	9.57815e-07	-1.38016	-1.45993
160025104	chr5:160025104:T:C	5.37278e-11	-1.86445	-4.92792e-10	2.57099e-06	-1.8527	-4.92792e-10
160025316	chr5:160025316:C:T	8.07469e-11	-2.2016e-10	-1.45706	5.01593e-06	-2.2016e-10	-1.18437
160025427	chr5:160025427:G:A	7.89793e-11	-2.2016e-10	-1.4792	3.98106e-06	-2.2016e-10	-1.41544
160026216	chr5:160026216:G:A	1.07384e-10	-2.2016e-10	-1.17197	5.56383e-06	-2.2016e-10	-1.0807
160026219	chr5:160026219:G:A	3.09125e-09	3.65176	-1.46381	6.72985e-06	0.60482	-1.49526
160026322	chr5:160026322:T:G	2.575e-09	3.47246	-1.46723	5.75674e-06	0.450531	-1.49715
160026415	chr5:160026415:A:G	3.09435e-10	-0.113637	-4.92792e-10	2.60825e-06	-1.83831	-4.92792e-10
160026438	chr5:160026438:T:G	1.1482e-10	-2.2016e-10	-1.10502	4.70798e-06	-2.2016e-10	-1.24773
160026848	chr5:160026848:T:G	2.60614e-09	3.47808	-1.46084	5.78853e-06	0.452376	-1.49349
160027541	chr5:160027541:A:G	1.02493e-10	-2.2016e-10	-1.21859	6.69253e-06	-2.2016e-10	-0.895999
160027622	chr5:160027622:C:T	5.03731e-11	-1.03561	-0.893318	9.72795e-07	-1.89738	-0.927194
160027643	chr5:160027643:A:G	1.77007e-10	0.0881743	-0.760371	6.5619e-06	-0.2634	-0.65231
160028293	chr5:160028293:C:T	3.29399e-11	-1.48868	-0.865015	1.34235e-06	-1.76785	-0.734721
160028512	chr5:160028512:C:T	4.42491e-10	1.60853	-1.36449	1.06151e-06	-1.46732	-1.26998
160028646	chr5:160028646:T:C	1.23243e-10	-2.2016e-10	-1.03422	6.40324e-06	-2.2016e-10	-0.940187
160028895	chr5:160028895:AAAGAT:A	1.09543e-10	-2.2016e-10	-1.15207	4.57659e-06	-2.2016e-10	-1.27604
160029200	chr5:160029200:G:A	6.81571e-11	-1.62657	-4.92792e-10	2.5913e-06	-1.84483	-4.92792e-10
160029583	chr5:160029583:G:A	7.74439e-11	-2.2016e-10	-1.49883	3.66914e-06	-2.2016e-10	-1.49703
160030392	chr5:160030392:G:A	8.28592e-11	-2.2016e-10	-1.43124	3.771e-06	-2.2016e-10	-1.46965
160031048	chr5:160031048:T:C	1.23506e-10	-2.2016e-10	-1.03209	4.81389e-06	-2.2016e-10	-1.22549
160033281	chr5:160033281:G:A	3.91277e-09	3.65589	-1.23227	1.00475e-05	0.552909	-1.04258
160033336	chr5:160033336:T:C	4.80077e-11	-0.473314	-1.50371	5.58924e-07	-1.86833	-1.5104
160033484	chr5:160033484:A:G	3.347e-09	3.72657	-1.45913	6.81864e-06	0.615256	-1.49259
160033758	chr5:160033758:C:T	1.07161e-10	-2.2016e-10	-1.17405	5.55095e-06	-2.2016e-10	-1.08302
160033794	chr5:160033794:C:T	8.16188e-11	-2.2016e-10	-1.44632	3.70102e-06	-2.2016e-10	-1.48838
160034976	chr5:160034976:T:C	4.72283e-11	-1.07962	-0.913776	9.28551e-07	-1.8436	-1.02753
160035415	chr5:160035415:T:C	6.84139e-11	-1.68585	0.063041	2.59827e-06	-1.89663	0.0544898
160035953	chr5:160035953:T:G	1.15545e-08	3.50645	-4.92792e-10	2.45764e-05	0.404796	-4.92792e-10
160036680	chr5:160036680:C:T	5.22108e-11	-1.89309	-4.92792e-10	3.06766e-06	-1.67608	-4.92792e-10
160037296	chr5:160037296:A:T	8.68184e-11	-2.2016e-10	-1.38457	3.91071e-06	-2.2016e-10	-1.43327
160037666	chr5:160037666:A:G	4.50639e-09	3.71658	-1.15171	1.15377e-05	0.599714	-0.951085
160037743	chr5:160037743:G:T	6.187e-11	-1.72335	-4.92792e-10	2.67964e-06	-1.81131	-4.92792e-10
160037985	chr5:160037985:A:G	1.03581e-10	-2.2016e-10	-1.20803	4.3741e-06	-2.2016e-10	-1.32129
160038016	chr5:160038016:T:G	2.84089e-10	-0.199095	-4.92792e-10	4.92887e-06	-1.20188	-4.92792e-10
160038044	chr5:160038044:G:A	8.23791e-11	-2.2016e-10	-1.43705	3.6387e-06	-2.2016e-10	-1.50537
160038121	chr5:160038121:A:G	7.63062e-11	-2.2016e-10	-1.51363	3.62284e-06	-2.2016e-10	-1.50973
160038791	chr5:160038791:T:G	2.69807e-10	1.09889	-1.34957	7.42575e-06	0.554788	-1.34683
160039247	chr5:160039247:A:G	1.06688e-10	-2.2016e-10	-1.17847	5.52009e-06	-2.2016e-10	-1.0886
160039306	chr5:160039306:T:C	7.70523e-11	-2.2016e-10	-1.5039	3.60843e-06	-2.2016e-10	-1.51372
160039386	chr5:160039386:C:T	2.24898e-11	-1.54452	-1.1908	7.36068e-07	-1.84683	-1.2566
160039744	chr5:160039744:T:C	2.03969e-11	-1.5922	-1.2408	7.18159e-07	-1.82731	-1.30075
160039794	chr5:160039794:T:G	9.93056e-09	3.90998	-0.554993	1.57691e-05	0.725567	-0.764509
160040264	chr5:160040264:A:G	1.58359e-10	-2.2016e-10	-0.783518	5.69708e-06	-2.2016e-10	-1.05704
160040406	chr5:160040406:T:C	2.18332e-11	-1.565	-1.19995	7.3568e-07	-1.83932	-1.26463
160040475	chr5:160040475:G:A	7.62911e-11	-2.2016e-10	-1.51383	3.68171e-06	-2.2016e-10	-1.49361
160040482	chr5:160040482:G:C	7.88588e-11	-2.2016e-10	-1.48072	3.62996e-06	-2.2016e-10	-1.50777
160041372	chr5:160041372:G:A	4.99684e-11	-1.5436	-0.393397	2.00445e-06	-1.89074	-0.210876
160041686	chr5:160041686:A:G	8.09493e-11	-2.2016e-10	-1.45456	4.05647e-06	-2.2016e-10	-1.39668
160041851	chr5:160041851:C:T	9.88122e-11	-2.2016e-10	-1.25516	5.09549e-06	-2.2016e-10	-1.16864
160042270	chr5:160042270:T:A	3.9167e-10	0.612949	-0.490912	1.16883e-05	0.115396	-0.453796
160043962	chr5:160043962:G:T	9.34281e-11	-2.2016e-10	-1.31119	4.73787e-06	-2.2016e-10	-1.2414
160044052	chr5:160044052:T:C	7.92917e-11	-2.2016e-10	-1.47525	4.34e-06	-2.2016e-10	-1.32912
160044250	chr5:160044250:G:A	7.65431e-11	-2.2016e-10	-1.51053	3.61017e-06	-2.2016e-10	-1.51324
160044798	chr5:160044798:G:A	1.20098e-10	-2.2016e-10	-1.06008	4.71121e-06	-2.2016e-10	-1.24705
160044804	chr5:160044804:C:T	1.02619e-10	-2.2016e-10	-1.21736	4.28585e-06	-2.2016e-10	-1.34167
160045124	chr5:160045124:C:T	3.11511e-10	0.257843	-0.364792	1.90906e-06	-1.89738	-0.252997
160045163	chr5:160045163:C:T	1.69848e-11	-1.54131	-1.47476	5.59277e-07	-1.88641	-1.49169
160045682	chr5:160045682:C:G	2.17884e-11	-1.59079	-1.17622	7.63748e-07	-1.87659	-1.18992
160046270	chr5:160046270:C:T	7.66216e-11	-2.2016e-10	-1.5095	3.61692e-06	-2.2016e-10	-1.51137
160046645	chr5:160046645:T:C	7.73205e-11	-2.2016e-10	-1.50042	3.60714e-06	-2.2016e-10	-1.51408
160046701	chr5:160046701:G:A	7.6365e-11	-2.2016e-10	-1.51286	3.61757e-06	-2.2016e-10	-1.51119
160046877	chr5:160046877:C:T	2.59228e-11	-1.54804	-1.04522	8.86206e-07	-1.88679	-1.031
160046883	chr5:160046883:G:A	8.45738e-11	-2.2016e-10	-1.41076	4.79092e-06	-2.2016e-10	-1.23027
160047256	chr5:160047256:A:C	1.2739e-10	-2.2016e-10	-1.00113	5.57686e-06	-2.2016e-10	-1.07836
160047410	chr5:160047410:T:G	2.59643e-09	3.47299	-1.45948	5.76805e-06	0.448156	-1.49281
160047779	chr5:160047779:A:C	1.771e-10	-2.2016e-10	-0.671669	1.12842e-05	-2.2016e-10	-0.373584
160047858	chr5:160047858:G:A	3.30823e-09	3.71761	-1.46182	6.74815e-06	0.606485	-1.49421
160048459	chr5:160048459:C:G	1.00582e-10	-2.2016e-10	-1.23741	4.25088e-06	-2.2016e-10	-1.34986
160048469	chr5:160048469:A:G	3.50814e-11	-1.03671	-1.254	1.3021e-06	-1.4834	-1.04961
160048548	chr5:160048548:G:A	1.57462e-10	-2.2016e-10	-0.7892	9.14388e-06	-2.2016e-10	-0.583906
160049020	chr5:160049020:T:C	3.49263e-11	-0.982779	-1.31237	1.25188e-06	-1.44427	-1.12807
160049278	chr5:160049278:G:A	2.89647e-11	-1.77181	-0.7105	1.2758e-06	-1.45191	-1.10151
160049488	chr5:160049488:A:G	1.07122e-10	-2.2016e-10	-1.17442	5.54487e-06	-2.2016e-10	-1.08412
160049880	chr5:160049880:C:A	5.57007e-11	-1.82839	-4.92792e-10	6.09017e-06	-0.990315	-4.92792e-10
160050161	chr5:160050161:C:A	2.19903e-11	-1.55307	-1.20471	7.29379e-07	-1.84388	-1.26868
160050185	chr5:160050185:C:T	1.91947e-11	-1.68757	-1.20618	8.02071e-07	-1.74691	-1.27064
160050345	chr5:160050345:G:A	2.12583e-11	-1.56525	-1.22639	7.17914e-07	-1.84007	-1.28833
160050474	chr5:160050474:A:T	1.03971e-10	-1.20427	-4.92792e-10	3.86982e-06	-1.44378	-4.92792e-10
160050761	chr5:160050761:G:A	2.16147e-11	-1.55407	-1.22094	7.25167e-07	-1.88478	-1.23356
160050905	chr5:160050905:C:T	2.10968e-11	-1.5941	-1.20516	7.43614e-07	-1.87544	-1.21778
160051087	chr5:160051087:T:G	1.25485e-10	-2.2016e-10	-1.01619	6.58549e-06	-2.2016e-10	-0.912122
160051331	chr5:160051331:G:A	7.85656e-11	-2.2016e-10	-1.48445	3.62602e-06	-2.2016e-10	-1.50886
160051534	chr5:160051534:G:A	1.91966e-11	-1.3906	-1.50305	6.53014e-07	-1.71187	-1.51128
160051805	chr5:160051805:ACTTAAGT:A	1.19649e-10	-2.2016e-10	-1.06382	6.26263e-06	-2.2016e-10	-0.962391
160052391	chr5:160052391:ATGGGAGGATCACT:A	4.76793e-11	-1.60027	-0.38362	1.67691e-06	-1.89349	-0.38655
160053151	chr5:160053151:AT:A	2.62547e-11	-1.57523	-1.0053	9.34727e-07	-1.83981	-1.02468
160053611	chr5:160053611:G:A	2.94858e-11	-0.950775	-1.5137	9.11561e-07	-1.38951	-1.50008
160053691	chr5:160053691:A:G	9.33862e-11	-1.31164	-4.92792e-10	6.35181e-06	-0.948251	-4.92792e-10
160054069	chr5:160054069:G:T	2.05598e-11	-1.60471	-1.22033	7.34796e-07	-1.87225	-1.2329
160054777	chr5:160054777:G:A	9.34281e-11	-2.2016e-10	-1.31119	4.73787e-06	-2.2016e-10	-1.2414
160054925	chr5:160054925:G:C	7.78428e-11	-2.2016e-10	-1.49369	3.75807e-06	-2.2016e-10	-1.47309
160055217	chr5:160055217:T:TC	1.056e-10	-2.2016e-10	-1.18873	4.20193e-06	-2.2016e-10	-1.36145
160055573	chr5:160055573:G:T	2.75273e-11	-1.57974	-0.953461	9.85351e-07	-1.83749	-0.974254
160056134	chr5:160056134:T:C	2.48741e-11	-1.61477	-1.01979	9.39263e-07	-1.82087	-1.03878
160056379	chr5:160056379:C:CA	8.57038e-11	-2.2016e-10	-1.39749	3.88393e-06	-2.2016e-10	-1.44014
160056466	chr5:160056466:G:A	3.00022e-10	-2.2016e-10	-0.144529	1.83056e-05	-2.2016e-10	0.110214
160056768	chr5:160056768:A:C	3.03355e-11	-0.942205	-1.49386	8.90794e-07	-1.40075	-1.51189
160057884	chr5:160057884:C:T	1.07486e-10	-2.2016e-10	-1.17102	5.57126e-06	-2.2016e-10	-1.07937
160058047	chr5:160058047:G:A	2.13225e-11	-1.58985	-1.19877	7.46416e-07	-1.87743	-1.21204
160058219	chr5:160058219:T:C	1.69902e-11	-1.51229	-1.50345	5.71535e-07	-1.89516	-1.46126
160058240	chr5:160058240:C:T	8.2317e-11	-2.2016e-10	-1.43781	4.03584e-06	-2.2016e-10	-1.40178
160058691	chr5:160058691:G:A	5.0671e-11	-0.760132	-1.1629	8.08375e-07	-1.83072	-1.179
160058741	chr5:160058741:A:G	2.06846e-11	-1.37126	-1.44773	1.33538e-06	-1.21591	-1.29186
160058775	chr5:160058775:T:C	2.13809e-11	-1.71196	-1.07392	7.24728e-07	-1.85972	-1.25923
160058795	chr5:160058795:G:C	1.93664e-11	-1.38541	-1.49944	1.06284e-06	-1.22424	-1.51181
160058891	chr5:160058891:C:G	1.4968e-10	-2.2016e-10	-0.839885	8.65522e-06	-2.2016e-10	-0.638828
160059012	chr5:160059012:G:A	5.14219e-09	4.15492	-1.45806	9.03966e-06	0.89655	-1.49192
160059729	chr5:160059729:G:A	2.10822e-11	-1.3688	-1.43116	1.06182e-06	-1.22484	-1.51217
160059809	chr5:160059809:G:A	7.62783e-11	-2.2016e-10	-1.514	3.64007e-06	-2.2016e-10	-1.50499
160060316	chr5:160060316:A:G	1.93894e-11	-1.39453	-1.48913	1.05052e-06	-1.23374	-1.51397
160060323	chr5:160060323:T:A	1.96036e-11	-1.41056	-1.46211	1.24335e-06	-1.26113	-1.31805
160060618	chr5:160060618:T:A	1.86302e-11	-1.4311	-1.4925	1.00823e-06	-1.2752	-1.5136
160060946	chr5:160060946:G:A	1.92635e-11	-1.395	-1.49517	1.04946e-06	-1.23562	-1.5131
160061358	chr5:160061358:G:A	6.92544e-11	-0.598499	-1.0121	9.2803e-07	-1.83941	-1.03228
160061690	chr5:160061690:G:A	1.34463e-10	-0.443594	-0.503504	1.36509e-06	-1.81637	-0.669401
160061694	chr5:160061694:A:G	1.34651e-09	1.35689	-4.92792e-10	7.67428e-06	-0.759116	-4.92792e-10
160062400	chr5:160062400:G:A	5.51625e-11	-1.8381	-4.92792e-10	5.57238e-06	-1.07917	-4.92792e-10
160062448	chr5:160062448:C:T	9.63226e-10	2.23281	-1.2109	1.67696e-06	-1.19488	-1.08513
160062543	chr5:160062543:T:C	3.75183e-11	-0.850387	-1.37317	8.81168e-07	-1.42796	-1.49554
160062934	chr5:160062934:C:T	1.14029e-10	-2.2016e-10	-1.11193	5.53515e-06	-2.2016e-10	-1.08587
160062955	chr5:160062955:C:T	7.73167e-11	-2.2016e-10	-1.50047	3.61887e-06	-2.2016e-10	-1.51083
160063032	chr5:160063032:G:A	9.62409e-11	-2.2016e-10	-1.28153	4.99065e-06	-2.2016e-10	-1.18942
160064126	chr5:160064126:C:A	7.74831e-11	-2.2016e-10	-1.49832	3.73644e-06	-2.2016e-10	-1.47886
160064513	chr5:160064513:A:G	1.97759e-11	-1.40998	-1.45394	1.27606e-06	-1.253	-1.30021
160064585	chr5:160064585:G:A	1.35715e-10	-2.2016e-10	-0.937825	5.24766e-06	-2.2016e-10	-1.13921
160066007	chr5:160066007:G:A	4.96186e-11	-1.00199	-0.942025	9.40581e-07	-1.89663	-0.961616
160066051	chr5:160066051:C:T	5.21809e-11	-0.98511	-0.908557	9.72681e-07	-1.89607	-0.928625
160066562	chr5:160066562:A:T	1.08636e-10	-2.2016e-10	-1.16038	5.27359e-06	-2.2016e-10	-1.13428
160066643	chr5:160066643:T:C	5.43733e-11	-0.933654	-0.918857	9.64964e-07	-1.89368	-0.938972
160066670	chr5:160066670:A:G	2.75848e-11	-1.50281	-1.02831	8.08271e-07	-1.87139	-1.13846
160066763	chr5:160066763:C:T	5.30223e-11	-1.87767	-4.92792e-10	2.61448e-06	-1.83593	-4.92792e-10
160067180	chr5:160067180:T:C	6.43896e-11	-0.768833	-0.9146	9.84981e-07	-1.87759	-0.934539
160067317	chr5:160067317:C:G	7.7804e-11	-2.2016e-10	-1.49419	3.61315e-06	-2.2016e-10	-1.51241
160068468	chr5:160068468:G:A	7.84872e-11	-2.2016e-10	-1.48545	3.61042e-06	-2.2016e-10	-1.51317
160068536	chr5:160068536:T:C	1.27816e-10	-2.2016e-10	-0.997793	4.98848e-06	-2.2016e-10	-1.18986
160068955	chr5:160068955:G:C	7.91189e-11	-2.2016e-10	-1.47743	3.66577e-06	-2.2016e-10	-1.49795
160070223	chr5:160070223:T:C	1.28885e-10	-2.2016e-10	-0.989467	6.19599e-06	-2.2016e-10	-0.973089
160070348	chr5:160070348:T:C	1.15147e-10	-2.2016e-10	-1.10217	4.5833e-06	-2.2016e-10	-1.27457
160070477	chr5:160070477:AG:A	5.68624e-11	-1.80775	-4.92792e-10	2.69549e-06	-1.80541	-4.92792e-10
160070753	chr5:160070753:G:A	6.88807e-11	-1.61601	-4.92792e-10	2.55146e-06	-1.86033	-4.92792e-10
160070858	chr5:160070858:G:A	1.17987e-10	-1.07781	-4.92792e-10	2.85014e-06	-1.74962	-4.92792e-10
160070926	chr5:160070926:G:A	7.87363e-11	-2.2016e-10	-1.48228	3.62882e-06	-2.2016e-10	-1.50808
160070956	chr5:160070956:C:T	1.38919e-10	-2.2016e-10	-0.914494	7.88672e-06	-2.2016e-10	-0.731811
160071040	chr5:160071040:T:A	1.72453e-09	-2.2016e-10	1.60433	3.09006e-05	-2.2016e-10	0.633786
160071313	chr5:160071313:A:G	1.75765e-11	-1.47486	-1.50696	1.048e-06	-1.32231	-1.4278
160071326	chr5:160071326:G:A	8.92495e-11	-2.2016e-10	-1.35695	3.98273e-06	-2.2016e-10	-1.41502
160071365	chr5:160071365:A:G	9.20991e-11	-2.2016e-10	-1.32552	4.7823e-06	-2.2016e-10	-1.23207
160071580	chr5:160071580:T:C	7.14855e-11	-0.542352	-1.03654	9.99108e-07	-1.76963	-1.02825
160071941	chr5:160071941:A:C	9.02312e-11	-2.2016e-10	-1.34601	4.66341e-06	-2.2016e-10	-1.25724
160072828	chr5:160072828:T:C	4.08076e-10	0.163068	-4.92792e-10	6.1737e-06	-0.976694	-4.92792e-10
160072929	chr5:160072929:G:C	7.63304e-11	-2.2016e-10	-1.51331	3.64369e-06	-2.2016e-10	-1.50399
160073227	chr5:160073227:TTC:T	1.25495e-11	-1.89327	-1.42543	6.20626e-07	-1.76593	-1.50809
160073291	chr5:160073291:C:T	1.89348e-11	-1.45057	-1.45681	1.2009e-06	-1.30961	-1.30432
160073329	chr5:160073329:C:T	6.07464e-11	-0.828541	-0.913136	9.78464e-07	-1.88461	-0.93415
160073748	chr5:160073748:C:G	7.82519e-11	-2.2016e-10	-1.48845	3.62e-06	-2.2016e-10	-1.51052
160074195	chr5:160074195:T:C	1.24894e-10	-2.2016e-10	-1.02092	6.29391e-06	-2.2016e-10	-0.957408
160074685	chr5:160074685:G:T	1.79584e-10	-0.657743	-4.92792e-10	2.67207e-06	-1.81414	-4.92792e-10
160074686	chr5:160074686:C:T	1.82785e-10	-0.640071	-4.92792e-10	2.68426e-06	-1.80959	-4.92792e-10
160074865	chr5:160074865:G:A	6.32748e-11	-0.584439	-1.11646	8.80076e-07	-1.79172	-1.13302
160074999	chr5:160074999:G:A	1.96659e-11	-1.37791	-1.49159	1.06963e-06	-1.21606	-1.51362
160075175	chr5:160075175:T:C	1.815e-11	-1.45563	-1.49409	9.76927e-07	-1.30751	-1.51282
160075690	chr5:160075690:TAA:T	1.70352e-11	-1.5286	-1.4845	8.89822e-07	-1.40517	-1.50855
160076193	chr5:160076193:A:T	4.54694e-10	-2.2016e-10	0.271241	1.59122e-05	-2.2016e-10	-0.0299071
160076452	chr5:160076452:T:C	1.22502e-10	-2.2016e-10	-1.04025	4.81708e-06	-2.2016e-10	-1.22482
160077420	chr5:160077420:G:C	1.49184e-10	-2.2016e-10	-0.843202	8.66169e-06	-2.2016e-10	-0.638082
160078437	chr5:160078437:G:A	7.69413e-11	-2.2016e-10	-1.50534	3.60956e-06	-2.2016e-10	-1.5134
160078734	chr5:160078734:G:C	1.45003e-10	-2.2016e-10	-0.871627	7.97112e-06	-2.2016e-10	-0.721166
160078800	chr5:160078800:G:A	2.89687e-10	-2.2016e-10	-0.179583	1.77157e-05	-2.2016e-10	0.0774577
160078964	chr5:160078964:C:T	8.40975e-11	-2.2016e-10	-1.41641	4.26361e-06	-2.2016e-10	-1.34687
160079504	chr5:160079504:T:A	1.23241e-10	-2.2016e-10	-1.03424	6.20536e-06	-2.2016e-10	-0.971578
160079526	chr5:160079526:T:G	1.84343e-11	-1.48937	-1.4448	9.23816e-07	-1.3624	-1.51384
160079796	chr5:160079796:TA:T	7.79147e-11	-2.2016e-10	-1.49277	3.61441e-06	-2.2016e-10	-1.51206
160079919	chr5:160079919:A:G	1.42501e-10	-2.2016e-10	-0.889034	8.21893e-06	-2.2016e-10	-0.690551
160080469	chr5:160080469:A:G	1.60861e-10	-0.767842	-4.92792e-10	2.81389e-06	-1.76242	-4.92792e-10
160080921	chr5:160080921:G:A	2.54857e-11	-1.66024	-0.950028	8.17975e-07	-1.83229	-1.16562
160081372	chr5:160081372:A:G	1.43109e-10	-2.2016e-10	-0.884779	8.26119e-06	-2.2016e-10	-0.685423
160081699	chr5:160081699:A:C	8.8317e-11	-2.2016e-10	-1.36745	3.77418e-06	-2.2016e-10	-1.46881
160081839	chr5:160081839:G:A	8.10575e-11	-0.50088	-0.952345	1.54885e-06	-1.15084	-1.20864
160082115	chr5:160082115:G:A	1.3879e-10	-2.2016e-10	-0.915425	7.97283e-06	-2.2016e-10	-0.720952
160082219	chr5:160082219:T:C	1.64665e-10	-2.2016e-10	-0.744472	9.69411e-06	-2.2016e-10	-0.525473
160082503	chr5:160082503:G:A	1.6464e-09	-2.2016e-10	1.55796	2.95322e-05	-2.2016e-10	0.588489
160082537	chr5:160082537:A:C	1.00987e-10	-2.2016e-10	-1.23339	4.23507e-06	-2.2016e-10	-1.35359
160082723	chr5:160082723:G:A	1.32151e-10	-2.2016e-10	-0.964438	7.45143e-06	-2.2016e-10	-0.788585
160083099	chr5:160083099:A:G	8.74482e-11	-2.2016e-10	-1.37734	3.9176e-06	-2.2016e-10	-1.43151
160083523	chr5:160083523:T:C	1.50063e-10	-2.2016e-10	-0.837327	8.7177e-06	-2.2016e-10	-0.631636
160083604	chr5:160083604:G:A	1.49356e-10	-2.2016e-10	-0.842052	8.67324e-06	-2.2016e-10	-0.636748
160084083	chr5:160084083:G:A	1.03676e-10	-2.2016e-10	-1.20712	4.31934e-06	-2.2016e-10	-1.33389
160084253	chr5:160084253:A:G	9.50029e-11	-0.700635	-0.593842	1.20116e-06	-1.87277	-0.74093
160085261	chr5:160085261:G:A	1.45545e-10	-2.2016e-10	-0.867902	8.42153e-06	-2.2016e-10	-0.666199
160085708	chr5:160085708:C:T	1.03651e-10	-2.2016e-10	-1.20736	5.90443e-06	-2.2016e-10	-1.02129
160086007	chr5:160086007:C:T	3.14564e-11	-1.60241	-0.797368	9.52697e-07	-1.80022	-1.04523
160086107	chr5:160086107:T:C	1.70028e-10	-2.2016e-10	-0.712421	9.3937e-06	-2.2016e-10	-0.556952
160086111	chr5:160086111:G:A	1.77184e-11	-1.53761	-1.43617	1.09942e-06	-1.40314	-1.29906
160086308	chr5:160086308:CAGG:C	2.67331e-10	-2.2016e-10	-0.259897	1.62231e-05	-2.2016e-10	-0.0105522
160086355	chr5:160086355:T:C	2.15905e-10	-2.2016e-10	-0.473547	1.13664e-05	-2.2016e-10	-0.366334
160086495	chr5:160086495:C:T	2.29971e-10	-2.2016e-10	-0.41043	1.37042e-05	-2.2016e-10	-0.179289
160086626	chr5:160086626:C:T	1.22907e-09	1.26563	-4.92792e-10	6.34304e-06	-0.949633	-4.92792e-10
160086860	chr5:160086860:T:C	1.97716e-11	-1.41989	-1.44425	1.00145e-06	-1.28172	-1.51382
160087065	chr5:160087065:GCAGTTA:G	4.99943e-11	-0.719849	-1.21663	7.71656e-07	-1.82578	-1.23043
160087181	chr5:160087181:G:C	1.48824e-10	-2.2016e-10	-0.845621	8.63778e-06	-2.2016e-10	-0.640846
160087342	chr5:160087342:T:C	1.84591e-10	-2.2016e-10	-0.630239	1.15926e-05	-2.2016e-10	-0.346626
160087742	chr5:160087742:A:C	1.17497e-10	-2.2016e-10	-1.08197	4.76367e-06	-2.2016e-10	-1.23597
160088158	chr5:160088158:C:T	1.4773e-10	-2.2016e-10	-0.852996	8.56569e-06	-2.2016e-10	-0.649226
160088555	chr5:160088555:C:T	9.41208e-09	4.72379	-1.42242	1.35716e-05	1.28502	-1.47404
160088797	chr5:160088797:A:G	1.45665e-10	-2.2016e-10	-0.867072	8.42865e-06	-2.2016e-10	-0.665355
160088997	chr5:160088997:T:C	9.27495e-11	-0.494509	-0.823973	1.7166e-06	-1.14317	-1.11348
160089101	chr5:160089101:T:G	2.43019e-11	-1.89198	-0.765856	3.03957e-06	-1.25285	-0.432428
160089165	chr5:160089165:G:A	1.02035e-10	-2.2016e-10	-1.22307	5.19241e-06	-2.2016e-10	-1.14979
160089348	chr5:160089348:G:A	2.19345e-11	-1.3502	-1.41012	8.36519e-07	-1.47882	-1.49667
160089404	chr5:160089404:G:A	1.47482e-10	-2.2016e-10	-0.854677	8.55075e-06	-2.2016e-10	-0.650972
160089424	chr5:160089424:G:C	1.01619e-10	-0.428402	-0.798752	1.83746e-06	-1.09435	-1.09426
160090550	chr5:160090550:C:T	1.48612e-10	-2.2016e-10	-0.847045	8.62505e-06	-2.2016e-10	-0.64232
160090695	chr5:160090695:TTA:T	1.7934e-11	-1.48956	-1.47212	1.09375e-06	-1.34464	-1.36273
160090889	chr5:160090889:A:G	8.03851e-11	-2.2016e-10	-1.46155	4.47998e-06	-2.2016e-10	-1.29737
160090943	chr5:160090943:T:C	2.68159e-10	-2.2016e-10	-0.256805	1.62731e-05	-2.2016e-10	-0.00747736
160091748	chr5:160091748:G:A	1.08298e-09	1.13908	-4.92792e-10	2.01644e-05	0.206927	-4.92792e-10
160092081	chr5:160092081:T:C	1.25959e-10	-2.2016e-10	-1.01243	6.35744e-06	-2.2016e-10	-0.947365
160092333	chr5:160092333:G:A	7.86991e-11	-2.2016e-10	-1.48275	3.61972e-06	-2.2016e-10	-1.5106
160092949	chr5:160092949:A:G	1.58906e-10	-2.2016e-10	-0.780069	9.30794e-06	-2.2016e-10	-0.566123
160093654	chr5:160093654:T:C	1.93622e-11	-1.45657	-1.42849	5.73674e-07	-1.88441	-1.46828
160094190	chr5:160094190:A:T	1.45475e-10	-2.2016e-10	-0.86838	8.41579e-06	-2.2016e-10	-0.666882
160094192	chr5:160094192:C:G	2.6273e-10	-2.2016e-10	-0.277257	1.59133e-05	-2.2016e-10	-0.0298345
160094223	chr5:160094223:C:T	1.48115e-10	-2.2016e-10	-0.850392	8.59095e-06	-2.2016e-10	-0.646282
160094224	chr5:160094224:A:G	9.53297e-11	-2.2016e-10	-1.29104	4.25592e-06	-2.2016e-10	-1.34868
160094230	chr5:160094230:T:C	1.61905e-10	-0.761374	-4.92792e-10	2.50234e-06	-1.87977	-4.92792e-10
160094760	chr5:160094760:G:T	1.47665e-10	-2.2016e-10	-0.853436	8.56083e-06	-2.2016e-10	-0.649794
160095285	chr5:160095285:T:C	1.40675e-10	-2.2016e-10	-0.901929	8.09819e-06	-2.2016e-10	-0.705351
160095290	chr5:160095290:T:C	5.58624e-11	-1.82549	-4.92792e-10	2.46992e-06	-1.8928	-4.92792e-10
160095357	chr5:160095357:C:T	1.52446e-10	-2.2016e-10	-0.821571	8.87893e-06	-2.2016e-10	-0.61331
160095463	chr5:160095463:T:C	1.44937e-10	-2.2016e-10	-0.872085	7.96705e-06	-2.2016e-10	-0.721677
160095481	chr5:160095481:C:T	3.12733e-11	-1.74372	-0.661897	1.44123e-06	-1.36238	-1.06911
160095595	chr5:160095595:C:T	1.4295e-10	-2.2016e-10	-0.885892	8.25151e-06	-2.2016e-10	-0.686595
160095725	chr5:160095725:ACT:A	1.29296e-10	-2.2016e-10	-0.986283	5.00696e-06	-2.2016e-10	-1.18616
160095956	chr5:160095956:G:A	2.00032e-10	-2.2016e-10	-0.549909	8.2757e-06	-2.2016e-10	-0.683667
160096281	chr5:160096281:A:AC	1.40131e-10	-2.2016e-10	-0.905808	8.06166e-06	-2.2016e-10	-0.709871
160096548	chr5:160096548:T:C	1.48097e-10	-2.2016e-10	-0.850516	8.5896e-06	-2.2016e-10	-0.646439
160096652	chr5:160096652:C:T	1.597e-10	-2.2016e-10	-0.775089	9.36058e-06	-2.2016e-10	-0.560484
160096932	chr5:160096932:TA:T	1.49549e-10	-2.2016e-10	-0.840758	8.68607e-06	-2.2016e-10	-0.63527
160096957	chr5:160096957:AG:A	6.69232e-10	2.02335	-1.36561	1.21304e-06	-1.35166	-1.2522
160097500	chr5:160097500:C:T	1.48673e-10	-2.2016e-10	-0.846638	8.63018e-06	-2.2016e-10	-0.641726
160097502	chr5:160097502:C:T	7.07923e-09	4.41934	-1.4028	1.11961e-05	1.07317	-1.4546
160097503	chr5:160097503:G:A	1.18103e-10	-2.2016e-10	-1.07683	5.73883e-06	-2.2016e-10	-1.04974
160097864	chr5:160097864:A:T	1.4594e-10	-2.2016e-10	-0.865186	8.44368e-06	-2.2016e-10	-0.663573
160098313	chr5:160098313:A:C	1.23494e-10	-1.0322	-4.92792e-10	2.54799e-06	-1.86169	-4.92792e-10
160098435	chr5:160098435:C:CTA	1.45103e-10	-2.2016e-10	-0.870942	8.39154e-06	-2.2016e-10	-0.669768
160098490	chr5:160098490:G:C	1.78971e-10	-0.66116	-4.92792e-10	2.91719e-06	-1.72637	-4.92792e-10
160098656	chr5:160098656:C:T	9.45477e-11	-0.485318	-0.813961	1.74278e-06	-1.13619	-1.10532
160098689	chr5:160098689:C:T	9.00106e-11	-2.2016e-10	-1.34846	4.32634e-06	-2.2016e-10	-1.33227
160098797	chr5:160098797:G:A	2.88874e-10	-2.2016e-10	-0.182393	1.28992e-05	-2.2016e-10	-0.239827
160098836	chr5:160098836:T:C	2.64718e-11	-1.66579	-0.906518	8.43903e-07	-1.83524	-1.13147
160099242	chr5:160099242:A:G	1.4934e-10	-2.2016e-10	-0.84216	8.67279e-06	-2.2016e-10	-0.6368
160099284	chr5:160099284:A:G	1.05591e-10	-2.2016e-10	-1.18881	4.6904e-06	-2.2016e-10	-1.25147
160099405	chr5:160099405:C:T	2.80602e-10	-2.2016e-10	-0.211446	1.71026e-05	-2.2016e-10	0.0422395
160099849	chr5:160099849:A:T	1.18547e-10	-2.2016e-10	-1.07308	4.79756e-06	-2.2016e-10	-1.22888
160099856	chr5:160099856:G:C	2.84784e-10	-2.2016e-10	-0.196653	1.73814e-05	-2.2016e-10	0.0584071
160099909	chr5:160099909:G:A	4.37237e-11	-0.91205	-1.15844	7.97886e-07	-1.85141	-1.17137
160100155	chr5:160100155:G:C	6.29648e-10	-2.2016e-10	0.596777	2.42497e-05	-2.2016e-10	0.391415
160100922	chr5:160100922:T:C	1.90183e-10	-0.600397	-4.92792e-10	2.98211e-06	-1.70436	-4.92792e-10
160100969	chr5:160100969:T:C	1.71048e-11	-1.52681	-1.48222	1.02712e-06	-1.38827	-1.38197
160101273	chr5:160101273:C:T	4.96206e-11	-0.725476	-1.2185	7.69341e-07	-1.82695	-1.23226
160101294	chr5:160101294:G:A	1.36452e-10	-2.2016e-10	-0.932413	7.81888e-06	-2.2016e-10	-0.740449
160101468	chr5:160101468:C:G	2.68766e-10	-2.2016e-10	-0.254542	1.63141e-05	-2.2016e-10	-0.00496095
160101621	chr5:160101621:G:A	1.47867e-10	-2.2016e-10	-0.852072	8.57441e-06	-2.2016e-10	-0.648208
160101913	chr5:160101913:C:T	4.82325e-11	-0.753517	-1.21883	7.64004e-07	-1.83359	-1.23258
160101973	chr5:160101973:G:A	2.64982e-10	-2.2016e-10	-0.26872	1.60642e-05	-2.2016e-10	-0.0204006
160102152	chr5:160102152:G:A	1.8228e-10	-2.2016e-10	-0.642842	1.01531e-05	-2.2016e-10	-0.479212
160102332	chr5:160102332:A:G	1.38215e-10	-2.2016e-10	-0.919574	7.93729e-06	-2.2016e-10	-0.725419
160102579	chr5:160102579:A:G	1.22394e-10	-2.2016e-10	-1.04114	4.81437e-06	-2.2016e-10	-1.22539
160102735	chr5:160102735:C:T	7.35504e-09	4.56433	-1.50957	1.17121e-05	1.17772	-1.51409
160103839	chr5:160103839:T:C	6.62315e-11	-1.65523	-4.92792e-10	4.94933e-06	-1.19774	-4.92792e-10
160103990	chr5:160103990:G:A	1.38093e-10	-2.2016e-10	-0.920457	7.93875e-06	-2.2016e-10	-0.725235
160104198	chr5:160104198:G:A	2.35822e-10	-2.2016e-10	-0.385308	1.41034e-05	-2.2016e-10	-0.150577
160104459	chr5:160104459:C:A	1.14766e-10	-2.2016e-10	-1.10549	4.70616e-06	-2.2016e-10	-1.24812
160104527	chr5:160104527:G:A	1.47697e-10	-2.2016e-10	-0.853219	8.56333e-06	-2.2016e-10	-0.649502
160104569	chr5:160104569:C:G	9.97749e-11	-0.577589	-0.667878	1.81797e-06	-1.20702	-0.992255
160104586	chr5:160104586:T:C	1.02095e-10	-1.22248	-4.92792e-10	3.89333e-06	-1.43773	-4.92792e-10
160104967	chr5:160104967:C:T	1.50649e-10	-2.2016e-10	-0.833428	8.75998e-06	-2.2016e-10	-0.626798
160104992	chr5:160104992:A:G	1.47465e-10	-2.2016e-10	-0.854791	8.54769e-06	-2.2016e-10	-0.65133
160104994	chr5:160104994:C:G	1.48048e-10	-2.2016e-10	-0.850845	8.58681e-06	-2.2016e-10	-0.646764
160104996	chr5:160104996:T:C	1.47908e-10	-2.2016e-10	-0.851791	8.57661e-06	-2.2016e-10	-0.647952
160105136	chr5:160105136:G:T	1.18214e-10	-2.2016e-10	-1.07588	4.7864e-06	-2.2016e-10	-1.23121
160105327	chr5:160105327:T:A	8.85175e-11	-2.2016e-10	-1.36518	4.24803e-06	-2.2016e-10	-1.35054
160105617	chr5:160105617:G:C	9.04339e-11	-2.2016e-10	-1.34376	5.62752e-06	-2.2016e-10	-1.06932
160105741	chr5:160105741:C:G	1.12495e-10	0.233657	-1.35913	9.00622e-07	-1.38787	-1.51379
160106176	chr5:160106176:G:A	3.10858e-10	-2.2016e-10	-0.109047	1.91406e-05	-2.2016e-10	0.154823
160106490	chr5:160106490:T:TGTAG	1.48916e-10	-2.2016e-10	-0.845	8.64378e-06	-2.2016e-10	-0.640151
160106917	chr5:160106917:A:G	1.58593e-10	-2.2016e-10	-0.782042	9.36285e-06	-2.2016e-10	-0.560242
160107046	chr5:160107046:A:G	2.17388e-11	-1.60358	-1.1657	7.1178e-07	-1.8003	-1.33667
160107383	chr5:160107383:A:T	1.36053e-10	-2.2016e-10	-0.935336	6.54274e-06	-2.2016e-10	-0.918635
160107856	chr5:160107856:C:T	5.74208e-11	-0.62731	-1.17067	8.25056e-07	-1.80164	-1.18765
160108139	chr5:160108139:T:TTTC	1.47502e-10	-2.2016e-10	-0.854539	8.55037e-06	-2.2016e-10	-0.651017
160108742	chr5:160108742:C:G	1.16588e-10	-2.2016e-10	-1.08973	6.51894e-06	-2.2016e-10	-0.92228
160109651	chr5:160109651:G:A	2.63861e-10	-2.2016e-10	-0.272962	1.59769e-05	-2.2016e-10	-0.0258487
160110217	chr5:160110217:T:C	1.18214e-10	-2.2016e-10	-1.07589	4.68857e-06	-2.2016e-10	-1.25186
160110440	chr5:160110440:C:G	1.93095e-11	-1.46351	-1.42428	9.5732e-07	-1.32927	-1.51133
160110463	chr5:160110463:T:C	2.63217e-10	-2.2016e-10	-0.275404	1.5946e-05	-2.2016e-10	-0.0277827
160110473	chr5:160110473:G:A	9.56109e-11	-2.2016e-10	-1.2881	4.26671e-06	-2.2016e-10	-1.34615
160110518	chr5:160110518:C:T	5.43287e-11	-0.687446	-1.16588	8.15767e-07	-1.8177	-1.18292
160110702	chr5:160110702:A:G	1.45453e-10	-2.2016e-10	-0.868534	8.41469e-06	-2.2016e-10	-0.667013
160110796	chr5:160110796:T:C	9.45261e-11	-0.495699	-0.803809	1.7404e-06	-1.14569	-1.09718
160110842	chr5:160110842:G:A	1.69917e-11	-1.51309	-1.50257	1.01215e-06	-1.3767	-1.40822
160111052	chr5:160111052:G:A	1.77585e-11	-1.47377	-1.49775	1.07483e-06	-1.33059	-1.39423
160111267	chr5:160111267:A:T	1.40871e-10	-0.53188	-0.368659	1.52023e-06	-1.8441	-0.53403
160111327	chr5:160111327:C:A	5.2027e-11	-1.89662	-4.92792e-10	2.97344e-06	-1.70727	-4.92792e-10
160111692	chr5:160111692:A:G	1.54237e-10	-2.2016e-10	-0.809891	8.99773e-06	-2.2016e-10	-0.600018
160112491	chr5:160112491:A:C	1.47252e-10	-2.2016e-10	-0.856236	8.53309e-06	-2.2016e-10	-0.65304
160112760	chr5:160112760:A:T	1.37185e-10	-2.2016e-10	-0.92705	6.94378e-06	-2.2016e-10	-0.859145
160112817	chr5:160112817:T:C	1.48135e-10	-2.2016e-10	-0.850258	8.59241e-06	-2.2016e-10	-0.646112
160112928	chr5:160112928:A:C	1.4941e-10	-2.2016e-10	-0.841693	8.67625e-06	-2.2016e-10	-0.636401
160112937	chr5:160112937:A:G	1.47566e-10	-2.2016e-10	-0.85411	8.5548e-06	-2.2016e-10	-0.650499
160113083	chr5:160113083:C:T	1.4852e-10	-2.2016e-10	-0.847664	8.61769e-06	-2.2016e-10	-0.643175
160113115	chr5:160113115:G:A	2.80634e-11	-1.44192	-1.072	1.03786e-06	-1.88577	-0.874062
160113682	chr5:160113682:G:A	1.48115e-10	-2.2016e-10	-0.850392	8.59095e-06	-2.2016e-10	-0.646282
160113825	chr5:160113825:C:A	1.48115e-10	-2.2016e-10	-0.850392	8.59095e-06	-2.2016e-10	-0.646282
160113923	chr5:160113923:T:TC	1.48115e-10	-2.2016e-10	-0.850392	8.59095e-06	-2.2016e-10	-0.646282
160113973	chr5:160113973:TTCC:T	1.44025e-10	-2.2016e-10	-0.878395	8.31974e-06	-2.2016e-10	-0.678361
160114110	chr5:160114110:T:A	5.37458e-11	-1.86412	-4.92792e-10	3.34209e-06	-1.59039	-4.92792e-10
160114593	chr5:160114593:G:A	1.70651e-11	-1.54787	-1.46348	1.04004e-06	-1.4106	-1.34713
160114820	chr5:160114820:C:A	6.00952e-11	-0.580612	-1.17184	8.34176e-07	-1.78923	-1.18907
160115684	chr5:160115684:C:T	1.40521e-10	-2.2016e-10	-0.903024	7.70152e-06	-2.2016e-10	-0.755573
160115951	chr5:160115951:G:T	2.69603e-10	-2.2016e-10	-0.251435	1.63626e-05	-2.2016e-10	-0.00199028
160116161	chr5:160116161:T:C	1.47668e-10	-2.2016e-10	-0.853421	8.56253e-06	-2.2016e-10	-0.649596
160116514	chr5:160116514:C:G	9.28858e-11	-2.2016e-10	-1.31701	4.47158e-06	-2.2016e-10	-1.29925
160117608	chr5:160117608:T:C	8.09659e-11	-2.2016e-10	-1.45436	3.96526e-06	-2.2016e-10	-1.41942
160118518	chr5:160118518:C:T	3.19352e-10	-0.10704	0.0249495	3.43838e-06	-1.89054	0.328547
160119006	chr5:160119006:T:C	3.50132e-11	-1.07257	-1.22009	7.24146e-07	-1.88656	-1.2332
160121070	chr5:160121070:T:C	7.6499e-11	-2.2016e-10	-1.51111	3.62145e-06	-2.2016e-10	-1.51012
160121133	chr5:160121133:G:A	1.47102e-10	-2.2016e-10	-0.857257	8.10179e-06	-2.2016e-10	-0.704907
160121380	chr5:160121380:GATA:G	9.01113e-11	-2.2016e-10	-1.34734	4.65585e-06	-2.2016e-10	-1.25887
160121453	chr5:160121453:G:A	9.53217e-11	-2.2016e-10	-1.29113	4.59449e-06	-2.2016e-10	-1.27213
160121947	chr5:160121947:T:A	1.42365e-10	-2.2016e-10	-0.889987	8.20793e-06	-2.2016e-10	-0.691891
160122001	chr5:160122001:G:A	7.76929e-11	-2.2016e-10	-1.49562	3.75145e-06	-2.2016e-10	-1.47485
160122068	chr5:160122068:C:T	5.53577e-11	-0.636134	-1.19843	8.03878e-07	-1.80293	-1.21237
160122095	chr5:160122095:A:G	1.92037e-09	-2.2016e-10	1.71189	3.33668e-05	-2.2016e-10	0.710571
160122494	chr5:160122494:T:C	1.54977e-10	-0.805111	-4.92792e-10	2.83372e-06	-1.7554	-4.92792e-10
160122605	chr5:160122605:T:C	1.43014e-10	-2.2016e-10	-0.885444	6.0624e-06	-2.2016e-10	-0.994885
160122632	chr5:160122632:C:T	1.13757e-10	-2.2016e-10	-1.11432	5.16593e-06	-2.2016e-10	-1.15491
160122715	chr5:160122715:A:G	1.13295e-10	-2.2016e-10	-1.11839	5.15709e-06	-2.2016e-10	-1.15662
160123061	chr5:160123061:C:T	5.98685e-09	4.25241	-1.40348	9.78922e-06	0.938699	-1.45441
160123510	chr5:160123510:C:T	5.25003e-11	-1.88756	-4.92792e-10	2.61061e-06	-1.83741	-4.92792e-10
160123799	chr5:160123799:T:C	1.39707e-10	-2.2016e-10	-0.908838	7.66006e-06	-2.2016e-10	-0.760972
160124376	chr5:160124376:G:A	3.86e-11	-0.921131	-1.274	1.28536e-06	-1.11351	-1.43245
160124385	chr5:160124385:A:G	6.50593e-11	-0.571674	-1.10141	9.78027e-07	-1.89504	-0.924166
160124703	chr5:160124703:C:G	1.42691e-10	-2.2016e-10	-0.887705	8.22982e-06	-2.2016e-10	-0.689227
160125370	chr5:160125370:C:T	1.4712e-10	-2.2016e-10	-0.857139	8.10352e-06	-2.2016e-10	-0.704693
160125504	chr5:160125504:G:A	1.90653e-09	-2.2016e-10	1.70466	4.19971e-05	-2.2016e-10	0.940609
160125782	chr5:160125782:G:T	1.95348e-11	-1.38899	-1.4872	1.17942e-06	-1.24003	-1.39194
160125910	chr5:160125910:A:G	1.15851e-10	-2.2016e-10	-1.09608	5.80812e-06	-2.2016e-10	-1.03773
160125938	chr5:160125938:T:C	1.495e-10	-2.2016e-10	-0.841088	8.25195e-06	-2.2016e-10	-0.686541
160126140	chr5:160126140:A:T	1.25591e-10	-2.2016e-10	-1.01536	5.4635e-06	-2.2016e-10	-1.0989
160126143	chr5:160126143:A:T	9.51463e-11	-2.2016e-10	-1.29297	4.58084e-06	-2.2016e-10	-1.27511
160126144	chr5:160126144:A:T	1.08245e-10	-2.2016e-10	-1.16399	4.60636e-06	-2.2016e-10	-1.26955
160126151	chr5:160126151:A:T	8.88062e-11	-0.558064	-0.803863	1.2067e-06	-1.77368	-0.835425
160126428	chr5:160126428:C:T	4.8889e-11	-0.781951	-1.17688	7.90996e-07	-1.83991	-1.19154
160126970	chr5:160126970:A:G	1.23241e-10	-0.252639	-0.781606	2.09081e-06	-0.977061	-1.08238
160127039	chr5:160127039:C:T	8.51304e-11	-2.2016e-10	-1.4042	3.88902e-06	-2.2016e-10	-1.43883
160127183	chr5:160127183:A:AT	1.1506e-11	-1.89679	-1.50872	9.49371e-07	-1.33486	-1.51409
160127458	chr5:160127458:GATTAAACCAT:G	1.30447e-10	-2.2016e-10	-0.977419	7.27203e-06	-2.2016e-10	-0.812956
160127955	chr5:160127955:C:T	1.32925e-10	-2.2016e-10	-0.958596	6.71985e-06	-2.2016e-10	-0.891926
160128347	chr5:160128347:T:G	1.75523e-10	-1.02639	0.345775	3.81347e-06	-1.87478	0.416324
160128657	chr5:160128657:G:A	1.59701e-10	-0.77508	-4.92792e-10	2.60185e-06	-1.84077	-4.92792e-10
160128668	chr5:160128668:C:T	7.69999e-11	-2.2016e-10	-1.50458	3.70979e-06	-2.2016e-10	-1.48602
160128758	chr5:160128758:G:A	2.60343e-11	-1.184	-1.40497	1.29208e-06	-1.03323	-1.50751
160129113	chr5:160129113:C:T	7.79139e-09	4.54282	-1.43043	1.16889e-05	1.13551	-1.47386
160129186	chr5:160129186:A:T	7.69809e-11	-2.2016e-10	-1.50483	3.60878e-06	-2.2016e-10	-1.51362
160129335	chr5:160129335:G:A	7.65263e-11	-2.2016e-10	-1.51075	3.72336e-06	-2.2016e-10	-1.48236
160129606	chr5:160129606:C:T	7.6335e-11	-2.2016e-10	-1.51325	3.63642e-06	-2.2016e-10	-1.50599
160129802	chr5:160129802:A:G	1.55125e-11	-1.6065	-1.50024	5.52307e-07	-1.88753	-1.50312
160130313	chr5:160130313:T:C	3.03822e-10	-0.131942	-4.92792e-10	3.84788e-06	-1.44947	-4.92792e-10
160130604	chr5:160130604:C:G	5.48485e-11	-0.329882	-1.51393	1.10978e-06	-1.2608	-1.43202
160130614	chr5:160130614:G:A	7.63761e-11	-2.2016e-10	-1.51271	3.61151e-06	-2.2016e-10	-1.51286
160130619	chr5:160130619:G:T	4.67363e-11	-0.597878	-1.40599	6.48081e-07	-1.89246	-1.33827
160130886	chr5:160130886:A:G	7.69517e-11	-2.2016e-10	-1.50521	3.90325e-06	-2.2016e-10	-1.43518
160131298	chr5:160131298:C:T	1.2846e-11	-1.8258	-1.46955	6.74944e-07	-1.84332	-1.3468
160131388	chr5:160131388:A:G	2.07172e-09	-2.2016e-10	1.78775	3.48017e-05	-2.2016e-10	0.752674
160131742	chr5:160131742:AAC:A	7.64853e-11	-2.2016e-10	-1.51129	4.00444e-06	-2.2016e-10	-1.40959
160132119	chr5:160132119:G:A	6.07464e-09	4.33465	-1.47116	1.0037e-05	1.00676	-1.49748
160132167	chr5:160132167:A:C	8.00994e-11	-2.2016e-10	-1.46512	3.91047e-06	-2.2016e-10	-1.43333
160132474	chr5:160132474:T:C	6.53697e-11	-1.66833	-4.92792e-10	4.63559e-06	-1.26323	-4.92792e-10
160133256	chr5:160133256:C:T	1.36834e-09	-2.2016e-10	1.37297	3.07641e-05	-2.2016e-10	0.629358
160133297	chr5:160133297:T:C	5.37488e-11	-1.86406	-4.92792e-10	4.57622e-06	-1.27612	-4.92792e-10
160133504	chr5:160133504:T:C	5.39564e-11	-1.86021	-4.92792e-10	4.65781e-06	-1.25845	-4.92792e-10
160133562	chr5:160133562:C:T	1.19965e-11	-1.85535	-1.50842	5.9387e-07	-1.81366	-1.50443
160134592	chr5:160134592:C:T	1.0944e-10	-2.2016e-10	-1.15301	4.25543e-06	-2.2016e-10	-1.34879
160134632	chr5:160134632:G:T	7.78416e-09	4.52775	-1.41629	1.17179e-05	1.12915	-1.46503
160134657	chr5:160134657:T:G	1.21037e-11	-1.8974	-1.45747	8.58172e-07	-1.53403	-1.41591
160135120	chr5:160135120:C:A	1.86177e-11	-1.8966	-1.02767	1.10319e-06	-1.4767	-1.22208
160135346	chr5:160135346:C:T	2.55194e-10	0.575461	-0.881821	1.31826e-06	-1.86954	-0.651134
160135757	chr5:160135757:T:A	2.08828e-10	-2.2016e-10	-0.506874	8.52011e-06	-2.2016e-10	-0.654561
160136527	chr5:160136527:T:G	8.10996e-11	-2.2016e-10	-1.45271	3.70052e-06	-2.2016e-10	-1.48852
160136686	chr5:160136686:T:TC	1.22076e-10	-2.2016e-10	-1.04374	6.33971e-06	-2.2016e-10	-0.950158
160137064	chr5:160137064:A:G	1.59267e-09	-2.2016e-10	1.52478	2.79486e-05	-2.2016e-10	0.533376
160137357	chr5:160137357:G:A	1.02466e-10	-1.21885	-4.92792e-10	2.82601e-06	-1.75813	-4.92792e-10
160137741	chr5:160137741:C:T	4.82481e-09	4.08434	-1.4512	8.44747e-06	0.825379	-1.4885
160138776	chr5:160138776:C:T	1.40412e-10	0.200296	-1.1041	1.00513e-06	-1.34431	-1.44756
160138867	chr5:160138867:C:A	6.53389e-11	-1.6688	-4.92792e-10	2.45866e-06	-1.89737	-4.92792e-10
160140705	chr5:160140705:G:A	1.75099e-11	-1.82917	-1.15645	7.97022e-07	-1.80142	-1.22244
160140711	chr5:160140711:G:A	5.32153e-11	-1.87404	-4.92792e-10	5.16349e-06	-1.15538	-4.92792e-10
160141393	chr5:160141393:T:C	1.21807e-07	7.3734	-1.51159	6.91662e-07	-1.75117	-1.41448
160141902	chr5:160141902:G:T	5.32612e-11	-1.87318	-4.92792e-10	3.40225e-06	-1.57255	-4.92792e-10
160142425	chr5:160142425:G:A	1.67287e-11	-1.81802	-1.21324	9.8246e-07	-1.79813	-1.01656
160142516	chr5:160142516:C:T	6.42294e-10	-2.2016e-10	0.616662	2.79856e-05	-2.2016e-10	0.534701
160142772	chr5:160142772:T:C	5.87422e-11	-1.8208	0.0455779	3.99226e-06	-1.87377	0.461132
160143135	chr5:160143135:G:A	9.16498e-11	-1.10457	-0.225843	1.65469e-06	-1.82527	-0.468104
160143566	chr5:160143566:G:A	5.49751e-09	2.76367	-4.92792e-10	1.17368e-05	-0.33426	-4.92792e-10
160143860	chr5:160143860:G:T	2.14979e-10	0.278549	-0.756396	1.95309e-06	-1.6505	-0.477076
160143957	chr5:160143957:T:G	1.71258e-11	-1.49371	-1.51409	5.73595e-07	-1.85984	-1.49298
160143973	chr5:160143973:T:C	6.58248e-10	2.12917	-1.48798	2.50645e-06	-0.729374	-1.14875
160143999	chr5:160143999:C:T	1.03219e-10	-2.2016e-10	-1.21153	5.49107e-06	-2.2016e-10	-1.09387
160144201	chr5:160144201:A:G	1.08084e-10	-2.2016e-10	-1.16547	4.42694e-06	-2.2016e-10	-1.30928
160144268	chr5:160144268:T:C	9.33164e-09	4.74384	-1.45105	1.22606e-05	0.964526	-1.25512
160145446	chr5:160145446:AATG:A	2.14821e-11	-1.38756	-1.3936	6.5406e-07	-1.71243	-1.50911
160145522	chr5:160145522:GCCTGTAAT:G	1.95216e-10	-2.2016e-10	-0.574276	6.60282e-06	-2.2016e-10	-0.909494
160145800	chr5:160145800:CAA:C	3.29984e-11	-1.83555	-0.516374	2.41747e-06	-1.03689	-0.877378
160145836	chr5:160145836:C:A	8.79647e-11	-2.2016e-10	-1.37145	4.97134e-06	-2.2016e-10	-1.1933
160146969	chr5:160146969:C:T	8.51702e-11	-2.2016e-10	-1.40373	4.32084e-06	-2.2016e-10	-1.33354
160147183	chr5:160147183:C:T	9.94171e-11	-1.24906	-4.92792e-10	2.50658e-06	-1.87807	-4.92792e-10
160147222	chr5:160147222:G:C	3.23167e-11	-0.884178	-1.48862	5.68554e-07	-1.85426	-1.50739
160147644	chr5:160147644:A:G	1.12643e-10	-2.2016e-10	-1.12416	4.57574e-06	-2.2016e-10	-1.27622
160147659	chr5:160147659:A:T	1.12083e-10	-2.2016e-10	-1.12914	4.55528e-06	-2.2016e-10	-1.2807
160147958	chr5:160147958:G:GT	1.12372e-10	-2.2016e-10	-1.12657	4.56722e-06	-2.2016e-10	-1.27809
160148021	chr5:160148021:G:A	3.2833e-05	12.4557	-0.997096	1.28806e-06	-1.14342	-1.40043
160148248	chr5:160148248:C:T	3.61335e-11	-1.88689	-0.374272	1.66084e-06	-1.56093	-0.72874
160149266	chr5:160149266:C:T	3.56215e-05	12.4947	-0.954613	1.32516e-06	-1.13598	-1.37948
160149647	chr5:160149647:G:A	3.25898e-10	-0.0618006	-4.92792e-10	2.46054e-06	-1.89661	-4.92792e-10
160149982	chr5:160149982:A:G	2.6369e-11	-1.10191	-1.47428	5.87717e-07	-1.82595	-1.50255
160149992	chr5:160149992:A:C	7.66651e-11	-0.24792	-1.26102	8.54451e-07	-1.61391	-1.34037
160150100	chr5:160150100:T:C	5.20091e-11	-1.89696	-4.92792e-10	3.77217e-06	-1.46934	-4.92792e-10
160150615	chr5:160150615:C:T	8.76169e-11	-2.2016e-10	-1.37541	3.82257e-06	-2.2016e-10	-1.45607
160150806	chr5:160150806:A:C	1.41672e-11	-1.89008	-1.30738	5.50756e-07	-1.88663	-1.50683
160151020	chr5:160151020:A:C	2.31755e-11	-1.26734	-1.43795	6.13678e-07	-1.77119	-1.51408
160151098	chr5:160151098:T:A	3.11719e-10	-2.2016e-10	-0.106282	2.16118e-05	-2.2016e-10	0.27625
160151123	chr5:160151123:GAACA:G	1.05745e-10	-0.0700326	-1.11732	7.48327e-07	-1.84192	-1.24498
160151153	chr5:160151153:T:C	3.34257e-11	-1.89378	-0.445276	1.81553e-06	-1.34875	-0.85186
160151192	chr5:160151192:G:A	1.04121e-10	-2.2016e-10	-1.20283	4.52549e-06	-2.2016e-10	-1.28726
160151331	chr5:160151331:ACTC:A	4.89255e-09	2.81915	-0.172069	4.26441e-06	-1.53582	0.189128
160151529	chr5:160151529:G:A	8.81674e-11	-2.2016e-10	-1.36915	3.83805e-06	-2.2016e-10	-1.45203
160151544	chr5:160151544:C:T	2.05929e-11	-1.87574	-0.947696	9.73925e-07	-1.61655	-1.20686
160151621	chr5:160151621:A:G	2.90525e-10	-0.176695	-4.92792e-10	2.47346e-06	-1.89137	-4.92792e-10
160152450	chr5:160152450:G:T	8.81679e-11	-2.2016e-10	-1.36914	4.99942e-06	-2.2016e-10	-1.18767
160152622	chr5:160152622:A:T	8.98789e-11	-2.2016e-10	-1.34992	3.88738e-06	-2.2016e-10	-1.43925
160152779	chr5:160152779:C:T	2.04571e-10	-0.049829	-0.477642	1.58556e-06	-1.83194	-0.504109
160152833	chr5:160152833:T:G	3.36137e-11	-1.8929	-0.440554	1.84185e-06	-1.33822	-0.848006
160152933	chr5:160152933:C:T	1.16421e-10	-2.2016e-10	-1.09118	4.69726e-06	-2.2016e-10	-1.25001
160152940	chr5:160152940:G:A	8.79474e-11	-2.2016e-10	-1.37165	4.9807e-06	-2.2016e-10	-1.19142
160153254	chr5:160153254:T:G	1.86051e-08	3.98281	-4.92792e-10	5.89141e-06	-1.0235	-4.92792e-10
160153255	chr5:160153255:T:G	7.64889e-09	4.45845	-1.36452	1.42293e-05	1.14888	-1.29057
160153301	chr5:160153301:T:C	7.15637e-11	-1.5778	-4.92792e-10	2.46451e-06	-1.895	-4.92792e-10
160153422	chr5:160153422:C:T	9.6838e-11	-2.2016e-10	-1.27534	3.92244e-06	-2.2016e-10	-1.43028
160153776	chr5:160153776:A:G	2.43426e-11	-1.15291	-1.50325	6.30223e-07	-1.78969	-1.46898
160153792	chr5:160153792:GTATT:G	1.1836e-10	-2.2016e-10	-1.07465	4.75675e-06	-2.2016e-10	-1.23743
160153972	chr5:160153972:G:A	9.66074e-11	-2.2016e-10	-1.27773	4.88632e-06	-2.2016e-10	-1.21055
160154033	chr5:160154033:T:C	3.22753e-11	-1.89433	-0.479749	1.75912e-06	-1.3518	-0.880375
160154247	chr5:160154247:G:A	3.15325e-11	-0.967845	-1.42952	5.79415e-07	-1.82865	-1.51408
160154908	chr5:160154908:G:A	6.28803e-11	-1.70715	-4.92792e-10	3.52965e-06	-1.53579	-4.92792e-10
160155063	chr5:160155063:G:A	2.5873e-11	-1.16882	-1.42637	6.06768e-07	-1.78269	-1.51391
160155323	chr5:160155323:A:G	1.46379e-11	-1.87757	-1.2872	5.65155e-07	-1.86413	-1.50352
160155905	chr5:160155905:G:A	1.55615e-11	-1.87102	-1.23256	5.77937e-07	-1.85592	-1.48936
160156022	chr5:160156022:C:G	0.00151595	16.3949	-1.10398	1.20519e-06	-1.15169	-1.45867
160156045	chr5:160156045:A:G	2.95673e-09	2.14346	-4.92792e-10	1.14916e-05	-0.355371	-4.92792e-10
160156192	chr5:160156192:G:A	1.1083e-10	-2.2016e-10	-1.14038	4.51755e-06	-2.2016e-10	-1.28902
160156458	chr5:160156458:C:T	3.35705e-10	-0.032151	-4.92792e-10	2.50105e-06	-1.88028	-4.92792e-10
160156489	chr5:160156489:G:A	1.19541e-11	-1.88271	-1.4846	5.48437e-07	-1.8973	-1.50037
160156553	chr5:160156553:A:T	2.72441e-11	-1.89455	-0.648994	1.47485e-06	-1.38982	-1.01861
160156900	chr5:160156900:C:T	5.75254e-11	-1.79616	-4.92792e-10	5.04975e-06	-1.17765	-4.92792e-10
160157631	chr5:160157631:G:A	9.86523e-11	-0.0931536	-1.16363	6.67239e-07	-1.78667	-1.41493
160157696	chr5:160157696:C:T	2.8101e-11	-1.8794	-0.633182	1.74711e-06	-1.23104	-1.008
160157787	chr5:160157787:C:T	9.98119e-10	-2.2016e-10	1.05749	2.88041e-05	-2.2016e-10	0.563528
160158282	chr5:160158282:A:G	2.8158e-11	-1.87393	-0.636623	1.79824e-06	-1.19968	-1.01051
160158832	chr5:160158832:A:G	7.71226e-11	-2.2016e-10	-1.50299	3.768e-06	-2.2016e-10	-1.47045
160159184	chr5:160159184:C:G	7.71607e-11	-2.2016e-10	-1.50249	3.61518e-06	-2.2016e-10	-1.51185
160159381	chr5:160159381:T:C	5.20441e-11	-1.89629	-4.92792e-10	3.72027e-06	-1.48319	-4.92792e-10
160159478	chr5:160159478:C:G	2.7937e-11	-1.87455	-0.643884	1.7789e-06	-1.20296	-1.01804
160159496	chr5:160159496:A:G	0.0016747	16.502	-1.11146	1.22406e-06	-1.1434	-1.45142
160159766	chr5:160159766:G:A	2.96719e-11	-1.8766	-0.581587	1.84413e-06	-1.21412	-0.970862
160159876	chr5:160159876:T:C	7.63803e-11	-2.2016e-10	-1.51266	3.65314e-06	-2.2016e-10	-1.5014
160160093	chr5:160160093:G:A	3.16992e-11	-1.88695	-0.50514	1.81205e-06	-1.28049	-0.922044
160160225	chr5:160160225:A:G	0.00170732	16.5356	-1.1258	1.23477e-06	-1.14092	-1.44518
160160230	chr5:160160230:G:A	2.51647e-11	-1.2089	-1.41404	6.12749e-07	-1.77398	-1.51281
160160489	chr5:160160489:C:G	7.77007e-11	-2.2016e-10	-1.49552	3.60867e-06	-2.2016e-10	-1.51365
160161572	chr5:160161572:G:A	8.07095e-11	-2.2016e-10	-1.45753	3.65127e-06	-2.2016e-10	-1.50192
160161695	chr5:160161695:A:G	7.75706e-11	-2.2016e-10	-1.4972	4.08499e-06	-2.2016e-10	-1.38967
160161759	chr5:160161759:A:T	8.53202e-11	-2.2016e-10	-1.40197	3.79742e-06	-2.2016e-10	-1.46267
160161883	chr5:160161883:T:G	7.76955e-11	-2.2016e-10	-1.49559	4.00804e-06	-2.2016e-10	-1.40869
160161978	chr5:160161978:T:C	5.23182e-11	-1.89104	-4.92792e-10	3.50623e-06	-1.54245	-4.92792e-10
160162185	chr5:160162185:T:A	1.21486e-11	-1.83766	-1.51352	6.2912e-07	-1.88914	-1.37128
160162242	chr5:160162242:C:T	7.99463e-11	-2.2016e-10	-1.46703	3.63604e-06	-2.2016e-10	-1.5061
160162513	chr5:160162513:C:T	5.22433e-11	-1.89247	-4.92792e-10	3.55361e-06	-1.52903	-4.92792e-10
160162639	chr5:160162639:G:C	0.000433754	14.8855	-0.845915	9.40732e-07	-1.34888	-1.50921
160163100	chr5:160163100:G:A	7.79934e-11	-2.2016e-10	-1.49176	4.04404e-06	-2.2016e-10	-1.39975
160163180	chr5:160163180:A:T	5.23064e-11	-1.89127	-4.92792e-10	3.51232e-06	-1.54071	-4.92792e-10
160163280	chr5:160163280:CA:C	8.90451e-10	-2.2016e-10	0.943344	2.61915e-05	-2.2016e-10	0.468445
160163996	chr5:160163996:C:T	2.92142e-07	8.24398	-1.50737	7.82871e-07	-1.65039	-1.39139
160164370	chr5:160164370:C:T	8.91646e-09	4.76088	-1.51361	1.40033e-05	1.34761	-1.5053
160164471	chr5:160164471:T:A	0.00221557	16.7382	-1.06779	1.21788e-06	-1.13588	-1.464
160164589	chr5:160164589:A:G	8.61031e-11	-2.2016e-10	-1.39284	3.82083e-06	-2.2016e-10	-1.45652
160164769	chr5:160164769:A:AC	1.22013e-11	-1.83508	-1.51176	6.31727e-07	-1.88681	-1.36948
160164823	chr5:160164823:G:A	8.52722e-11	-2.2016e-10	-1.40254	3.796e-06	-2.2016e-10	-1.46304
160165213	chr5:160165213:C:T	5.50105e-11	-1.84086	-4.92792e-10	2.46139e-06	-1.89626	-4.92792e-10
160165327	chr5:160165327:A:G	1.37925e-10	-2.2016e-10	-0.921671	5.33489e-06	-2.2016e-10	-1.12272
160165373	chr5:160165373:G:A	7.63302e-11	-2.2016e-10	-1.51332	3.63987e-06	-2.2016e-10	-1.50504
160165737	chr5:160165737:G:A	0.00649003	17.4224	-0.677238	1.501e-06	-0.927223	-1.46364
160165850	chr5:160165850:C:T	0.00213443	16.677	-1.04395	1.19084e-06	-1.1537	-1.46862
160165923	chr5:160165923:A:C	8.1168e-11	-2.2016e-10	-1.45186	3.67968e-06	-2.2016e-10	-1.49416
160166040	chr5:160166040:A:C	9.72011e-11	-2.2016e-10	-1.2716	5.77078e-06	-2.2016e-10	-1.04418
160166536	chr5:160166536:A:T	7.76977e-11	-2.2016e-10	-1.49556	3.6076e-06	-2.2016e-10	-1.51395
160166882	chr5:160166882:G:A	5.27167e-11	-1.88345	-4.92792e-10	2.67488e-06	-1.81309	-4.92792e-10
160167171	chr5:160167171:G:A	0.00295788	17.0919	-1.13254	1.33004e-06	-1.07401	-1.43777
160167936	chr5:160167936:G:A	1.01853e-10	-2.2016e-10	-1.22485	6.15931e-06	-2.2016e-10	-0.979026
160167977	chr5:160167977:G:T	1.07619e-10	-2.2016e-10	-1.16979	4.30653e-06	-2.2016e-10	-1.33686
160168157	chr5:160168157:G:T	1.16175e-11	-1.89678	-1.49909	5.81469e-07	-1.88173	-1.45746
160168279	chr5:160168279:A:G	0.00565325	17.6551	-1.048	1.40673e-06	-0.988401	-1.46733
160168292	chr5:160168292:T:C	0.00584617	17.6958	-1.05514	1.42269e-06	-0.979377	-1.46506
160168466	chr5:160168466:T:C	1.13319e-10	-2.2016e-10	-1.11818	7.0936e-06	-2.2016e-10	-0.837799
160168605	chr5:160168605:G:C	0.0797425	19.403	-0.149329	6.03983e-07	-1.79758	-1.50362
160168840	chr5:160168840:G:A	0.000557677	15.7932	-1.50228	1.62533e-06	-1.28829	-1.023
160168842	chr5:160168842:G:C	2.19516e-11	-1.30123	-1.45831	6.48574e-07	-1.71853	-1.51144
160168887	chr5:160168887:G:C	0.0966522	19.6221	-0.176106	6.106e-07	-1.7834	-1.5069
160168903	chr5:160168903:G:A	1.50075e-11	-1.87941	-1.26042	7.96964e-07	-1.59122	-1.43272
160169112	chr5:160169112:C:T	1.37236e-09	2.8249	-1.44899	8.67852e-07	-1.53478	-1.40395
160169223	chr5:160169223:A:G	1.4016e-09	2.84723	-1.45024	8.75435e-07	-1.52788	-1.40214
160169381	chr5:160169381:C:T	5.23538e-11	-0.68803	-1.20233	8.34209e-07	-1.69642	-1.28184
160169409	chr5:160169409:G:A	1.30983e-09	2.77934	-1.45008	8.58785e-07	-1.54687	-1.40236
160169502	chr5:160169502:C:T	1.35052e-09	2.80993	-1.45007	8.66213e-07	-1.53831	-1.40231
160170281	chr5:160170281:A:T	5.15741e-09	3.42021	-0.720409	7.19643e-07	-1.83239	-1.2936
160170347	chr5:160170347:T:C	1.0007e-10	-2.2016e-10	-1.24251	4.42305e-06	-2.2016e-10	-1.31016
160170397	chr5:160170397:T:C	0.0489284	18.5895	0.17576	5.78097e-07	-1.87899	-1.46601
160170469	chr5:160170469:CA:C	1.57854e-09	2.904	-1.38813	6.93897e-07	-1.7061	-1.45632
160170842	chr5:160170842:TA:T	6.78867e-11	-0.196002	-1.43454	7.12348e-07	-1.65922	-1.47696
160170992	chr5:160170992:G:A	1.54362e-09	2.72414	-1.23063	6.48793e-07	-1.71642	-1.51321
160171027	chr5:160171027:TA:T	4.88651e-09	3.36961	-0.723762	7.22633e-07	-1.82665	-1.2952
160171257	chr5:160171257:T:C	0.0419572	18.5672	0.0443461	5.66171e-07	-1.87989	-1.48596
160171418	chr5:160171418:C:G	7.77624e-09	4.01182	-0.901372	9.34368e-07	-1.42469	-1.44019
160171436	chr5:160171436:T:A	3.64978e-09	3.3185	-0.964462	6.48044e-07	-1.82065	-1.41014
160171443	chr5:160171443:A:C	0.00152188	16.1736	-0.878752	9.06008e-07	-1.39612	-1.49958
160171585	chr5:160171585:A:G	1.85666e-10	-0.0406685	-0.583764	1.81455e-06	-1.86138	-0.33977
160171666	chr5:160171666:C:T	5.98024e-10	-2.2016e-10	0.545247	1.839e-05	-2.2016e-10	0.114814
160171798	chr5:160171798:TA:T	5.43485e-11	-1.85297	-4.92792e-10	6.55497e-06	-0.916767	-4.92792e-10
160172056	chr5:160172056:C:G	3.65122e-09	3.29269	-0.938255	6.57787e-07	-1.81726	-1.3986
160172799	chr5:160172799:T:C	0.0380012	18.5931	-0.0806203	5.58338e-07	-1.87923	-1.50055
160173101	chr5:160173101:C:A	2.1971e-08	5.27173	-1.12263	1.33218e-05	0.731357	-0.938946
160173207	chr5:160173207:T:C	0.063993	18.9436	0.0900529	5.76808e-07	-1.8676	-1.47964
160173228	chr5:160173228:T:C	0.0458242	18.6443	0.0554416	5.68102e-07	-1.87789	-1.48455
160173238	chr5:160173238:T:C	6.29279e-09	3.73551	-0.836731	6.61209e-07	-1.86269	-1.34799
160173275	chr5:160173275:G:A	2.31206e-11	-1.2481	-1.45956	6.34538e-07	-1.74101	-1.51084
160173357	chr5:160173357:A:G	9.65563e-11	-2.2016e-10	-1.27826	5.73963e-06	-2.2016e-10	-1.0496
160173536	chr5:160173536:C:T	1.16387e-09	2.58447	-1.37335	6.48649e-07	-1.76815	-1.46171
160173688	chr5:160173688:C:T	3.89642e-09	3.62986	-1.21043	5.50662e-07	-1.89733	-1.49629
160173749	chr5:160173749:T:C	6.47548e-09	3.95253	-1.02514	6.0055e-07	-1.86988	-1.43702
160173849	chr5:160173849:C:T	1.05818e-10	-2.2016e-10	-1.18666	4.3298e-06	-2.2016e-10	-1.33147
160173893	chr5:160173893:T:C	0.0986014	19.426	0.0399607	5.84537e-07	-1.8473	-1.48663
160174085	chr5:160174085:T:C	0.125653	19.4409	0.267511	6.08152e-07	-1.84469	-1.44963
160174316	chr5:160174316:C:T	0.0422967	18.5968	0.0227774	5.64851e-07	-1.87929	-1.48889
160174415	chr5:160174415:CTCACAAGATACT:C	3.15943e-09	3.31099	-1.10123	6.14913e-07	-1.82162	-1.46164
160174446	chr5:160174446:C:G	1.40547e-09	2.7591	-1.35935	6.63557e-07	-1.73745	-1.46968
160174666	chr5:160174666:C:G	8.71077e-11	-2.2016e-10	-1.38124	3.91162e-06	-2.2016e-10	-1.43304
160174681	chr5:160174681:G:A	9.96766e-11	-0.66634	-0.580114	1.44919e-06	-1.1879	-1.23809
160174856	chr5:160174856:A:T	1.14017e-09	2.55808	-1.36753	6.41173e-07	-1.7766	-1.46485
160174860	chr5:160174860:C:T	1.09186e-10	-2.2016e-10	-1.15533	4.71298e-06	-2.2016e-10	-1.24667
160174966	chr5:160174966:C:T	6.59726e-11	-0.148446	-1.5107	7.00324e-07	-1.63992	-1.51328
160175360	chr5:160175360:G:A	1.49774e-08	4.74438	-0.978468	6.06756e-07	-1.88566	-1.41096
160175498	chr5:160175498:C:A	1.95305e-10	0.786223	-1.36005	5.54051e-07	-1.89643	-1.49106
160175720	chr5:160175720:T:C	1.55813e-08	4.78695	-0.981507	6.0736e-07	-1.88367	-1.41195
160175816	chr5:160175816:G:A	9.22389e-09	4.78718	-1.50602	6.01876e-06	0.414387	-1.4165
160175899	chr5:160175899:G:A	2.16395e-10	-2.2016e-10	-0.47128	8.81472e-06	-2.2016e-10	-0.620568
160176351	chr5:160176351:C:T	9.47152e-09	3.76996	-0.462301	4.8243e-06	-0.196497	-1.02683
160176872	chr5:160176872:G:A	1.80245e-09	-2.2016e-10	1.64852	5.13752e-05	-2.2016e-10	1.14216
160177301	chr5:160177301:G:A	2.28293e-11	-1.23717	-1.48317	7.93202e-07	-1.752	-1.27667
160177485	chr5:160177485:A:G	0.0223298	18.2565	-0.275668	5.47317e-07	-1.8869	-1.51282
160177603	chr5:160177603:C:T	4.88219e-11	-1.24406	-0.716149	1.92799e-05	1.08246	-0.920389
160177892	chr5:160177892:A:G	5.23355e-09	2.71446	-4.92792e-10	4.52849e-06	-1.2866	-4.92792e-10
160177999	chr5:160177999:A:G	0.0174105	18.323	-0.591017	5.54051e-07	-1.88518	-1.50231
160178195	chr5:160178195:G:A	8.64974e-11	-2.2016e-10	-1.38827	3.78875e-06	-2.2016e-10	-1.46496
160178601	chr5:160178601:G:C	1.52028e-08	4.89458	-1.11373	5.78922e-07	-1.88035	-1.46323
160178738	chr5:160178738:A:G	0.0241419	18.4377	-0.378905	5.49173e-07	-1.88238	-1.51395
160178965	chr5:160178965:G:A	5.22371e-11	-1.89259	-4.92792e-10	3.56435e-06	-1.52601	-4.92792e-10
160179192	chr5:160179192:A:G	0.000892039	15.9203	-1.1597	9.44443e-07	-1.44171	-1.41244
160179627	chr5:160179627:G:A	9.63362e-09	4.82961	-1.50498	7.21318e-06	0.610863	-1.43194
160179730	chr5:160179730:G:A	8.18895e-11	-0.131622	-1.31139	8.47282e-07	-1.5807	-1.38202
160179732	chr5:160179732:A:G	0.0451085	18.8642	-0.180297	5.62189e-07	-1.86788	-1.50503
160180054	chr5:160180054:G:A	1.51718e-09	2.7539	-1.27767	9.93214e-07	-1.73426	-1.06954
160180250	chr5:160180250:A:G	2.83097e-10	-2.2016e-10	-0.202593	3.62911e-06	-2.2016e-10	-1.508
160180364	chr5:160180364:A:T	0.0506438	19.1965	-0.396784	5.64911e-07	-1.85439	-1.51369
160180393	chr5:160180393:C:A	1.18268e-08	3.89739	-0.36765	5.87219e-06	-0.104341	-0.922422
160180415	chr5:160180415:A:G	8.91051e-11	-2.2016e-10	-1.35857	3.86251e-06	-2.2016e-10	-1.44567
160180458	chr5:160180458:A:T	5.73239e-11	-1.79967	-4.92792e-10	2.46267e-06	-1.89574	-4.92792e-10
160180657	chr5:160180657:C:T	5.18649e-10	-2.2016e-10	0.402844	1.61709e-05	-2.2016e-10	-0.0137808
160180909	chr5:160180909:GAAAT:G	4.53675e-09	3.64725	-1.07566	5.7856e-07	-1.89716	-1.44705
160181319	chr5:160181319:G:A	8.64125e-11	-2.2016e-10	-1.38925	3.68955e-06	-2.2016e-10	-1.49149
160181643	chr5:160181643:G:A	1.35899e-09	-2.2016e-10	1.36611	8.41538e-05	-2.2016e-10	1.63565
160181973	chr5:160181973:C:T	0.00685559	17.599	-0.799075	5.70047e-07	-1.88785	-1.47117
160182107	chr5:160182107:T:A	0.012624	18.0149	-0.604377	5.58474e-07	-1.87683	-1.50271
160182160	chr5:160182160:A:G	1.94929e-10	-2.2016e-10	-0.575749	7.37724e-06	-2.2016e-10	-0.798592
160182206	chr5:160182206:G:A	3.52153e-09	3.50417	-1.18591	5.58734e-07	-1.89528	-1.48379
160182384	chr5:160182384:G:A	4.21569e-08	5.67498	-0.874212	2.3175e-05	0.987677	-0.641593
160182493	chr5:160182493:C:T	3.85122e-09	3.58824	-1.18048	5.58883e-07	-1.89662	-1.48219
160182514	chr5:160182514:C:T	6.72299e-11	-1.64027	-4.92792e-10	2.57091e-06	-1.85273	-4.92792e-10
160182759	chr5:160182759:G:A	8.72875e-11	-2.2016e-10	-1.37918	3.80645e-06	-2.2016e-10	-1.46029
160182818	chr5:160182818:A:G	0.010025	17.8444	-0.664484	5.59985e-07	-1.88178	-1.49505
160182850	chr5:160182850:A:G	0.0124066	18.0501	-0.657021	5.62968e-07	-1.87552	-1.49601
160183013	chr5:160183013:A:G	0.01277	18.0339	-0.611924	5.59372e-07	-1.87605	-1.50188
160183281	chr5:160183281:C:T	1.18864e-10	-2.2016e-10	-1.0704	4.4802e-06	-2.2016e-10	-1.29732
160183941	chr5:160183941:T:A	1.09083e-10	-2.2016e-10	-1.15627	4.41725e-06	-2.2016e-10	-1.31147
160184106	chr5:160184106:G:A	8.82579e-11	-2.2016e-10	-1.36812	4.41289e-06	-2.2016e-10	-1.31246
160184165	chr5:160184165:C:T	9.14989e-11	-2.2016e-10	-1.33206	4.06833e-06	-2.2016e-10	-1.39376
160184265	chr5:160184265:T:C	5.47395e-10	-2.2016e-10	0.456786	1.69942e-05	-2.2016e-10	0.0358829
160184341	chr5:160184341:T:C	0.00708698	17.635	-0.801855	5.71275e-07	-1.88624	-1.47064
160184660	chr5:160184660:A:C	8.92759e-11	-2.2016e-10	-1.35665	3.86783e-06	-2.2016e-10	-1.4443
160185178	chr5:160185178:C:T	9.5681e-11	-2.2016e-10	-1.28736	3.8878e-06	-2.2016e-10	-1.43915
160185276	chr5:160185276:G:A	0.0113966	17.975	-0.666769	5.62836e-07	-1.87713	-1.49463
160185356	chr5:160185356:C:T	0.00563724	17.4503	-0.84598	5.75658e-07	-1.89026	-1.45897
160185431	chr5:160185431:G:A	1.90291e-08	5.51217	-1.50683	8.79696e-06	0.891415	-1.514
160186027	chr5:160186027:G:A	7.72483e-11	-0.160539	-1.34082	1.51436e-05	1.01504	-1.09446
160186210	chr5:160186210:C:T	0.00797763	17.7792	-0.827656	5.77148e-07	-1.88258	-1.46406
160186262	chr5:160186262:G:T	0.00773287	17.7536	-0.833276	5.77671e-07	-1.88325	-1.46249
160186358	chr5:160186358:C:T	2.06022e-08	5.48928	-1.40451	9.11459e-06	0.87751	-1.46462
160186363	chr5:160186363:G:A	0.0142496	18.1659	-0.634238	5.64034e-07	-1.8704	-1.49923
160186396	chr5:160186396:T:C	0.00775518	17.7586	-0.835315	5.78092e-07	-1.88309	-1.46193
160186496	chr5:160186496:G:A	4.42159e-09	3.71069	-1.16482	5.61333e-07	-1.8974	-1.47703
160186675	chr5:160186675:G:C	9.60566e-11	-2.2016e-10	-1.28345	6.20316e-06	-2.2016e-10	-0.971933
160186921	chr5:160186921:C:T	0.00641345	17.6389	-0.905619	5.89283e-07	-1.88514	-1.4407
160187055	chr5:160187055:G:T	7.49989e-11	-0.154953	-1.37596	1.43998e-05	1.02057	-1.15034
160187238	chr5:160187238:G:A	1.1218e-10	-2.2016e-10	-1.12828	7.00438e-06	-2.2016e-10	-0.850456
160187332	chr5:160187332:C:T	0.00015227	14.2741	-1.2813	9.82075e-07	-1.45956	-1.35552
160187939	chr5:160187939:G:A	2.80493e-09	3.48114	-1.39039	4.53328e-06	0.197138	-1.48268
160188031	chr5:160188031:C:A	2.48927e-09	2.96161	-0.990248	6.33737e-07	-1.88263	-1.37049
160188175	chr5:160188175:C:T	8.79556e-09	4.16999	-0.936369	1.19091e-06	-1.11382	-1.50846
160188515	chr5:160188515:G:A	1.064e-10	-2.2016e-10	-1.18118	4.662e-06	-2.2016e-10	-1.25755
160188528	chr5:160188528:C:T	4.37563e-11	-1.24737	-0.822384	2.28605e-06	-0.74481	-1.22535
160188645	chr5:160188645:T:G	3.49158e-11	-0.998481	-1.29696	1.10346e-06	-1.78877	-0.909771
160188851	chr5:160188851:C:T	5.32053e-05	13.2038	-1.26252	8.69101e-07	-1.56213	-1.37516
160189064	chr5:160189064:G:A	9.93821e-11	-2.2016e-10	-1.24941	4.18063e-06	-2.2016e-10	-1.36653
160189069	chr5:160189069:T:C	8.21036e-11	-0.113708	-1.3267	1.49681e-05	1.02139	-1.11246
160189094	chr5:160189094:C:G	7.81416e-11	-2.2016e-10	-1.48986	3.87178e-06	-2.2016e-10	-1.44328
160189373	chr5:160189373:C:G	7.87305e-11	-2.2016e-10	-1.48235	3.86545e-06	-2.2016e-10	-1.44491
160189411	chr5:160189411:T:C	9.51115e-11	-0.0689725	-1.22436	1.82609e-05	1.07628	-0.968506
160189491	chr5:160189491:C:T	3.84193e-09	3.91338	-1.50804	2.33208e-06	-1.03403	-0.916202
160189725	chr5:160189725:A:T	5.0005e-09	4.11587	-1.44696	2.30175e-06	-1.34314	-0.620177
160189801	chr5:160189801:A:C	5.89511e-10	-2.2016e-10	0.530909	1.82051e-05	-2.2016e-10	0.10471
160189845	chr5:160189845:G:C	3.51441e-09	3.76197	-1.44573	5.43445e-06	0.402052	-1.50628
160190096	chr5:160190096:T:C	0.000125465	14.2371	-1.43794	1.53135e-06	-1.20551	-1.16533
160190301	chr5:160190301:C:T	6.32639e-10	-2.2016e-10	0.601516	1.70003e-05	-2.2016e-10	0.036239
160190872	chr5:160190872:G:A	5.22846e-11	-1.19636	-0.695318	2.30061e-06	-0.810446	-1.15337
160191151	chr5:160191151:T:C	4.88664e-09	4.092	-1.44613	2.28231e-06	-1.33848	-0.633325
160191215	chr5:160191215:T:C	9.19647e-11	-0.0745569	-1.25242	1.76133e-05	1.07702	-1.00536
160191299	chr5:160191299:T:A	1.08392e-10	0.148492	-1.31112	2.14438e-05	1.35719	-1.08874
160191312	chr5:160191312:A:C	7.91509e-11	-2.2016e-10	-1.47703	4.0991e-06	-2.2016e-10	-1.38622
160191391	chr5:160191391:C:T	5.80963e-11	-1.16212	-0.624159	2.31721e-06	-0.851277	-1.10535
160191540	chr5:160191540:T:C	1.02509e-10	-2.2016e-10	-1.21843	4.00658e-06	-2.2016e-10	-1.40905
160191582	chr5:160191582:GCTTT:G	3.98386e-11	-1.19942	-0.964124	1.6534e-06	-1.85681	-0.437346
160191646	chr5:160191646:A:G	1.46345e-10	-0.649846	-0.212571	1.62962e-06	-1.28213	-1.02651
160191651	chr5:160191651:G:A	9.40417e-09	2.80271	0.497814	1.04523e-05	-0.230665	-0.219505
160191668	chr5:160191668:G:A	1.07129e-08	2.9082	0.52262	1.14289e-05	-0.161705	-0.199144
160191688	chr5:160191688:G:A	7.68406e-11	-2.2016e-10	-1.50665	3.60761e-06	-2.2016e-10	-1.51395
160191830	chr5:160191830:A:G	3.99068e-05	13.0274	-1.3737	1.19329e-06	-1.32745	-1.29283
160191928	chr5:160191928:C:T	7.14677e-05	13.6151	-1.37871	1.2053e-06	-1.32792	-1.28234
160192205	chr5:160192205:A:T	9.93823e-09	2.77979	0.575966	1.10246e-05	-0.241326	-0.155534
160192487	chr5:160192487:A:G	2.51474e-09	3.39701	-1.41547	4.39127e-06	0.175178	-1.49255
160192686	chr5:160192686:C:G	0.000107411	14.044	-1.40025	1.36127e-06	-1.2361	-1.25248
160192740	chr5:160192740:T:A	7.66801e-11	-2.2016e-10	-1.50874	3.60918e-06	-2.2016e-10	-1.51351
160192819	chr5:160192819:A:G	3.36695e-11	-1.31507	-1.01672	1.58305e-06	-1.82117	-0.516467
160192929	chr5:160192929:T:C	3.30268e-10	-0.0484808	-4.92792e-10	4.6809e-06	-1.2535	-4.92792e-10
160193137	chr5:160193137:G:A	7.67389e-11	-2.2016e-10	-1.50798	3.6084e-06	-2.2016e-10	-1.51373
160193195	chr5:160193195:G:A	7.62718e-11	-2.2016e-10	-1.51408	3.66656e-06	-2.2016e-10	-1.49774
160193237	chr5:160193237:G:A	7.66282e-11	-2.2016e-10	-1.50942	3.61037e-06	-2.2016e-10	-1.51318
160193296	chr5:160193296:G:A	8.60281e-11	-0.984083	-0.409626	2.16208e-06	-1.06579	-0.960126
160193328	chr5:160193328:C:T	7.49066e-05	13.6748	-1.39144	1.24786e-06	-1.30998	-1.26558
160193432	chr5:160193432:G:A	1.41543e-09	2.55982	-1.15302	1.8931e-06	-1.88681	-0.271967
160193519	chr5:160193519:C:T	8.46879e-05	13.7822	-1.37608	1.24744e-06	-1.28937	-1.28653
160193605	chr5:160193605:A:G	8.74699e-11	-0.962417	-0.414673	2.11672e-06	-1.08349	-0.963638
160193827	chr5:160193827:G:A	8.65474e-11	-0.962705	-0.424987	2.10171e-06	-1.08338	-0.970864
160193898	chr5:160193898:C:T	2.84328e-10	-2.2016e-10	-0.198257	1.04335e-05	-2.2016e-10	-0.451972
160193951	chr5:160193951:C:T	9.26288e-11	-2.2016e-10	-1.31978	3.82164e-06	-2.2016e-10	-1.45631
160194167	chr5:160194167:G:C	4.40948e-09	4.03211	-1.48898	1.75473e-06	-1.41502	-0.819659
160194197	chr5:160194197:A:G	4.87889e-09	2.6879	-0.0436119	6.38928e-06	-0.301667	-0.640702
160194337	chr5:160194337:C:T	8.74281e-11	-0.953526	-0.424041	2.08392e-06	-1.09253	-0.970214
160194432	chr5:160194432:C:T	7.6296e-11	-2.2016e-10	-1.51376	3.64461e-06	-2.2016e-10	-1.50374
160194524	chr5:160194524:G:T	7.66598e-11	-2.2016e-10	-1.50901	3.60712e-06	-2.2016e-10	-1.51408
160194849	chr5:160194849:C:T	8.19755e-05	13.766	-1.39247	1.27364e-06	-1.29101	-1.2641
160195412	chr5:160195412:G:A	4.41707e-05	13.0904	-1.33524	1.04797e-06	-1.4175	-1.33264
160195816	chr5:160195816:C:T	8.57985e-09	4.71952	-1.51073	1.15334e-06	-1.5253	-1.12904
160196035	chr5:160196035:AT:A	2.49644e-09	1.97424	-4.92792e-10	7.80966e-06	-0.741629	-4.92792e-10
160196058	chr5:160196058:G:A	2.95001e-10	-2.2016e-10	-0.161405	9.00384e-06	-2.2016e-10	-0.59934
160196086	chr5:160196086:G:A	8.87542e-09	4.75443	-1.51178	1.15306e-06	-1.53746	-1.11711
160196150	chr5:160196150:C:A	3.30111e-11	-1.23332	-1.11822	1.33485e-06	-1.84845	-0.659725
160196289	chr5:160196289:G:A	2.01711e-09	3.13865	-1.37761	3.77833e-06	0.005938	-1.47365
160196663	chr5:160196663:C:G	8.3649e-11	-2.2016e-10	-1.42175	4.35537e-06	-2.2016e-10	-1.32558
160196692	chr5:160196692:C:T	7.81401e-11	-2.2016e-10	-1.48988	3.87942e-06	-2.2016e-10	-1.44131
160197189	chr5:160197189:G:A	1.64734e-05	12.2456	-1.47671	1.14182e-06	-1.47737	-1.187
160197617	chr5:160197617:G:C	7.70181e-11	-2.2016e-10	-1.50434	3.60711e-06	-2.2016e-10	-1.51408
160197798	chr5:160197798:G:A	7.635e-11	-2.2016e-10	-1.51306	3.62236e-06	-2.2016e-10	-1.50987
160197938	chr5:160197938:GTGTGTGTGTGTGTGTA:G	1.18036e-10	-0.529806	-0.547586	8.80658e-07	-1.8074	-1.11667
160198111	chr5:160198111:A:C	7.6282e-11	-2.2016e-10	-1.51395	3.63039e-06	-2.2016e-10	-1.50765
160198204	chr5:160198204:C:G	9.25075e-11	0.017268	-1.33836	1.65542e-05	1.14114	-1.13149
160198309	chr5:160198309:C:T	5.41873e-11	-1.85594	-4.92792e-10	6.33737e-06	-0.950528	-4.92792e-10
160198338	chr5:160198338:G:A	1.16401e-08	3.41239	0.101436	1.31053e-06	-1.8973	-0.629261
160198346	chr5:160198346:T:C	9.09786e-11	-1.07875	-0.259007	2.62168e-06	-0.980495	-0.852679
160198384	chr5:160198384:A:G	1.50757e-10	-0.566914	-0.2658	1.46212e-06	-1.35983	-1.05728
160198603	chr5:160198603:G:T	1.79938e-08	3.42289	0.526507	1.62384e-05	0.133843	-0.143459
160198609	chr5:160198609:TC:T	1.34076e-10	-2.2016e-10	-0.949974	5.34975e-06	-2.2016e-10	-1.11994
160198838	chr5:160198838:C:G	7.65441e-11	-2.2016e-10	-1.51052	3.73344e-06	-2.2016e-10	-1.47966
160199015	chr5:160199015:C:T	1.84833e-10	-2.2016e-10	-0.628934	7.89892e-06	-2.2016e-10	-0.730265
160199237	chr5:160199237:G:A	8.34028e-11	-1.03951	-0.385197	2.31762e-06	-1.02246	-0.933988
160199509	chr5:160199509:G:A	0.000987582	16.3578	-1.49541	3.28511e-06	-0.387391	-1.2202
160199527	chr5:160199527:C:G	7.63893e-11	-2.2016e-10	-1.51254	3.63379e-06	-2.2016e-10	-1.50671
160199785	chr5:160199785:T:C	7.26845e-09	3.35631	-0.313391	7.98507e-06	0.0982514	-0.817669
160199814	chr5:160199814:C:T	5.69919e-09	3.96164	-1.16195	7.96891e-06	0.530207	-1.25165
160199937	chr5:160199937:C:T	9.17202e-11	-2.2016e-10	-1.32964	4.07678e-06	-2.2016e-10	-1.39168
160200065	chr5:160200065:C:T	1.01313e-10	0.122225	-1.35239	1.81288e-05	1.25061	-1.1501
160200293	chr5:160200293:G:GAC	6.50861e-11	-0.644934	-1.02774	9.24214e-07	-1.53076	-1.34504
160200295	chr5:160200295:C:T	1.97519e-10	-2.2016e-10	-0.56255	7.57748e-06	-2.2016e-10	-0.771811
160200665	chr5:160200665:T:C	8.75383e-09	3.41926	-0.190394	9.5943e-06	0.14369	-0.679512
160200707	chr5:160200707:C:G	8.00044e-11	-2.2016e-10	-1.4663	3.6461e-06	-2.2016e-10	-1.50333
160200713	chr5:160200713:A:G	8.56813e-09	3.43677	-0.229347	9.39268e-06	0.153151	-0.710212
160200718	chr5:160200718:T:C	8.96033e-09	3.48152	-0.229347	9.66422e-06	0.181651	-0.710212
160200842	chr5:160200842:TAGC:T	1.39928e-08	3.31707	0.380841	1.62374e-06	-1.89739	-0.414867
160201106	chr5:160201106:T:A	6.03307e-09	4.01513	-1.1585	8.25671e-06	0.565791	-1.25176
160201249	chr5:160201249:T:C	1.00987e-10	-1.23339	-4.92792e-10	2.96506e-05	0.592493	-4.92792e-10
160201499	chr5:160201499:ATG:A	8.42199e-11	-2.2016e-10	-1.41495	4.05394e-06	-2.2016e-10	-1.3973
160201614	chr5:160201614:G:A	7.62734e-11	-2.2016e-10	-1.51406	3.65869e-06	-2.2016e-10	-1.49989
160201728	chr5:160201728:C:CA	7.99067e-09	2.97428	0.163366	1.29585e-06	-1.89161	-0.646213
160201773	chr5:160201773:T:A	7.63104e-11	-2.2016e-10	-1.51357	3.62711e-06	-2.2016e-10	-1.50856
160201819	chr5:160201819:A:G	7.7419e-11	-2.2016e-10	-1.49915	3.60712e-06	-2.2016e-10	-1.51408
160201925	chr5:160201925:G:A	1.95604e-10	-2.2016e-10	-0.57229	7.51261e-06	-2.2016e-10	-0.780408
160202010	chr5:160202010:C:T	6.3077e-11	-0.290822	-1.41321	1.1405e-05	0.827462	-1.1904
160202015	chr5:160202015:T:C	7.14041e-09	3.19943	-0.174291	9.01612e-06	0.0150295	-0.613006
160202027	chr5:160202027:G:A	1.93124e-11	-1.39063	-1.49701	1.92478e-06	-0.634008	-1.50817
160202041	chr5:160202041:C:G	5.99032e-09	3.41996	-0.570448	7.69332e-06	0.153046	-0.909686
160202140	chr5:160202140:TCTA:T	1.55167e-10	0.323051	-1.12693	7.81888e-07	-1.61699	-1.42604
160202234	chr5:160202234:T:C	2.45576e-08	5.22623	-0.965837	5.78394e-07	-1.85128	-1.49321
160202624	chr5:160202624:G:A	7.65479e-11	-2.2016e-10	-1.51047	3.60926e-06	-2.2016e-10	-1.51349
160202983	chr5:160202983:C:A	3.44514e-10	-2.2016e-10	-0.0062497	1.1195e-05	-2.2016e-10	-0.38152
160203062	chr5:160203062:C:T	2.4139e-10	1.04544	-1.40741	7.14463e-07	-1.63239	-1.50083
160203063	chr5:160203063:G:A	2.07454e-11	-1.30391	-1.51215	1.01223e-06	-1.31005	-1.47479
160203263	chr5:160203263:G:A	7.72878e-11	-2.2016e-10	-1.50085	3.60745e-06	-2.2016e-10	-1.51399
160203812	chr5:160203812:C:T	7.87561e-11	-2.2016e-10	-1.48203	3.86668e-06	-2.2016e-10	-1.44459
160203850	chr5:160203850:C:T	1.80059e-10	-2.2016e-10	-0.655099	7.5099e-06	-2.2016e-10	-0.780769
160204049	chr5:160204049:A:G	7.71685e-11	-2.2016e-10	-1.50239	3.81369e-06	-2.2016e-10	-1.45839
160204583	chr5:160204583:G:A	2.15754e-11	-1.26413	-1.51271	1.19004e-06	-1.14439	-1.47861
160204599	chr5:160204599:C:T	8.94441e-11	-2.2016e-10	-1.35477	3.99519e-06	-2.2016e-10	-1.4119
160204743	chr5:160204743:G:A	8.71736e-11	-2.2016e-10	-1.38048	3.68931e-06	-2.2016e-10	-1.49155
160204880	chr5:160204880:C:T	2.00625e-11	-1.40311	-1.44642	1.13562e-06	-1.25247	-1.41734
160204951	chr5:160204951:C:G	1.26854e-09	2.80946	-1.51222	1.0989e-06	-1.28748	-1.4152
160204988	chr5:160204988:AAC:A	1.04319e-10	-2.2016e-10	-1.20093	3.68916e-06	-2.2016e-10	-1.49159
160205036	chr5:160205036:A:G	2.07901e-11	-1.30156	-1.51234	1.23629e-06	-1.10799	-1.47689
160205877	chr5:160205877:A:G	7.68716e-11	-2.2016e-10	-1.50625	3.72968e-06	-2.2016e-10	-1.48067
160205882	chr5:160205882:A:G	7.98607e-11	-2.2016e-10	-1.4681	4.31516e-06	-2.2016e-10	-1.33486
160206053	chr5:160206053:A:C	1.04511e-10	-2.2016e-10	-1.19909	3.68965e-06	-2.2016e-10	-1.49146
160206155	chr5:160206155:T:C	9.74973e-11	-0.159748	-1.10881	1.63667e-05	1.12926	-1.13101
160206172	chr5:160206172:G:C	9.60489e-11	-2.2016e-10	-1.28353	4.23524e-06	-2.2016e-10	-1.35355
160206287	chr5:160206287:G:A	3.41568e-11	-1.29416	-1.02327	1.22239e-06	-1.28113	-1.31505
160206557	chr5:160206557:G:A	1.86919e-05	12.3647	-1.46947	1.91328e-06	-1.37755	-0.770623
160206674	chr5:160206674:C:T	1.15337e-10	-0.149275	-0.951251	1.92043e-05	1.13856	-0.980413
160206966	chr5:160206966:A:T	9.36171e-11	-0.201677	-1.10749	1.54743e-05	1.07303	-1.13084
160207276	chr5:160207276:A:G	9.95788e-10	2.43325	-1.3781	9.99753e-07	-1.56566	-1.23158
160207563	chr5:160207563:A:C	8.08848e-11	-2.2016e-10	-1.45536	3.71321e-06	-2.2016e-10	-1.4851
160207792	chr5:160207792:C:T	1.82106e-11	-1.45333	-1.49305	1.14071e-06	-1.19027	-1.47507
160207828	chr5:160207828:C:A	1.09709e-10	-0.109666	-1.04089	1.85131e-05	1.18783	-1.06635
160207970	chr5:160207970:C:T	5.60363e-06	11.1632	-1.4727	1.23352e-06	-1.59864	-0.988481
160208357	chr5:160208357:G:A	9.48497e-11	-2.2016e-10	-1.29609	4.09153e-06	-2.2016e-10	-1.38807
160208475	chr5:160208475:A:G	1.05411e-10	-0.0988086	-1.09171	1.80475e-05	1.21155	-1.11553
160208601	chr5:160208601:A:ATTAATGGGTTAT	9.59654e-11	-2.2016e-10	-1.2844	4.28115e-06	-2.2016e-10	-1.34277
160208850	chr5:160208850:C:T	1.79878e-10	-0.656108	-4.92792e-10	2.98039e-06	-1.70494	-4.92792e-10
160208870	chr5:160208870:G:A	1.85755e-10	-0.623954	-4.92792e-10	3.02538e-06	-1.68996	-4.92792e-10
160208876	chr5:160208876:A:G	1.95504e-10	0.777373	-1.35018	7.5831e-07	-1.55967	-1.51398
160208949	chr5:160208949:T:C	1.68147e-09	2.54295	-0.963909	7.58291e-06	0.292693	-1.06379
160208950	chr5:160208950:G:A	6.33892e-11	-0.208511	-1.49058	5.55937e-07	-1.8858	-1.4983
160208998	chr5:160208998:A:G	4.0306e-09	3.35715	-0.903861	6.04796e-06	0.162758	-1.16003
160209054	chr5:160209054:G:A	1.44603e-05	12.1447	-1.50621	1.4528e-06	-1.4552	-0.968296
160209251	chr5:160209251:T:C	4.88635e-06	10.9923	-1.43874	1.15482e-06	-1.89267	-0.760379
160209270	chr5:160209270:A:G	8.87635e-11	-2.2016e-10	-1.36241	4.58318e-06	-2.2016e-10	-1.2746
160209356	chr5:160209356:A:G	1.88486e-11	-1.43549	-1.47645	1.2391e-06	-1.16825	-1.41436
160209377	chr5:160209377:G:A	8.69059e-11	-2.2016e-10	-1.38356	4.33482e-06	-2.2016e-10	-1.33031
160209380	chr5:160209380:G:A	1.52518e-11	-1.82866	-1.29503	6.6847e-07	-1.7443	-1.45545
160209624	chr5:160209624:A:G	8.91825e-11	-2.2016e-10	-1.3577	3.7283e-06	-2.2016e-10	-1.48104
160209851	chr5:160209851:C:T	3.81078e-09	3.37815	-0.980948	6.62105e-06	0.185694	-1.09243
160210134	chr5:160210134:G:T	5.06603e-06	11.0515	-1.46181	1.5384e-06	-1.625	-0.741247
160210193	chr5:160210193:C:G	2.63483e-11	-1.47815	-1.09883	1.49922e-06	-1.76796	-0.624081
160210418	chr5:160210418:C:T	7.62761e-11	-2.2016e-10	-1.51402	3.63197e-06	-2.2016e-10	-1.50722
160210746	chr5:160210746:C:G	8.90813e-11	-2.2016e-10	-1.35883	3.72635e-06	-2.2016e-10	-1.48156
160210777	chr5:160210777:C:A	1.70195e-10	-2.2016e-10	-0.711437	5.93325e-06	-2.2016e-10	-1.01642
160210808	chr5:160210808:A:G	1.74184e-11	-1.58621	-1.40464	1.43814e-06	-0.947333	-1.48631
160210944	chr5:160210944:T:C	7.62759e-11	-2.2016e-10	-1.51403	3.6319e-06	-2.2016e-10	-1.50723
160211000	chr5:160211000:T:C	7.72878e-11	-2.2016e-10	-1.50085	3.61051e-06	-2.2016e-10	-1.51314
160211258	chr5:160211258:G:A	5.93733e-10	1.85751	-1.31946	2.90499e-06	-1.10439	-0.626171
160211293	chr5:160211293:T:C	3.1008e-09	3.19508	-1.00405	5.7762e-06	0.0696995	-1.11294
160211294	chr5:160211294:G:A	5.4026e-10	1.75974	-1.31608	3.06892e-06	-1.05661	-0.619058
160212011	chr5:160212011:C:T	0.000174457	13.1288	-4.92792e-10	2.57061e-06	-1.85285	-4.92792e-10
160212046	chr5:160212046:G:T	3.18247e-11	-1.41686	-0.971284	1.44366e-06	-1.14823	-1.28158
160212059	chr5:160212059:C:G	8.0535e-11	-0.0466358	-1.41306	8.82694e-07	-1.41073	-1.51103
160212174	chr5:160212174:A:G	8.96661e-11	-2.2016e-10	-1.35229	3.73732e-06	-2.2016e-10	-1.47862
160212257	chr5:160212257:C:T	1.08151e-10	0.277732	-1.44259	7.478e-07	-1.57847	-1.50914
160212432	chr5:160212432:G:A	8.90958e-11	-2.2016e-10	-1.35867	3.72662e-06	-2.2016e-10	-1.48149
160212448	chr5:160212448:C:T	1.24654e-10	0.368917	-1.39176	7.39525e-07	-1.5851	-1.51364
160212701	chr5:160212701:C:A	1.68374e-11	-1.55868	-1.4661	1.33963e-06	-0.993331	-1.51126
160212758	chr5:160212758:C:T	2.86283e-10	-2.2016e-10	-0.191402	9.78101e-06	-2.2016e-10	-0.516548
160212759	chr5:160212759:G:A	7.72572e-11	-2.2016e-10	-1.50124	3.79986e-06	-2.2016e-10	-1.46203
160212899	chr5:160212899:G:C	1.62767e-11	-1.59465	-1.464	1.4248e-06	-0.932229	-1.51073
160213055	chr5:160213055:G:A	5.84272e-10	1.83212	-1.31013	3.0037e-06	-1.08973	-0.607415
160213268	chr5:160213268:G:A	9.12875e-11	-2.2016e-10	-1.33437	4.87213e-06	-2.2016e-10	-1.21346
160213340	chr5:160213340:G:A	1.02097e-10	-1.22246	-4.92792e-10	2.68658e-06	-1.80872	-4.92792e-10
160213645	chr5:160213645:G:A	4.17665e-09	3.50881	-1.01993	6.93123e-06	0.272842	-1.1338
160213879	chr5:160213879:T:G	7.86572e-11	-2.2016e-10	-1.48328	3.65501e-06	-2.2016e-10	-1.50089
160214306	chr5:160214306:G:A	1.63659e-11	-1.58927	-1.46392	1.4087e-06	-0.943374	-1.51095
160214330	chr5:160214330:AT:A	1.40479e-10	-0.903329	-4.92792e-10	2.82005e-06	-1.76024	-4.92792e-10
160214332	chr5:160214332:T:G	1.40302e-10	-0.90459	-4.92792e-10	2.81882e-06	-1.76067	-4.92792e-10
160214507	chr5:160214507:T:A	1.5671e-10	-0.793985	-4.92792e-10	2.63976e-06	-1.8263	-4.92792e-10
160215271	chr5:160215271:T:A	1.59885e-10	0.558521	-1.33245	8.06665e-07	-1.50031	-1.51153
160215342	chr5:160215342:C:T	7.66151e-11	-2.2016e-10	-1.50959	3.68438e-06	-2.2016e-10	-1.49289
160215370	chr5:160215370:G:A	8.68311e-11	-2.2016e-10	-1.38442	4.56171e-06	-2.2016e-10	-1.27929
160215527	chr5:160215527:A:G	5.72175e-06	11.2115	-1.50012	1.32341e-06	-1.59086	-0.925916
160215630	chr5:160215630:A:G	1.23467e-10	0.309328	-1.34174	1.49872e-05	1.21078	-1.30058
160216058	chr5:160216058:A:G	5.61817e-06	11.1929	-1.4998	1.32282e-06	-1.59298	-0.924247
160216191	chr5:160216191:C:T	8.43788e-11	-2.2016e-10	-1.41307	4.9793e-06	-2.2016e-10	-1.1917
160216218	chr5:160216218:T:A	2.658e-11	-1.46346	-1.10477	1.44764e-06	-1.77522	-0.65184
160216341	chr5:160216341:C:T	6.16528e-10	1.91981	-1.34409	2.64805e-06	-1.14465	-0.678517
160216375	chr5:160216375:C:T	8.18691e-10	2.19461	-1.33529	2.38426e-06	-1.26476	-0.663341
160216382	chr5:160216382:C:T	1.25759e-10	-1.01402	-4.92792e-10	2.48283e-06	-1.88759	-4.92792e-10
160216791	chr5:160216791:C:T	7.65707e-11	-2.2016e-10	-1.51017	3.67567e-06	-2.2016e-10	-1.49525
160217731	chr5:160217731:C:T	1.60245e-11	-1.59076	-1.48351	1.40518e-06	-0.942753	-1.51407
160217780	chr5:160217780:A:G	1.23018e-10	-2.2016e-10	-1.03605	4.75329e-06	-2.2016e-10	-1.23815
160217987	chr5:160217987:G:A	2.42332e-11	-1.47631	-1.18435	1.2892e-06	-1.76939	-0.773575
160218147	chr5:160218147:T:C	3.40901e-09	3.43517	-1.14938	5.98392e-06	0.230341	-1.23826
160218208	chr5:160218208:G:A	2.78837e-09	3.21538	-1.13055	5.29438e-06	0.091505	-1.22185
160218418	chr5:160218418:G:A	1.21213e-10	-2.2016e-10	-1.05083	4.67979e-06	-2.2016e-10	-1.25374
160218748	chr5:160218748:A:C	8.53393e-11	-2.2016e-10	-1.40175	3.66557e-06	-2.2016e-10	-1.49801
160219051	chr5:160219051:C:T	5.23444e-06	11.1283	-1.50595	9.35763e-07	-1.58065	-1.28274
160219087	chr5:160219087:A:G	9.94123e-11	0.0803907	-1.3295	8.25494e-07	-1.47841	-1.51035
160219461	chr5:160219461:G:A	6.47302e-10	1.86385	-1.23942	2.86919e-06	-1.13507	-0.607886
160219500	chr5:160219500:C:T	5.86046e-06	11.2436	-1.50821	9.65494e-07	-1.56211	-1.26999
160219509	chr5:160219509:G:T	7.92278e-11	-2.2016e-10	-1.47606	3.74758e-06	-2.2016e-10	-1.47588
160219682	chr5:160219682:C:T	2.94135e-09	3.12116	-0.982923	4.85301e-06	0.00394724	-1.22134
160219687	chr5:160219687:GA:G	2.93921e-09	3.12842	-0.990909	4.85281e-06	0.00982777	-1.22726
160219851	chr5:160219851:A:G	1.66906e-09	-2.2016e-10	1.57163	4.91521e-05	-2.2016e-10	1.09793
160219855	chr5:160219855:C:T	7.88742e-11	-2.2016e-10	-1.48053	3.65231e-06	-2.2016e-10	-1.50163
160219891	chr5:160219891:G:C	6.41945e-09	4.25274	-1.33403	8.88806e-07	-1.45333	-1.46153
160219968	chr5:160219968:G:A	5.78145e-11	-1.79115	-4.92792e-10	2.71716e-06	-1.7974	-4.92792e-10
160219972	chr5:160219972:A:G	3.13256e-11	-1.41545	-0.988499	1.40338e-06	-1.16421	-1.2939
160220031	chr5:160220031:A:C	1.30769e-11	-1.85699	-1.42055	7.49487e-07	-1.62489	-1.46047
160220156	chr5:160220156:A:G	9.29186e-11	-2.2016e-10	-1.31666	3.80334e-06	-2.2016e-10	-1.46111
160220449	chr5:160220449:A:C	9.38743e-11	-2.2016e-10	-1.30643	3.82415e-06	-2.2016e-10	-1.45566
160220699	chr5:160220699:T:C	2.78344e-11	-1.35392	-1.16819	1.15843e-06	-1.24069	-1.40923
160220814	chr5:160220814:G:A	3.0201e-11	-1.34856	-1.09195	1.34004e-06	-1.30691	-1.19738
160221282	chr5:160221282:G:A	8.52398e-11	0.0163767	-1.41929	8.39048e-07	-1.46121	-1.51127
160221288	chr5:160221288:G:A	9.70938e-11	-2.2016e-10	-1.27271	5.08877e-06	-2.2016e-10	-1.16995
160221297	chr5:160221297:G:T	8.31815e-11	-2.2016e-10	-1.42736	4.30525e-06	-2.2016e-10	-1.33716
160221345	chr5:160221345:T:C	8.03422e-11	-2.2016e-10	-1.46209	4.10723e-06	-2.2016e-10	-1.38424
160221913	chr5:160221913:G:A	7.28626e-06	11.4662	-1.51309	8.02223e-07	-1.89726	-1.1201
160222420	chr5:160222420:G:A	4.3078e-11	-1.0526	-1.03278	9.20474e-07	-1.51032	-1.36953
160222443	chr5:160222443:C:T	2.93924e-11	-0.967792	-1.49986	7.174e-07	-1.61858	-1.51053
160222592	chr5:160222592:C:T	2.00726e-10	0.549596	-1.09604	8.47042e-07	-1.50677	-1.45623
160222805	chr5:160222805:G:A	2.09146e-10	0.532927	-1.03828	8.72225e-07	-1.50025	-1.43345
160222821	chr5:160222821:A:G	8.12825e-11	-2.2016e-10	-1.45045	3.60987e-06	-2.2016e-10	-1.51332
160222859	chr5:160222859:G:A	9.70384e-11	-2.2016e-10	-1.27328	3.89764e-06	-2.2016e-10	-1.43662
160222962	chr5:160222962:A:G	5.85321e-11	-1.77881	-4.92792e-10	2.68806e-06	-1.80817	-4.92792e-10
160223073	chr5:160223073:T:C	7.91704e-06	11.4144	-1.37826	2.08463e-06	-1.54365	-0.518746
160223607	chr5:160223607:G:A	3.82898e-11	-1.39655	-0.806648	1.53091e-06	-1.20163	-1.1695
160223744	chr5:160223744:T:C	2.10212e-11	-1.29022	-1.51263	9.25549e-07	-1.37278	-1.50158
160223877	chr5:160223877:A:G	1.42239e-10	-2.2016e-10	-0.890873	5.33653e-06	-2.2016e-10	-1.12242
160223983	chr5:160223983:T:TATA	7.6571e-11	-2.2016e-10	-1.51017	4.03964e-06	-2.2016e-10	-1.40084
160224205	chr5:160224205:C:T	2.67279e-09	3.30189	-1.2594	5.26344e-06	0.198686	-1.33489
160224206	chr5:160224206:G:A	7.25423e-11	-1.56421	-4.92792e-10	5.97867e-06	-1.00879	-4.92792e-10
160224479	chr5:160224479:G:C	8.09519e-11	-2.2016e-10	-1.45453	3.78237e-06	-2.2016e-10	-1.46664
160224656	chr5:160224656:T:C	1.10645e-09	2.62601	-1.46549	1.8267e-06	-1.40241	-0.792064
160224748	chr5:160224748:G:A	3.57437e-10	1.35565	-1.32508	1.6606e-06	-1.7841	-0.505713
160224810	chr5:160224810:C:T	8.44654e-11	-2.2016e-10	-1.41204	4.28586e-06	-2.2016e-10	-1.34167
160225154	chr5:160225154:T:C	1.21958e-05	11.9239	-1.45567	1.83052e-06	-1.45027	-0.74212
160225602	chr5:160225602:T:C	1.63683e-10	0.709818	-1.46027	6.27189e-07	-1.77302	-1.49048
160225795	chr5:160225795:G:A	7.73587e-11	-2.2016e-10	-1.49993	3.64756e-06	-2.2016e-10	-1.50293
160225895	chr5:160225895:C:T	2.82313e-11	-1.32022	-1.18774	2.26381e-06	-1.69807	-0.281868
160226035	chr5:160226035:G:A	2.84067e-11	-1.28861	-1.21315	1.14466e-06	-1.84841	-0.813477
160226078	chr5:160226078:G:A	8.30933e-11	-2.2016e-10	-1.42842	3.6308e-06	-2.2016e-10	-1.50754
160226183	chr5:160226183:T:A	5.33325e-11	-0.552925	-1.31891	8.56456e-07	-1.73665	-1.2153
160226187	chr5:160226187:T:A	1.69376e-11	-1.50614	-1.5127	6.55703e-07	-1.75623	-1.46281
160226329	chr5:160226329:G:A	8.14337e-11	-2.2016e-10	-1.44859	4.14776e-06	-2.2016e-10	-1.37442
160226348	chr5:160226348:G:A	1.15959e-10	-1.09515	-4.92792e-10	3.15494e-06	-1.64802	-4.92792e-10
160226418	chr5:160226418:G:A	2.26002e-11	-1.42389	-1.30653	1.11688e-06	-1.77791	-0.90854
160226584	chr5:160226584:T:C	7.73428e-11	-2.2016e-10	-1.50014	3.64793e-06	-2.2016e-10	-1.50283
160226662	chr5:160226662:C:T	1.13681e-09	2.5827	-1.3951	2.89949e-06	-1.01307	-0.719389
160226895	chr5:160226895:T:C	1.83091e-11	-1.76382	-1.17716	8.7111e-07	-1.82371	-1.11127
160226896	chr5:160226896:A:G	7.74141e-11	-2.2016e-10	-1.49921	3.64501e-06	-2.2016e-10	-1.50363
160227102	chr5:160227102:T:C	2.0321e-10	0.943485	-1.47763	8.32145e-07	-1.72972	-1.25102
160227246	chr5:160227246:CT:C	9.21098e-10	2.42925	-1.45207	2.60065e-06	-0.34422	-1.49701
160227384	chr5:160227384:A:G	1.7183e-11	-1.53078	-1.47368	1.00811e-06	-1.30046	-1.48846
160227980	chr5:160227980:T:TA	7.6855e-11	-2.2016e-10	-1.50646	3.60739e-06	-2.2016e-10	-1.51401
160228114	chr5:160228114:G:A	1.30585e-10	-1.18805	0.211693	2.19302e-06	-1.59575	-0.415967
160228244	chr5:160228244:A:T	2.58162e-11	-1.65511	-0.94227	5.27396e-06	-0.349464	-0.784747
160228481	chr5:160228481:C:G	9.06941e-11	-2.2016e-10	-1.34089	3.97366e-06	-2.2016e-10	-1.4173
160228491	chr5:160228491:G:A	6.10136e-11	-0.223979	-1.51331	6.48284e-07	-1.7175	-1.51292
160228499	chr5:160228499:C:T	1.78132e-10	-2.2016e-10	-0.665857	7.41669e-06	-2.2016e-10	-0.793259
160229187	chr5:160229187:C:T	3.75389e-09	3.49995	-1.11779	8.98912e-06	0.331805	-0.93278
160229259	chr5:160229259:G:A	2.5867e-10	-1.23957	0.946738	6.03353e-06	-1.72857	0.728915
160229416	chr5:160229416:C:T	9.39658e-11	-2.2016e-10	-1.30545	5.31387e-06	-2.2016e-10	-1.12667
160229457	chr5:160229457:G:A	9.33466e-11	-2.2016e-10	-1.31206	4.17212e-06	-2.2016e-10	-1.36857
160229619	chr5:160229619:T:A	7.69706e-11	-2.2016e-10	-1.50496	3.60954e-06	-2.2016e-10	-1.51341
160229943	chr5:160229943:G:A	2.87542e-11	-1.47126	-1.01834	8.89714e-07	-1.79793	-1.11592
160230070	chr5:160230070:A:G	1.32571e-10	-2.2016e-10	-0.961265	7.40526e-06	-2.2016e-10	-0.7948
160230397	chr5:160230397:G:A	1.83413e-08	5.48058	-1.51205	7.21615e-05	2.99574	-1.51382
160230795	chr5:160230795:A:G	6.76459e-10	2.11658	-1.44809	4.53362e-06	0.142622	-1.42809
160230804	chr5:160230804:G:A	1.18015e-09	2.3698	-1.14478	3.8134e-06	-0.35862	-1.09985
160231396	chr5:160231396:C:T	9.54491e-10	2.45596	-1.44317	3.00234e-06	-0.306632	-1.39097
160231454	chr5:160231454:C:T	1.52144e-10	0.446565	-1.27012	1.51242e-06	-1.07283	-1.31045
160231462	chr5:160231462:C:T	1.27673e-08	5.11958	-1.51332	6.31872e-05	2.8632	-1.51409
160231724	chr5:160231724:G:A	2.89628e-10	1.24604	-1.42583	7.52619e-06	0.64194	-1.42054
160232255	chr5:160232255:G:A	4.32052e-09	2.52275	-4.92792e-10	2.20894e-05	0.298107	-4.92792e-10
160232266	chr5:160232266:C:T	5.34474e-11	-0.60012	-1.26957	1.55067e-06	-1.13839	-1.21991
160232663	chr5:160232663:G:A	8.52931e-11	-2.2016e-10	-1.40229	4.63986e-06	-2.2016e-10	-1.26231
160232693	chr5:160232693:T:C	1.82973e-10	0.51872	-1.15777	1.97614e-06	-1.07565	-1.04019
160232732	chr5:160232732:A:G	1.17304e-07	6.79278	-0.968633	2.30698e-05	1.3338	-0.992263
160232858	chr5:160232858:C:T	5.66547e-11	-1.81141	-4.92792e-10	4.4497e-06	-1.30416	-4.92792e-10
160232914	chr5:160232914:T:A	4.54525e-10	0.27087	-4.92792e-10	1.34381e-05	-0.198901	-4.92792e-10
160233833	chr5:160233833:T:C	6.78197e-11	-1.63153	-4.92792e-10	6.36875e-06	-0.945589	-4.92792e-10
160234149	chr5:160234149:A:G	1.93416e-10	0.807096	-1.39064	7.31346e-07	-1.65727	-1.45259
160234747	chr5:160234747:C:T	7.90218e-10	2.09763	-1.27371	2.26139e-06	-0.746915	-1.2341
160235269	chr5:160235269:T:C	8.77556e-11	0.0905878	-1.46442	1.7446e-06	-0.828246	-1.41222
160235469	chr5:160235469:G:A	8.03007e-11	-2.2016e-10	-1.46261	3.97429e-06	-2.2016e-10	-1.41714
160235549	chr5:160235549:A:C	1.04295e-09	-2.2016e-10	1.10142	3.44774e-05	-2.2016e-10	0.743314
160235861	chr5:160235861:A:T	8.6354e-11	-2.2016e-10	-1.38993	3.93929e-06	-2.2016e-10	-1.42599
160235912	chr5:160235912:A:T	8.64592e-11	-2.2016e-10	-1.38871	3.94386e-06	-2.2016e-10	-1.42483
160235946	chr5:160235946:G:A	8.9698e-11	-2.2016e-10	-1.35194	3.99922e-06	-2.2016e-10	-1.41089
160236039	chr5:160236039:A:AGAGT	1.50033e-11	-1.84822	-1.29189	1.22215e-06	-1.18346	-1.41292
160236160	chr5:160236160:A:T	4.83324e-10	1.7716	-1.4393	1.31341e-05	1.23033	-1.45211
160236264	chr5:160236264:C:T	7.69608e-11	-2.2016e-10	-1.50509	3.62829e-06	-2.2016e-10	-1.50823
160236458	chr5:160236458:C:T	2.01399e-10	0.951584	-1.49468	6.51681e-06	0.538356	-1.46096
160236459	chr5:160236459:G:A	1.58124e-10	-2.2016e-10	-0.785005	6.77748e-06	-2.2016e-10	-0.883385
160236841	chr5:160236841:G:T	6.45306e-10	2.12138	-1.50004	4.65581e-06	0.245893	-1.50477
160236987	chr5:160236987:T:A	7.62979e-11	-2.2016e-10	-1.51374	3.6504e-06	-2.2016e-10	-1.50215
160237513	chr5:160237513:T:C	9.55417e-11	-2.2016e-10	-1.28882	3.9308e-06	-2.2016e-10	-1.42815
160237942	chr5:160237942:C:T	1.69367e-10	-0.597867	-0.118451	1.00897e-05	-0.283095	-0.202382
160238101	chr5:160238101:C:G	9.74318e-11	-2.2016e-10	-1.26923	4.72207e-06	-2.2016e-10	-1.24474
160238516	chr5:160238516:C:T	1.40309e-11	-1.85241	-1.35471	6.88267e-07	-1.84924	-1.32133
160238520	chr5:160238520:G:A	1.40512e-11	-1.85097	-1.35471	6.87102e-07	-1.85094	-1.32133
160238527	chr5:160238527:A:G	1.23865e-11	-1.84318	-1.4886	5.64099e-07	-1.86142	-1.5081
160238543	chr5:160238543:C:T	3.32602e-10	-2.2016e-10	-0.0414385	1.19454e-05	-2.2016e-10	-0.316645
160238592	chr5:160238592:G:A	1.22189e-11	-1.83356	-1.51184	5.88577e-07	-1.84043	-1.48661
160239543	chr5:160239543:A:G	1.3639e-10	-2.2016e-10	-0.932869	7.58854e-06	-2.2016e-10	-0.770351
160239650	chr5:160239650:C:T	7.68279e-11	-2.2016e-10	-1.50682	3.6803e-06	-2.2016e-10	-1.494
160239668	chr5:160239668:G:A	1.29409e-11	-1.84805	-1.43994	5.97332e-07	-1.85757	-1.4547
160239951	chr5:160239951:A:G	1.43211e-10	-2.2016e-10	-0.884063	8.01971e-06	-2.2016e-10	-0.715089
160240026	chr5:160240026:A:G	1.22478e-11	-1.8414	-1.50164	5.7807e-07	-1.86172	-1.48333
160240390	chr5:160240390:C:T	1.37127e-11	-1.71699	-1.51307	6.45771e-07	-1.7256	-1.5087
160240448	chr5:160240448:T:C	1.40603e-11	-1.69158	-1.51345	6.6137e-07	-1.70079	-1.50964
160240573	chr5:160240573:G:A	1.54248e-11	-1.82719	-1.28521	6.41027e-07	-1.84312	-1.39855
160240746	chr5:160240746:GAGGA:G	1.28711e-11	-1.77932	-1.51408	6.12118e-07	-1.80393	-1.48389
160240792	chr5:160240792:A:C	1.55268e-11	-1.82186	-1.28396	6.44666e-07	-1.83835	-1.39766
160240793	chr5:160240793:G:T	1.54609e-11	-1.82331	-1.28676	6.42494e-07	-1.83976	-1.39963
160240800	chr5:160240800:C:T	1.20529e-11	-1.85152	-1.50756	5.65155e-07	-1.85357	-1.51408
160240919	chr5:160240919:C:T	1.61753e-11	-1.81645	-1.24845	6.64694e-07	-1.83352	-1.3719
160241083	chr5:160241083:T:C	1.3045e-11	-1.78834	-1.49164	5.71274e-07	-1.88824	-1.46864
160241132	chr5:160241132:G:A	1.21717e-10	-2.2016e-10	-1.04669	6.67448e-06	-2.2016e-10	-0.8987
160241238	chr5:160241238:A:T	1.21958e-11	-1.84663	-1.50066	5.81448e-07	-1.85731	-1.48192
160241324	chr5:160241324:G:C	1.65136e-11	-1.80453	-1.23967	6.76279e-07	-1.82245	-1.36569
160241695	chr5:160241695:G:A	7.96347e-11	-2.2016e-10	-1.47093	3.95866e-06	-2.2016e-10	-1.42109
160241739	chr5:160241739:G:A	1.0904e-10	-2.2016e-10	-1.15667	5.87821e-06	-2.2016e-10	-1.02574
160241749	chr5:160241749:G:A	3.14781e-10	-2.2016e-10	-0.0965064	1.09903e-05	-2.2016e-10	-0.399983
160241787	chr5:160241787:GGT:AGT	1.57387e-11	-1.80765	-1.28461	6.526e-07	-1.82567	-1.39811
160241823	chr5:160241823:G:C	1.57965e-11	-1.79802	-1.29058	6.55649e-07	-1.81698	-1.40214
160242218	chr5:160242218:C:T	1.56576e-11	-1.78978	-1.30764	6.50964e-07	-1.81312	-1.41317
160242245	chr5:160242245:A:G	1.24077e-10	-2.2016e-10	-1.02748	6.82479e-06	-2.2016e-10	-0.87643
160242296	chr5:160242296:A:G	1.61225e-11	-1.78317	-1.28499	6.65085e-07	-1.8075	-1.39733
160242402	chr5:160242402:T:G	1.53771e-10	-2.2016e-10	-0.812918	6.17704e-06	-2.2016e-10	-0.976152
160242406	chr5:160242406:C:T	8.15029e-11	-2.2016e-10	-1.44774	3.71174e-06	-2.2016e-10	-1.48549
160242767	chr5:160242767:T:C	8.18338e-11	-2.2016e-10	-1.44369	3.78725e-06	-2.2016e-10	-1.46535
160242889	chr5:160242889:T:G	8.25611e-11	-2.2016e-10	-1.43485	4.04133e-06	-2.2016e-10	-1.40042
160242935	chr5:160242935:T:C	9.04469e-11	-2.2016e-10	-1.34362	4.42077e-06	-2.2016e-10	-1.31068
160242968	chr5:160242968:G:A	1.53474e-11	-1.86504	-1.2524	7.29871e-07	-1.84867	-1.26321
160243622	chr5:160243622:T:C	7.64754e-11	-2.2016e-10	-1.51141	3.68953e-06	-2.2016e-10	-1.49149
160243776	chr5:160243776:C:T	7.91746e-11	-2.2016e-10	-1.47673	3.72709e-06	-2.2016e-10	-1.48136
160243882	chr5:160243882:T:C	1.62388e-10	-2.2016e-10	-0.758394	7.15457e-06	-2.2016e-10	-0.82924
160244556	chr5:160244556:A:T	1.21767e-10	-2.2016e-10	-1.04628	5.80879e-06	-2.2016e-10	-1.03762
160244675	chr5:160244675:T:C	1.22766e-09	-2.2016e-10	1.26448	4.33458e-05	-2.2016e-10	0.972219
160244725	chr5:160244725:A:C	2.08047e-11	-1.89681	-0.916397	8.26911e-07	-1.89729	-1.08976
160244995	chr5:160244995:A:T	8.09384e-11	-2.2016e-10	-1.4547	3.75638e-06	-2.2016e-10	-1.47354
160245512	chr5:160245512:C:T	6.88953e-10	-2.2016e-10	0.686789	2.41163e-05	-2.2016e-10	0.385898
160245662	chr5:160245662:T:A	1.12815e-10	-2.2016e-10	-1.12263	5.30904e-06	-2.2016e-10	-1.12758
160245678	chr5:160245678:A:C	9.9141e-11	-2.2016e-10	-1.25184	5.10385e-06	-2.2016e-10	-1.16699
160246108	chr5:160246108:G:A	9.54116e-11	-2.2016e-10	-1.29018	4.51887e-06	-2.2016e-10	-1.28873
160246366	chr5:160246366:A:G	9.73146e-11	-2.2016e-10	-1.27044	4.28246e-06	-2.2016e-10	-1.34246
160246543	chr5:160246543:G:C	5.42427e-11	-1.85491	-4.92792e-10	2.45894e-06	-1.89726	-4.92792e-10
160246809	chr5:160246809:C:T	5.48616e-11	-1.84357	-4.92792e-10	2.46547e-06	-1.89461	-4.92792e-10
160246876	chr5:160246876:G:C	1.28889e-09	-2.2016e-10	1.31316	4.58992e-05	-2.2016e-10	1.02946
160246952	chr5:160246952:C:T	5.20176e-11	-1.8968	-4.92792e-10	3.48207e-06	-1.54936	-4.92792e-10
160247038	chr5:160247038:G:T	8.39094e-11	-2.2016e-10	-1.41865	3.84742e-06	-2.2016e-10	-1.44959
160247190	chr5:160247190:AG:A	9.58068e-11	-2.2016e-10	-1.28605	4.54389e-06	-2.2016e-10	-1.28321
160247673	chr5:160247673:C:G	3.7016e-10	-2.2016e-10	0.0655501	2.03009e-05	-2.2016e-10	0.213672
160247728	chr5:160247728:G:A	7.62714e-11	-2.2016e-10	-1.51409	3.61534e-06	-2.2016e-10	-1.5118
160247884	chr5:160247884:C:T	1.01853e-10	-2.2016e-10	-1.22485	4.48031e-06	-2.2016e-10	-1.2973
160247992	chr5:160247992:C:G	1.02101e-10	-2.2016e-10	-1.22242	4.62337e-06	-2.2016e-10	-1.26587
160248074	chr5:160248074:C:A	9.46469e-11	-2.2016e-10	-1.29823	4.23675e-06	-2.2016e-10	-1.35319
160248138	chr5:160248138:C:A	3.73304e-11	-1.49219	-0.736389	1.30624e-06	-1.8725	-0.657337
160248319	chr5:160248319:A:G	9.22932e-11	-2.2016e-10	-1.32341	4.30205e-06	-2.2016e-10	-1.3379
160248493	chr5:160248493:T:C	1.50077e-10	-0.837238	-4.92792e-10	1.22806e-05	-0.288974	-4.92792e-10
160248754	chr5:160248754:T:C	1.41735e-11	-1.68975	-1.50726	6.1015e-07	-1.79695	-1.49409
160248942	chr5:160248942:G:C	1.25029e-10	-2.2016e-10	-1.01984	5.52486e-06	-2.2016e-10	-1.08773
160249226	chr5:160249226:T:C	1.03201e-10	-1.2117	-4.92792e-10	4.2669e-06	-1.3461	-4.92792e-10
160249321	chr5:160249321:G:A	2.59273e-10	-2.2016e-10	-0.290504	1.42346e-05	-2.2016e-10	-0.141313
160249830	chr5:160249830:C:A	3.89978e-11	-1.05524	-1.12964	1.42053e-06	-1.21758	-1.22837
160250174	chr5:160250174:A:C	7.63325e-11	-2.2016e-10	-1.51328	3.60861e-06	-2.2016e-10	-1.51367
160250254	chr5:160250254:C:A	1.29914e-10	-2.2016e-10	-0.981511	5.87359e-06	-2.2016e-10	-1.02653
160250482	chr5:160250482:C:G	1.47477e-11	-1.869	-1.28829	7.34613e-07	-1.77969	-1.32571
160250506	chr5:160250506:C:A	7.62732e-11	-2.2016e-10	-1.51406	3.62597e-06	-2.2016e-10	-1.50887
160251242	chr5:160251242:C:T	1.52501e-10	-2.2016e-10	-0.821215	6.78492e-06	-2.2016e-10	-0.882288
160252622	chr5:160252622:T:C	7.65067e-11	-2.2016e-10	-1.51101	3.60908e-06	-2.2016e-10	-1.51354
160253039	chr5:160253039:T:C	2.54337e-11	-1.57774	-1.03457	9.3361e-07	-1.88944	-0.976251
160253173	chr5:160253173:G:A	1.0957e-10	-2.2016e-10	-1.15182	5.57769e-06	-2.2016e-10	-1.07822
160253902	chr5:160253902:T:C	1.09351e-10	-2.2016e-10	-1.15382	4.94565e-06	-2.2016e-10	-1.19848
160255182	chr5:160255182:G:A	9.63147e-10	-2.2016e-10	1.02182	3.82341e-05	-2.2016e-10	0.846736
160255578	chr5:160255578:G:A	1.21622e-10	-2.2016e-10	-1.04746	5.47026e-06	-2.2016e-10	-1.09766
160255720	chr5:160255720:C:T	1.27006e-10	-2.2016e-10	-1.00415	5.78119e-06	-2.2016e-10	-1.04238
160255730	chr5:160255730:A:G	3.44539e-10	1.46361	-1.46979	2.10502e-06	-0.554651	-1.49802
160255770	chr5:160255770:C:T	2.61573e-11	-1.58285	-1.00141	9.69036e-07	-1.88993	-0.938519
160256180	chr5:160256180:C:T	7.81937e-11	-2.2016e-10	-1.4892	3.63261e-06	-2.2016e-10	-1.50704
160256285	chr5:160256285:T:C	1.3047e-10	-2.2016e-10	-0.977241	5.87406e-06	-2.2016e-10	-1.02645
160256585	chr5:160256585:A:C	1.07077e-10	-2.2016e-10	-1.17484	4.85081e-06	-2.2016e-10	-1.21785
160256786	chr5:160256786:T:C	4.19216e-11	-1.18242	-0.930166	1.51255e-06	-1.3462	-1.037
160256849	chr5:160256849:T:C	1.38406e-10	-2.2016e-10	-0.918189	6.20456e-06	-2.2016e-10	-0.971707
160256883	chr5:160256883:A:T	3.74995e-10	-2.2016e-10	0.0785287	1.52995e-05	-2.2016e-10	-0.0691733
160257031	chr5:160257031:TCAGGGTGCTAA:T	1.31852e-10	-2.2016e-10	-0.966705	5.90743e-06	-2.2016e-10	-1.02078
160257422	chr5:160257422:C:T	8.18395e-11	-2.2016e-10	-1.44362	3.93014e-06	-2.2016e-10	-1.42832
160257499	chr5:160257499:TAAAATCCTAGC:T	8.32893e-11	-2.2016e-10	-1.42606	3.90524e-06	-2.2016e-10	-1.43467
160257886	chr5:160257886:G:A	1.31744e-10	-2.2016e-10	-0.967521	5.9025e-06	-2.2016e-10	-1.02162
160258006	chr5:160258006:C:A	3.68629e-10	-2.2016e-10	0.061407	1.50427e-05	-2.2016e-10	-0.0860987
160258008	chr5:160258008:G:A	8.9063e-11	-2.2016e-10	-1.35904	4.08935e-06	-2.2016e-10	-1.38861
160258037	chr5:160258037:G:C	1.10296e-09	-2.2016e-10	1.15737	3.96362e-05	-2.2016e-10	0.882752
160258314	chr5:160258314:A:T	1.43608e-10	-2.2016e-10	-0.881299	6.43868e-06	-2.2016e-10	-0.934667
160258510	chr5:160258510:G:A	1.51723e-11	-1.80708	-1.32183	8.19748e-07	-1.63646	-1.35929
160258672	chr5:160258672:G:C	5.4159e-11	-1.85646	-4.92792e-10	2.45871e-06	-1.89736	-4.92792e-10
160258821	chr5:160258821:C:T	5.46257e-10	-2.2016e-10	0.454706	2.17579e-05	-2.2016e-10	0.282986
160258838	chr5:160258838:A:G	3.68e-10	-2.2016e-10	0.0596983	1.50116e-05	-2.2016e-10	-0.08817
160258865	chr5:160258865:A:T	1.36189e-10	-2.2016e-10	-0.934343	6.11583e-06	-2.2016e-10	-0.986111
160259041	chr5:160259041:GAGTTTCA:G	1.3416e-10	-2.2016e-10	-0.949354	6.03721e-06	-2.2016e-10	-0.99905
160259249	chr5:160259249:T:C	4.50128e-11	-1.06447	-0.97697	1.59261e-06	-1.25496	-1.07665
160259447	chr5:160259447:G:C	8.72874e-11	-2.2016e-10	-1.37918	4.32582e-06	-2.2016e-10	-1.33239
160259496	chr5:160259496:G:A	3.12239e-11	-1.64935	-0.757851	1.12216e-06	-1.8963	-0.785433
160260245	chr5:160260245:C:T	1.27534e-10	-2.2016e-10	-1	5.72707e-06	-2.2016e-10	-1.05179
160260275	chr5:160260275:C:T	7.66961e-11	-2.2016e-10	-1.50853	3.62346e-06	-2.2016e-10	-1.50956
160260303	chr5:160260303:TA:T	1.09094e-10	-2.2016e-10	-1.15617	4.87768e-06	-2.2016e-10	-1.21232
160260429	chr5:160260429:C:T	1.47981e-11	-1.83309	-1.3208	1.19434e-06	-1.35984	-1.25956
160260470	chr5:160260470:A:C	5.96839e-10	-2.2016e-10	0.543264	2.30825e-05	-2.2016e-10	0.342083
160260848	chr5:160260848:C:A	1.39189e-11	-1.85895	-1.35619	7.23335e-07	-1.72664	-1.39423
160260970	chr5:160260970:G:A	2.78152e-11	-1.5402	-0.982604	9.95241e-07	-1.8835	-0.918262
160261007	chr5:160261007:T:C	7.8969e-11	-2.2016e-10	-1.47933	3.78183e-06	-2.2016e-10	-1.46678
160261539	chr5:160261539:G:A	2.52284e-11	-1.36662	-1.2538	8.05452e-07	-1.82854	-1.1848
160261705	chr5:160261705:C:T	5.37936e-11	-1.86323	-4.92792e-10	3.08404e-06	-1.67075	-4.92792e-10
160261754	chr5:160261754:C:T	7.69358e-11	-2.2016e-10	-1.50541	3.61862e-06	-2.2016e-10	-1.5109
160261901	chr5:160261901:T:C	2.33964e-11	-1.36491	-1.33089	7.34102e-07	-1.82878	-1.27732
160262001	chr5:160262001:G:A	2.47216e-11	-1.36328	-1.27743	7.8496e-07	-1.82778	-1.21134
160262192	chr5:160262192:G:A	8.71292e-11	-2.2016e-10	-1.38099	3.92001e-06	-2.2016e-10	-1.4309
160262423	chr5:160262423:G:A	7.64558e-11	-2.2016e-10	-1.51167	3.60719e-06	-2.2016e-10	-1.51406
160262512	chr5:160262512:C:T	1.08732e-10	-2.2016e-10	-1.15949	4.85922e-06	-2.2016e-10	-1.21611
160262929	chr5:160262929:C:T	2.94411e-11	-1.81589	-0.650105	1.20608e-06	-1.73391	-0.87571
160263024	chr5:160263024:T:C	2.98281e-11	-1.55689	-0.896045	1.07121e-06	-1.8799	-0.848304
160263198	chr5:160263198:G:C	7.91123e-11	-2.2016e-10	-1.47752	3.68987e-06	-2.2016e-10	-1.4914
160263338	chr5:160263338:C:G	3.68719e-10	-2.2016e-10	0.0616519	1.4738e-05	-2.2016e-10	-0.106563
160263983	chr5:160263983:C:T	6.01915e-10	-2.2016e-10	0.551731	2.31656e-05	-2.2016e-10	0.345677
160264050	chr5:160264050:G:A	3.05519e-11	-1.5229	-0.906052	1.06913e-06	-1.87185	-0.858291
160264149	chr5:160264149:T:C	3.59193e-10	-2.2016e-10	0.0354748	1.43821e-05	-2.2016e-10	-0.13101
160264185	chr5:160264185:C:A	3.08882e-11	-1.5423	-0.875709	1.09772e-06	-1.87691	-0.826844
160264295	chr5:160264295:T:C	2.95986e-11	-1.51573	-0.944926	1.02845e-06	-1.86996	-0.898984
160264308	chr5:160264308:G:A	5.31429e-11	-1.8754	-4.92792e-10	2.93881e-06	-1.71899	-4.92792e-10
160264405	chr5:160264405:T:A	2.22578e-11	-1.35011	-1.39559	6.86344e-07	-1.82398	-1.34939
160264615	chr5:160264615:C:A	2.84874e-10	-2.2016e-10	-0.196337	1.156e-05	-2.2016e-10	-0.34944
160264884	chr5:160264884:A:G	1.50342e-10	-0.835469	-4.92792e-10	1.2842e-05	-0.244267	-4.92792e-10
160265426	chr5:160265426:A:G	1.27401e-10	-2.2016e-10	-1.00104	5.80391e-06	-2.2016e-10	-1.03846
160265441	chr5:160265441:G:A	8.84992e-11	-2.2016e-10	-1.36539	4.06672e-06	-2.2016e-10	-1.39415
160265617	chr5:160265617:A:G	2.64465e-11	-1.16056	-1.4127	7.0278e-07	-1.70934	-1.44036
160265976	chr5:160265976:A:G	7.92841e-11	-2.2016e-10	-1.47535	3.75988e-06	-2.2016e-10	-1.4726
160266081	chr5:160266081:T:G	3.30355e-11	-0.928347	-1.42245	7.88354e-07	-1.57243	-1.46237
160266146	chr5:160266146:G:A	8.89325e-11	-2.2016e-10	-1.36051	4.08405e-06	-2.2016e-10	-1.3899
160266692	chr5:160266692:T:C	2.23684e-10	-2.2016e-10	-0.43815	1.19246e-05	-2.2016e-10	-0.318388
160266835	chr5:160266835:A:G	5.94865e-11	-1.40504	-0.357598	1.93826e-06	-1.55454	-0.580666
160267136	chr5:160267136:C:A	2.58815e-11	-1.09013	-1.50472	7.3073e-07	-1.60898	-1.50172
160267383	chr5:160267383:A:G	2.59187e-11	-1.26104	-1.33238	8.14449e-07	-1.64101	-1.36122
160267529	chr5:160267529:C:T	3.29814e-11	-1.6114	-0.741044	1.21313e-06	-1.89378	-0.710014
160267805	chr5:160267805:T:C	4.21484e-10	-2.2016e-10	0.195399	1.89334e-05	-2.2016e-10	0.143935
160268147	chr5:160268147:C:T	3.04651e-11	-1.44847	-0.983335	8.86551e-07	-1.82597	-1.09144
160268238	chr5:160268238:T:C	3.15761e-11	-1.35361	-1.04237	8.59248e-07	-1.8056	-1.14309
160268878	chr5:160268878:G:A	1.43746e-10	-2.2016e-10	-0.880339	6.42558e-06	-2.2016e-10	-0.936705
160268895	chr5:160268895:CTCT:C	9.08713e-11	-2.2016e-10	-1.33894	4.23585e-06	-2.2016e-10	-1.35341
160268915	chr5:160268915:T:C	1.20861e-10	-2.2016e-10	-1.05374	5.35018e-06	-2.2016e-10	-1.11986
160269541	chr5:160269541:C:T	9.22461e-11	-2.2016e-10	-1.32392	4.29816e-06	-2.2016e-10	-1.3388
160269547	chr5:160269547:A:G	2.37719e-11	-1.30531	-1.37457	6.74784e-07	-1.77678	-1.41358
160269579	chr5:160269579:C:T	7.66481e-11	-2.2016e-10	-1.50916	3.61193e-06	-2.2016e-10	-1.51275
160270090	chr5:160270090:T:C	1.52192e-11	-1.85048	-1.27535	9.38667e-07	-1.71677	-1.14352
160270193	chr5:160270193:C:T	7.69552e-11	-2.2016e-10	-1.50516	3.62565e-06	-2.2016e-10	-1.50896
160270279	chr5:160270279:A:C	8.39376e-11	-2.2016e-10	-1.41831	3.85039e-06	-2.2016e-10	-1.44882
160270316	chr5:160270316:A:C	2.48076e-11	-1.38859	-1.24864	7.85812e-07	-1.81563	-1.2224
160270393	chr5:160270393:G:A	7.63407e-11	-2.2016e-10	-1.51318	3.62337e-06	-2.2016e-10	-1.50959
160270476	chr5:160270476:A:G	2.7105e-11	-1.08605	-1.46262	1.54355e-06	-0.932173	-1.43073
160270570	chr5:160270570:C:T	8.52e-11	-2.2016e-10	-1.40338	3.89304e-06	-2.2016e-10	-1.4378
160270763	chr5:160270763:T:C	8.83756e-11	-2.2016e-10	-1.36679	4.08279e-06	-2.2016e-10	-1.39021
160271496	chr5:160271496:T:C	2.62411e-09	-2.2016e-10	2.02411	9.08161e-05	-2.2016e-10	1.71185
160271690	chr5:160271690:C:T	2.042e-10	-2.2016e-10	-0.529283	8.93941e-06	-2.2016e-10	-0.606521
160271852	chr5:160271852:G:A	2.1564e-10	-2.2016e-10	-0.474776	9.43149e-06	-2.2016e-10	-0.552937
160272105	chr5:160272105:A:G	2.81519e-11	-1.06251	-1.44826	1.61008e-06	-0.907922	-1.41279
160272996	chr5:160272996:A:G	2.17272e-10	-2.2016e-10	-0.467233	9.48909e-06	-2.2016e-10	-0.546849
160273706	chr5:160273706:G:A	2.35335e-10	-2.2016e-10	-0.387373	1.02589e-05	-2.2016e-10	-0.468844
160273708	chr5:160273708:G:A	1.26946e-10	-2.2016e-10	-1.00463	5.67908e-06	-2.2016e-10	-1.0602
160273710	chr5:160273710:G:A	6.42272e-11	-1.68596	-4.92792e-10	4.87702e-06	-1.21246	-4.92792e-10
160273771	chr5:160273771:C:T	1.2175e-10	-2.2016e-10	-1.04642	5.38137e-06	-2.2016e-10	-1.11405
160273808	chr5:160273808:G:A	3.97418e-10	-2.2016e-10	0.136605	1.68346e-05	-2.2016e-10	0.0264425
160273900	chr5:160273900:C:T	3.80294e-11	-1.83306	-0.376959	1.81742e-06	-1.86226	-0.337311
160273992	chr5:160273992:C:T	2.07226e-10	-2.2016e-10	-0.514574	9.21222e-06	-2.2016e-10	-0.57646
160274545	chr5:160274545:C:A	5.22584e-11	-1.89218	-4.92792e-10	2.53853e-06	-1.86541	-4.92792e-10
160274623	chr5:160274623:G:A	1.03777e-09	1.09645	-4.92792e-10	9.38306e-06	-0.558086	-4.92792e-10
160274701	chr5:160274701:A:G	4.7963e-11	-1.5536	-0.424355	2.11675e-06	-1.39569	-0.651422
160275049	chr5:160275049:C:T	4.57675e-11	-1.35072	-0.674092	1.18382e-06	-1.80435	-0.823894
160275087	chr5:160275087:T:G	7.41478e-11	-1.54232	-4.92792e-10	3.51083e-06	-1.54114	-4.92792e-10
160276249	chr5:160276249:C:G	5.45204e-10	-2.2016e-10	0.452776	2.99086e-05	-2.2016e-10	0.601155
160276387	chr5:160276387:C:T	3.22229e-11	-1.84683	-0.52887	1.57276e-06	-1.85166	-0.492501
160276393	chr5:160276393:C:T	1.08208e-10	-2.2016e-10	-1.16433	4.82777e-06	-2.2016e-10	-1.22261
160276733	chr5:160276733:T:C	4.99929e-10	-2.2016e-10	0.366082	1.92197e-05	-2.2016e-10	0.158946
160276775	chr5:160276775:T:C	4.38951e-10	0.236003	-4.92792e-10	2.20824e-05	0.297789	-4.92792e-10
160276809	chr5:160276809:A:G	3.63001e-10	-2.2016e-10	0.0460211	1.4235e-05	-2.2016e-10	-0.14129
160276922	chr5:160276922:T:C	4.65909e-10	-2.2016e-10	0.295606	2.03627e-05	-2.2016e-10	0.216711
160277159	chr5:160277159:A:G	1.00439e-10	-2.2016e-10	-1.23883	4.67907e-06	-2.2016e-10	-1.25389
160277208	chr5:160277208:G:A	4.25691e-10	-2.2016e-10	0.20533	1.80201e-05	-2.2016e-10	0.0944941
160277251	chr5:160277251:G:A	1.73312e-11	-1.55668	-1.43919	1.40413e-06	-0.984946	-1.47262
160277303	chr5:160277303:G:T	5.44303e-10	-2.2016e-10	0.451122	2.59903e-05	-2.2016e-10	0.460732
160277506	chr5:160277506:C:G	1.64576e-10	-1.8971	1.15208	8.44546e-06	-1.83489	1.17152
160277736	chr5:160277736:GTCTA:G	9.84896e-11	-1.25843	-4.92792e-10	2.81216e-06	-1.76304	-4.92792e-10
160277925	chr5:160277925:G:A	9.83413e-11	-2.2016e-10	-1.25994	4.58238e-06	-2.2016e-10	-1.27477
160278254	chr5:160278254:C:T	2.84678e-11	-1.82215	-0.677456	1.32582e-06	-1.87051	-0.64445
160278291	chr5:160278291:C:T	5.90126e-11	-1.77063	-4.92792e-10	2.45878e-06	-1.89733	-4.92792e-10
160278751	chr5:160278751:C:G	6.0307e-11	-1.74894	-4.92792e-10	4.09316e-06	-1.38767	-4.92792e-10
160278773	chr5:160278773:C:T	1.04442e-10	-1.19976	-4.92792e-10	7.27465e-06	-0.812595	-4.92792e-10
160278803	chr5:160278803:G:A	5.90947e-10	-2.2016e-10	0.533343	2.80782e-05	-2.2016e-10	0.538003
160279125	chr5:160279125:C:T	3.91649e-10	-2.2016e-10	0.121983	1.66376e-05	-2.2016e-10	0.0146726
160279474	chr5:160279474:G:A	3.91649e-10	-2.2016e-10	0.121983	1.66376e-05	-2.2016e-10	0.0146726
160279709	chr5:160279709:A:G	8.75336e-11	-2.2016e-10	-1.37636	3.99393e-06	-2.2016e-10	-1.41222
160279955	chr5:160279955:C:T	1.1157e-10	-2.2016e-10	-1.13373	4.97638e-06	-2.2016e-10	-1.19229
160280041	chr5:160280041:T:G	1.36467e-11	-1.72084	-1.51405	1.11067e-06	-1.17956	-1.51247
160280129	chr5:160280129:A:G	6.13339e-09	-2.2016e-10	2.87312	0.00021792	-2.2016e-10	2.58714
160280446	chr5:160280446:A:C	7.64092e-11	-2.2016e-10	-1.51228	3.61372e-06	-2.2016e-10	-1.51225
160280498	chr5:160280498:C:T	8.08271e-11	-2.2016e-10	-1.45607	3.81153e-06	-2.2016e-10	-1.45896
160280724	chr5:160280724:G:A	3.48482e-10	-2.2016e-10	0.00520282	1.36658e-05	-2.2016e-10	-0.182097
160280986	chr5:160280986:T:C	1.43152e-11	-1.68897	-1.49809	1.09756e-06	-1.19339	-1.51051
160281181	chr5:160281181:T:C	2.53063e-11	-1.87032	-0.74701	1.27627e-06	-1.89016	-0.662888
160281183	chr5:160281183:A:C	9.23135e-11	-2.2016e-10	-1.32319	4.11585e-06	-2.2016e-10	-1.38214
160281565	chr5:160281565:T:A	2.31905e-11	-1.45828	-1.24636	7.79459e-07	-1.83101	-1.21513
160281566	chr5:160281566:T:C	1.40419e-10	-2.2016e-10	-0.903751	6.45717e-06	-2.2016e-10	-0.9318
160281580	chr5:160281580:T:A	9.20671e-11	-2.2016e-10	-1.32587	4.10667e-06	-2.2016e-10	-1.38438
160282112	chr5:160282112:T:C	1.39457e-11	-1.70971	-1.5035	1.05079e-06	-1.23503	-1.51241
160282553	chr5:160282553:CAT:C	1.18906e-10	-2.2016e-10	-1.07005	5.26644e-06	-2.2016e-10	-1.13564
160283610	chr5:160283610:T:A	1.53294e-11	-1.63546	-1.48315	7.41389e-07	-1.62868	-1.46754
160283700	chr5:160283700:C:A	2.9097e-11	-1.69738	-0.780365	2.36615e-06	-1.22449	-0.71124
160283727	chr5:160283727:A:G	8.79529e-11	-2.2016e-10	-1.37158	4.23586e-06	-2.2016e-10	-1.35341
160283949	chr5:160283949:T:C	2.304e-10	-2.2016e-10	-0.408567	1.12452e-05	-2.2016e-10	-0.377048
160283964	chr5:160283964:C:T	1.79514e-11	-1.82975	-1.13097	1.38344e-06	-1.35999	-1.11242
160284295	chr5:160284295:T:C	1.03201e-10	-2.2016e-10	-1.2117	4.58179e-06	-2.2016e-10	-1.2749
160284621	chr5:160284621:G:A	8.18417e-11	-2.2016e-10	-1.4436	3.8375e-06	-2.2016e-10	-1.45217
160284966	chr5:160284966:C:T	1.54343e-11	-1.77886	-1.33293	6.40191e-07	-1.89084	-1.35214
160285127	chr5:160285127:T:C	9.15062e-11	-2.2016e-10	-1.33198	4.19337e-06	-2.2016e-10	-1.36349
160285139	chr5:160285139:G:A	1.4175e-10	-2.2016e-10	-0.894316	6.80234e-06	-2.2016e-10	-0.879725
160285147	chr5:160285147:A:G	1.46625e-11	-1.68177	-1.48132	5.74267e-07	-1.89073	-1.46092
160285376	chr5:160285376:C:T	1.20026e-10	-2.2016e-10	-1.06067	6.28082e-06	-2.2016e-10	-0.95949
160285682	chr5:160285682:G:A	7.79721e-11	-2.2016e-10	-1.49203	3.66379e-06	-2.2016e-10	-1.49849
160285748	chr5:160285748:G:T	1.42874e-10	-2.2016e-10	-0.886424	6.82668e-06	-2.2016e-10	-0.876153
160285760	chr5:160285760:T:C	3.33071e-10	-2.2016e-10	-0.0400296	1.65932e-05	-2.2016e-10	0.0120009
160285785	chr5:160285785:C:T	5.95559e-11	-1.76147	-4.92792e-10	3.81521e-06	-1.458	-4.92792e-10
160286088	chr5:160286088:A:C	1.24381e-11	-1.81994	-1.50768	5.55455e-07	-1.88133	-1.50363
160286170	chr5:160286170:C:T	8.05595e-11	-2.2016e-10	-1.45939	3.78948e-06	-2.2016e-10	-1.46476
160286283	chr5:160286283:G:A	1.94137e-11	-1.87065	-1.01175	9.46858e-07	-1.82619	-1.0254
160286444	chr5:160286444:C:A	5.82976e-11	-1.78282	-4.92792e-10	3.00444e-06	-1.6969	-4.92792e-10
160286454	chr5:160286454:A:G	1.2159e-11	-1.8475	-1.50281	5.6816e-07	-1.8642	-1.49814
160286499	chr5:160286499:A:G	2.21238e-10	-2.2016e-10	-0.449145	9.38849e-06	-2.2016e-10	-0.557507
160286597	chr5:160286597:C:G	5.27673e-11	-1.88249	-4.92792e-10	2.50873e-06	-1.87722	-4.92792e-10
160286844	chr5:160286844:TC:T	1.1131e-10	-1.13606	-4.92792e-10	2.58899e-06	-1.84572	-4.92792e-10
160286948	chr5:160286948:A:C	3.73564e-11	-1.35432	-0.873558	8.79758e-06	0.163983	-0.786497
160287069	chr5:160287069:G:A	1.03739e-10	-2.2016e-10	-1.20651	4.7089e-06	-2.2016e-10	-1.24754
160287146	chr5:160287146:T:C	1.20345e-11	-1.86018	-1.50043	5.74534e-07	-1.85218	-1.49901
160287149	chr5:160287149:C:T	4.28365e-10	-2.2016e-10	0.211592	2.10919e-05	-2.2016e-10	0.251897
160287275	chr5:160287275:T:G	8.70952e-11	-2.2016e-10	-1.38138	4.00044e-06	-2.2016e-10	-1.41059
160287521	chr5:160287521:T:C	1.35075e-11	-1.76875	-1.47639	5.74149e-07	-1.89701	-1.45485
160287647	chr5:160287647:C:T	1.4164e-11	-1.88644	-1.31124	7.24559e-07	-1.78316	-1.33602
160287943	chr5:160287943:C:T	9.51086e-11	-2.2016e-10	-1.29336	4.35716e-06	-2.2016e-10	-1.32517
160288157	chr5:160288157:A:C	1.93412e-10	-2.2016e-10	-0.58356	9.24965e-06	-2.2016e-10	-0.572405
160288228	chr5:160288228:C:CATG	2.30102e-11	-1.84021	-0.872233	1.08788e-06	-1.87047	-0.842288
160288252	chr5:160288252:C:T	7.64752e-11	-2.2016e-10	-1.51142	3.6354e-06	-2.2016e-10	-1.50627
160288392	chr5:160288392:C:T	1.30453e-10	-2.2016e-10	-0.977371	5.8224e-06	-2.2016e-10	-1.03528
160288478	chr5:160288478:A:G	7.84126e-11	-2.2016e-10	-1.4864	3.69187e-06	-2.2016e-10	-1.49086
160288642	chr5:160288642:G:A	1.70245e-10	-2.2016e-10	-0.711145	8.22359e-06	-2.2016e-10	-0.689984
160289155	chr5:160289155:A:G	3.62861e-10	-2.2016e-10	0.0456363	1.61164e-05	-2.2016e-10	-0.0171561
160289238	chr5:160289238:A:G	4.83676e-10	-2.2016e-10	0.333031	1.85634e-05	-2.2016e-10	0.124203
160289420	chr5:160289420:T:C	2.01046e-11	-1.65191	-1.19552	8.07173e-07	-1.88292	-1.12829
160289529	chr5:160289529:G:A	3.46089e-10	-2.2016e-10	-0.00168757	1.29154e-05	-2.2016e-10	-0.238574
160289705	chr5:160289705:C:A	3.96361e-11	-0.780433	-1.38821	1.53989e-06	-1.02188	-1.34341
160289785	chr5:160289785:T:C	1.30922e-11	-1.89458	-1.38179	7.4904e-07	-1.75509	-1.33086
160290268	chr5:160290268:T:C	7.69313e-11	-2.2016e-10	-1.50547	3.66884e-06	-2.2016e-10	-1.49712
160290393	chr5:160290393:G:A	2.38973e-10	-2.2016e-10	-0.372034	9.94363e-06	-2.2016e-10	-0.500059
160290706	chr5:160290706:A:G	2.50411e-11	-1.57822	-1.04964	1.0921e-06	-1.65536	-1.05354
160291438	chr5:160291438:G:A	8.75793e-11	-2.2016e-10	-1.37584	4.12012e-06	-2.2016e-10	-1.38111
160292196	chr5:160292196:C:A	8.80267e-11	-2.2016e-10	-1.37074	4.14118e-06	-2.2016e-10	-1.37601
160292667	chr5:160292667:T:C	6.15638e-11	-1.72831	-4.92792e-10	2.72435e-06	-1.79476	-4.92792e-10
160292764	chr5:160292764:C:T	1.9245e-11	-1.84365	-1.04748	8.84276e-07	-1.8974	-1.02258
160293352	chr5:160293352:G:A	1.98651e-11	-1.70404	-1.15538	8.6917e-07	-1.87248	-1.06473
160293681	chr5:160293681:C:G	8.63638e-11	-2.2016e-10	-1.38982	4.11145e-06	-2.2016e-10	-1.38322
160293758	chr5:160293758:A:C	1.77227e-10	-2.2016e-10	-0.670953	8.99625e-06	-2.2016e-10	-0.600183
160293773	chr5:160293773:G:A	2.54828e-11	-1.13166	-1.47872	1.50004e-06	-0.891673	-1.49983
160293987	chr5:160293987:G:A	7.72001e-11	-2.2016e-10	-1.50198	3.66369e-06	-2.2016e-10	-1.49852
160294477	chr5:160294477:C:T	1.06595e-10	-2.2016e-10	-1.17935	4.98355e-06	-2.2016e-10	-1.19085
160294506	chr5:160294506:C:T	1.36264e-11	-1.72425	-1.51212	6.12838e-07	-1.77895	-1.5077
160294665	chr5:160294665:G:A	1.31734e-11	-1.762	-1.50819	5.95989e-07	-1.81207	-1.50245
160294851	chr5:160294851:G:A	2.0099e-10	-2.2016e-10	-0.54513	1.11103e-05	-2.2016e-10	-0.389121
160295032	chr5:160295032:C:G	1.38533e-11	-1.71158	-1.50828	6.16469e-07	-1.76865	-1.51209
160295418	chr5:160295418:C:G	1.38143e-11	-1.72583	-1.49685	6.14869e-07	-1.77806	-1.50528
160295526	chr5:160295526:T:C	8.03075e-11	-2.2016e-10	-1.46252	3.82478e-06	-2.2016e-10	-1.45549
160295564	chr5:160295564:A:G	3.16165e-11	-1.34631	-1.04839	1.09726e-06	-1.67411	-1.03006
160295866	chr5:160295866:C:T	3.15955e-11	-0.902163	-1.49321	9.76508e-07	-1.3104	-1.51036
160295867	chr5:160295867:G:A	1.4506e-11	-1.81083	-1.36299	6.19254e-07	-1.84579	-1.43044
160295933	chr5:160295933:G:C	7.75085e-11	-2.2016e-10	-1.498	3.67465e-06	-2.2016e-10	-1.49553
160296132	chr5:160296132:G:GCA	1.82951e-11	-1.8867	-1.05505	8.74527e-07	-1.84048	-1.09058
160296278	chr5:160296278:T:C	1.32506e-11	-1.76391	-1.50042	5.91596e-07	-1.80786	-1.51406
160296351	chr5:160296351:T:C	2.66345e-11	-1.12339	-1.44279	9.13052e-07	-1.44773	-1.44023
160296619	chr5:160296619:C:T	1.38573e-10	-0.91699	-4.92792e-10	3.45081e-06	-1.55838	-4.92792e-10
160296955	chr5:160296955:T:C	8.34556e-11	-2.2016e-10	-1.42407	4.26622e-06	-2.2016e-10	-1.34626
160297595	chr5:160297595:G:A	7.74008e-11	-2.2016e-10	-1.49939	3.74934e-06	-2.2016e-10	-1.47541
160297668	chr5:160297668:A:C	2.67908e-11	-1.16835	-1.39198	1.83954e-06	-0.766908	-1.42057
160297998	chr5:160297998:C:T	5.58625e-11	-1.01253	-0.812964	2.00269e-06	-1.37113	-0.731371
160298143	chr5:160298143:A:C	1.67087e-11	-1.63718	-1.39527	7.28445e-07	-1.67727	-1.43657
160298381	chr5:160298381:A:G	2.37844e-11	-1.34991	-1.32944	8.37284e-07	-1.66176	-1.31282
160298657	chr5:160298657:C:T	2.98932e-11	-1.00313	-1.44762	9.96764e-07	-1.35473	-1.4455
160298964	chr5:160298964:C:T	2.87064e-11	-1.06327	-1.428	9.70733e-07	-1.40117	-1.42552
160299460	chr5:160299460:G:A	2.85885e-11	-1.88728	-0.608098	1.58548e-06	-1.7064	-0.629708
160299849	chr5:160299849:T:C	6.30851e-11	-0.958693	-0.745205	2.24113e-06	-1.32874	-0.661274
160299885	chr5:160299885:G:A	2.73865e-11	-1.07422	-1.46412	9.54416e-07	-1.38149	-1.46216
160300293	chr5:160300293:T:C	1.23905e-10	-2.2016e-10	-1.02887	5.51951e-06	-2.2016e-10	-1.0887
160300443	chr5:160300443:A:G	3.49615e-10	-2.2016e-10	0.0084481	1.54606e-05	-2.2016e-10	-0.0586985
160301603	chr5:160301603:TTTTG:T	2.07057e-10	-2.2016e-10	-0.515392	9.04945e-06	-2.2016e-10	-0.594287
160301616	chr5:160301616:T:C	3.24369e-11	-1.88338	-0.485708	1.80698e-06	-1.70784	-0.497498
160301982	chr5:160301982:G:A	2.98778e-11	-1.19062	-1.26064	2.00183e-06	-0.799576	-1.30335
160302374	chr5:160302374:A:G	8.29044e-09	3.17447	-4.92792e-10	0.000172187	2.35159	-4.92792e-10
160302450	chr5:160302450:G:A	1.6672e-10	-2.2016e-10	-0.732067	7.79719e-06	-2.2016e-10	-0.743228
160302627	chr5:160302627:C:T	7.85263e-11	-2.2016e-10	-1.48495	3.83192e-06	-2.2016e-10	-1.45362
160302763	chr5:160302763:G:A	9.40817e-11	-2.2016e-10	-1.30422	4.6204e-06	-2.2016e-10	-1.26651
160302789	chr5:160302789:A:G	1.68412e-11	-1.88663	-1.13792	7.97951e-07	-1.85087	-1.17183
160302822	chr5:160302822:A:T	3.53119e-11	-0.785189	-1.49897	1.13436e-06	-1.16782	-1.5031
160303084	chr5:160303084:A:G	3.08758e-11	-1.88325	-0.535161	1.71861e-06	-1.70793	-0.54754
160303133	chr5:160303133:TGGA:T	9.96551e-11	-2.2016e-10	-1.24667	4.49152e-06	-2.2016e-10	-1.2948
160303350	chr5:160303350:C:A	7.75118e-11	-2.2016e-10	-1.49795	3.62797e-06	-2.2016e-10	-1.50832
160303454	chr5:160303454:C:T	7.66654e-11	-2.2016e-10	-1.50893	3.63298e-06	-2.2016e-10	-1.50694
160303506	chr5:160303506:G:A	7.654e-11	-2.2016e-10	-1.51057	3.64089e-06	-2.2016e-10	-1.50476
160303568	chr5:160303568:A:G	3.04308e-11	-1.89027	-0.542657	1.64142e-06	-1.73546	-0.565964
160303589	chr5:160303589:A:G	2.08545e-10	-1.20589	0.697662	2.51894e-05	-0.436063	0.865493
160303943	chr5:160303943:C:T	7.69407e-11	-2.2016e-10	-1.50535	3.60837e-06	-2.2016e-10	-1.51373
160304270	chr5:160304270:C:T	3.36737e-10	-2.2016e-10	-0.0290831	1.36603e-05	-2.2016e-10	-0.182501
160304377	chr5:160304377:C:T	5.26844e-11	-1.88406	-4.92792e-10	2.77264e-06	-1.77719	-4.92792e-10
160304512	chr5:160304512:T:C	2.73288e-11	-1.26451	-1.27594	1.79511e-06	-0.894726	-1.3172
160304546	chr5:160304546:AGAG:A	6.29018e-11	-0.981821	-0.724989	2.24616e-06	-1.34777	-0.639995
160304710	chr5:160304710:G:A	1.54708e-11	-1.70137	-1.40806	6.66579e-07	-1.75316	-1.44943
160305521	chr5:160305521:G:A	2.12286e-10	-2.2016e-10	-0.490451	9.28139e-06	-2.2016e-10	-0.56898
160305680	chr5:160305680:T:A	3.19161e-11	-1.16142	-1.22386	2.15199e-06	-0.761445	-1.26915
160305763	chr5:160305763:C:A	1.54576e-10	-2.2016e-10	-0.807696	7.07052e-06	-2.2016e-10	-0.841057
160305862	chr5:160305862:C:T	1.49086e-10	-2.2016e-10	-0.843863	6.82338e-06	-2.2016e-10	-0.876636
160305892	chr5:160305892:A:T	1.84135e-11	-1.89175	-1.04355	8.85483e-07	-1.8368	-1.08182
160306394	chr5:160306394:C:G	5.59119e-11	-1.07315	-0.751459	1.91894e-06	-1.47851	-0.66671
160306668	chr5:160306668:C:T	5.22719e-11	-1.89192	-4.92792e-10	2.4991e-06	-1.88106	-4.92792e-10
160306705	chr5:160306705:G:A	5.33747e-11	-1.04907	-0.821979	1.82037e-06	-1.4568	-0.741153
160306706	chr5:160306706:T:C	3.02735e-11	-1.2101	-1.22801	2.01771e-06	-0.822214	-1.27281
160306735	chr5:160306735:G:A	5.26113e-11	-1.88545	-4.92792e-10	2.49917e-06	-1.88103	-4.92792e-10
160307045	chr5:160307045:A:C	7.62921e-11	-2.2016e-10	-1.51382	3.6185e-06	-2.2016e-10	-1.51093
160307203	chr5:160307203:G:A	1.44491e-11	-1.66425	-1.5135	5.63126e-07	-1.85765	-1.5136
160307214	chr5:160307214:G:A	5.20275e-11	-1.89661	-4.92792e-10	2.59267e-06	-1.8443	-4.92792e-10
160307230	chr5:160307230:G:A	4.82291e-11	-1.07926	-0.893158	1.65434e-06	-1.47831	-0.815276
160307466	chr5:160307466:A:T	7.86168e-11	-2.2016e-10	-1.4838	3.73677e-06	-2.2016e-10	-1.47877
160307621	chr5:160307621:C:T	8.30475e-11	-2.2016e-10	-1.42897	4.01306e-06	-2.2016e-10	-1.40744
160307688	chr5:160307688:G:A	1.53609e-11	-1.63531	-1.48125	6.63358e-07	-1.69749	-1.50994
160307979	chr5:160307979:T:G	2.16492e-11	-1.88371	-0.889706	1.00915e-06	-1.84407	-0.943808
160307990	chr5:160307990:C:A	1.96728e-11	-1.59657	-1.27258	8.15853e-07	-1.65994	-1.34057
160308005	chr5:160308005:T:G	6.72672e-11	-1.03011	-0.609603	2.24095e-06	-1.44818	-0.54191
160308354	chr5:160308354:C:T	3.85696e-11	-1.88416	-0.311761	2.16491e-06	-1.68233	-0.342277
160308409	chr5:160308409:T:C	1.97212e-11	-1.87965	-0.987041	9.14428e-07	-1.85112	-1.03533
160308604	chr5:160308604:G:A	3.42946e-11	-1.88898	-0.424419	1.87515e-06	-1.70294	-0.46536
160309006	chr5:160309006:G:T	6.36382e-11	-1.0552	-0.639969	2.1134e-06	-1.4689	-0.579796
160309037	chr5:160309037:A:G	3.32301e-11	-1.8878	-0.457132	1.81287e-06	-1.69681	-0.505267
160309160	chr5:160309160:T:C	6.65701e-11	-1.65013	-4.92792e-10	6.29793e-06	-0.956771	-4.92792e-10
160309404	chr5:160309404:T:C	1.39475e-11	-1.70214	-1.51095	5.44533e-07	-1.89727	-1.50755
160309438	chr5:160309438:C:T	2.04025e-11	-1.86605	-0.966676	9.1831e-07	-1.86777	-1.01445
160309501	chr5:160309501:C:T	8.03828e-11	-2.2016e-10	-1.46158	3.82156e-06	-2.2016e-10	-1.45633
160310317	chr5:160310317:C:T	1.15211e-10	-2.2016e-10	-1.10162	5.35115e-06	-2.2016e-10	-1.11968
160310402	chr5:160310402:A:T	4.96146e-11	-1.38489	-0.559214	1.64847e-06	-1.72139	-0.57575
160310873	chr5:160310873:T:C	2.8178e-11	-1.23302	-1.27682	1.15978e-06	-1.36964	-1.27912
160310976	chr5:160310976:G:A	6.85355e-11	-1.39531	-0.225721	2.32589e-06	-1.70371	-0.24918
160311339	chr5:160311339:C:T	1.70791e-11	-1.85651	-1.15402	7.60169e-07	-1.87638	-1.19483
160311366	chr5:160311366:T:G	1.29562e-10	-2.2016e-10	-0.984228	6.40765e-06	-2.2016e-10	-0.939498
160311481	chr5:160311481:T:C	1.08415e-10	-1.16242	-4.92792e-10	2.85647e-06	-1.74741	-4.92792e-10
160312126	chr5:160312126:G:A	1.31592e-10	-2.2016e-10	-0.96868	5.88179e-06	-2.2016e-10	-1.02513
160313089	chr5:160313089:C:T	6.82908e-11	-1.26145	-0.363163	2.1968e-06	-1.62626	-0.383731
160313131	chr5:160313131:T:C	6.16635e-11	-1.88892	0.162233	2.89496e-06	-1.74944	0.0154207
160313803	chr5:160313803:C:T	5.20904e-11	-1.8954	-4.92792e-10	2.54695e-06	-1.8621	-4.92792e-10
160313960	chr5:160313960:G:A	1.14049e-10	-2.2016e-10	-1.11176	6.34291e-06	-2.2016e-10	-0.949653
160314383	chr5:160314383:C:T	4.21643e-11	-1.23768	-0.869129	1.33415e-06	-1.63717	-0.871523
160314608	chr5:160314608:A:G	8.09413e-11	-2.2016e-10	-1.45466	3.84712e-06	-2.2016e-10	-1.44967
160315908	chr5:160315908:C:T	1.26318e-11	-1.80835	-1.50382	5.53824e-07	-1.88034	-1.50756
160316397	chr5:160316397:T:C	5.74302e-11	-1.79781	-4.92792e-10	2.49266e-06	-1.88364	-4.92792e-10
160317297	chr5:160317297:C:T	7.11306e-11	-1.58387	-4.92792e-10	2.55524e-06	-1.85885	-4.92792e-10
160317437	chr5:160317437:G:A	1.12363e-10	-2.2016e-10	-1.12665	5.38422e-06	-2.2016e-10	-1.11352
160317510	chr5:160317510:T:TTC	8.03981e-11	-2.2016e-10	-1.46139	3.76556e-06	-2.2016e-10	-1.47109
160318490	chr5:160318490:A:G	7.71736e-11	-2.2016e-10	-1.50233	3.72281e-06	-2.2016e-10	-1.48251
160318519	chr5:160318519:G:C	8.01288e-11	-2.2016e-10	-1.46475	3.75529e-06	-2.2016e-10	-1.47383
160319696	chr5:160319696:T:A	8.35014e-11	-2.2016e-10	-1.42352	3.98296e-06	-2.2016e-10	-1.41497
160319933	chr5:160319933:T:A	6.62194e-11	-1.05919	-0.596218	2.23803e-06	-1.48788	-0.503512
160319934	chr5:160319934:A:T	5.93974e-11	-1.09569	-0.668444	2.02231e-06	-1.51375	-0.579
160319968	chr5:160319968:A:G	5.03513e-11	-1.40991	-0.519452	1.67344e-06	-1.72305	-0.559062
160319985	chr5:160319985:C:T	7.65384e-11	-2.2016e-10	-1.51059	3.64234e-06	-2.2016e-10	-1.50437
160320530	chr5:160320530:G:C	9.24091e-11	-2.2016e-10	-1.32216	4.87808e-06	-2.2016e-10	-1.21224
160321160	chr5:160321160:A:G	2.22736e-10	-1.69395	1.25155	9.18138e-06	-1.74287	1.16305
160321523	chr5:160321523:G:T	1.4336e-10	-2.2016e-10	-0.883025	6.70047e-06	-2.2016e-10	-0.894814
160321561	chr5:160321561:G:A	9.16781e-11	-2.2016e-10	-1.3301	4.20959e-06	-2.2016e-10	-1.35962
160321729	chr5:160321729:C:T	2.31951e-10	-2.2016e-10	-0.401858	1.03124e-05	-2.2016e-10	-0.463646
160322057	chr5:160322057:G:A	4.11208e-11	-0.753979	-1.37789	1.74209e-06	-0.899573	-1.34233
160322734	chr5:160322734:C:A	9.09638e-11	-2.2016e-10	-1.33792	4.35411e-06	-2.2016e-10	-1.32587
160322740	chr5:160322740:T:C	2.45409e-10	-2.2016e-10	-0.345459	1.09132e-05	-2.2016e-10	-0.40702
160322767	chr5:160322767:G:A	1.7993e-11	-1.86762	-1.09078	1.53486e-06	-1.31659	-1.05197
160322850	chr5:160322850:A:G	4.03495e-11	-1.5194	-0.631407	2.01863e-06	-1.48978	-0.604792
160322906	chr5:160322906:C:G	1.61513e-10	-1.43695	0.673151	4.50703e-06	-1.80081	0.509455
160323001	chr5:160323001:G:A	8.92339e-11	-2.2016e-10	-1.35712	4.31044e-06	-2.2016e-10	-1.33595
160323156	chr5:160323156:A:G	9.06545e-11	-2.2016e-10	-1.34133	4.27249e-06	-2.2016e-10	-1.34479
160323385	chr5:160323385:G:A	8.67437e-11	-2.2016e-10	-1.38543	4.09079e-06	-2.2016e-10	-1.38825
160323403	chr5:160323403:T:A	1.92885e-10	-2.2016e-10	-0.58629	8.93038e-06	-2.2016e-10	-0.607532
160323686	chr5:160323686:T:TA	8.90567e-11	-2.2016e-10	-1.35911	4.30832e-06	-2.2016e-10	-1.33644
160323930	chr5:160323930:A:G	2.41934e-10	-2.2016e-10	-0.359721	1.00282e-05	-2.2016e-10	-0.49159
160323945	chr5:160323945:C:T	1.8498e-10	-2.2016e-10	-0.628134	8.57129e-06	-2.2016e-10	-0.648573
160323967	chr5:160323967:T:C	1.19292e-10	-2.2016e-10	-1.06681	6.66853e-06	-2.2016e-10	-0.899592
160324259	chr5:160324259:T:C	3.64045e-11	-1.66103	-0.592661	1.87381e-06	-1.60376	-0.56526
160324321	chr5:160324321:C:T	1.45511e-11	-1.89668	-1.27404	7.96041e-07	-1.70123	-1.32387
160324553	chr5:160324553:A:G	1.19112e-10	-2.2016e-10	-1.06832	6.65732e-06	-2.2016e-10	-0.901274
160324980	chr5:160324980:G:A	1.37184e-10	-2.2016e-10	-0.927059	6.29999e-06	-2.2016e-10	-0.956443
160325334	chr5:160325334:C:T	5.05631e-10	-2.2016e-10	0.377422	2.39722e-05	-2.2016e-10	0.379905
160325408	chr5:160325408:A:G	1.99709e-10	-2.2016e-10	-0.551524	9.25283e-06	-2.2016e-10	-0.572062
160325499	chr5:160325499:T:G	8.28237e-11	-2.2016e-10	-1.43167	3.96672e-06	-2.2016e-10	-1.41905
160326399	chr5:160326399:C:T	2.23539e-11	-1.76992	-0.97146	1.03794e-06	-1.73536	-1.02439
160326694	chr5:160326694:T:C	2.52568e-10	-2.2016e-10	-0.316704	1.19665e-05	-2.2016e-10	-0.314877
160326775	chr5:160326775:T:C	7.66745e-11	-2.2016e-10	-1.50881	3.61321e-06	-2.2016e-10	-1.5124
160326821	chr5:160326821:A:C	9.54493e-11	-2.2016e-10	-1.28979	4.63465e-06	-2.2016e-10	-1.26343
160327658	chr5:160327658:A:T	1.9868e-10	-2.2016e-10	-0.55669	9.23573e-06	-2.2016e-10	-0.573911
160327730	chr5:160327730:C:G	1.00711e-10	-2.2016e-10	-1.23613	4.90116e-06	-2.2016e-10	-1.20752
160328192	chr5:160328192:C:T	9.56673e-11	-2.2016e-10	-1.28751	4.64308e-06	-2.2016e-10	-1.26161
160328829	chr5:160328829:A:G	2.57806e-10	-2.2016e-10	-0.296177	1.22369e-05	-2.2016e-10	-0.292536
160328861	chr5:160328861:G:C	2.13952e-11	-1.56121	-1.22401	1.0556e-06	-1.5302	-1.21268
160329077	chr5:160329077:T:C	2.59589e-10	-2.2016e-10	-0.289286	1.13631e-05	-2.2016e-10	-0.366619
160329349	chr5:160329349:T:A	1.16386e-10	-2.2016e-10	-1.09147	5.13693e-06	-2.2016e-10	-1.16053
160329444	chr5:160329444:G:A	3.68838e-11	-1.701	-0.539609	1.67503e-06	-1.66584	-0.615315
160329451	chr5:160329451:T:C	2.47128e-10	-2.2016e-10	-0.338479	1.17348e-05	-2.2016e-10	-0.334436
160329512	chr5:160329512:G:A	1.68269e-10	-2.2016e-10	-0.722823	7.81281e-06	-2.2016e-10	-0.741226
160329589	chr5:160329589:C:T	2.37534e-10	-2.2016e-10	-0.378074	1.1277e-05	-2.2016e-10	-0.374229
160329796	chr5:160329796:T:C	1.73542e-10	-2.2016e-10	-0.691962	8.04106e-06	-2.2016e-10	-0.71243
160329992	chr5:160329992:C:T	1.24518e-10	-2.2016e-10	-1.02393	6.06561e-06	-2.2016e-10	-0.994357
160330029	chr5:160330029:A:C	5.75242e-11	-1.79618	-4.92792e-10	3.74187e-06	-1.47741	-4.92792e-10
160330137	chr5:160330137:T:C	2.14665e-10	-2.2016e-10	-0.479303	1.01836e-05	-2.2016e-10	-0.476215
160330285	chr5:160330285:A:T	2.02155e-10	-2.2016e-10	-0.539351	9.59173e-06	-2.2016e-10	-0.53609
160330489	chr5:160330489:T:C	9.12508e-11	-0.281925	-1.05285	3.0799e-06	-0.683391	-0.988701
160330813	chr5:160330813:G:A	4.19922e-11	-1.7801	-0.330801	3.36864e-06	-1.37972	-0.202763
160330964	chr5:160330964:T:C	2.45714e-10	0.640151	-0.984369	2.68451e-06	-0.819463	-0.99003
160331068	chr5:160331068:C:T	1.33792e-10	-2.2016e-10	-0.952096	5.95284e-06	-2.2016e-10	-1.01312
160331081	chr5:160331081:T:C	2.70259e-10	-2.2016e-10	-0.249002	1.24215e-05	-2.2016e-10	-0.277562
160331101	chr5:160331101:C:T	1.02542e-10	-2.2016e-10	-1.21811	5.00868e-06	-2.2016e-10	-1.18582
160331309	chr5:160331309:T:C	2.25925e-10	-2.2016e-10	-0.428182	1.05456e-05	-2.2016e-10	-0.441282
160331317	chr5:160331317:G:A	9.10475e-11	-2.2016e-10	-1.337	4.41539e-06	-2.2016e-10	-1.3119
160331411	chr5:160331411:G:A	2.58863e-10	-2.2016e-10	-0.292085	1.21812e-05	-2.2016e-10	-0.297101
160331503	chr5:160331503:C:T	1.71109e-10	-2.2016e-10	-0.706086	7.86891e-06	-2.2016e-10	-0.734072
160331524	chr5:160331524:C:T	7.72961e-11	-2.2016e-10	-1.50074	3.66474e-06	-2.2016e-10	-1.49823
160331776	chr5:160331776:A:G	5.34289e-11	-0.492948	-1.37708	1.18584e-06	-1.22948	-1.39706
160331960	chr5:160331960:G:A	5.90799e-11	-1.76949	-4.92792e-10	2.531e-06	-1.86838	-4.92792e-10
160332077	chr5:160332077:A:C	2.00234e-11	-1.80988	-1.0416	1.18784e-06	-1.59198	-1.03287
160332534	chr5:160332534:G:C	2.13235e-11	-1.82774	-0.960841	1.24595e-06	-1.6257	-0.951399
160332700	chr5:160332700:T:G	1.15634e-10	-2.2016e-10	-1.09795	5.5043e-06	-2.2016e-10	-1.09146
160332750	chr5:160332750:T:C	1.22087e-10	-2.2016e-10	-1.04365	5.81394e-06	-2.2016e-10	-1.03673
160333023	chr5:160333023:A:C	5.61219e-11	-1.82086	-4.92792e-10	2.46199e-06	-1.89602	-4.92792e-10
160333154	chr5:160333154:G:A	1.31509e-10	-2.2016e-10	-0.969306	5.76426e-06	-2.2016e-10	-1.04531
160333233	chr5:160333233:C:T	1.75802e-10	-2.2016e-10	-0.679027	8.0742e-06	-2.2016e-10	-0.708317
160333437	chr5:160333437:A:G	1.7254e-10	-2.2016e-10	-0.697755	7.92791e-06	-2.2016e-10	-0.726602
160333441	chr5:160333441:A:T	1.75654e-10	-2.2016e-10	-0.679869	8.06981e-06	-2.2016e-10	-0.708862
160333870	chr5:160333870:T:C	3.12951e-11	-0.987465	-1.41746	8.61409e-07	-1.51178	-1.43439
160334052	chr5:160334052:T:G	8.37818e-11	-2.2016e-10	-1.42017	3.98149e-06	-2.2016e-10	-1.41533
160334053	chr5:160334053:G:A	3.35936e-11	-0.925247	-1.4088	9.03348e-07	-1.47219	-1.42645
160334102	chr5:160334102:A:C	8.37769e-11	-2.2016e-10	-1.42023	3.98124e-06	-2.2016e-10	-1.4154
160334421	chr5:160334421:T:C	1.72323e-10	-2.2016e-10	-0.699013	7.92074e-06	-2.2016e-10	-0.727506
160334501	chr5:160334501:A:T	7.65304e-11	-2.2016e-10	-1.5107	3.62393e-06	-2.2016e-10	-1.50943
160334584	chr5:160334584:AG:A	3.89679e-11	-1.89137	-0.294276	1.7237e-06	-1.89703	-0.355486
160334633	chr5:160334633:C:T	1.23509e-11	-1.83409	-1.50057	5.61701e-07	-1.87029	-1.50348
160334765	chr5:160334765:C:T	8.84049e-11	-2.2016e-10	-1.36646	4.25163e-06	-2.2016e-10	-1.34969
160335000	chr5:160335000:T:C	8.4394e-11	-2.2016e-10	-1.41289	4.02169e-06	-2.2016e-10	-1.40529
160335350	chr5:160335350:A:G	1.04977e-10	-2.2016e-10	-1.19464	5.12642e-06	-2.2016e-10	-1.16258
160335527	chr5:160335527:A:G	7.98673e-11	-2.2016e-10	-1.46802	3.78146e-06	-2.2016e-10	-1.46688
160335608	chr5:160335608:T:C	9.26921e-11	-2.2016e-10	-1.3191	4.45245e-06	-2.2016e-10	-1.30354
160335631	chr5:160335631:C:T	7.63963e-11	-2.2016e-10	-1.51245	3.62261e-06	-2.2016e-10	-1.5098
160335645	chr5:160335645:G:A	6.92956e-11	-0.0959458	-1.51406	1.81647e-06	-0.687603	-1.51249
160335679	chr5:160335679:C:T	1.85047e-10	-2.2016e-10	-0.627775	8.4967e-06	-2.2016e-10	-0.657313
160336014	chr5:160336014:A:G	9.01165e-11	-2.2016e-10	-1.34728	4.32415e-06	-2.2016e-10	-1.33278
160336152	chr5:160336152:A:G	4.40536e-11	-0.828204	-1.23477	1.30805e-06	-1.27705	-1.2514
160336606	chr5:160336606:G:C	4.04022e-11	-0.914648	-1.23485	1.22559e-06	-1.34209	-1.25148
160336616	chr5:160336616:C:A	8.69404e-11	-2.2016e-10	-1.38316	4.16669e-06	-2.2016e-10	-1.36987
160336746	chr5:160336746:C:T	8.47612e-11	-2.2016e-10	-1.40855	4.08085e-06	-2.2016e-10	-1.39069
160336849	chr5:160336849:C:T	9.88406e-11	-2.2016e-10	-1.25488	4.83033e-06	-2.2016e-10	-1.22208
160337151	chr5:160337151:G:A	5.34147e-11	-1.82334	-0.0469615	2.30356e-06	-1.85603	-0.106506
160337323	chr5:160337323:G:A	8.34566e-11	-1.42406	-4.92792e-10	2.86437e-06	-1.74464	-4.92792e-10
160337607	chr5:160337607:T:C	4.07997e-11	-1.84244	-0.297267	1.93288e-06	-1.84248	-0.295503
160337694	chr5:160337694:C:T	1.15825e-11	-1.88704	-1.51184	6.07278e-07	-1.78867	-1.50709
160337780	chr5:160337780:A:T	8.14682e-11	-2.2016e-10	-1.44817	3.91159e-06	-2.2016e-10	-1.43305
160337828	chr5:160337828:C:T	6.52975e-11	-0.159178	-1.51025	1.76442e-06	-0.723911	-1.50526
160337929	chr5:160337929:C:T	3.77448e-11	-1.8693	-0.348235	1.78906e-06	-1.86824	-0.347059
160338284	chr5:160338284:G:C	3.89834e-11	-1.8733	-0.311948	1.85131e-06	-1.87258	-0.308521
160338340	chr5:160338340:G:A	8.38492e-11	-2.2016e-10	-1.41936	4.03997e-06	-2.2016e-10	-1.40075
160338422	chr5:160338422:C:T	3.81712e-11	-1.87255	-0.333756	1.81217e-06	-1.87189	-0.330569
160338479	chr5:160338479:C:T	3.63468e-11	-1.87621	-0.379067	1.72495e-06	-1.87557	-0.376227
160338551	chr5:160338551:C:T	1.48225e-10	-2.2016e-10	-0.849654	6.83685e-06	-2.2016e-10	-0.874665
160338582	chr5:160338582:C:T	3.73316e-11	-1.86978	-0.358759	1.77203e-06	-1.86897	-0.355893
160338712	chr5:160338712:G:A	8.49418e-11	-2.2016e-10	-1.40642	4.02637e-06	-2.2016e-10	-1.40412
160338774	chr5:160338774:G:T	3.62972e-11	-1.87998	-0.376663	1.72341e-06	-1.87901	-0.373677
160338853	chr5:160338853:G:A	1.15102e-11	-1.89171	-1.51343	5.92703e-07	-1.80618	-1.51387
160338877	chr5:160338877:T:C	3.94185e-11	-1.86156	-0.31259	1.87096e-06	-1.86064	-0.309901
160338894	chr5:160338894:G:A	7.99874e-11	-2.2016e-10	-1.46652	3.83099e-06	-2.2016e-10	-1.45387
160338911	chr5:160338911:C:T	8.57218e-11	-2.2016e-10	-1.39728	3.97972e-06	-2.2016e-10	-1.41578
160338955	chr5:160338955:A:G	4.91444e-11	-1.86526	-0.0883578	2.3331e-06	-1.86568	-0.0841154
160339003	chr5:160339003:G:A	3.69703e-11	-1.86838	-0.369892	1.75591e-06	-1.86722	-0.36678
160339030	chr5:160339030:A:T	8.29174e-11	-2.2016e-10	-1.43054	3.92456e-06	-2.2016e-10	-1.42974
160339085	chr5:160339085:G:C	3.84429e-11	-1.86878	-0.330428	1.826e-06	-1.86798	-0.326882
160339510	chr5:160339510:C:T	8.68797e-11	-2.2016e-10	-1.38386	4.10889e-06	-2.2016e-10	-1.38384
160339572	chr5:160339572:G:A	8.91753e-11	-2.2016e-10	-1.35778	3.83716e-06	-2.2016e-10	-1.45226
160339651	chr5:160339651:G:C	8.3339e-11	-2.2016e-10	-1.42547	3.94395e-06	-2.2016e-10	-1.42481
160339865	chr5:160339865:A:T	1.14904e-10	-2.2016e-10	-1.10429	5.63823e-06	-2.2016e-10	-1.06742
160339947	chr5:160339947:G:A	3.76719e-11	-1.73629	-0.483176	1.69989e-06	-1.80944	-0.456986
160340348	chr5:160340348:A:G	7.75114e-11	-2.2016e-10	-1.49796	3.69459e-06	-2.2016e-10	-1.49012
160340353	chr5:160340353:G:A	8.2412e-11	-2.2016e-10	-1.43665	3.95227e-06	-2.2016e-10	-1.4227
160340466	chr5:160340466:G:A	5.22898e-11	-1.89158	-4.92792e-10	2.46086e-06	-1.89648	-4.92792e-10
160340471	chr5:160340471:T:C	5.49368e-11	-0.334265	-1.50794	1.50603e-06	-0.875386	-1.51213
160340814	chr5:160340814:C:T	1.24922e-11	-1.80922	-1.51406	7.06209e-07	-1.63297	-1.51187
160340951	chr5:160340951:C:T	2.31523e-11	-1.20086	-1.50543	1.6953e-06	-0.776092	-1.49304
160341232	chr5:160341232:C:G	1.28004e-10	-2.2016e-10	-0.996319	6.31304e-06	-2.2016e-10	-0.954373
160341594	chr5:160341594:C:T	7.80764e-11	-2.2016e-10	-1.4907	3.64891e-06	-2.2016e-10	-1.50256
160341624	chr5:160341624:G:A	1.90317e-11	-1.87007	-1.03221	9.00625e-07	-1.8554	-1.04626
160341937	chr5:160341937:T:G	1.25107e-10	-2.2016e-10	-1.01921	5.64748e-06	-2.2016e-10	-1.06578
160342173	chr5:160342173:G:A	6.30299e-11	-1.70478	-4.92792e-10	2.67697e-06	-1.81231	-4.92792e-10
160342248	chr5:160342248:T:C	7.64327e-11	-2.2016e-10	-1.51197	3.61374e-06	-2.2016e-10	-1.51225
160342346	chr5:160342346:C:G	7.67452e-11	-2.2016e-10	-1.50789	3.66306e-06	-2.2016e-10	-1.49869
160342357	chr5:160342357:C:T	7.67932e-11	-2.2016e-10	-1.50727	3.61201e-06	-2.2016e-10	-1.51273
160342590	chr5:160342590:T:C	1.14169e-10	-2.2016e-10	-1.11071	5.09237e-06	-2.2016e-10	-1.16925
160342797	chr5:160342797:C:G	5.69661e-11	-1.80593	-4.92792e-10	3.40833e-06	-1.57077	-4.92792e-10
160342837	chr5:160342837:T:C	1.21533e-10	-2.2016e-10	-1.0482	5.79795e-06	-2.2016e-10	-1.03949
160342878	chr5:160342878:T:C	5.21756e-10	-2.2016e-10	0.408816	2.48413e-05	-2.2016e-10	0.415515
160343036	chr5:160343036:T:G	7.88786e-11	-2.2016e-10	-1.48047	3.67611e-06	-2.2016e-10	-1.49514
160343043	chr5:160343043:G:A	7.65596e-11	-2.2016e-10	-1.51032	3.63152e-06	-2.2016e-10	-1.50734
160343083	chr5:160343083:G:C	7.82264e-11	-2.2016e-10	-1.48878	3.66818e-06	-2.2016e-10	-1.4973
160343143	chr5:160343143:T:C	7.84112e-11	-2.2016e-10	-1.48642	3.65959e-06	-2.2016e-10	-1.49964
160343342	chr5:160343342:A:G	7.8851e-11	-2.2016e-10	-1.48082	3.67515e-06	-2.2016e-10	-1.4954
160343497	chr5:160343497:A:G	5.23072e-11	-0.805846	-1.0854	2.38866e-06	-0.883852	-1.04241
160343614	chr5:160343614:A:G	1.80807e-10	-2.2016e-10	-0.650955	9.86254e-06	-2.2016e-10	-0.508247
160343893	chr5:160343893:C:T	1.25188e-11	-1.87216	-1.449	5.8348e-07	-1.89565	-1.44009
160344151	chr5:160344151:T:C	7.97327e-11	-2.2016e-10	-1.4697	3.70754e-06	-2.2016e-10	-1.48662
160344371	chr5:160344371:AG:A	1.24921e-10	-2.2016e-10	-1.0207	5.63933e-06	-2.2016e-10	-1.06723
160344394	chr5:160344394:G:A	5.09069e-10	0.384199	-4.92792e-10	1.45074e-05	-0.122331	-4.92792e-10
160344746	chr5:160344746:C:T	1.37813e-10	-0.0802198	-0.842264	4.07681e-06	-0.616556	-0.775121
160344747	chr5:160344747:C:T	9.39774e-11	-2.2016e-10	-1.30533	4.43873e-06	-2.2016e-10	-1.30662
160345375	chr5:160345375:C:A	8.4872e-11	-2.2016e-10	-1.40724	4.01345e-06	-2.2016e-10	-1.40734
160345428	chr5:160345428:C:G	1.28823e-10	-2.2016e-10	-0.989946	5.84548e-06	-2.2016e-10	-1.03132
160345452	chr5:160345452:C:CT	3.54381e-09	-2.2016e-10	2.32457	0.000130705	-2.2016e-10	2.07595
160345460	chr5:160345460:A:G	1.61264e-11	-1.73785	-1.33008	7.76326e-07	-1.71251	-1.33766
160345636	chr5:160345636:C:G	2.63201e-10	-2.2016e-10	-0.275464	1.31619e-05	-2.2016e-10	-0.219668
160345850	chr5:160345850:G:A	8.9359e-11	-2.2016e-10	-1.35572	3.85118e-06	-2.2016e-10	-1.44861
160345929	chr5:160345929:C:T	2.22519e-11	-1.4975	-1.24845	7.77349e-07	-1.79537	-1.25349
160346034	chr5:160346034:C:T	2.01524e-11	-1.71364	-1.13142	9.53646e-07	-1.74534	-1.09911
160346095	chr5:160346095:G:A	1.81764e-10	-2.2016e-10	-0.645673	9.55783e-06	-2.2016e-10	-0.539631
160346583	chr5:160346583:C:T	7.77076e-11	-2.2016e-10	-1.49543	3.67493e-06	-2.2016e-10	-1.49546
160346622	chr5:160346622:A:G	7.77093e-11	-2.2016e-10	-1.49541	3.675e-06	-2.2016e-10	-1.49544
160346831	chr5:160346831:C:A	9.39115e-11	-2.2016e-10	-1.30603	4.45742e-06	-2.2016e-10	-1.30242
160346897	chr5:160346897:A:G	4.33472e-10	-0.872355	1.0958	1.74122e-05	-1.03375	1.09393
160346973	chr5:160346973:T:C	7.73085e-11	-2.2016e-10	-1.50058	3.65622e-06	-2.2016e-10	-1.50056
160347210	chr5:160347210:A:G	4.55779e-10	-0.777188	1.05081	1.79739e-05	-0.956424	1.04835
160347612	chr5:160347612:T:C	7.80584e-11	-2.2016e-10	-1.49093	3.6919e-06	-2.2016e-10	-1.49085
160347761	chr5:160347761:T:G	1.26127e-10	-2.2016e-10	-1.01109	5.94463e-06	-2.2016e-10	-1.0145
160347964	chr5:160347964:T:C	7.80504e-11	-2.2016e-10	-1.49103	3.69157e-06	-2.2016e-10	-1.49094
160348223	chr5:160348223:C:T	9.89237e-11	-2.2016e-10	-1.25404	4.7035e-06	-2.2016e-10	-1.24868
160348254	chr5:160348254:C:T	4.81793e-10	-2.2016e-10	0.32913	2.28262e-05	-2.2016e-10	0.330916
160348437	chr5:160348437:C:T	1.11576e-10	-2.2016e-10	-1.13367	5.3256e-06	-2.2016e-10	-1.12447
160348734	chr5:160348734:G:A	3.03641e-10	-1.12835	0.995814	1.24235e-05	-1.26689	0.989485
160348771	chr5:160348771:C:T	2.97353e-09	-2.2016e-10	2.14912	0.000111388	-2.2016e-10	1.91603
160349040	chr5:160349040:A:G	2.83257e-11	-1.45427	-1.05035	1.30213e-06	-1.43206	-1.10093
160349895	chr5:160349895:C:G	7.02424e-10	-2.2016e-10	0.706153	3.096e-05	-2.2016e-10	0.635704
160350386	chr5:160350386:G:C	1.84204e-11	-1.4359	-1.49903	8.82089e-07	-1.41883	-1.50362
160350538	chr5:160350538:C:T	1.44876e-11	-1.88429	-1.29081	6.78146e-07	-1.89696	-1.28842
160350637	chr5:160350637:G:T	1.41793e-11	-1.88563	-1.31098	6.65885e-07	-1.89671	-1.30692
160351001	chr5:160351001:C:T	1.40762e-11	-1.81092	-1.39297	6.12973e-07	-1.877	-1.40942
160351201	chr5:160351201:T:C	2.4871e-10	-2.2016e-10	-0.332097	1.37283e-05	-2.2016e-10	-0.177531
160351261	chr5:160351261:C:T	2.66619e-11	-1.87692	-0.688229	1.16276e-06	-1.87638	-0.769816
160351752	chr5:160351752:C:T	2.81171e-11	-0.997939	-1.51407	1.41351e-06	-0.937026	-1.51389
160352467	chr5:160352467:A:G	8.04519e-11	-2.2016e-10	-1.46072	3.75988e-06	-2.2016e-10	-1.47261
160353237	chr5:160353237:T:C	8.34187e-11	-2.2016e-10	-1.42451	3.8412e-06	-2.2016e-10	-1.45121
160353293	chr5:160353293:G:C	8.26726e-11	-2.2016e-10	-1.4335	3.98183e-06	-2.2016e-10	-1.41525
160353538	chr5:160353538:T:C	1.7911e-11	-1.77283	-1.19013	9.79176e-07	-1.62804	-1.18999
160353546	chr5:160353546:C:T	9.12503e-11	-2.2016e-10	-1.33478	4.14715e-06	-2.2016e-10	-1.37457
160353581	chr5:160353581:A:G	7.63997e-11	-2.2016e-10	-1.51241	3.62201e-06	-2.2016e-10	-1.50996
160353992	chr5:160353992:A:G	8.68556e-11	-2.2016e-10	-1.38414	4.08367e-06	-2.2016e-10	-1.38999
160354240	chr5:160354240:G:A	9.5353e-11	-2.2016e-10	-1.2908	4.7815e-06	-2.2016e-10	-1.23224
160354717	chr5:160354717:C:T	1.16499e-11	-1.8827	-1.51039	5.51753e-07	-1.88193	-1.50971
160355112	chr5:160355112:G:A	1.38646e-10	-2.2016e-10	-0.916459	6.78827e-06	-2.2016e-10	-0.881795
160355135	chr5:160355135:C:T	1.17295e-10	-2.2016e-10	-1.08369	5.99444e-06	-2.2016e-10	-1.00616
160355168	chr5:160355168:T:C	3.23336e-11	-0.896579	-1.4757	1.71478e-06	-0.775253	-1.48246
160355443	chr5:160355443:T:C	3.59617e-11	-1.67106	-0.594871	2.29022e-06	-1.41329	-0.555056
160355634	chr5:160355634:C:A	3.29818e-11	-0.850519	-1.50191	1.75365e-06	-0.729761	-1.50553
160355672	chr5:160355672:A:G	1.04674e-09	-2.2016e-10	1.10505	4.90702e-05	-2.2016e-10	1.09626
160355701	chr5:160355701:G:A	9.73154e-11	-2.2016e-10	-1.27043	4.8888e-06	-2.2016e-10	-1.21004
160355964	chr5:160355964:T:C	3.71904e-10	-0.995182	1.06543	1.61042e-05	-1.11704	1.09913
160355976	chr5:160355976:G:A	3.16816e-11	-0.892706	-1.49994	1.67546e-06	-0.777015	-1.50389
160356094	chr5:160356094:C:T	6.14686e-11	-1.72986	-4.92792e-10	3.88305e-06	-1.44037	-4.92792e-10
160356594	chr5:160356594:A:G	5.70712e-11	-1.80408	-4.92792e-10	2.89568e-06	-1.73377	-4.92792e-10
160356720	chr5:160356720:G:T	3.04773e-11	-0.919674	-1.51173	1.61842e-06	-0.806862	-1.50868
160356833	chr5:160356833:G:A	1.3749e-11	-1.71576	-1.51166	7.54904e-07	-1.56502	-1.51314
160356973	chr5:160356973:C:CCAGCAGT	2.34343e-10	-2.2016e-10	-0.391597	1.10432e-05	-2.2016e-10	-0.395178
160357352	chr5:160357352:T:C	1.20335e-11	-1.8914	-1.46929	6.01871e-07	-1.86295	-1.44175
160357678	chr5:160357678:A:G	8.19321e-11	-2.2016e-10	-1.44249	3.81988e-06	-2.2016e-10	-1.45677
160357687	chr5:160357687:T:G	5.23577e-11	-1.89028	-4.92792e-10	2.74704e-06	-1.78647	-4.92792e-10
160357809	chr5:160357809:G:A	8.13125e-11	-2.2016e-10	-1.45008	3.79588e-06	-2.2016e-10	-1.46307
160358009	chr5:160358009:T:C	3.17735e-11	-1.28212	-1.10763	1.216e-06	-1.45909	-1.14233
160358384	chr5:160358384:A:G	1.28416e-10	-2.2016e-10	-0.993106	6.39174e-06	-2.2016e-10	-0.941984
160358410	chr5:160358410:G:A	1.84451e-11	-1.54953	-1.38406	6.66492e-07	-1.81502	-1.38769
160358846	chr5:160358846:T:C	1.2373e-10	-0.740764	-0.289521	5.53413e-06	-0.795682	-0.290375
160359626	chr5:160359626:G:A	1.10674e-10	-2.2016e-10	-1.1418	5.19286e-06	-2.2016e-10	-1.14971
160359821	chr5:160359821:G:T	1.15709e-10	-2.2016e-10	-1.09731	5.17573e-06	-2.2016e-10	-1.15301
160360099	chr5:160360099:T:C	7.43383e-11	-0.699679	-0.840079	3.36838e-06	-0.714718	-0.867841
160360835	chr5:160360835:G:A	1.2739e-11	-1.85473	-1.44899	6.42904e-07	-1.80232	-1.43644
160360845	chr5:160360845:A:G	9.64171e-11	-2.2016e-10	-1.2797	4.7258e-06	-2.2016e-10	-1.24395
160360856	chr5:160360856:G:A	2.31252e-10	-2.2016e-10	-0.404876	1.19476e-05	-2.2016e-10	-0.31646
160360857	chr5:160360857:C:T	1.27032e-10	-2.2016e-10	-1.00394	6.20599e-06	-2.2016e-10	-0.971476
160360926	chr5:160360926:C:G	1.09455e-09	-2.2016e-10	1.14972	4.15398e-05	-2.2016e-10	0.929661
160360984	chr5:160360984:C:T	8.82466e-11	-2.2016e-10	-1.36825	4.29779e-06	-2.2016e-10	-1.33889
160361006	chr5:160361006:G:T	1.31715e-10	-2.2016e-10	-0.967745	6.43798e-06	-2.2016e-10	-0.934776
160361029	chr5:160361029:C:T	8.66361e-11	-2.2016e-10	-1.38667	4.21216e-06	-2.2016e-10	-1.35902
160361086	chr5:160361086:T:C	2.82557e-09	-2.2016e-10	2.09808	0.000105499	-2.2016e-10	1.86171
160361426	chr5:160361426:T:G	4.806e-10	-2.2016e-10	0.326652	2.28896e-05	-2.2016e-10	0.333691
160362085	chr5:160362085:C:T	4.73386e-11	-0.512119	-1.47894	2.25718e-06	-0.505654	-1.47722
160362275	chr5:160362275:C:A	3.01583e-10	-2.2016e-10	-0.139339	1.33826e-05	-2.2016e-10	-0.203032
160362599	chr5:160362599:G:C	3.01583e-10	-2.2016e-10	-0.139339	1.33826e-05	-2.2016e-10	-0.203032
160362601	chr5:160362601:C:T	1.7819e-11	-1.51302	-1.4551	7.89214e-07	-1.57053	-1.46318
160362690	chr5:160362690:G:A	8.17209e-10	-2.2016e-10	0.857511	3.14128e-05	-2.2016e-10	0.650225
160362837	chr5:160362837:T:A	5.70039e-10	-2.2016e-10	0.497321	2.70551e-05	-2.2016e-10	0.500886
160362934	chr5:160362934:G:A	1.20446e-09	-2.2016e-10	1.2454	5.56913e-05	-2.2016e-10	1.22283
160363087	chr5:160363087:C:T	6.70643e-11	-0.189431	-1.4533	2.75901e-06	-0.336816	-1.4453
160363115	chr5:160363115:A:G	1.24671e-11	-1.88486	-1.44042	6.14161e-07	-1.85298	-1.43151
160363189	chr5:160363189:A:G	9.16002e-10	0.971635	-4.92792e-10	1.90424e-05	0.149675	-4.92792e-10
160363297	chr5:160363297:C:T	8.4506e-11	-2.2016e-10	-1.41156	4.2021e-06	-2.2016e-10	-1.36141
160363419	chr5:160363419:A:G	4.85203e-09	-2.2016e-10	2.63877	0.000177435	-2.2016e-10	2.38161
160363734	chr5:160363734:A:G	9.86971e-11	0.136532	-1.39286	4.64364e-06	0.161756	-1.42325
160364132	chr5:160364132:A:C	8.42634e-11	0.0792987	-1.49373	3.37414e-06	-0.0865175	-1.49433
160364224	chr5:160364224:A:C	8.53412e-11	0.100627	-1.50235	3.41699e-06	-0.0653921	-1.50284
160364327	chr5:160364327:T:C	2.29924e-11	-1.88641	-0.826817	1.00032e-06	-1.85155	-0.945125
160364367	chr5:160364367:C:T	6.5393e-11	-0.229087	-1.43888	3.21051e-06	-0.194741	-1.43582
160364735	chr5:160364735:CT:C	6.65254e-10	-2.2016e-10	0.651785	3.16357e-05	-2.2016e-10	0.657294
160364811	chr5:160364811:GGCGTGTCTGT:G	7.88974e-11	-2.2016e-10	-1.48024	3.72561e-06	-2.2016e-10	-1.48176
160365399	chr5:160365399:C:T	5.54515e-10	-2.2016e-10	0.469709	2.64915e-05	-2.2016e-10	0.479834
160365403	chr5:160365403:C:T	1.5488e-10	-2.2016e-10	-0.805731	7.04862e-06	-2.2016e-10	-0.84416
160365662	chr5:160365662:G:C	8.14159e-11	-2.2016e-10	-1.44881	3.85095e-06	-2.2016e-10	-1.44867
160366348	chr5:160366348:A:T	1.33728e-10	-2.2016e-10	-0.952579	6.49735e-06	-2.2016e-10	-0.925597
160366448	chr5:160366448:C:T	1.1026e-10	-2.2016e-10	-1.14555	5.47555e-06	-2.2016e-10	-1.0967
160366480	chr5:160366480:A:G	1.07429e-10	0.115191	-1.28674	4.97554e-06	0.140446	-1.3329
160366549	chr5:160366549:C:T	1.21043e-11	-1.89047	-1.46436	5.9379e-07	-1.86557	-1.45265
160366881	chr5:160366881:G:A	1.54385e-10	-2.2016e-10	-0.808932	8.13155e-06	-2.2016e-10	-0.70124
160366885	chr5:160366885:G:A	9.63753e-11	-0.219241	-1.06089	4.77298e-06	-0.181804	-1.05222
160367246	chr5:160367246:T:C	7.56269e-11	-1.85276	0.330189	3.20926e-06	-1.80065	0.169696
160367504	chr5:160367504:G:A	6.34296e-11	-0.309119	-1.38933	3.67307e-06	-0.121292	-1.37467
160367738	chr5:160367738:G:C	1.37676e-10	-2.2016e-10	-0.923484	6.71994e-06	-2.2016e-10	-0.891912
160367803	chr5:160367803:T:C	7.70508e-11	-2.2016e-10	-1.50392	3.64015e-06	-2.2016e-10	-1.50497
160367875	chr5:160367875:C:T	9.80969e-11	-2.2016e-10	-1.26243	4.65945e-06	-2.2016e-10	-1.25809
160367997	chr5:160367997:A:G	8.72396e-11	-2.2016e-10	-1.37973	4.19888e-06	-2.2016e-10	-1.36217
160368019	chr5:160368019:G:C	1.57927e-10	-2.2016e-10	-0.786251	7.79683e-06	-2.2016e-10	-0.743274
160368047	chr5:160368047:G:T	4.35329e-11	-1.86345	-0.211417	1.90744e-06	-1.81783	-0.333404
160368490	chr5:160368490:C:T	2.04532e-10	-2.2016e-10	-0.527659	1.04685e-05	-2.2016e-10	-0.44862
160368868	chr5:160368868:G:A	8.51635e-11	-2.2016e-10	-1.40381	4.02349e-06	-2.2016e-10	-1.40484
160368874	chr5:160368874:G:A	5.72545e-11	-0.351829	-1.44905	2.85217e-06	-0.288174	-1.46074
160369018	chr5:160369018:C:T	7.31619e-10	-2.2016e-10	0.746876	3.31887e-05	-2.2016e-10	0.705219
160369125	chr5:160369125:T:C	7.85929e-11	-2.2016e-10	-1.4841	3.80938e-06	-2.2016e-10	-1.45952
160369175	chr5:160369175:G:A	6.55976e-11	-0.262577	-1.40227	1.57826e-06	-0.95355	-1.38712
160369991	chr5:160369991:T:C	7.82826e-11	-2.2016e-10	-1.48806	3.67945e-06	-2.2016e-10	-1.49423
160370283	chr5:160370283:G:A	2.35439e-10	-2.2016e-10	-0.386933	1.30852e-05	-2.2016e-10	-0.225507
160371644	chr5:160371644:A:T	7.72273e-11	-2.2016e-10	-1.50163	3.63709e-06	-2.2016e-10	-1.50581
160371734	chr5:160371734:G:A	4.76245e-11	-0.603514	-1.38152	2.36638e-06	-0.568628	-1.367
160372020	chr5:160372020:A:G	5.49219e-10	-2.2016e-10	0.460114	2.54346e-05	-2.2016e-10	0.439119
160372518	chr5:160372518:A:G	5.20606e-11	-1.89597	-4.92792e-10	2.74269e-06	-1.78805	-4.92792e-10
160372555	chr5:160372555:C:G	2.83585e-10	-2.2016e-10	-0.200872	1.45947e-05	-2.2016e-10	-0.11633
160372972	chr5:160372972:C:T	1.21538e-10	-2.2016e-10	-1.04816	5.90583e-06	-2.2016e-10	-1.02105
160372975	chr5:160372975:T:C	8.80887e-11	-2.2016e-10	-1.37004	4.25477e-06	-2.2016e-10	-1.34895
160373837	chr5:160373837:TC:T	1.51465e-10	-2.2016e-10	-0.828033	7.47956e-06	-2.2016e-10	-0.784817
160374284	chr5:160374284:C:T	1.09225e-10	-2.2016e-10	-1.15497	5.2914e-06	-2.2016e-10	-1.13091
160374308	chr5:160374308:A:G	3.35244e-10	-2.2016e-10	-0.0335244	1.7344e-05	-2.2016e-10	0.056256
160374661	chr5:160374661:A:G	7.73536e-11	-2.2016e-10	-1.5	3.68429e-06	-2.2016e-10	-1.49291
160374833	chr5:160374833:G:T	1.14892e-11	-1.89451	-1.51247	5.44508e-07	-1.89212	-1.51275
160374908	chr5:160374908:G:C	1.46794e-10	0.352184	-1.21154	3.08751e-06	-0.469432	-1.20019
160375046	chr5:160375046:CAAG:C	5.44174e-11	-1.8517	-4.92792e-10	2.99708e-06	-1.69935	-4.92792e-10
160375608	chr5:160375608:A:G	7.94277e-11	-2.2016e-10	-1.47354	3.71836e-06	-2.2016e-10	-1.48371
160375971	chr5:160375971:T:G	7.80544e-11	-2.2016e-10	-1.49098	3.72463e-06	-2.2016e-10	-1.48202
160376028	chr5:160376028:C:G	2.53648e-11	-1.71551	-0.899513	1.17397e-06	-1.75848	-0.878124
160376243	chr5:160376243:T:C	1.06862e-10	-1.17684	-4.92792e-10	4.99056e-06	-1.18944	-4.92792e-10
160376382	chr5:160376382:T:C	7.62998e-11	-2.2016e-10	-1.51371	3.63151e-06	-2.2016e-10	-1.50734
160376419	chr5:160376419:GTATATAGTT:G	1.54406e-11	-1.87837	-1.23302	7.08665e-07	-1.89614	-1.24522
160376530	chr5:160376530:G:A	1.67332e-10	-2.2016e-10	-0.728401	8.24539e-06	-2.2016e-10	-0.687337
160376541	chr5:160376541:T:C	1.62493e-10	-2.2016e-10	-0.757748	8.00068e-06	-2.2016e-10	-0.717464
160376958	chr5:160376958:C:T	9.85765e-11	-2.2016e-10	-1.25755	5.0562e-06	-2.2016e-10	-1.17638
160377032	chr5:160377032:A:G	1.93794e-10	-2.2016e-10	-0.581587	9.56089e-06	-2.2016e-10	-0.53931
160377286	chr5:160377286:A:T	7.654e-11	-2.2016e-10	-1.51057	3.62396e-06	-2.2016e-10	-1.50942
160377936	chr5:160377936:A:G	8.01664e-11	-2.2016e-10	-1.46428	3.82819e-06	-2.2016e-10	-1.4546
160378174	chr5:160378174:T:C	5.22557e-11	-1.89223	-4.92792e-10	2.56545e-06	-1.85486	-4.92792e-10
160378533	chr5:160378533:T:C	9.74954e-11	-2.2016e-10	-1.26858	4.71891e-06	-2.2016e-10	-1.24541
160379196	chr5:160379196:G:A	3.16818e-11	-0.909355	-1.48329	1.55705e-06	-0.894448	-1.45975
160379399	chr5:160379399:C:T	1.14538e-11	-1.8974	-1.51266	5.41943e-07	-1.89714	-1.51244
160379404	chr5:160379404:G:A	3.52722e-10	-2.2016e-10	0.0172949	1.62337e-05	-2.2016e-10	-0.00990405
160379973	chr5:160379973:C:T	7.71397e-11	-2.2016e-10	-1.50277	3.6073e-06	-2.2016e-10	-1.51403
160380166	chr5:160380166:T:C	5.4565e-11	-1.84899	-4.92792e-10	3.01341e-06	-1.69392	-4.92792e-10
160380461	chr5:160380461:A:G	8.25048e-11	-2.2016e-10	-1.43553	3.90821e-06	-2.2016e-10	-1.43391
160381420	chr5:160381420:A:G	2.91573e-10	-2.2016e-10	-0.173094	1.50281e-05	-2.2016e-10	-0.0870704
160381500	chr5:160381500:C:T	5.45049e-11	-1.85009	-4.92792e-10	3.00497e-06	-1.69672	-4.92792e-10
160381636	chr5:160381636:C:T	1.01334e-10	-2.2016e-10	-1.22996	5.21558e-06	-2.2016e-10	-1.14534
160381717	chr5:160381717:T:C	4.97184e-11	-0.445639	-1.49637	2.47454e-06	-0.394152	-1.49678
160381741	chr5:160381741:G:T	3.20208e-10	-2.2016e-10	-0.0794124	1.30021e-05	-2.2016e-10	-0.231883
160382794	chr5:160382794:C:T	1.50187e-11	-1.62635	-1.51274	7.78207e-07	-1.53416	-1.51359
160382877	chr5:160382877:A:G	1.3442e-11	-1.83965	-1.41036	7.04545e-07	-1.76185	-1.38535
160383069	chr5:160383069:A:G	1.36311e-11	-1.73084	-1.50519	6.86997e-07	-1.66693	-1.50548
160383537	chr5:160383537:G:A	2.9559e-10	-2.2016e-10	-0.15941	1.35049e-05	-2.2016e-10	-0.193935
160383637	chr5:160383637:T:C	1.14637e-11	-1.89636	-1.51284	5.48059e-07	-1.89681	-1.50155
160383814	chr5:160383814:G:A	4.85056e-09	-2.2016e-10	2.63846	0.000179393	-2.2016e-10	2.39259
160383919	chr5:160383919:T:A	1.4245e-11	-1.81935	-1.37263	6.55551e-07	-1.8047	-1.41457
160383968	chr5:160383968:G:A	1.16214e-10	-2.2016e-10	-1.09295	6.04598e-06	-2.2016e-10	-0.997598
160384127	chr5:160384127:A:G	1.71259e-10	-2.2016e-10	-0.705209	8.7158e-06	-2.2016e-10	-0.631854
160384235	chr5:160384235:C:T	1.37691e-11	-1.81993	-1.40602	6.37428e-07	-1.80501	-1.44229
160384367	chr5:160384367:T:A	1.34949e-11	-1.74107	-1.50501	7.11919e-07	-1.62491	-1.51187
160384624	chr5:160384624:C:T	1.1456e-10	-2.2016e-10	-1.10729	4.90352e-06	-2.2016e-10	-1.20704
160384823	chr5:160384823:G:C	1.38276e-11	-1.83985	-1.38187	7.01755e-07	-1.76988	-1.38128
160385668	chr5:160385668:T:C	7.7458e-11	-2.2016e-10	-1.49865	3.64204e-06	-2.2016e-10	-1.50445
160385723	chr5:160385723:T:A	1.32057e-11	-1.77413	-1.49361	6.82407e-07	-1.71181	-1.46731
160386011	chr5:160386011:A:T	8.04977e-11	-2.2016e-10	-1.46016	3.82178e-06	-2.2016e-10	-1.45627
160386236	chr5:160386236:T:C	6.00593e-09	-2.2016e-10	2.85212	0.000349051	-2.2016e-10	3.05823
160386706	chr5:160386706:T:C	8.88881e-11	-2.2016e-10	-1.36101	3.99049e-06	-2.2016e-10	-1.41308
160386788	chr5:160386788:G:T	1.74602e-10	-2.2016e-10	-0.685877	8.11091e-06	-2.2016e-10	-0.703781
160386918	chr5:160386918:A:C	8.09496e-11	-2.2016e-10	-1.45456	3.77932e-06	-2.2016e-10	-1.46745
160387017	chr5:160387017:ATTCTTTTTAT:A	1.29844e-10	-2.2016e-10	-0.982048	5.99083e-06	-2.2016e-10	-1.00676
160387232	chr5:160387232:C:T	1.68708e-11	-1.84791	-1.17489	8.56163e-07	-1.7825	-1.16978
160387246	chr5:160387246:G:A	4.67686e-09	-2.2016e-10	2.602	0.000172635	-2.2016e-10	2.35419
160387269	chr5:160387269:A:G	1.37804e-11	-1.85142	-1.37372	6.95111e-07	-1.78769	-1.37298
160387288	chr5:160387288:G:A	1.29137e-11	-1.79674	-1.49335	6.64021e-07	-1.73926	-1.46717
160387331	chr5:160387331:C:T	1.66947e-10	-2.2016e-10	-0.730706	9.37051e-06	-2.2016e-10	-0.559423
160387635	chr5:160387635:T:C	1.63374e-10	-2.2016e-10	-0.752345	8.7879e-06	-2.2016e-10	-0.623615
160387645	chr5:160387645:C:T	8.08836e-11	-2.2016e-10	-1.45537	3.77661e-06	-2.2016e-10	-1.46816
160387647	chr5:160387647:T:G	1.08613e-10	-2.2016e-10	-1.16059	4.85928e-06	-2.2016e-10	-1.2161
160387753	chr5:160387753:T:C	8.09762e-11	-2.2016e-10	-1.45423	3.7804e-06	-2.2016e-10	-1.46716
160388170	chr5:160388170:T:C	7.62914e-11	-2.2016e-10	-1.51382	3.63839e-06	-2.2016e-10	-1.50545
160388234	chr5:160388234:T:C	6.09716e-11	-1.73798	-4.92792e-10	3.66528e-06	-1.49809	-4.92792e-10
160388377	chr5:160388377:T:TTTTC	9.11788e-11	-2.2016e-10	-1.33556	4.34445e-06	-2.2016e-10	-1.32809
160388423	chr5:160388423:T:G	1.8501e-10	-2.2016e-10	-0.627977	9.71058e-06	-2.2016e-10	-0.523776
160388537	chr5:160388537:A:AT	5.59675e-10	-2.2016e-10	0.478973	2.65013e-05	-2.2016e-10	0.480204
160388973	chr5:160388973:C:T	5.60228e-11	-1.82263	-4.92792e-10	2.84508e-06	-1.7514	-4.92792e-10
160389004	chr5:160389004:C:T	9.22115e-11	-2.2016e-10	-1.3243	4.37435e-06	-2.2016e-10	-1.32123
160389243	chr5:160389243:T:C	2.76774e-10	-2.2016e-10	-0.225182	1.18704e-05	-2.2016e-10	-0.322945
160389281	chr5:160389281:A:C	7.89845e-11	-2.2016e-10	-1.47913	3.74209e-06	-2.2016e-10	-1.47735
160389677	chr5:160389677:G:C	7.79587e-11	-2.2016e-10	-1.4922	3.65686e-06	-2.2016e-10	-1.50039
160389891	chr5:160389891:G:A	4.68716e-09	-2.2016e-10	2.6042	0.000172923	-2.2016e-10	2.35586
160389909	chr5:160389909:G:A	1.21805e-11	-1.8482	-1.50035	6.14061e-07	-1.80635	-1.4783
160390218	chr5:160390218:C:A	6.1858e-10	-2.2016e-10	0.579042	3.34316e-05	-2.2016e-10	0.712512
160390244	chr5:160390244:T:A	8.26192e-11	-2.2016e-10	-1.43414	3.83897e-06	-2.2016e-10	-1.45179
160390322	chr5:160390322:G:A	2.3457e-10	-2.2016e-10	-0.390629	1.0154e-05	-2.2016e-10	-0.479123
160390397	chr5:160390397:G:A	4.81761e-09	-2.2016e-10	2.63165	0.000177453	-2.2016e-10	2.38172
160390500	chr5:160390500:C:T	1.13879e-10	-2.2016e-10	-1.11324	4.73219e-06	-2.2016e-10	-1.2426
160390617	chr5:160390617:G:A	9.56431e-11	-2.2016e-10	-1.28776	4.53121e-06	-2.2016e-10	-1.286
160391118	chr5:160391118:C:T	1.26747e-11	-1.79572	-1.51305	6.39921e-07	-1.73979	-1.50361
160391400	chr5:160391400:G:T	1.62565e-11	-1.63259	-1.4273	9.33671e-07	-1.46507	-1.40055
160391774	chr5:160391774:C:T	1.55568e-11	-1.89656	-1.20733	7.2528e-07	-1.89005	-1.22814
160392099	chr5:160392099:A:G	2.39653e-10	-2.2016e-10	-0.369193	1.03424e-05	-2.2016e-10	-0.460736
160392100	chr5:160392100:T:A	1.23436e-11	-1.8974	-1.43785	5.64851e-07	-1.89726	-1.47093
160393654	chr5:160393654:A:C	9.01572e-11	-2.2016e-10	-1.34683	4.03796e-06	-2.2016e-10	-1.40125
160393924	chr5:160393924:C:A	2.03071e-11	-1.71572	-1.12169	1.0356e-06	-1.66666	-1.09536
160394748	chr5:160394748:A:T	1.39418e-10	-2.2016e-10	-0.910911	6.3614e-06	-2.2016e-10	-0.946743
160395080	chr5:160395080:C:T	1.39429e-10	-2.2016e-10	-0.91083	6.36193e-06	-2.2016e-10	-0.94666
160395880	chr5:160395880:T:C	2.38857e-10	-2.2016e-10	-0.37252	1.03066e-05	-2.2016e-10	-0.464202
160396092	chr5:160396092:C:T	1.16538e-11	-1.89057	-1.50218	5.4478e-07	-1.89235	-1.51201
160397294	chr5:160397294:C:G	9.88193e-11	-2.2016e-10	-1.25509	4.68199e-06	-2.2016e-10	-1.25327
160397311	chr5:160397311:A:G	2.02795e-11	-1.71727	-1.1215	1.03339e-06	-1.66897	-1.09518
160397457	chr5:160397457:A:G	1.25349e-11	-1.84971	-1.47016	5.87195e-07	-1.84419	-1.4852
160398072	chr5:160398072:T:C	1.39197e-10	-2.2016e-10	-0.912491	6.35183e-06	-2.2016e-10	-0.948248
160398378	chr5:160398378:C:T	7.63316e-11	-2.2016e-10	-1.5133	3.61627e-06	-2.2016e-10	-1.51155
160398520	chr5:160398520:G:A	2.95065e-11	-1.84718	-0.616591	1.34989e-06	-1.87649	-0.620483
160398561	chr5:160398561:A:G	7.75556e-11	-1.49739	-4.92792e-10	2.98148e-06	-1.70457	-4.92792e-10
160398635	chr5:160398635:ATC:A	5.23306e-11	-1.8908	-4.92792e-10	2.5292e-06	-1.86909	-4.92792e-10
160399072	chr5:160399072:T:C	1.19464e-11	-1.85387	-1.51409	5.73285e-07	-1.84011	-1.51325
160399114	chr5:160399114:T:C	6.77219e-09	-2.2016e-10	2.9722	0.000395512	-2.2016e-10	3.18319
160399187	chr5:160399187:T:C	3.18704e-09	-2.2016e-10	2.21846	0.000123017	-2.2016e-10	2.01533
160399332	chr5:160399332:A:AAT	1.26228e-10	-2.2016e-10	-1.01029	6.04365e-06	-2.2016e-10	-0.997982
160399667	chr5:160399667:T:C	1.27802e-11	-1.88876	-1.41173	6.12901e-07	-1.88634	-1.4002
160400214	chr5:160400214:G:C	9.80282e-11	-2.2016e-10	-1.26313	4.9786e-06	-2.2016e-10	-1.19184
160400468	chr5:160400468:G:C	4.80603e-10	-2.2016e-10	0.326657	2.53603e-05	-2.2016e-10	0.436193
160401084	chr5:160401084:A:G	2.08352e-11	-1.59567	-1.21607	1.22555e-06	-1.4234	-1.1702
160401392	chr5:160401392:C:T	1.25989e-11	-1.82324	-1.49153	5.82001e-07	-1.83078	-1.5075
160402046	chr5:160402046:G:T	8.14311e-11	-2.2016e-10	-1.44863	3.99826e-06	-2.2016e-10	-1.41113
160402051	chr5:160402051:A:T	1.36327e-11	-1.77906	-1.45685	6.38025e-07	-1.76625	-1.48012
160402082	chr5:160402082:A:G	1.43694e-10	-2.2016e-10	-0.880695	6.44063e-06	-2.2016e-10	-0.934365
160402228	chr5:160402228:G:A	9.23233e-11	-1.32309	-4.92792e-10	4.52441e-06	-1.2875	-4.92792e-10
160402581	chr5:160402581:G:GT	4.82743e-10	-2.2016e-10	0.331099	2.54844e-05	-2.2016e-10	0.441075
160402788	chr5:160402788:C:T	5.23691e-11	-1.89007	-4.92792e-10	2.58816e-06	-1.84605	-4.92792e-10
160402940	chr5:160402940:G:A	1.37538e-11	-1.78231	-1.44476	6.42047e-07	-1.76945	-1.47064
160403121	chr5:160403121:T:C	1.01683e-10	-2.2016e-10	-1.22652	5.00842e-06	-2.2016e-10	-1.18587
160403217	chr5:160403217:A:G	4.83709e-10	-2.2016e-10	0.3331	2.55395e-05	-2.2016e-10	0.443234
160403596	chr5:160403596:T:C	1.25582e-11	-1.89465	-1.42336	6.01962e-07	-1.89069	-1.41386
160403849	chr5:160403849:C:T	1.37469e-11	-1.77812	-1.44945	6.42208e-07	-1.76538	-1.47446
160404070	chr5:160404070:G:T	1.1744e-11	-1.88567	-1.49937	5.63285e-07	-1.86776	-1.5032
160404194	chr5:160404194:G:A	8.14897e-11	-2.2016e-10	-1.44791	4.11714e-06	-2.2016e-10	-1.38183
160404211	chr5:160404211:A:G	1.41764e-11	-1.75065	-1.44615	6.62749e-07	-1.73648	-1.47187
160404221	chr5:160404221:T:C	1.27421e-11	-1.87547	-1.42801	5.9079e-07	-1.86505	-1.45823
160404657	chr5:160404657:C:T	1.28587e-11	-1.82562	-1.46874	6.00451e-07	-1.8182	-1.48886
160404712	chr5:160404712:G:A	8.09131e-11	-2.2016e-10	-1.45501	4.07632e-06	-2.2016e-10	-1.3918
160404796	chr5:160404796:A:G	1.36938e-11	-1.76817	-1.46327	6.42156e-07	-1.75486	-1.48505
160404896	chr5:160404896:G:A	4.74105e-10	-2.2016e-10	0.313045	2.50123e-05	-2.2016e-10	0.422375
160405212	chr5:160405212:A:G	9.046e-11	-2.2016e-10	-1.34348	4.14712e-06	-2.2016e-10	-1.37458
160405243	chr5:160405243:A:G	1.387e-11	-1.76186	-1.45679	6.49587e-07	-1.74826	-1.48014
160405544	chr5:160405544:T:C	5.24381e-11	-1.88875	-4.92792e-10	2.47152e-06	-1.89216	-4.92792e-10
160405804	chr5:160405804:G:A	1.89379e-11	-1.60225	-1.30497	1.10414e-06	-1.4316	-1.26632
160405901	chr5:160405901:C:T	1.15934e-11	-1.89686	-1.50108	5.6201e-07	-1.89618	-1.47705
160406190	chr5:160406190:A:G	2.65327e-11	-1.82316	-0.746844	1.3575e-06	-1.80147	-0.689872
160406395	chr5:160406395:A:G	5.53939e-10	-2.2016e-10	0.468671	2.28688e-05	-2.2016e-10	0.332784
160406522	chr5:160406522:C:T	1.86161e-10	-2.2016e-10	-0.62177	1.06838e-05	-2.2016e-10	-0.428259
160406871	chr5:160406871:C:G	1.60652e-11	-1.88787	-1.18386	7.76839e-07	-1.87267	-1.17684
160406980	chr5:160406980:A:G	1.26948e-11	-1.79516	-1.51203	6.01604e-07	-1.80311	-1.50204
160407079	chr5:160407079:T:C	1.20468e-11	-1.88249	-1.4771	5.77641e-07	-1.86268	-1.48311
160407699	chr5:160407699:G:A	1.01289e-10	-2.2016e-10	-1.2304	4.99844e-06	-2.2016e-10	-1.18786
160408166	chr5:160408166:G:A	1.36066e-11	-1.78045	-1.45737	6.36658e-07	-1.76805	-1.48047
160408463	chr5:160408463:A:G	1.10552e-10	-2.2016e-10	-1.1429	5.93303e-06	-2.2016e-10	-1.01646
160408651	chr5:160408651:A:G	1.25435e-11	-1.80721	-1.51198	5.9489e-07	-1.81433	-1.50203
160408916	chr5:160408916:T:C	6.52552e-11	-1.67008	-4.92792e-10	2.73945e-06	-1.78923	-4.92792e-10
160409271	chr5:160409271:G:A	5.24345e-11	-1.88882	-4.92792e-10	2.46183e-06	-1.89608	-4.92792e-10
160409311	chr5:160409311:G:A	2.33552e-09	-2.2016e-10	1.90761	9.07542e-05	-2.2016e-10	1.71116
160409338	chr5:160409338:A:C	5.48532e-11	-1.84372	-4.92792e-10	2.73223e-06	-1.79187	-4.92792e-10
160409364	chr5:160409364:G:GGTCA	1.27524e-11	-1.80095	-1.50172	5.91397e-07	-1.80993	-1.51233
160409818	chr5:160409818:G:A	4.72301e-10	-2.2016e-10	0.309233	2.49105e-05	-2.2016e-10	0.4183
160410191	chr5:160410191:A:G	7.14249e-11	-1.57974	-4.92792e-10	2.82451e-06	-1.75866	-4.92792e-10
160410433	chr5:160410433:G:A	7.72793e-11	-2.2016e-10	-1.50096	3.62302e-06	-2.2016e-10	-1.50968
160410622	chr5:160410622:A:T	1.27638e-11	-1.89586	-1.40592	6.11873e-07	-1.89273	-1.39549
160410991	chr5:160410991:G:A	7.62871e-11	-2.2016e-10	-1.51388	3.60789e-06	-2.2016e-10	-1.51387
160411007	chr5:160411007:A:G	1.48371e-10	-2.2016e-10	-0.848668	6.65188e-06	-2.2016e-10	-0.902092
160411091	chr5:160411091:C:A	1.27936e-11	-1.8916	-1.40784	6.14586e-07	-1.88627	-1.39753
160411157	chr5:160411157:C:T	4.90504e-10	-2.2016e-10	0.347049	2.5785e-05	-2.2016e-10	0.452801
160411205	chr5:160411205:G:C	2.17867e-09	-2.2016e-10	1.83808	8.48466e-05	-2.2016e-10	1.64385
160411656	chr5:160411656:C:T	1.35808e-11	-1.78367	-1.45606	6.34836e-07	-1.77173	-1.47965
160412114	chr5:160412114:C:T	1.1924e-11	-1.89398	-1.47585	5.65852e-07	-1.88234	-1.48407
160412204	chr5:160412204:T:C	1.59119e-11	-1.88819	-1.19313	7.69475e-07	-1.87323	-1.18581
160412205	chr5:160412205:T:C	1.94338e-10	-2.2016e-10	-0.578786	1.05702e-05	-2.2016e-10	-0.438957
160412310	chr5:160412310:T:C	1.1522e-11	-1.89488	-1.50925	5.47861e-07	-1.89116	-1.50757
160412697	chr5:160412697:C:G	4.84019e-10	-2.2016e-10	0.333741	2.55472e-05	-2.2016e-10	0.443537
160413681	chr5:160413681:T:C	1.26144e-11	-1.80014	-1.51341	5.96368e-07	-1.80791	-1.50598
160413844	chr5:160413844:A:C	4.9914e-10	-2.2016e-10	0.364503	2.06804e-05	-2.2016e-10	0.232193
160414486	chr5:160414486:A:T	6.21761e-11	-1.71841	-4.92792e-10	3.05716e-06	-1.67951	-4.92792e-10
160414685	chr5:160414685:A:T	7.95667e-11	-2.2016e-10	-1.47179	3.71121e-06	-2.2016e-10	-1.48563
160414830	chr5:160414830:T:C	1.27436e-10	-2.2016e-10	-1.00077	5.83324e-06	-2.2016e-10	-1.03342
160415666	chr5:160415666:T:C	1.56845e-11	-1.86603	-1.22968	8.19884e-07	-1.88098	-1.11461
160416017	chr5:160416017:C:T	1.49564e-11	-1.78701	-1.35623	6.84288e-07	-1.77688	-1.39949
160416137	chr5:160416137:GC:G	1.21768e-11	-1.84875	-1.5001	7.41573e-07	-1.59782	-1.49815
160416531	chr5:160416531:C:T	9.86425e-11	-2.2016e-10	-1.25688	4.44177e-06	-2.2016e-10	-1.30594
160416989	chr5:160416989:A:G	2.02254e-11	-1.89352	-0.94793	1.11911e-06	-1.85711	-0.827348
160417073	chr5:160417073:TC:T	1.26777e-10	-2.2016e-10	-1.00595	5.86539e-06	-2.2016e-10	-1.02792
160417168	chr5:160417168:T:C	3.0574e-11	-1.87861	-0.549621	1.47235e-06	-1.88009	-0.530037
160417268	chr5:160417268:C:T	1.52071e-10	-0.610713	-0.213326	5.72551e-06	-0.858666	-0.193394
160417989	chr5:160417989:A:C	3.76001e-11	-1.84278	-0.378601	1.76083e-06	-1.85518	-0.376022
160418039	chr5:160418039:G:T	3.62986e-11	-1.85803	-0.398575	1.70386e-06	-1.86882	-0.395275
160419034	chr5:160419034:G:A	9.16898e-11	-2.2016e-10	-1.32997	4.47517e-06	-2.2016e-10	-1.29845
160419067	chr5:160419067:A:G	8.92561e-11	-1.74495	0.38808	3.69139e-06	-1.85133	0.360342
160419201	chr5:160419201:G:A	5.75732e-11	-0.294029	-1.5013	2.77602e-06	-0.286931	-1.48904
160419342	chr5:160419342:A:G	2.08365e-10	-2.2016e-10	-0.509092	1.02058e-05	-2.2016e-10	-0.474039
160419403	chr5:160419403:A:C	3.41717e-11	-0.889648	-1.42734	1.97383e-06	-0.687666	-1.42935
160419673	chr5:160419673:C:G	1.45103e-10	-2.2016e-10	-0.870938	6.9883e-06	-2.2016e-10	-0.852754
160419964	chr5:160419964:G:A	2.84531e-10	-2.2016e-10	-0.197541	1.41319e-05	-2.2016e-10	-0.148553
160420073	chr5:160420073:G:A	1.30531e-11	-1.77871	-1.50065	6.16977e-07	-1.7791	-1.50081
160421186	chr5:160421186:T:A	1.27844e-11	-1.79573	-1.50442	6.04399e-07	-1.79592	-1.50459
160422562	chr5:160422562:T:C	2.77164e-10	-2.2016e-10	-0.223774	1.47902e-05	-2.2016e-10	-0.103028
160422579	chr5:160422579:A:G	4.68076e-11	-1.72092	-0.281417	1.93481e-06	-1.83914	-0.297841
160422597	chr5:160422597:C:A	1.32582e-09	1.3414	-4.92792e-10	6.41831e-05	1.36475	-4.92792e-10
160422658	chr5:160422658:G:C	7.79494e-11	-2.2016e-10	-1.49232	3.69596e-06	-2.2016e-10	-1.48975
160422984	chr5:160422984:C:T	1.52102e-11	-1.75364	-1.37278	7.17249e-07	-1.75294	-1.37638
160423021	chr5:160423021:G:A	9.24499e-11	-2.2016e-10	-1.32172	4.57146e-06	-2.2016e-10	-1.27716
160423150	chr5:160423150:A:G	8.18173e-11	-2.2016e-10	-1.4439	3.95152e-06	-2.2016e-10	-1.42289
160423178	chr5:160423178:T:TACA	1.557e-11	-1.77388	-1.32916	7.35659e-07	-1.77444	-1.32954
160423365	chr5:160423365:C:T	2.63988e-11	-1.43371	-1.14136	1.4518e-06	-1.27796	-1.14623
160423593	chr5:160423593:A:G	2.37421e-10	-0.378551	-4.92792e-10	6.60713e-06	-0.908842	-4.92792e-10
160423692	chr5:160423692:C:T	1.5107e-11	-1.7564	-1.37682	7.12719e-07	-1.75528	-1.38038
160423704	chr5:160423704:CA:C	2.30825e-11	-1.73443	-0.974884	1.09827e-06	-1.73523	-0.96803
160423880	chr5:160423880:G:GA	1.4782e-10	-2.2016e-10	-0.852388	7.27592e-06	-2.2016e-10	-0.812421
160423915	chr5:160423915:T:A	3.73882e-10	-2.2016e-10	0.0755572	1.84697e-05	-2.2016e-10	0.119138
160424047	chr5:160424047:A:C	3.82742e-11	-1.89717	-0.306439	1.70287e-06	-1.88926	-0.375422
160424738	chr5:160424738:A:G	2.11552e-11	-1.54215	-1.25435	1.18861e-06	-1.3925	-1.23171
160425304	chr5:160425304:T:C	1.6572e-11	-1.84923	-1.19144	7.67919e-07	-1.83674	-1.22433
160425647	chr5:160425647:C:T	1.77964e-09	0.149532	1.48625	4.38554e-05	-0.460289	1.4442
160425757	chr5:160425757:CAGTG:C	2.52157e-10	0.454119	-0.772449	5.80715e-06	-0.214243	-0.823659
160425762	chr5:160425762:G:C	2.5122e-10	0.456893	-0.778949	5.7851e-06	-0.211771	-0.829935
160425975	chr5:160425975:A:T	1.21691e-11	-1.84273	-1.50675	5.72625e-07	-1.85469	-1.49983
160426286	chr5:160426286:A:C	2.00551e-11	-1.8341	-1.0158	9.55753e-07	-1.8972	-0.945048
160426931	chr5:160426931:G:A	7.14091e-11	-0.68418	-0.895779	2.10249e-06	-1.14264	-0.911232
160427447	chr5:160427447:AACT:A	6.47229e-11	-0.748001	-0.930268	1.93583e-06	-1.19166	-0.944789
160427603	chr5:160427603:T:A	6.17376e-11	-0.790767	-0.934725	1.86416e-06	-1.22508	-0.949095
160427624	chr5:160427624:T:C	2.7183e-11	-1.15918	-1.38661	9.13715e-07	-1.49374	-1.39349
160427657	chr5:160427657:A:G	6.36872e-11	-0.757708	-0.936693	1.89852e-06	-1.20489	-0.951025
160428347	chr5:160428347:C:T	1.40529e-10	-2.2016e-10	-0.902969	6.22771e-06	-2.2016e-10	-0.967982
160428389	chr5:160428389:A:G	1.53598e-10	-2.2016e-10	-0.814048	6.78085e-06	-2.2016e-10	-0.882888
160428637	chr5:160428637:C:T	1.46336e-10	-2.2016e-10	-0.862477	7.50901e-06	-2.2016e-10	-0.780887
160428753	chr5:160428753:T:TG	1.46337e-11	-1.6519	-1.51315	6.749e-07	-1.67755	-1.51263
160429464	chr5:160429464:A:G	9.02376e-11	-2.2016e-10	-1.34594	4.21563e-06	-2.2016e-10	-1.35819
160429522	chr5:160429522:A:G	1.15386e-11	-1.89386	-1.50882	5.68665e-07	-1.85799	-1.50346
160429880	chr5:160429880:C:T	2.60127e-09	-2.2016e-10	2.01537	0.000116991	-2.2016e-10	1.96511
160430521	chr5:160430521:C:T	4.68261e-11	-1.30448	-0.697465	1.63253e-06	-1.58332	-0.723538
160430647	chr5:160430647:T:C	2.72152e-09	-2.2016e-10	2.06056	0.000122263	-2.2016e-10	2.00918
160430742	chr5:160430742:T:G	2.71114e-09	-2.2016e-10	2.05674	0.0001218	-2.2016e-10	2.00539
160430757	chr5:160430757:T:C	9.11106e-11	-0.997018	-0.339292	2.92086e-06	-1.35957	-0.365549
160430963	chr5:160430963:T:TA	2.23329e-11	-1.28597	-1.45635	1.27314e-06	-1.097	-1.4585
160431468	chr5:160431468:G:A	9.08729e-11	-2.2016e-10	-1.33892	4.4288e-06	-2.2016e-10	-1.30886
160431592	chr5:160431592:A:G	5.19935e-11	-1.89727	-4.92792e-10	2.46167e-06	-1.89615	-4.92792e-10
160431693	chr5:160431693:C:T	1.40248e-11	-1.69365	-1.5139	6.49249e-07	-1.7181	-1.51083
160431855	chr5:160431855:G:T	4.99923e-11	-1.05128	-0.885239	1.60176e-06	-1.42373	-0.902156
160432432	chr5:160432432:C:A	1.05954e-08	-2.2016e-10	3.41979	0.000466859	-2.2016e-10	3.34904
160432624	chr5:160432624:C:G	1.03478e-10	-2.2016e-10	-1.20902	4.86114e-06	-2.2016e-10	-1.21572
160432661	chr5:160432661:T:A	4.78019e-11	-1.01656	-0.964762	1.52009e-06	-1.39788	-0.980345
160432787	chr5:160432787:C:T	4.97961e-11	-0.919355	-1.02109	1.54798e-06	-1.32469	-1.03534
160432887	chr5:160432887:C:CCA	5.22121e-11	-1.89307	-4.92792e-10	2.46123e-06	-1.89633	-4.92792e-10
160433243	chr5:160433243:A:G	1.28576e-10	-1.89157	0.899703	6.85386e-06	-1.88572	1.01354
160433262	chr5:160433262:A:G	2.68871e-09	-2.2016e-10	2.04843	0.000120803	-2.2016e-10	1.99717
160433328	chr5:160433328:C:T	3.06641e-09	-2.2016e-10	2.17988	0.000137707	-2.2016e-10	2.12814
160433403	chr5:160433403:C:CCTT	5.02236e-11	-0.928007	-1.00389	1.56325e-06	-1.33164	-1.01859
160433467	chr5:160433467:A:G	4.75055e-11	-0.748394	-1.23914	2.88745e-06	-0.54031	-1.19631
160433541	chr5:160433541:T:A	5.2129e-11	-1.89466	-4.92792e-10	2.46052e-06	-1.89662	-4.92792e-10
160433573	chr5:160433573:C:T	8.83942e-11	-1.36658	-4.92792e-10	3.87067e-06	-1.44356	-4.92792e-10
160433597	chr5:160433597:A:G	7.64507e-11	-2.2016e-10	-1.51174	3.63486e-06	-2.2016e-10	-1.50642
160433796	chr5:160433796:T:C	4.6186e-11	-0.94355	-1.07216	1.44528e-06	-1.34338	-1.0853
160434222	chr5:160434222:C:T	5.44003e-11	-1.85202	-4.92792e-10	2.49071e-06	-1.88443	-4.92792e-10
160434334	chr5:160434334:G:C	4.16136e-11	-0.875045	-1.24491	2.13979e-06	-0.800968	-1.23532
160434343	chr5:160434343:C:T	5.22179e-11	-1.89296	-4.92792e-10	2.56255e-06	-1.85599	-4.92792e-10
160434451	chr5:160434451:G:T	4.42767e-11	-0.986267	-1.07166	1.39851e-06	-1.37692	-1.08466
160434503	chr5:160434503:T:C	1.42451e-11	-1.69228	-1.49969	6.62153e-07	-1.72315	-1.4861
160434521	chr5:160434521:G:A	7.63155e-11	-2.2016e-10	-1.51351	3.60759e-06	-2.2016e-10	-1.51395
160434541	chr5:160434541:G:A	8.67864e-11	-2.2016e-10	-1.38493	3.96012e-06	-2.2016e-10	-1.42072
160434556	chr5:160434556:G:A	4.60666e-10	-2.2016e-10	0.28429	2.17175e-05	-2.2016e-10	0.281127
160434568	chr5:160434568:C:T	1.82937e-11	-1.75132	-1.19051	9.05458e-07	-1.70455	-1.19176
160434620	chr5:160434620:G:A	1.36097e-11	-1.73341	-1.5042	6.51369e-07	-1.72152	-1.50415
160434710	chr5:160434710:G:A	2.37615e-10	-2.2016e-10	-0.37773	1.30417e-05	-2.2016e-10	-0.22884
160434798	chr5:160434798:T:C	2.36786e-10	-2.2016e-10	-0.381225	1.29931e-05	-2.2016e-10	-0.232575
160435880	chr5:160435880:G:T	2.68695e-10	-2.2016e-10	-0.254809	1.49273e-05	-2.2016e-10	-0.0937967
160436065	chr5:160436065:G:A	8.4304e-11	-1.41395	-4.92792e-10	5.47362e-06	-1.09705	-4.92792e-10
160436069	chr5:160436069:G:A	6.40414e-11	-1.68886	-4.92792e-10	3.83732e-06	-1.45222	-4.92792e-10
160436079	chr5:160436079:C:T	1.90614e-11	-1.74703	-1.15369	9.4558e-07	-1.69867	-1.15427
160436169	chr5:160436169:C:T	5.09953e-11	-0.802628	-1.11402	1.54325e-06	-1.23467	-1.12843
160436208	chr5:160436208:A:G	1.18807e-10	-2.2016e-10	-1.07088	5.36563e-06	-2.2016e-10	-1.11698
160436238	chr5:160436238:G:C	2.14219e-10	-2.2016e-10	-0.481386	8.25296e-06	-2.2016e-10	-0.686419
160436281	chr5:160436281:G:T	3.55007e-11	-1.56694	-0.711896	1.66331e-06	-1.60614	-0.682045
160436302	chr5:160436302:T:C	2.65899e-10	-0.265269	-4.92792e-10	3.61872e-05	0.791713	-4.92792e-10
160436410	chr5:160436410:G:A	1.81301e-10	-2.2016e-10	-0.648227	9.37528e-06	-2.2016e-10	-0.558915
160436969	chr5:160436969:T:C	4.74313e-11	-0.904124	-1.08498	1.46623e-06	-1.31588	-1.09841
160437256	chr5:160437256:C:T	5.17127e-10	-2.2016e-10	0.399904	2.43342e-05	-2.2016e-10	0.394893
160437331	chr5:160437331:T:G	1.04085e-10	-2.2016e-10	-1.20318	4.72463e-06	-2.2016e-10	-1.2442
160437519	chr5:160437519:A:C	7.87877e-11	-2.2016e-10	-1.48163	3.67493e-06	-2.2016e-10	-1.49546
160437623	chr5:160437623:G:A	6.01757e-11	-1.75112	-4.92792e-10	3.00413e-06	-1.697	-4.92792e-10
160437730	chr5:160437730:A:G	8.49067e-11	-2.2016e-10	-1.40683	3.93499e-06	-2.2016e-10	-1.42708
160437982	chr5:160437982:A:G	2.90021e-11	-1.34935	-1.13167	1.10691e-06	-1.55173	-1.14369
160438142	chr5:160438142:G:A	8.14965e-11	-0.941607	-0.506218	5.73008e-06	-0.599922	-0.451339
160438256	chr5:160438256:A:C	1.075e-10	-2.2016e-10	-1.1709	4.87346e-06	-2.2016e-10	-1.21319
160438409	chr5:160438409:C:A	1.0201e-09	-2.2016e-10	1.07927	4.26871e-05	-2.2016e-10	0.956905
160438572	chr5:160438572:C:T	1.5105e-11	-1.67416	-1.4592	8.7657e-07	-1.50336	-1.42538
160438961	chr5:160438961:T:C	7.3759e-11	-1.54758	-4.92792e-10	2.9749e-06	-1.70678	-4.92792e-10
160439037	chr5:160439037:G:A	5.34795e-11	-1.86909	-4.92792e-10	2.56115e-06	-1.85653	-4.92792e-10
160439430	chr5:160439430:C:T	7.23177e-10	-2.2016e-10	0.73527	3.65246e-05	-2.2016e-10	0.800996
160439492	chr5:160439492:C:A	1.4867e-10	-2.2016e-10	-0.846655	7.57631e-06	-2.2016e-10	-0.771965
160439690	chr5:160439690:A:T	6.869e-11	-1.61878	-4.92792e-10	3.36439e-06	-1.58375	-4.92792e-10
160439834	chr5:160439834:T:C	1.5845e-10	-1.56542	0.782471	6.71211e-06	-1.72076	0.82768
160439961	chr5:160439961:G:A	1.48858e-11	-1.74036	-1.40762	8.55932e-07	-1.58684	-1.36571
160439986	chr5:160439986:G:A	1.95369e-11	-1.81304	-1.06304	9.02567e-07	-1.78836	-1.11114
160440190	chr5:160440190:T:C	7.83033e-11	-1.48779	-4.92792e-10	3.85173e-06	-1.44847	-4.92792e-10
160440444	chr5:160440444:T:C	1.27437e-10	-2.2016e-10	-1.00076	5.60758e-06	-2.2016e-10	-1.07287
160440555	chr5:160440555:G:A	1.3835e-10	-2.2016e-10	-0.918598	6.28681e-06	-2.2016e-10	-0.958538
160440640	chr5:160440640:C:T	1.14662e-11	-1.89726	-1.51172	5.4503e-07	-1.89721	-1.5067
160440646	chr5:160440646:C:T	1.16279e-11	-1.89728	-1.4977	5.57075e-07	-1.89598	-1.48606
160440876	chr5:160440876:C:T	7.83219e-11	-2.2016e-10	-1.48756	3.7133e-06	-2.2016e-10	-1.48507
160441114	chr5:160441114:A:C	1.18838e-10	-2.2016e-10	-1.07063	5.02192e-06	-2.2016e-10	-1.18318
160441240	chr5:160441240:C:A	1.88329e-10	-2.2016e-10	-0.610194	8.26615e-06	-2.2016e-10	-0.684823
160441423	chr5:160441423:G:A	1.87639e-11	-1.45114	-1.46531	9.87453e-07	-1.36642	-1.4432
160441438	chr5:160441438:C:G	7.62732e-11	-2.2016e-10	-1.51406	3.60722e-06	-2.2016e-10	-1.51406
160442195	chr5:160442195:T:G	1.52552e-10	-2.2016e-10	-0.82088	6.34327e-06	-2.2016e-10	-0.949597
160442450	chr5:160442450:T:C	1.47842e-11	-1.65021	-1.50461	8.36266e-07	-1.47337	-1.50243
160442476	chr5:160442476:C:A	9.83321e-11	-2.2016e-10	-1.26003	5.01464e-06	-2.2016e-10	-1.18463
160443174	chr5:160443174:C:T	3.40529e-10	-2.2016e-10	-0.0178846	1.7071e-05	-2.2016e-10	0.0403918
160443505	chr5:160443505:G:A	5.43617e-11	-1.85272	-4.92792e-10	2.61722e-06	-1.83488	-4.92792e-10
160443581	chr5:160443581:C:T	7.70902e-11	-2.2016e-10	-1.50341	3.64423e-06	-2.2016e-10	-1.50385
160443604	chr5:160443604:G:A	4.48332e-11	-1.80108	-0.244354	1.79432e-06	-1.8566	-0.355765
160443614	chr5:160443614:A:T	7.77796e-11	-2.2016e-10	-1.4945	3.65988e-06	-2.2016e-10	-1.49956
160443821	chr5:160443821:A:T	1.55346e-10	-2.2016e-10	-0.80273	6.44797e-06	-2.2016e-10	-0.933226
160444014	chr5:160444014:T:C	5.77108e-10	-2.2016e-10	0.509646	3.12973e-05	-2.2016e-10	0.646542
160444074	chr5:160444074:C:T	3.7987e-10	-2.2016e-10	0.091444	2.08359e-05	-2.2016e-10	0.239688
160444256	chr5:160444256:C:T	1.53396e-10	-2.2016e-10	-0.815363	6.37405e-06	-2.2016e-10	-0.944757
160444323	chr5:160444323:T:A	2.08949e-11	-1.87091	-0.937968	1.00608e-06	-1.85921	-0.93172
160444780	chr5:160444780:C:A	3.30808e-10	-2.2016e-10	-0.0468474	1.76198e-05	-2.2016e-10	0.0720307
160445086	chr5:160445086:T:A	1.42954e-10	-2.2016e-10	-0.885861	7.24629e-06	-2.2016e-10	-0.816501
160445087	chr5:160445087:ACCT:A	1.42929e-10	-2.2016e-10	-0.886037	7.24469e-06	-2.2016e-10	-0.816723
160445177	chr5:160445177:A:G	2.15288e-10	-2.2016e-10	-0.476405	1.0772e-05	-2.2016e-10	-0.42004
160445189	chr5:160445189:C:T	1.53095e-10	-2.2016e-10	-0.817327	6.3641e-06	-2.2016e-10	-0.946319
160445645	chr5:160445645:C:A	1.10073e-10	-2.2016e-10	-1.14724	5.17713e-06	-2.2016e-10	-1.15274
160446037	chr5:160446037:A:G	1.57733e-10	-2.2016e-10	-0.787479	6.53639e-06	-2.2016e-10	-0.919606
160446123	chr5:160446123:T:C	9.14216e-11	-2.2016e-10	-1.3329	4.29405e-06	-2.2016e-10	-1.33976
160446210	chr5:160446210:T:A	1.65438e-10	-2.2016e-10	-0.739786	8.43934e-06	-2.2016e-10	-0.664087
160446426	chr5:160446426:T:C	1.52125e-10	-2.2016e-10	-0.823684	6.33125e-06	-2.2016e-10	-0.951493
160446452	chr5:160446452:C:T	2.46842e-11	-1.49149	-1.15073	1.22246e-06	-1.41318	-1.18294
160446882	chr5:160446882:T:G	7.99361e-11	-2.2016e-10	-1.46716	3.70718e-06	-2.2016e-10	-1.48672
160446969	chr5:160446969:T:A	1.49785e-10	-2.2016e-10	-0.839185	6.23873e-06	-2.2016e-10	-0.966214
160447184	chr5:160447184:A:G	1.53152e-10	-2.2016e-10	-0.816952	6.3505e-06	-2.2016e-10	-0.948458
160447228	chr5:160447228:T:C	2.24286e-11	-1.69035	-1.0477	1.29522e-06	-1.51652	-1.02179
160447304	chr5:160447304:A:T	9.23712e-11	-2.2016e-10	-1.32257	4.26236e-06	-2.2016e-10	-1.34717
160447327	chr5:160447327:G:C	1.46468e-10	-2.2016e-10	-0.86158	6.11679e-06	-2.2016e-10	-0.985953
160447565	chr5:160447565:C:T	1.53976e-10	-2.2016e-10	-0.81159	6.39752e-06	-2.2016e-10	-0.941081
160447961	chr5:160447961:T:C	2.19472e-11	-1.71678	-1.04296	1.25541e-06	-1.55306	-1.01647
160448400	chr5:160448400:T:C	2.37974e-11	-1.53312	-1.14569	1.17203e-06	-1.4607	-1.17755
160448410	chr5:160448410:C:T	7.6337e-11	-2.2016e-10	-1.51323	3.60825e-06	-2.2016e-10	-1.51377
160448638	chr5:160448638:C:T	4.50917e-11	-1.79979	-0.239894	1.80722e-06	-1.85519	-0.350014
160448786	chr5:160448786:G:T	1.66028e-10	-2.2016e-10	-0.736225	7.63055e-06	-2.2016e-10	-0.764831
160448800	chr5:160448800:T:C	1.50847e-10	-2.2016e-10	-0.832121	6.2799e-06	-2.2016e-10	-0.959638
160448850	chr5:160448850:T:C	7.69615e-11	-2.2016e-10	-1.50508	3.64122e-06	-2.2016e-10	-1.50467
160448946	chr5:160448946:C:T	1.71186e-11	-1.51243	-1.49578	6.75021e-07	-1.69754	-1.49246
160448978	chr5:160448978:C:T	7.5269e-11	-1.52732	-4.92792e-10	3.41297e-06	-1.56941	-4.92792e-10
160449582	chr5:160449582:G:A	4.30137e-11	-1.80789	-0.278981	1.75459e-06	-1.86	-0.374761
160449881	chr5:160449881:A:G	2.05153e-10	-1.78792	1.26329	8.65419e-06	-1.81825	1.1793
160450178	chr5:160450178:C:T	1.49182e-10	-2.2016e-10	-0.843215	6.21637e-06	-2.2016e-10	-0.969806
160450569	chr5:160450569:G:A	9.93503e-11	-2.2016e-10	-1.24973	5.08261e-06	-2.2016e-10	-1.17117
160450794	chr5:160450794:G:A	1.54948e-10	-2.2016e-10	-0.805294	6.43284e-06	-2.2016e-10	-0.935575
160451047	chr5:160451047:A:T	7.63018e-11	-2.2016e-10	-1.51369	3.60992e-06	-2.2016e-10	-1.51331
160451048	chr5:160451048:A:T	7.63465e-11	-2.2016e-10	-1.5131	3.60808e-06	-2.2016e-10	-1.51381
160451061	chr5:160451061:G:A	2.00134e-11	-1.69958	-1.1524	8.74511e-07	-1.78336	-1.14772
160451327	chr5:160451327:G:T	9.99726e-11	-2.2016e-10	-1.24349	4.59072e-06	-2.2016e-10	-1.27296
160451338	chr5:160451338:A:G	2.58345e-11	-1.47788	-1.11879	1.27918e-06	-1.39892	-1.15185
160451387	chr5:160451387:G:A	7.62997e-11	-2.2016e-10	-1.51372	3.62343e-06	-2.2016e-10	-1.50957
160452251	chr5:160452251:A:G	1.70299e-11	-1.52107	-1.49234	6.73666e-07	-1.70329	-1.48872
160452412	chr5:160452412:G:C	1.06099e-10	-2.2016e-10	-1.18401	4.86121e-06	-2.2016e-10	-1.2157
160452493	chr5:160452493:C:T	8.83612e-11	-2.2016e-10	-1.36695	3.89601e-06	-2.2016e-10	-1.43704
160452736	chr5:160452736:G:A	1.01298e-10	-1.08641	-0.143908	5.7297e-06	-0.949821	-0.101507
160452971	chr5:160452971:T:C	2.41313e-11	-1.43404	-1.23083	1.13757e-06	-1.38437	-1.28372
160453051	chr5:160453051:C:G	1.60054e-11	-1.63019	-1.44527	7.89768e-07	-1.57313	-1.45988
160453349	chr5:160453349:C:T	1.44798e-11	-1.74968	-1.42596	7.02022e-07	-1.7087	-1.44208
160454262	chr5:160454262:C:T	4.91929e-10	-2.2016e-10	0.349951	2.2422e-05	-2.2016e-10	0.313054
160454327	chr5:160454327:G:C	1.54126e-10	-2.2016e-10	-0.810611	6.82188e-06	-2.2016e-10	-0.876855
160454743	chr5:160454743:G:A	3.72104e-11	-1.87274	-0.359054	1.68367e-06	-1.87114	-0.404872
160454771	chr5:160454771:A:G	8.55008e-11	-2.2016e-10	-1.39986	4.05189e-06	-2.2016e-10	-1.39781
160455074	chr5:160455074:G:A	3.13161e-10	-2.2016e-10	-0.101665	1.57047e-05	-2.2016e-10	-0.0430288
160455444	chr5:160455444:C:G	8.26974e-11	-2.2016e-10	-1.4332	3.9119e-06	-2.2016e-10	-1.43297
160455790	chr5:160455790:C:A	4.23661e-11	-1.67908	-0.422959	1.90615e-06	-1.67833	-0.473574
160456129	chr5:160456129:T:C	1.45817e-10	-2.2016e-10	-0.866034	7.43274e-06	-2.2016e-10	-0.791097
160456151	chr5:160456151:C:A	1.10031e-10	-2.2016e-10	-1.14762	4.96335e-06	-2.2016e-10	-1.19491
160456497	chr5:160456497:T:C	1.4026e-11	-1.78892	-1.41855	7.3796e-07	-1.6819	-1.41896
160456517	chr5:160456517:C:T	1.32667e-10	-2.2016e-10	-0.960545	5.92428e-06	-2.2016e-10	-1.01793
160456528	chr5:160456528:C:T	3.9875e-10	-2.2016e-10	0.13995	2.12794e-05	-2.2016e-10	0.260749
160456613	chr5:160456613:A:G	8.12197e-11	-2.2016e-10	-1.45123	3.74624e-06	-2.2016e-10	-1.47624
160456645	chr5:160456645:T:C	1.39129e-11	-1.78925	-1.42632	7.31908e-07	-1.68246	-1.42663
160456648	chr5:160456648:G:A	8.35717e-11	-2.2016e-10	-1.42268	3.96147e-06	-2.2016e-10	-1.42038
160456685	chr5:160456685:A:G	1.40188e-11	-1.78943	-1.41855	7.37354e-07	-1.68272	-1.41896
160457262	chr5:160457262:A:G	7.80105e-11	-2.2016e-10	-1.49154	3.66193e-06	-2.2016e-10	-1.499
160457745	chr5:160457745:T:A	5.34031e-11	-1.87051	-4.92792e-10	2.60049e-06	-1.84129	-4.92792e-10
160457800	chr5:160457800:C:T	3.99333e-10	-2.2016e-10	0.141412	2.13432e-05	-2.2016e-10	0.263742
160457889	chr5:160457889:T:C	1.1199e-10	-2.2016e-10	-1.12997	5.14432e-06	-2.2016e-10	-1.1591
160458131	chr5:160458131:A:C	4.35539e-10	-2.2016e-10	0.228201	2.33604e-05	-2.2016e-10	0.35405
160458553	chr5:160458553:C:A	1.12457e-10	-2.2016e-10	-1.12582	5.06413e-06	-2.2016e-10	-1.17481
160458981	chr5:160458981:T:C	7.63969e-11	-2.2016e-10	-1.51244	3.60914e-06	-2.2016e-10	-1.51352
160459050	chr5:160459050:T:C	2.9364e-10	-2.2016e-10	-0.16603	1.60596e-05	-2.2016e-10	-0.0206839
160459613	chr5:160459613:A:G	1.56378e-11	-1.81335	-1.28534	7.03533e-07	-1.81469	-1.33394
160459681	chr5:160459681:T:C	5.21276e-11	-1.89469	-4.92792e-10	2.80117e-06	-1.76695	-4.92792e-10
160460309	chr5:160460309:A:T	1.66623e-10	-2.2016e-10	-0.732652	8.54298e-06	-2.2016e-10	-0.651882
160460646	chr5:160460646:G:T	1.36215e-10	-2.2016e-10	-0.934148	6.07236e-06	-2.2016e-10	-0.993243
160460665	chr5:160460665:CA:C	5.14994e-10	-2.2016e-10	0.395771	2.62283e-05	-2.2016e-10	0.469847
160460969	chr5:160460969:C:T	1.60328e-11	-1.80063	-1.27312	7.1901e-07	-1.80378	-1.3231
160461170	chr5:160461170:G:A	2.36778e-11	-1.33854	-1.34531	9.28536e-07	-1.53115	-1.33999
160461289	chr5:160461289:C:T	1.12551e-10	-2.2016e-10	-1.12498	5.06805e-06	-2.2016e-10	-1.17404
160461473	chr5:160461473:T:C	1.54969e-11	-1.76775	-1.33999	8.27382e-07	-1.65078	-1.3357
160461474	chr5:160461474:G:A	1.08361e-10	-2.2016e-10	-1.16292	4.90145e-06	-2.2016e-10	-1.20746
160461515	chr5:160461515:G:A	1.58868e-11	-1.81293	-1.26997	7.12194e-07	-1.81619	-1.3202
160461736	chr5:160461736:C:T	6.49192e-10	0.495114	0.132231	1.43328e-05	-0.225097	0.0906598
160461961	chr5:160461961:A:G	1.44654e-11	-1.80336	-1.37326	7.65951e-07	-1.69986	-1.36377
160462030	chr5:160462030:TA:T	5.19867e-11	-1.8974	-4.92792e-10	2.64789e-06	-1.82323	-4.92792e-10
160462144	chr5:160462144:C:T	2.41481e-11	-1.26425	-1.39993	8.55662e-07	-1.56266	-1.39021
160462282	chr5:160462282:T:A	9.34644e-09	0.718851	2.57552	0.000160336	-0.0353519	2.31563
160462938	chr5:160462938:C:T	5.6842e-10	-2.2016e-10	0.494477	3.07312e-05	-2.2016e-10	0.628286
160462998	chr5:160462998:C:A	4.17391e-10	-2.2016e-10	0.185638	2.22906e-05	-2.2016e-10	0.307173
160463512	chr5:160463512:T:A	1.58654e-10	-0.781659	-4.92792e-10	3.49503e-06	-1.54565	-4.92792e-10
160463816	chr5:160463816:G:C	3.1604e-11	-1.00617	-1.38893	8.98474e-07	-1.50954	-1.39451
160463878	chr5:160463878:C:T	3.13263e-11	-0.927656	-1.47627	1.07972e-06	-1.23005	-1.49024
160463914	chr5:160463914:AT:A	1.56038e-09	-2.2016e-10	1.5043	6.04097e-05	-2.2016e-10	1.30416
160464271	chr5:160464271:C:G	1.54334e-11	-1.78975	-1.3221	7.55057e-07	-1.77368	-1.30427
160464338	chr5:160464338:T:G	2.32711e-11	-1.7182	-0.982968	1.1587e-06	-1.70071	-0.948983
160464463	chr5:160464463:C:T	1.50805e-11	-1.79354	-1.34145	7.37588e-07	-1.77781	-1.32355
160465018	chr5:160465018:A:G	2.14315e-10	-2.2016e-10	-0.480939	1.04451e-05	-2.2016e-10	-0.450856
160465104	chr5:160465104:A:G	1.40345e-11	-1.75757	-1.44929	9.54774e-07	-1.43783	-1.40545
160465573	chr5:160465573:T:A	2.13677e-11	-1.7318	-1.0547	1.56017e-06	-1.39226	-0.959938
160465964	chr5:160465964:C:T	8.07764e-11	-2.2016e-10	-1.4567	3.7884e-06	-2.2016e-10	-1.46505
160466978	chr5:160466978:A:G	3.88663e-11	-1.2016	-0.986658	1.49449e-06	-1.37766	-1.01755
160467049	chr5:160467049:C:T	1.60319e-11	-1.79622	-1.27758	7.85015e-07	-1.7825	-1.25654
160467536	chr5:160467536:A:C	3.84905e-11	-1.20617	-0.9918	1.47356e-06	-1.38708	-1.02223
160467840	chr5:160467840:A:G	3.15609e-11	-0.985718	-1.41075	1.25938e-06	-1.16382	-1.40255
160467969	chr5:160467969:G:A	5.38491e-11	-1.8622	-4.92792e-10	2.67649e-06	-1.81249	-4.92792e-10
160468490	chr5:160468490:ACTTAT:A	1.5646e-11	-1.62795	-1.47023	6.96631e-07	-1.67413	-1.48436
160468611	chr5:160468611:G:A	1.28677e-10	-2.2016e-10	-0.991076	6.13424e-06	-2.2016e-10	-0.983105
160468698	chr5:160468698:T:C	1.52991e-11	-1.63926	-1.48134	6.34934e-07	-1.75471	-1.49652
160469064	chr5:160469064:GCAAA:G	8.21974e-11	-2.2016e-10	-1.43926	3.82146e-06	-2.2016e-10	-1.45636
160469252	chr5:160469252:T:C	4.3827e-11	-0.731005	-1.33713	1.58463e-06	-0.986751	-1.34989
160469534	chr5:160469534:G:A	2.36876e-11	-1.48656	-1.19687	7.85104e-07	-1.8335	-1.20543
160469668	chr5:160469668:G:A	1.10079e-10	-1.14718	-4.92792e-10	3.66531e-06	-1.49808	-4.92792e-10
160469890	chr5:160469890:C:T	2.49242e-11	-1.77343	-0.859118	1.28448e-06	-1.72358	-0.823059
160470186	chr5:160470186:C:A	1.84828e-10	-2.2016e-10	-0.62896	8.59626e-06	-2.2016e-10	-0.645664
160470249	chr5:160470249:T:G	5.33123e-11	-1.87222	-4.92792e-10	2.62849e-06	-1.83058	-4.92792e-10
160470788	chr5:160470788:C:T	1.57475e-10	-1.5963	0.807185	5.75188e-06	-1.85876	0.811299
160470979	chr5:160470979:G:A	1.85949e-10	-2.2016e-10	-0.622913	8.64801e-06	-2.2016e-10	-0.639662
160471172	chr5:160471172:T:A	8.1191e-11	-2.2016e-10	-1.45158	3.7936e-06	-2.2016e-10	-1.46368
160471187	chr5:160471187:T:C	5.30493e-11	-1.87716	-4.92792e-10	2.60655e-06	-1.83896	-4.92792e-10
160471191	chr5:160471191:G:A	5.89333e-11	-0.258564	-1.51341	1.97346e-06	-0.605752	-1.51145
160471620	chr5:160471620:C:T	1.44984e-10	-1.65367	0.781916	5.50934e-06	-1.88098	0.79043
160471642	chr5:160471642:C:T	7.76347e-11	-2.2016e-10	-1.49637	3.69216e-06	-2.2016e-10	-1.49078
160472115	chr5:160472115:G:A	2.03968e-11	-1.67886	-1.15414	7.7357e-07	-1.89115	-1.16258
160472738	chr5:160472738:G:T	2.65011e-11	-1.06163	-1.50957	1.00899e-06	-1.27849	-1.50955
160472970	chr5:160472970:C:T	7.66185e-11	-2.2016e-10	-1.50955	3.63908e-06	-2.2016e-10	-1.50526
160473045	chr5:160473045:C:T	2.63008e-11	-1.75064	-0.828142	1.34494e-06	-1.70913	-0.791511
160473909	chr5:160473909:A:G	7.65151e-11	-2.2016e-10	-1.5109	3.61328e-06	-2.2016e-10	-1.51237
160474133	chr5:160474133:T:G	2.00209e-11	-1.84895	-1.00266	9.62163e-07	-1.83245	-1.00311
160474139	chr5:160474139:T:A	1.63769e-11	-1.5401	-1.51241	1.15307e-06	-1.14115	-1.51341
160474211	chr5:160474211:A:C	1.04221e-10	-1.20187	-4.92792e-10	5.26211e-06	-1.13646	-4.92792e-10
160474261	chr5:160474261:A:T	8.04013e-11	-2.2016e-10	-1.46135	3.86783e-06	-2.2016e-10	-1.4443
160474732	chr5:160474732:G:T	5.97609e-11	-0.244745	-1.51329	1.99315e-06	-0.596051	-1.51122
160474744	chr5:160474744:C:G	5.47276e-11	-1.84602	-4.92792e-10	2.73411e-06	-1.79119	-4.92792e-10
160475106	chr5:160475106:C:T	1.77995e-11	-1.74092	-1.22829	9.04082e-07	-1.70046	-1.19736
160475419	chr5:160475419:A:G	7.76195e-11	-2.2016e-10	-1.49657	3.70801e-06	-2.2016e-10	-1.4865
160475583	chr5:160475583:G:A	7.62714e-11	-2.2016e-10	-1.51409	3.60712e-06	-2.2016e-10	-1.51408
160475622	chr5:160475622:C:A	1.89894e-10	-2.2016e-10	-0.601919	9.17171e-06	-2.2016e-10	-0.580868
160475802	chr5:160475802:A:C	5.5048e-11	-1.84018	-4.92792e-10	2.75711e-06	-1.78281	-4.92792e-10
160475968	chr5:160475968:T:A	1.21906e-11	-1.83815	-1.50956	5.80062e-07	-1.82896	-1.51265
160476127	chr5:160476127:G:A	1.00955e-10	-0.810226	-0.423488	4.7577e-06	-0.721433	-0.515795
160476245	chr5:160476245:C:T	2.37357e-10	-2.2016e-10	-0.378819	1.17132e-05	-2.2016e-10	-0.336278
160476247	chr5:160476247:C:G	5.47291e-11	-1.84599	-4.92792e-10	2.73421e-06	-1.79115	-4.92792e-10
160476446	chr5:160476446:G:A	6.63227e-11	-1.65385	-4.92792e-10	2.98024e-06	-1.70499	-4.92792e-10
160476610	chr5:160476610:A:G	3.83287e-11	-0.842708	-1.35948	1.37719e-06	-1.09795	-1.379
160476863	chr5:160476863:G:C	1.1622e-10	-0.879262	-0.213636	5.38225e-06	-0.799416	-0.314469
160477030	chr5:160477030:C:T	9.23177e-11	-2.2016e-10	-1.32315	4.66426e-06	-2.2016e-10	-1.25706
160477356	chr5:160477356:G:A	2.72938e-11	-1.73588	-0.805842	1.39333e-06	-1.6958	-0.769496
160477584	chr5:160477584:G:A	5.49462e-11	-1.84203	-4.92792e-10	2.7497e-06	-1.7855	-4.92792e-10
160477651	chr5:160477651:A:G	9.6881e-11	-2.2016e-10	-1.2749	4.70151e-06	-2.2016e-10	-1.24911
160478349	chr5:160478349:G:A	3.36697e-10	-2.2016e-10	-0.0292013	1.51901e-05	-2.2016e-10	-0.0763459
160478429	chr5:160478429:A:C	1.88253e-11	-1.51628	-1.3969	9.50825e-07	-1.45967	-1.38774
160478526	chr5:160478526:G:T	3.35122e-10	-2.2016e-10	-0.0338885	2.0038e-05	-2.2016e-10	0.200639
160478651	chr5:160478651:T:A	5.61068e-11	-1.82113	-4.92792e-10	2.83459e-06	-1.75509	-4.92792e-10
160478672	chr5:160478672:T:C	1.26179e-10	-0.911186	-0.0994999	5.80179e-06	-0.832919	-0.205906
160478685	chr5:160478685:G:A	9.65144e-11	-2.2016e-10	-1.27869	4.68269e-06	-2.2016e-10	-1.25312
160478706	chr5:160478706:G:A	1.70073e-10	-2.2016e-10	-0.712155	8.64827e-06	-2.2016e-10	-0.639631
160478825	chr5:160478825:C:T	8.54161e-11	-2.2016e-10	-1.40085	4.13741e-06	-2.2016e-10	-1.37692
160478900	chr5:160478900:G:A	2.40315e-10	-2.2016e-10	-0.366432	1.07124e-05	-2.2016e-10	-0.42559
160478916	chr5:160478916:C:T	2.84863e-11	-1.71947	-0.779493	1.45692e-06	-1.6788	-0.741866
160479017	chr5:160479017:C:T	7.84812e-11	-2.2016e-10	-1.48553	3.73681e-06	-2.2016e-10	-1.47876
160479172	chr5:160479172:T:C	2.68014e-10	-2.2016e-10	-0.257347	1.35979e-05	-2.2016e-10	-0.187074
160479543	chr5:160479543:A:G	2.35205e-11	-1.47554	-1.21497	1.11272e-06	-1.46184	-1.22834
160479744	chr5:160479744:C:T	2.39136e-10	-2.2016e-10	-0.371353	1.03826e-05	-2.2016e-10	-0.456862
160480838	chr5:160480838:C:T	1.09608e-10	-2.2016e-10	-1.15147	5.34609e-06	-2.2016e-10	-1.12063
160481312	chr5:160481312:A:G	2.80549e-11	-1.89151	-0.622707	1.38247e-06	-1.89684	-0.576275
160481330	chr5:160481330:A:G	2.30383e-11	-1.44729	-1.26394	1.08965e-06	-1.43491	-1.27622
160482338	chr5:160482338:A:G	1.06317e-10	-0.947832	-0.234125	5.05575e-06	-0.86337	-0.313095
160482373	chr5:160482373:C:G	2.79345e-11	-1.89204	-0.626479	1.37784e-06	-1.89668	-0.579795
160483440	chr5:160483440:C:A	5.8953e-11	-1.77164	-4.92792e-10	3.02595e-06	-1.68977	-4.92792e-10
160483464	chr5:160483464:C:T	2.85479e-11	-1.89557	-0.601231	1.45427e-06	-1.87547	-0.54702
160483686	chr5:160483686:C:T	1.03245e-10	-2.2016e-10	-1.21128	4.61779e-06	-2.2016e-10	-1.26707
160484031	chr5:160484031:C:A	9.42841e-10	1.146	-0.145485	1.93573e-05	0.363396	-0.197317
160484050	chr5:160484050:T:C	1.49418e-10	-2.2016e-10	-0.841639	7.12312e-06	-2.2016e-10	-0.833645
160484054	chr5:160484054:T:C	1.39581e-10	-2.2016e-10	-0.909741	6.64739e-06	-2.2016e-10	-0.902766
160484058	chr5:160484058:G:A	1.51697e-10	-2.2016e-10	-0.826502	7.23278e-06	-2.2016e-10	-0.818368
160484217	chr5:160484217:A:G	1.87672e-11	-1.40228	-1.51399	7.69368e-07	-1.54657	-1.5126
160484304	chr5:160484304:A:G	1.14258e-10	-1.59737	0.487446	5.16435e-06	-1.61825	0.463041
160484499	chr5:160484499:C:A	1.84293e-11	-1.53501	-1.39943	7.38531e-07	-1.71176	-1.38832
160484577	chr5:160484577:T:C	3.02916e-10	-1.29503	1.1601	2.00281e-05	-0.950081	1.15023
160485073	chr5:160485073:A:G	9.41285e-11	-2.2016e-10	-1.30372	4.3356e-06	-2.2016e-10	-1.33013
160485079	chr5:160485079:T:C	9.89842e-10	-2.2016e-10	1.04916	4.41243e-05	-2.2016e-10	0.99002
160485282	chr5:160485282:A:G	1.90797e-10	-2.2016e-10	-0.597176	7.84385e-06	-2.2016e-10	-0.737262
160485411	chr5:160485411:C:G	1.77699e-11	-1.53986	-1.43102	7.13384e-07	-1.71241	-1.42231
160485726	chr5:160485726:G:A	3.78251e-10	-2.2016e-10	0.087174	1.68602e-05	-2.2016e-10	0.0279635
160485749	chr5:160485749:G:A	1.09882e-10	-2.2016e-10	-1.14898	5.38686e-06	-2.2016e-10	-1.11303
160485832	chr5:160485832:A:G	6.37493e-11	-1.69343	-4.92792e-10	2.88806e-06	-1.73641	-4.92792e-10
160486221	chr5:160486221:T:C	7.57251e-10	-2.2016e-10	0.78131	3.39305e-05	-2.2016e-10	0.727322
160486310	chr5:160486310:G:T	1.52046e-10	-2.2016e-10	-0.8242	7.16952e-06	-2.2016e-10	-0.827152
160486567	chr5:160486567:C:T	7.59048e-10	-2.2016e-10	0.783681	3.40391e-05	-2.2016e-10	0.730518
160486596	chr5:160486596:T:C	2.94144e-11	-1.55319	-0.913709	1.036e-06	-1.82405	-0.937574
160486627	chr5:160486627:G:C	8.46719e-10	-2.2016e-10	0.892985	3.78541e-05	-2.2016e-10	0.836749
160487658	chr5:160487658:T:C	1.67674e-11	-1.5771	-1.45185	6.77117e-07	-1.74266	-1.44424
160487720	chr5:160487720:T:A	7.20461e-10	-2.2016e-10	0.731507	3.25336e-05	-2.2016e-10	0.685283
160487772	chr5:160487772:G:C	6.7456e-10	-2.2016e-10	0.665677	3.02999e-05	-2.2016e-10	0.614155
160487774	chr5:160487774:G:C	7.41553e-10	-2.2016e-10	0.760363	3.32627e-05	-2.2016e-10	0.707444
160487877	chr5:160487877:C:T	1.76285e-11	-1.55355	-1.42531	7.08056e-07	-1.72599	-1.41624
160487952	chr5:160487952:T:C	7.6224e-10	-2.2016e-10	0.787878	3.41522e-05	-2.2016e-10	0.733834
160488114	chr5:160488114:T:C	3.7653e-11	-0.913607	-1.30637	1.72235e-06	-0.92612	-1.32718
160488175	chr5:160488175:T:C	1.49282e-10	-2.2016e-10	-0.842549	6.88377e-06	-2.2016e-10	-0.867825
160488313	chr5:160488313:A:G	7.71854e-10	-2.2016e-10	0.800411	3.46352e-05	-2.2016e-10	0.747878
160488377	chr5:160488377:T:G	7.58557e-10	-2.2016e-10	0.783034	3.40387e-05	-2.2016e-10	0.730508
160488401	chr5:160488401:C:T	6.94109e-10	-2.2016e-10	0.694245	3.11648e-05	-2.2016e-10	0.642297
160488436	chr5:160488436:C:T	7.77267e-10	-2.2016e-10	0.8074	3.4859e-05	-2.2016e-10	0.754319
160488668	chr5:160488668:T:C	6.67242e-10	-2.2016e-10	0.654769	2.99927e-05	-2.2016e-10	0.603963
160488864	chr5:160488864:A:C	9.71936e-11	-2.2016e-10	-1.27168	4.83388e-06	-2.2016e-10	-1.22134
160488951	chr5:160488951:C:G	6.98369e-10	-2.2016e-10	0.700363	3.13631e-05	-2.2016e-10	0.648641
160489182	chr5:160489182:G:C	8.25787e-11	-2.2016e-10	-1.43463	4.02086e-06	-2.2016e-10	-1.4055
160489222	chr5:160489222:A:G	7.21355e-10	-2.2016e-10	0.732747	3.23702e-05	-2.2016e-10	0.680247
160489254	chr5:160489254:C:T	9.51856e-11	-1.29256	-4.92792e-10	4.66061e-06	-1.25784	-4.92792e-10
160489352	chr5:160489352:T:C	7.00685e-11	-1.59891	-4.92792e-10	2.83244e-06	-1.75585	-4.92792e-10
160489683	chr5:160489683:C:T	3.07268e-11	-1.59815	-0.825103	1.10915e-06	-1.84284	-0.850561
160489924	chr5:160489924:A:C	2.68691e-10	-2.2016e-10	-0.254822	1.38574e-05	-2.2016e-10	-0.168169
160490048	chr5:160490048:T:C	6.43242e-10	-2.2016e-10	0.618136	2.88998e-05	-2.2016e-10	0.566844
160490208	chr5:160490208:C:T	3.8981e-11	-0.86261	-1.3227	1.78249e-06	-0.876433	-1.34255
160490424	chr5:160490424:C:T	6.79599e-10	-2.2016e-10	0.673119	3.05096e-05	-2.2016e-10	0.621051
160490449	chr5:160490449:G:A	1.37289e-10	-0.926293	-4.92792e-10	3.27955e-06	-1.60929	-4.92792e-10
160490729	chr5:160490729:T:C	2.39488e-10	-2.2016e-10	-0.36988	1.11001e-05	-2.2016e-10	-0.390037
160490810	chr5:160490810:A:G	2.3148e-10	-2.2016e-10	-0.403893	1.07341e-05	-2.2016e-10	-0.423564
160490893	chr5:160490893:T:C	5.90535e-11	-1.76994	-4.92792e-10	3.02838e-06	-1.68896	-4.92792e-10
160490939	chr5:160490939:G:A	2.38088e-10	-2.2016e-10	-0.375744	1.10424e-05	-2.2016e-10	-0.395247
160490984	chr5:160490984:C:T	9.463e-11	-2.2016e-10	-1.29841	4.69365e-06	-2.2016e-10	-1.25078
160491008	chr5:160491008:T:G	2.37084e-10	-2.2016e-10	-0.379968	1.09893e-05	-2.2016e-10	-0.400067
160491041	chr5:160491041:C:G	2.38057e-10	-2.2016e-10	-0.375873	1.10355e-05	-2.2016e-10	-0.395872
160491299	chr5:160491299:C:T	1.15191e-10	-2.2016e-10	-1.10179	5.90679e-06	-2.2016e-10	-1.02089
160491327	chr5:160491327:G:A	2.56097e-10	-2.2016e-10	-0.302826	1.18661e-05	-2.2016e-10	-0.323305
160491328	chr5:160491328:C:T	3.93117e-11	-0.899564	-1.2773	1.39411e-06	-1.1594	-1.30534
160491979	chr5:160491979:A:C	1.60096e-10	-2.2016e-10	-0.772609	7.16052e-06	-2.2016e-10	-0.828408
160492107	chr5:160492107:G:T	1.59699e-10	-2.2016e-10	-0.775093	7.14325e-06	-2.2016e-10	-0.830823
160492159	chr5:160492159:C:A	4.58655e-11	-0.712774	-1.3099	2.05711e-06	-0.744237	-1.33145
160492215	chr5:160492215:G:C	7.73683e-11	-2.2016e-10	-1.49981	3.67199e-06	-2.2016e-10	-1.49626
160492262	chr5:160492262:G:T	1.08602e-10	-2.2016e-10	-1.1607	5.25915e-06	-2.2016e-10	-1.13702
160492786	chr5:160492786:C:T	3.736e-10	-2.2016e-10	0.0748012	1.66706e-05	-2.2016e-10	0.0166537
160493288	chr5:160493288:G:A	4.74616e-11	-0.69364	-1.29482	2.12887e-06	-0.724313	-1.31709
160493467	chr5:160493467:G:A	7.94583e-11	-1.89334	0.420185	3.47701e-06	-1.89623	0.345408
160494366	chr5:160494366:G:A	1.85858e-10	-2.2016e-10	-0.623402	7.6658e-06	-2.2016e-10	-0.760222
160494462	chr5:160494462:C:T	5.9198e-10	-2.2016e-10	0.535088	2.85503e-05	-2.2016e-10	0.554676
160495033	chr5:160495033:T:C	5.21759e-11	-1.89376	-4.92792e-10	2.58207e-06	-1.8484	-4.92792e-10
160495360	chr5:160495360:T:C	1.10577e-10	-2.2016e-10	-1.14267	5.34258e-06	-2.2016e-10	-1.12128
160495410	chr5:160495410:TA:T	1.5162e-11	-1.73979	-1.3898	7.42056e-07	-1.7065	-1.38882
160495412	chr5:160495412:A:C	1.51546e-11	-1.74074	-1.38934	7.41643e-07	-1.70751	-1.38837
160495566	chr5:160495566:A:G	4.6316e-10	-2.2016e-10	0.289688	2.05363e-05	-2.2016e-10	0.225201
160496072	chr5:160496072:G:T	3.11523e-10	-0.106911	-4.92792e-10	8.33566e-06	-0.676448	-4.92792e-10
160496303	chr5:160496303:G:A	1.32991e-10	-2.2016e-10	-0.958101	6.64211e-06	-2.2016e-10	-0.903561
160496629	chr5:160496629:T:C	2.7871e-11	-1.3811	-1.1397	2.21479e-06	-0.895466	-1.10637
160497028	chr5:160497028:T:C	1.96929e-09	-1.57326	3.31031	0.000119843	-1.3907	3.37989
160497173	chr5:160497173:GGGA:G	2.98045e-10	-1.21981	1.06867	1.75376e-05	-1.17112	1.23848
160497214	chr5:160497214:C:T	7.75146e-11	-2.2016e-10	-1.49792	3.6322e-06	-2.2016e-10	-1.50715
160497402	chr5:160497402:C:G	1.21902e-10	-2.2016e-10	-1.04517	5.48854e-06	-2.2016e-10	-1.09433
160498007	chr5:160498007:G:A	3.1032e-10	-1.18509	1.07431	1.83024e-05	-1.13415	1.24419
160498587	chr5:160498587:A:C	6.28072e-11	-1.70831	-4.92792e-10	2.81927e-06	-1.76051	-4.92792e-10
160498875	chr5:160498875:C:CT	9.49911e-11	-2.2016e-10	-1.2946	4.62638e-06	-2.2016e-10	-1.26522
160498924	chr5:160498924:C:G	9.57396e-11	-0.917367	-0.369385	6.11571e-06	-0.562775	-0.423356
160499221	chr5:160499221:T:A	1.19834e-10	-2.2016e-10	-1.06228	5.39e-06	-2.2016e-10	-1.11245
160499430	chr5:160499430:A:G	1.86809e-09	-2.2016e-10	1.68429	8.7218e-05	-2.2016e-10	1.67142
160499452	chr5:160499452:C:T	5.6662e-11	-1.81128	-4.92792e-10	2.807e-06	-1.76488	-4.92792e-10
160499639	chr5:160499639:C:T	6.9389e-11	-1.60866	-4.92792e-10	3.53066e-06	-1.53551	-4.92792e-10
160499953	chr5:160499953:A:G	4.67699e-11	-1.37265	-0.63049	2.12025e-06	-1.35336	-0.692101
160500312	chr5:160500312:C:T	1.47935e-10	-2.2016e-10	-0.851611	7.07438e-06	-2.2016e-10	-0.840512
160500390	chr5:160500390:G:T	6.94359e-11	-1.60798	-4.92792e-10	3.53379e-06	-1.53462	-4.92792e-10
160500526	chr5:160500526:AG:A	1.97913e-11	-1.89175	-0.971392	9.61302e-07	-1.84847	-0.987992
160500606	chr5:160500606:C:T	7.75096e-11	-2.2016e-10	-1.49798	3.7177e-06	-2.2016e-10	-1.48389
160500624	chr5:160500624:CTTAAGTTTGAGAGCCA:C	3.49087e-10	-1.59192	1.59886	2.16594e-05	-1.57958	1.85803
160501087	chr5:160501087:T:TGG	1.50983e-10	-0.831215	-4.92792e-10	1.37102e-05	-0.178853	-4.92792e-10
160501365	chr5:160501365:C:T	4.64975e-11	-0.502274	-1.50671	1.73018e-06	-0.741353	-1.50741
160501385	chr5:160501385:G:A	8.35717e-11	-1.57508	0.152399	4.6556e-06	-1.5502	0.291278
160501792	chr5:160501792:T:C	1.07066e-10	-0.938446	-0.236491	6.80793e-06	-0.586278	-0.292624
160501869	chr5:160501869:A:G	2.69568e-11	-1.10613	-1.44802	1.6711e-06	-0.856771	-1.42674
160501904	chr5:160501904:TTTTCTTTTTAAAATATTTTTAAATTTA:T	4.85388e-10	-1.30639	1.64295	2.87247e-05	-1.26031	1.82107
160502008	chr5:160502008:C:G	3.44421e-11	-0.846888	-1.46222	2.22262e-06	-0.523664	-1.47464
160502159	chr5:160502159:G:A	5.25633e-11	-1.88637	-4.92792e-10	2.46967e-06	-1.89291	-4.92792e-10
160502169	chr5:160502169:G:A	7.5809e-11	-1.37154	-0.148628	3.43672e-06	-1.35001	-0.212463
160502209	chr5:160502209:T:A	1.13565e-10	-2.2016e-10	-1.11601	5.13112e-06	-2.2016e-10	-1.16167
160502257	chr5:160502257:TG:T	4.19348e-09	-1.66807	4.16097	0.000176273	-1.67241	4.04746
160502302	chr5:160502302:A:G	6.4818e-11	-1.6768	-4.92792e-10	2.82316e-06	-1.75913	-4.92792e-10
160502493	chr5:160502493:A:T	4.68314e-11	-0.49157	-1.51026	1.74318e-06	-0.7305	-1.51078
160502519	chr5:160502519:G:A	1.22227e-10	-0.900653	-0.141855	7.80567e-06	-0.542078	-0.200063
160502670	chr5:160502670:C:T	8.4001e-11	-2.2016e-10	-1.41756	4.00564e-06	-2.2016e-10	-1.40929
160502748	chr5:160502748:A:G	8.74736e-11	-1.37705	-4.92792e-10	3.39844e-06	-1.57367	-4.92792e-10
160503209	chr5:160503209:C:A	4.98746e-11	-0.427093	-1.51178	1.84285e-06	-0.673416	-1.51226
160503224	chr5:160503224:A:G	2.61757e-11	-1.5065	-1.07705	1.93713e-06	-1.09033	-1.04545
160503571	chr5:160503571:G:A	8.50757e-09	-1.46525	4.66558	0.000340957	-1.46558	4.50034
160504960	chr5:160504960:C:T	3.15957e-10	-2.2016e-10	-0.0927769	1.53193e-05	-2.2016e-10	-0.0678772
160505196	chr5:160505196:T:C	7.69879e-11	-2.2016e-10	-1.50474	3.67692e-06	-2.2016e-10	-1.49492
160505691	chr5:160505691:A:G	6.8876e-11	-1.61608	-4.92792e-10	3.49949e-06	-1.54437	-4.92792e-10
160505913	chr5:160505913:A:C	2.80381e-11	-1.65349	-0.86133	1.14428e-06	-1.89381	-0.768407
160506644	chr5:160506644:TGAA:T	7.761e-11	-1.22356	-0.273132	3.34201e-06	-1.24726	-0.343164
160506727	chr5:160506727:T:C	1.01272e-10	-2.2016e-10	-1.23057	4.94906e-06	-2.2016e-10	-1.19779
160507154	chr5:160507154:A:G	4.37795e-08	-1.29115	6.12969	0.00232773	-1.04892	6.00458
160507439	chr5:160507439:C:T	9.397e-10	-2.2016e-10	0.997177	3.82704e-05	-2.2016e-10	0.847685
160507490	chr5:160507490:T:G	1.24808e-10	-2.2016e-10	-1.02161	5.60618e-06	-2.2016e-10	-1.07312
160507588	chr5:160507588:A:G	1.8376e-10	-1.84611	1.21136	1.01183e-05	-1.71213	1.22948
160507741	chr5:160507741:C:T	3.07717e-10	-2.2016e-10	-0.119204	1.31661e-05	-2.2016e-10	-0.219348
160507870	chr5:160507870:T:C	4.27789e-11	-0.611131	-1.48121	1.63857e-06	-0.818145	-1.48502
160508145	chr5:160508145:A:G	8.13247e-11	-2.2016e-10	-1.44993	3.87853e-06	-2.2016e-10	-1.44154
160508468	chr5:160508468:G:A	1.50417e-11	-1.89296	-1.2446	7.25211e-07	-1.88956	-1.22872
160508961	chr5:160508961:C:G	2.14327e-11	-1.52966	-1.2538	1.59827e-06	-1.10046	-1.22761
160509230	chr5:160509230:A:C	8.2094e-10	-1.89682	2.75889	4.15712e-05	-1.8504	2.78082
160509442	chr5:160509442:A:G	1.64255e-11	-1.64161	-1.40794	1.12114e-06	-1.27683	-1.40582
160509758	chr5:160509758:A:G	1.18188e-10	-1.61352	0.537412	5.05005e-06	-1.63983	0.462236
160509876	chr5:160509876:C:T	1.19887e-08	-1.80597	5.34931	0.000521709	-1.76653	5.22665
160509899	chr5:160509899:T:C	1.48763e-10	-2.2016e-10	-0.846029	6.48537e-06	-2.2016e-10	-0.927442
160510111	chr5:160510111:A:G	1.83803e-10	-1.38817	0.75365	1.03697e-05	-1.37378	0.915679
160510208	chr5:160510208:A:G	1.59658e-10	-1.5299	0.754549	6.71912e-06	-1.56697	0.674937
160510436	chr5:160510436:C:T	5.37088e-11	-1.86481	-4.92792e-10	2.65136e-06	-1.82192	-4.92792e-10
160510478	chr5:160510478:G:A	9.18367e-09	-1.80567	5.08247	0.000399872	-1.77018	4.96433
160510546	chr5:160510546:TGC:T	1.97733e-10	-1.30203	0.740569	1.12549e-05	-1.28662	0.910429
160510787	chr5:160510787:C:T	4.33412e-11	-1.61363	-0.465654	2.17622e-06	-1.66829	-0.351116
160511008	chr5:160511008:G:A	2.37928e-11	-1.61963	-1.05937	1.47201e-06	-1.30762	-1.10274
160511203	chr5:160511203:A:G	3.87724e-10	0.11191	-4.92792e-10	4.78666e-05	1.07143	-4.92792e-10
160511314	chr5:160511314:G:A	9.43565e-11	-2.2016e-10	-1.3013	4.34396e-06	-2.2016e-10	-1.3282
160511395	chr5:160511395:G:C	5.33328e-11	-1.87183	-4.92792e-10	2.62374e-06	-1.83239	-4.92792e-10
160511896	chr5:160511896:G:A	3.90288e-09	-1.70261	4.1237	0.000198574	-1.65297	4.14715
160512179	chr5:160512179:G:A	1.25356e-10	-2.2016e-10	-1.01723	5.82028e-06	-2.2016e-10	-1.03564
160512341	chr5:160512341:T:C	1.67465e-10	-2.2016e-10	-0.727612	7.90608e-06	-2.2016e-10	-0.729358
160512772	chr5:160512772:T:C	8.00132e-11	-2.2016e-10	-1.46619	3.74348e-06	-2.2016e-10	-1.47698
160512788	chr5:160512788:T:A	3.73539e-09	-1.88045	4.25767	0.000177893	-1.88786	4.27205
160513084	chr5:160513084:A:C	9.88228e-11	-1.61959	0.364534	4.08835e-06	-1.64902	0.260168
160513243	chr5:160513243:C:T	5.39809e-11	-1.85975	-4.92792e-10	2.67221e-06	-1.81409	-4.92792e-10
160513342	chr5:160513342:T:C	7.86622e-11	-2.2016e-10	-1.48322	3.72371e-06	-2.2016e-10	-1.48227
160513436	chr5:160513436:C:T	2.43603e-10	-1.48446	1.13161	9.77759e-06	-1.51519	0.998295
160513876	chr5:160513876:T:C	1.2913e-08	-1.71861	5.33621	0.000692196	-1.6245	5.36738
160513909	chr5:160513909:A:G	7.62765e-11	-2.2016e-10	-1.51402	3.60715e-06	-2.2016e-10	-1.51407
160514212	chr5:160514212:C:T	1.63403e-11	-1.6398	-1.41495	7.06041e-07	-1.72861	-1.41646
160514295	chr5:160514295:G:T	1.51222e-10	-1.61287	0.783229	6.27379e-06	-1.63302	0.672413
160514465	chr5:160514465:T:C	7.74195e-11	-2.2016e-10	-1.49915	3.66498e-06	-2.2016e-10	-1.49817
160514868	chr5:160514868:T:C	7.72992e-11	-2.2016e-10	-1.5007	3.69912e-06	-2.2016e-10	-1.4889
160514879	chr5:160514879:A:G	3.85613e-10	-1.6683	1.77475	1.92109e-05	-1.56612	1.7246
160515178	chr5:160515178:A:G	8.2403e-11	-2.2016e-10	-1.43676	3.95464e-06	-2.2016e-10	-1.4221
160515514	chr5:160515514:T:A	8.02699e-11	-1.88965	0.426666	3.62404e-06	-1.86566	0.356261
160515671	chr5:160515671:C:T	8.04516e-11	-2.2016e-10	-1.46073	3.77286e-06	-2.2016e-10	-1.46916
160515752	chr5:160515752:G:A	2.52492e-10	-2.2016e-10	-0.317003	1.02808e-05	-2.2016e-10	-0.46671
160516143	chr5:160516143:C:T	1.45298e-10	-2.2016e-10	-0.869597	7.05708e-06	-2.2016e-10	-0.84296
160516214	chr5:160516214:A:T	5.27579e-10	-1.82475	2.24467	2.41364e-05	-1.85916	2.24589
160516319	chr5:160516319:T:C	3.64246e-10	-1.76635	1.8158	1.65203e-05	-1.81028	1.81788
160516335	chr5:160516335:C:T	5.19868e-11	-1.8974	-4.92792e-10	2.49201e-06	-1.8839	-4.92792e-10
160516385	chr5:160516385:G:A	4.00291e-10	-1.82823	1.97204	1.71979e-05	-1.87178	1.91958
160516395	chr5:160516395:T:C	1.43348e-10	-2.2016e-10	-0.883106	6.95954e-06	-2.2016e-10	-0.856878
160516408	chr5:160516408:A:G	5.66138e-09	-2.2016e-10	2.79304	0.000252196	-2.2016e-10	2.73321
160516433	chr5:160516433:T:A	1.46602e-10	-2.2016e-10	-0.860661	7.41335e-06	-2.2016e-10	-0.793709
160516583	chr5:160516583:T:C	8.10689e-11	-2.2016e-10	-1.45308	3.8013e-06	-2.2016e-10	-1.46165
160517046	chr5:160517046:A:C	4.518e-10	-1.81585	2.08071	2.06052e-05	-1.85282	2.08137
160517049	chr5:160517049:C:T	8.05367e-11	-2.2016e-10	-1.45967	3.778e-06	-2.2016e-10	-1.4678
160517071	chr5:160517071:G:A	1.28833e-10	-2.2016e-10	-0.989868	6.48291e-06	-2.2016e-10	-0.927822
160517787	chr5:160517787:C:A	2.21839e-09	-1.8664	3.72255	0.000105	-1.8925	3.74946
160517893	chr5:160517893:T:TTAAA	1.14672e-10	-2.2016e-10	-1.10631	5.70302e-06	-2.2016e-10	-1.056
160518026	chr5:160518026:G:C	8.42588e-11	-2.2016e-10	-1.41449	3.96351e-06	-2.2016e-10	-1.41986
160518029	chr5:160518029:G:A	2.61776e-09	-1.82797	3.84967	0.000121082	-1.87538	3.87486
160518656	chr5:160518656:A:G	5.20929e-11	-1.89535	-4.92792e-10	2.52061e-06	-1.87249	-4.92792e-10
160519096	chr5:160519096:T:C	5.45375e-09	-1.85867	4.61435	0.000263288	-1.88878	4.66504
160519158	chr5:160519158:A:G	1.43236e-10	-2.2016e-10	-0.883888	7.26212e-06	-2.2016e-10	-0.814319
160519424	chr5:160519424:T:C	1.35497e-11	-1.83599	-1.40604	6.64673e-07	-1.81682	-1.38864
160519449	chr5:160519449:T:A	1.54528e-11	-1.81232	-1.29828	7.48418e-07	-1.807	-1.27978
160519526	chr5:160519526:C:T	1.22601e-10	-2.2016e-10	-1.03945	6.12072e-06	-2.2016e-10	-0.985312
160519591	chr5:160519591:A:G	8.471e-11	-2.2016e-10	-1.40915	4.04926e-06	-2.2016e-10	-1.39846
160519628	chr5:160519628:T:TGCC	1.65494e-10	-2.2016e-10	-0.739447	8.40941e-06	-2.2016e-10	-0.66764
160519629	chr5:160519629:T:A	1.73589e-10	-2.2016e-10	-0.691696	8.84044e-06	-2.2016e-10	-0.617654
160519634	chr5:160519634:G:GCCCT	1.65494e-10	-2.2016e-10	-0.739447	8.40941e-06	-2.2016e-10	-0.66764
160519731	chr5:160519731:A:C	1.71234e-10	-2.2016e-10	-0.705352	8.6588e-06	-2.2016e-10	-0.638415
160520060	chr5:160520060:T:C	2.0766e-11	-1.47543	-1.33964	8.81497e-07	-1.59362	-1.32951
160520281	chr5:160520281:G:A	2.22032e-08	-1.7337	5.89331	0.00103082	-1.82626	5.96738
160520574	chr5:160520574:T:C	1.58702e-10	-2.2016e-10	-0.781353	7.71308e-06	-2.2016e-10	-0.754073
160520581	chr5:160520581:C:A	1.36241e-10	-2.2016e-10	-0.933958	6.85185e-06	-2.2016e-10	-0.872472
160520765	chr5:160520765:G:A	8.27002e-11	-2.2016e-10	-1.43316	3.94629e-06	-2.2016e-10	-1.42422
160520835	chr5:160520835:CT:C	7.08223e-11	-1.58821	-4.92792e-10	2.95773e-06	-1.71257	-4.92792e-10
160520872	chr5:160520872:G:A	1.34819e-10	-2.2016e-10	-0.944448	6.77501e-06	-2.2016e-10	-0.88375
160520954	chr5:160520954:T:C	1.74781e-10	-2.2016e-10	-0.684851	8.84616e-06	-2.2016e-10	-0.617008
160520987	chr5:160520987:A:G	8.17854e-09	-1.65693	4.81782	0.0003669	-1.779	4.8871
160521461	chr5:160521461:G:A	1.55343e-09	-1.59845	3.09829	6.28177e-05	-1.73435	3.07759
160521600	chr5:160521600:T:A	1.26053e-08	-1.7126	5.30608	0.000613813	-1.81387	5.43657
160521690	chr5:160521690:G:A	8.32529e-11	-2.2016e-10	-1.4265	3.97536e-06	-2.2016e-10	-1.41688
160521802	chr5:160521802:G:A	7.63659e-11	-2.2016e-10	-1.51285	3.60838e-06	-2.2016e-10	-1.51373
160522156	chr5:160522156:T:C	2.33611e-10	-1.89479	1.50006	1.12281e-05	-1.8952	1.51662
160522268	chr5:160522268:A:G	1.1326e-10	-1.1187	-4.92792e-10	4.24068e-06	-1.35227	-4.92792e-10
160522941	chr5:160522941:G:A	1.09335e-08	-1.37116	4.82236	0.000458816	-1.55879	4.89045
160523326	chr5:160523326:A:G	1.46365e-10	-2.2016e-10	-0.862279	7.1289e-06	-2.2016e-10	-0.832834
160523408	chr5:160523408:C:T	1.75594e-10	-2.2016e-10	-0.680208	9.00651e-06	-2.2016e-10	-0.599043
160523618	chr5:160523618:G:A	7.71719e-11	-2.2016e-10	-1.50235	3.62708e-06	-2.2016e-10	-1.50856
160523711	chr5:160523711:A:G	1.71729e-10	-2.2016e-10	-0.702469	8.80949e-06	-2.2016e-10	-0.621161
160523935	chr5:160523935:C:G	8.48639e-11	-2.2016e-10	-1.40734	4.05699e-06	-2.2016e-10	-1.39655
160524099	chr5:160524099:C:A	1.44526e-10	-2.2016e-10	-0.874924	6.69056e-06	-2.2016e-10	-0.896293
160524338	chr5:160524338:T:C	2.59629e-11	-1.39575	-1.19596	1.31639e-06	-1.38939	-1.13271
160524341	chr5:160524341:T:C	8.69754e-11	-2.2016e-10	-1.38276	4.22582e-06	-2.2016e-10	-1.35578
160524375	chr5:160524375:G:A	2.26892e-11	-1.36061	-1.36588	9.52711e-07	-1.46713	-1.3783
160524443	chr5:160524443:G:A	8.31501e-11	-2.2016e-10	-1.42774	3.97017e-06	-2.2016e-10	-1.41818
160525125	chr5:160525125:G:A	7.62732e-11	-2.2016e-10	-1.51406	3.60755e-06	-2.2016e-10	-1.51396
160525292	chr5:160525292:T:C	1.49126e-10	-2.2016e-10	-0.843592	7.57986e-06	-2.2016e-10	-0.771496
160526392	chr5:160526392:A:G	1.75303e-10	-1.82078	1.13891	7.25892e-06	-1.87661	1.06185
160526554	chr5:160526554:C:T	1.43004e-09	-1.453	2.87007	5.56778e-05	-1.62706	2.84965
160526802	chr5:160526802:C:T	1.58273e-09	-1.52448	3.04301	6.40045e-05	-1.6585	3.02046
160527241	chr5:160527241:C:T	1.29462e-10	-2.2016e-10	-0.984995	5.84757e-06	-2.2016e-10	-1.03096
160527570	chr5:160527570:CTG:C	2.94278e-10	-2.2016e-10	-0.16386	1.52006e-05	-2.2016e-10	-0.0756546
160528241	chr5:160528241:C:T	7.71726e-11	-2.2016e-10	-1.50234	3.67749e-06	-2.2016e-10	-1.49476
160528551	chr5:160528551:A:G	9.78839e-11	-1.2646	-4.92792e-10	4.23861e-06	-1.35276	-4.92792e-10
160528952	chr5:160528952:C:A	2.18059e-11	-1.8587	-0.907506	1.08199e-06	-1.86163	-0.856556
160528975	chr5:160528975:A:G	9.67873e-11	-1.27587	-4.92792e-10	3.21309e-06	-1.62976	-4.92792e-10
160529019	chr5:160529019:T:C	9.47379e-11	-1.29727	-4.92792e-10	3.18516e-06	-1.63849	-4.92792e-10
160529065	chr5:160529065:C:T	7.6919e-11	-2.2016e-10	-1.50563	3.66225e-06	-2.2016e-10	-1.49891
160529456	chr5:160529456:G:T	1.6153e-11	-1.71741	-1.34887	7.62569e-07	-1.71636	-1.35169
160530008	chr5:160530008:T:C	8.63706e-11	-2.2016e-10	-1.38974	4.13465e-06	-2.2016e-10	-1.37759
160530255	chr5:160530255:C:T	8.46684e-11	-2.2016e-10	-1.40964	4.04761e-06	-2.2016e-10	-1.39886
160530474	chr5:160530474:C:G	1.95021e-10	-2.2016e-10	-0.575275	9.85314e-06	-2.2016e-10	-0.509201
160530621	chr5:160530621:C:T	6.49433e-08	-1.51347	6.74635	0.00303518	-1.66435	6.88539
160530722	chr5:160530722:C:T	8.58579e-11	-2.2016e-10	-1.39569	4.10901e-06	-2.2016e-10	-1.38381
160530790	chr5:160530790:T:C	7.28572e-09	-1.53964	4.58493	0.000345901	-1.67612	4.72528
160530922	chr5:160530922:G:A	6.50799e-11	-1.67277	-4.92792e-10	3.13287e-06	-1.65504	-4.92792e-10
160531147	chr5:160531147:T:C	7.64356e-11	-2.2016e-10	-1.51194	3.62165e-06	-2.2016e-10	-1.51006
160531177	chr5:160531177:ATT:A	6.85402e-08	-1.74402	7.03081	0.00362591	-1.81999	7.21886
160531408	chr5:160531408:A:G	8.64319e-11	-2.2016e-10	-1.38903	4.19301e-06	-2.2016e-10	-1.36357
160531436	chr5:160531436:C:T	6.50569e-11	-1.67312	-4.92792e-10	3.13082e-06	-1.6557	-4.92792e-10
160531506	chr5:160531506:T:C	6.39046e-11	-1.69099	-4.92792e-10	3.074e-06	-1.67401	-4.92792e-10
160531636	chr5:160531636:G:T	6.3654e-11	-1.69492	-4.92792e-10	3.06108e-06	-1.67822	-4.92792e-10
160531872	chr5:160531872:G:A	8.74121e-11	-2.2016e-10	-1.37775	4.24525e-06	-2.2016e-10	-1.35119
160532000	chr5:160532000:A:G	7.63171e-11	-2.2016e-10	-1.51349	3.60734e-06	-2.2016e-10	-1.51402
160532006	chr5:160532006:A:G	2.2516e-10	-2.2016e-10	-0.431571	1.17124e-05	-2.2016e-10	-0.336344
160532059	chr5:160532059:G:A	1.24218e-10	-2.2016e-10	-1.02635	5.62897e-06	-2.2016e-10	-1.06906
160532489	chr5:160532489:T:G	1.41752e-10	-2.2016e-10	-0.894304	7.12814e-06	-2.2016e-10	-0.832941
160532614	chr5:160532614:T:C	7.05216e-11	-1.40086	-0.191609	3.6736e-06	-1.37734	-0.118482
160532755	chr5:160532755:T:G	6.38143e-11	-1.69241	-4.92792e-10	3.06868e-06	-1.67574	-4.92792e-10
160532887	chr5:160532887:T:C	7.83601e-11	-2.2016e-10	-1.48707	3.75586e-06	-2.2016e-10	-1.47367
160533027	chr5:160533027:C:G	8.07501e-11	-2.2016e-10	-1.45702	3.87844e-06	-2.2016e-10	-1.44156
160533195	chr5:160533195:G:C	6.09016e-11	-1.53977	-0.199356	3.19455e-06	-1.54259	-0.0929526
160533257	chr5:160533257:T:C	2.04635e-11	-1.74143	-1.08831	1.01113e-06	-1.74228	-1.04364
160533340	chr5:160533340:C:A	8.31813e-11	-2.2016e-10	-1.42736	3.97215e-06	-2.2016e-10	-1.41768
160533404	chr5:160533404:A:G	2.18528e-10	-2.2016e-10	-0.46147	1.09734e-05	-2.2016e-10	-0.401517
160533440	chr5:160533440:TTA:T	6.42917e-11	-1.68495	-4.92792e-10	3.09234e-06	-1.66806	-4.92792e-10
160533483	chr5:160533483:A:G	4.33039e-11	-1.65451	-0.425627	2.13255e-06	-1.64121	-0.398463
160533873	chr5:160533873:T:C	9.44847e-09	-1.51455	4.81977	0.000445737	-1.65596	4.9587
160533891	chr5:160533891:A:G	8.37987e-11	-2.2016e-10	-1.41997	4.05212e-06	-2.2016e-10	-1.39775
160534046	chr5:160534046:C:T	2.02776e-08	-1.85612	5.92501	0.00103756	-1.8311	5.97873
160534130	chr5:160534130:A:G	5.93631e-11	-1.76471	-4.92792e-10	3.01765e-06	-1.69251	-4.92792e-10
160534222	chr5:160534222:A:C	8.43663e-11	-2.2016e-10	-1.41322	4.08165e-06	-2.2016e-10	-1.39049
160534386	chr5:160534386:TGC:T	6.31649e-11	-1.70263	-4.92792e-10	3.03598e-06	-1.68646	-4.92792e-10
160534529	chr5:160534529:A:T	6.26556e-11	-1.71073	-4.92792e-10	2.75396e-06	-1.78395	-4.92792e-10
160534630	chr5:160534630:T:TA	1.30431e-10	-2.2016e-10	-0.977541	6.03807e-06	-2.2016e-10	-0.998907
160534849	chr5:160534849:T:C	8.87762e-11	-2.2016e-10	-1.36227	4.29258e-06	-2.2016e-10	-1.3401
160534958	chr5:160534958:T:C	2.45559e-10	-2.2016e-10	-0.344845	1.14702e-05	-2.2016e-10	-0.357239
160535185	chr5:160535185:A:G	1.57312e-09	-1.2477	2.76013	6.15755e-05	-1.43628	2.75955
160535461	chr5:160535461:T:C	8.66672e-11	-2.2016e-10	-1.38631	4.18353e-06	-2.2016e-10	-1.36583
160535490	chr5:160535490:G:C	2.50967e-10	-0.323061	-4.92792e-10	1.30735e-05	-0.226407	-4.92792e-10
160535657	chr5:160535657:C:T	9.16054e-11	-2.2016e-10	-1.33089	4.46787e-06	-2.2016e-10	-1.30008
160536002	chr5:160536002:C:T	1.6084e-08	-1.53763	5.37483	0.000766867	-1.68494	5.53027
160536040	chr5:160536040:T:C	7.84231e-11	-2.2016e-10	-1.48627	3.7504e-06	-2.2016e-10	-1.47513
160536310	chr5:160536310:G:A	2.57613e-10	-2.2016e-10	-0.296926	1.33513e-05	-2.2016e-10	-0.205375
160536393	chr5:160536393:G:C	1.2034e-08	-1.58578	5.13288	0.000544586	-1.72006	5.2231
160536411	chr5:160536411:C:T	6.28413e-11	-1.70777	-4.92792e-10	3.01984e-06	-1.69179	-4.92792e-10
160536665	chr5:160536665:T:C	1.53249e-08	-1.52814	5.31699	0.000757077	-1.67843	5.51091
160537054	chr5:160537054:T:C	1.36498e-10	-2.2016e-10	-0.932077	6.86136e-06	-2.2016e-10	-0.871086
160537065	chr5:160537065:A:G	8.32721e-11	-2.2016e-10	-1.42627	3.97671e-06	-2.2016e-10	-1.41654
160537229	chr5:160537229:C:T	1.08648e-07	-1.73727	7.48475	0.00657407	-1.82859	7.82249
160537410	chr5:160537410:G:C	6.59719e-11	-1.65916	-4.92792e-10	3.17794e-06	-1.64076	-4.92792e-10
160537417	chr5:160537417:G:A	1.27297e-10	-2.2016e-10	-1.00186	6.48686e-06	-2.2016e-10	-0.927213
160537549	chr5:160537549:T:C	7.82024e-11	-2.2016e-10	-1.48908	3.70961e-06	-2.2016e-10	-1.48607
160537624	chr5:160537624:G:C	7.96128e-11	-1.47121	-4.92792e-10	2.85068e-06	-1.74943	-4.92792e-10
160537647	chr5:160537647:C:G	1.49416e-10	-2.2016e-10	-0.841649	7.83914e-06	-2.2016e-10	-0.737862
160537835	chr5:160537835:C:T	1.41858e-10	-2.2016e-10	-0.893555	7.15115e-06	-2.2016e-10	-0.829717
160537960	chr5:160537960:A:G	1.9183e-08	-1.74562	5.75902	0.00105715	-1.83285	5.99919
160538042	chr5:160538042:C:T	7.75992e-11	-2.2016e-10	-1.49683	3.703e-06	-2.2016e-10	-1.48785
160538053	chr5:160538053:T:G	1.28308e-10	-2.2016e-10	-0.993948	6.4488e-06	-2.2016e-10	-0.933097
160538201	chr5:160538201:A:G	7.7166e-11	-2.2016e-10	-1.50243	3.66403e-06	-2.2016e-10	-1.49843
160538251	chr5:160538251:A:C	7.63454e-11	-2.2016e-10	-1.51312	3.60907e-06	-2.2016e-10	-1.51354
160538394	chr5:160538394:G:A	5.53504e-09	-1.74391	4.51438	0.000244551	-1.83485	4.53728
160538535	chr5:160538535:G:T	1.934e-11	-1.88124	-1.00497	9.70715e-07	-1.88331	-0.943402
160538886	chr5:160538886:CAT:C	8.51452e-11	-2.2016e-10	-1.40403	4.07039e-06	-2.2016e-10	-1.39325
160539149	chr5:160539149:G:A	9.08936e-09	-1.33369	4.60017	0.000346649	-1.54621	4.59753
160539186	chr5:160539186:G:A	1.00104e-10	-2.2016e-10	-1.24217	4.77115e-06	-2.2016e-10	-1.2344
160539336	chr5:160539336:G:A	6.5766e-11	-1.66228	-4.92792e-10	3.17472e-06	-1.64177	-4.92792e-10
160539485	chr5:160539485:C:T	1.27451e-10	-2.2016e-10	-1.00065	6.38429e-06	-2.2016e-10	-0.943151
160539594	chr5:160539594:T:A	1.26579e-09	-2.2016e-10	1.29507	5.75618e-05	-2.2016e-10	1.25587
160539700	chr5:160539700:C:T	7.89785e-11	-2.2016e-10	-1.47921	3.74542e-06	-2.2016e-10	-1.47646
160539740	chr5:160539740:C:G	1.56927e-10	-2.2016e-10	-0.792603	7.57526e-06	-2.2016e-10	-0.772103
160539756	chr5:160539756:T:C	8.74829e-11	-2.2016e-10	-1.37694	4.29604e-06	-2.2016e-10	-1.3393
160539917	chr5:160539917:A:G	9.84606e-09	-1.65796	5.0044	0.000461996	-1.57502	4.91358
160540046	chr5:160540046:T:G	7.25189e-11	-1.56454	-4.92792e-10	3.53771e-06	-1.53351	-4.92792e-10
160540160	chr5:160540160:T:G	6.21226e-11	-1.71927	-4.92792e-10	2.97676e-06	-1.70616	-4.92792e-10
160540237	chr5:160540237:G:A	7.65943e-11	-1.78611	0.276249	3.27375e-06	-1.86674	0.255688
160540313	chr5:160540313:T:C	1.3639e-11	-1.72909	-1.50636	5.88563e-07	-1.8174	-1.50966
160540345	chr5:160540345:T:C	6.47312e-10	-1.52361	2.14805	2.90064e-05	-1.68241	2.25293
160540377	chr5:160540377:G:C	2.13727e-11	-1.4399	-1.34637	1.12727e-06	-1.3354	-1.3418
160540395	chr5:160540395:T:C	1.33797e-09	-2.2016e-10	1.35053	6.0942e-05	-2.2016e-10	1.31293
160540611	chr5:160540611:G:A	6.97113e-11	-0.936145	-0.667876	3.63604e-06	-0.897631	-0.608464
160540654	chr5:160540654:G:A	2.26821e-11	-1.82491	-0.901901	1.03825e-06	-1.86497	-0.894484
160540672	chr5:160540672:CTG:C	1.39703e-11	-1.87742	-1.33404	6.50908e-07	-1.87069	-1.35569
160540825	chr5:160540825:C:T	1.58956e-11	-1.85614	-1.2262	7.66815e-07	-1.85502	-1.20748
160540930	chr5:160540930:G:A	1.80563e-11	-1.44108	-1.51381	8.80888e-07	-1.41254	-1.51127
160540985	chr5:160540985:T:C	5.33756e-11	-1.51845	-0.352585	2.48444e-06	-1.5635	-0.323446
160541453	chr5:160541453:T:A	1.34238e-10	-2.2016e-10	-0.948772	6.69182e-06	-2.2016e-10	-0.896106
160541630	chr5:160541630:C:T	5.89439e-11	-1.7718	-4.92792e-10	2.81187e-06	-1.76314	-4.92792e-10
160542220	chr5:160542220:A:C	8.93048e-11	-2.2016e-10	-1.35633	4.27655e-06	-2.2016e-10	-1.34384
160542375	chr5:160542375:A:G	1.36393e-10	-2.2016e-10	-0.932842	6.81896e-06	-2.2016e-10	-0.877284
160542448	chr5:160542448:T:C	1.14828e-11	-1.89697	-1.51056	5.53605e-07	-1.87767	-1.51062
160542533	chr5:160542533:T:C	7.74135e-11	-2.2016e-10	-1.49922	3.65805e-06	-2.2016e-10	-1.50006
160542738	chr5:160542738:C:A	6.11977e-11	-1.73427	-4.92792e-10	2.92268e-06	-1.72449	-4.92792e-10
160542809	chr5:160542809:G:C	1.41001e-10	-2.2016e-10	-0.899615	7.06241e-06	-2.2016e-10	-0.842204
160543153	chr5:160543153:C:T	1.21313e-11	-1.88083	-1.47176	5.63828e-07	-1.89728	-1.47271
160543317	chr5:160543317:C:G	1.20318e-11	-1.89109	-1.46974	5.6586e-07	-1.89577	-1.47063
160543575	chr5:160543575:GC:G	8.59224e-11	-1.39494	-4.92792e-10	2.68938e-06	-1.80768	-4.92792e-10
160543648	chr5:160543648:G:A	1.37721e-10	-2.2016e-10	-0.923157	6.83812e-06	-2.2016e-10	-0.874478
160543722	chr5:160543722:AC:A	1.42488e-11	-1.88395	-1.30776	6.49987e-07	-1.89646	-1.33133
160543832	chr5:160543832:A:G	3.41278e-10	-2.2016e-10	-0.0156877	1.63527e-05	-2.2016e-10	-0.00260033
160544065	chr5:160544065:T:A	1.61725e-10	-2.2016e-10	-0.762489	7.33465e-06	-2.2016e-10	-0.804381
160544066	chr5:160544066:G:A	1.23779e-09	-2.2016e-10	1.2727	6.61059e-05	-2.2016e-10	1.39427
160544386	chr5:160544386:G:A	1.15041e-11	-1.89452	-1.51116	5.45103e-07	-1.89256	-1.51121
160544518	chr5:160544518:T:C	3.16316e-10	-0.0916409	-4.92792e-10	8.54941e-06	-0.651129	-4.92792e-10
160544742	chr5:160544742:T:C	1.47196e-10	-2.2016e-10	-0.856621	7.387e-06	-2.2016e-10	-0.797269
160544875	chr5:160544875:G:A	6.05523e-11	-1.74488	-4.92792e-10	2.89016e-06	-1.73568	-4.92792e-10
160545014	chr5:160545014:T:G	3.41939e-11	-1.84022	-0.476116	1.51384e-06	-1.88251	-0.499834
160545021	chr5:160545021:G:T	6.05358e-11	-1.74515	-4.92792e-10	2.88948e-06	-1.73591	-4.92792e-10
160545057	chr5:160545057:A:G	1.1701e-11	-1.87843	-1.51028	5.43184e-07	-1.89703	-1.51027
160545086	chr5:160545086:T:C	6.27379e-11	-1.70942	-4.92792e-10	2.8231e-06	-1.75915	-4.92792e-10
160545095	chr5:160545095:G:C	1.66763e-11	-1.84342	-1.19098	7.81432e-07	-1.88537	-1.15825
160545174	chr5:160545174:G:A	1.43089e-10	-2.2016e-10	-0.884918	7.17217e-06	-2.2016e-10	-0.826783
160545299	chr5:160545299:A:T	1.16685e-11	-1.89295	-1.49855	5.52395e-07	-1.89514	-1.49534
160545535	chr5:160545535:A:G	1.64236e-10	-2.2016e-10	-0.747079	7.43592e-06	-2.2016e-10	-0.790669
160545609	chr5:160545609:T:C	7.62861e-11	-2.2016e-10	-1.51389	3.61002e-06	-2.2016e-10	-1.51328
160545842	chr5:160545842:C:G	1.16527e-11	-1.8813	-1.51154	5.42232e-07	-1.89736	-1.5117
160546055	chr5:160546055:A:C	8.45435e-11	-2.2016e-10	-1.41112	3.90616e-06	-2.2016e-10	-1.43444
160546253	chr5:160546253:G:T	8.46678e-11	-2.2016e-10	-1.40965	4.01122e-06	-2.2016e-10	-1.40789
160546266	chr5:160546266:A:G	1.27638e-10	-2.2016e-10	-0.999185	6.4323e-06	-2.2016e-10	-0.935659
160546375	chr5:160546375:GTGTATA:G	1.35742e-11	-1.74439	-1.49582	5.966e-07	-1.81683	-1.49667
160546579	chr5:160546579:A:G	1.89318e-10	-2.2016e-10	-0.604954	9.65387e-06	-2.2016e-10	-0.529632
160546594	chr5:160546594:C:T	1.55355e-10	-1.61475	0.812082	6.18882e-06	-1.71029	0.736042
160546804	chr5:160546804:T:C	7.6751e-11	-2.2016e-10	-1.50782	3.61189e-06	-2.2016e-10	-1.51276
160546827	chr5:160546827:T:C	4.43688e-10	-1.03992	1.28666	2.66785e-05	-0.836809	1.32367
160546937	chr5:160546937:G:A	1.63734e-11	-1.69503	-1.3577	7.9723e-07	-1.70714	-1.31646
160547039	chr5:160547039:C:T	7.80442e-11	-2.2016e-10	-1.49111	3.63644e-06	-2.2016e-10	-1.50599
160547202	chr5:160547202:G:A	2.99867e-10	-2.2016e-10	-0.145046	1.49873e-05	-2.2016e-10	-0.0897859
160547404	chr5:160547404:G:A	2.60796e-11	-1.72414	-0.863094	1.09636e-06	-1.83184	-0.873158
160547453	chr5:160547453:A:G	6.00522e-11	-1.75317	-4.92792e-10	2.86489e-06	-1.74446	-4.92792e-10
160547520	chr5:160547520:C:A	8.6043e-11	-2.2016e-10	-1.39354	3.99068e-06	-2.2016e-10	-1.41303
160547524	chr5:160547524:T:C	1.2007e-10	-2.2016e-10	-1.06031	5.39997e-06	-2.2016e-10	-1.1106
160547748	chr5:160547748:T:C	1.60076e-11	-1.57303	-1.5023	8.58092e-07	-1.44754	-1.50249
160547840	chr5:160547840:C:A	2.01858e-10	0.768668	-1.30949	3.67215e-06	-0.195763	-1.30045
160548035	chr5:160548035:T:C	8.08332e-11	-0.0179692	-1.43803	2.41002e-06	-0.509938	-1.40742
160548065	chr5:160548065:G:A	8.03341e-11	-2.2016e-10	-1.46219	3.74642e-06	-2.2016e-10	-1.47619
160548355	chr5:160548355:C:G	1.33865e-10	-2.2016e-10	-0.951556	6.12729e-06	-2.2016e-10	-0.984239
160548856	chr5:160548856:G:C	1.24239e-11	-1.89111	-1.43766	5.82387e-07	-1.88821	-1.4494
160549259	chr5:160549259:T:C	1.2003e-11	-1.89496	-1.46827	5.65395e-07	-1.89128	-1.47594
160549457	chr5:160549457:C:T	1.41224e-11	-1.87997	-1.32066	6.30724e-07	-1.89651	-1.36137
160549473	chr5:160549473:G:C	2.1258e-11	-1.42981	-1.36184	7.28376e-07	-1.74696	-1.36697
160549514	chr5:160549514:A:G	7.74549e-11	-1.49869	-4.92792e-10	5.48019e-06	-1.09585	-4.92792e-10
160549571	chr5:160549571:A:G	8.21747e-11	-2.2016e-10	-1.43954	3.97558e-06	-2.2016e-10	-1.41682
160549617	chr5:160549617:A:G	2.8546e-11	-1.57603	-0.92084	1.10807e-06	-1.84739	-0.846983
160549688	chr5:160549688:T:C	1.09729e-10	-2.2016e-10	-1.15037	5.10225e-06	-2.2016e-10	-1.16731
160550223	chr5:160550223:G:A	5.23543e-11	-1.89035	-4.92792e-10	2.46432e-06	-1.89508	-4.92792e-10
160550405	chr5:160550405:T:G	1.50572e-10	-2.2016e-10	-0.833941	6.8378e-06	-2.2016e-10	-0.874525
160551144	chr5:160551144:T:C	8.48434e-11	-2.2016e-10	-1.40758	3.89934e-06	-2.2016e-10	-1.43619
160551329	chr5:160551329:A:C	5.22992e-11	-1.8914	-4.92792e-10	2.46252e-06	-1.89581	-4.92792e-10
160551591	chr5:160551591:TTGC:T	1.34327e-11	-1.82163	-1.42907	7.68734e-07	-1.64422	-1.41579
160551599	chr5:160551599:T:G	2.90042e-11	-1.14867	-1.33227	9.07101e-07	-1.55969	-1.3348
160551609	chr5:160551609:T:C	1.45474e-10	-2.2016e-10	-0.868384	7.17937e-06	-2.2016e-10	-0.82578
160551626	chr5:160551626:T:G	5.23954e-11	-1.88957	-4.92792e-10	2.54029e-06	-1.86471	-4.92792e-10
160552087	chr5:160552087:A:G	5.33074e-11	-1.87231	-4.92792e-10	2.48249e-06	-1.88773	-4.92792e-10
160552310	chr5:160552310:C:T	1.14539e-11	-1.89605	-1.514	5.66561e-07	-1.85338	-1.51178
160552520	chr5:160552520:T:C	8.45654e-11	-2.2016e-10	-1.41086	4.01669e-06	-2.2016e-10	-1.40653
160552589	chr5:160552589:A:G	9.23486e-11	-2.2016e-10	-1.32281	4.34134e-06	-2.2016e-10	-1.32881
160552644	chr5:160552644:A:G	1.40684e-11	-1.79594	-1.40851	5.83409e-07	-1.89563	-1.44023
160552720	chr5:160552720:G:A	1.24827e-11	-1.84067	-1.48337	5.62594e-07	-1.87997	-1.49221
160553074	chr5:160553074:A:G	3.42778e-11	-1.30987	-1.00402	1.12995e-06	-1.66477	-1.01005
160553203	chr5:160553203:G:T	5.28904e-11	-1.88016	-4.92792e-10	2.4806e-06	-1.88849	-4.92792e-10
160553371	chr5:160553371:T:G	1.54015e-11	-1.76864	-1.34528	7.05995e-07	-1.79387	-1.35127
160553573	chr5:160553573:C:A	1.1651e-11	-1.87994	-1.51305	6.18936e-07	-1.76278	-1.51397
160553951	chr5:160553951:A:T	1.37042e-10	-2.2016e-10	-0.928098	6.23069e-06	-2.2016e-10	-0.967504
160553972	chr5:160553972:A:G	1.23937e-11	-1.89492	-1.43628	6.08353e-07	-1.83616	-1.45783
160554013	chr5:160554013:G:T	1.30764e-10	-2.2016e-10	-0.974987	6.43607e-06	-2.2016e-10	-0.935073
160554773	chr5:160554773:T:A	9.10406e-11	-2.2016e-10	-1.33708	4.18387e-06	-2.2016e-10	-1.36576
160554921	chr5:160554921:C:T	2.03366e-11	-1.32533	-1.51063	6.63156e-07	-1.70027	-1.50747
160554965	chr5:160554965:TCTGGA:T	1.70214e-11	-1.52223	-1.49168	5.99428e-07	-1.82922	-1.47955
160555189	chr5:160555189:C:T	3.29935e-11	-1.26217	-1.08991	1.06754e-06	-1.63493	-1.0967
160555555	chr5:160555555:A:C	1.17452e-11	-1.89486	-1.49008	5.93082e-07	-1.81797	-1.50144
160555608	chr5:160555608:T:C	5.23943e-11	-1.88959	-4.92792e-10	2.46533e-06	-1.89466	-4.92792e-10
160555624	chr5:160555624:G:A	4.98256e-10	-2.2016e-10	0.36273	2.38309e-05	-2.2016e-10	0.373992
160556247	chr5:160556247:G:T	5.27766e-11	-1.88232	-4.92792e-10	2.47737e-06	-1.88979	-4.92792e-10
160556527	chr5:160556527:A:G	7.77552e-11	-2.2016e-10	-1.49482	3.66862e-06	-2.2016e-10	-1.49718
160556970	chr5:160556970:T:G	2.1706e-11	-1.76878	-1.00201	8.65134e-07	-1.8971	-1.04476
160557370	chr5:160557370:AAC:A	7.84486e-11	-2.2016e-10	-1.48594	3.69978e-06	-2.2016e-10	-1.48872
160557485	chr5:160557485:C:T	1.39267e-11	-1.79775	-1.41683	5.83159e-07	-1.89232	-1.44397
160557558	chr5:160557558:C:T	1.35697e-11	-1.88943	-1.35111	6.39846e-07	-1.89739	-1.34613
160557559	chr5:160557559:G:A	1.71697e-10	-2.2016e-10	-0.702651	7.79564e-06	-2.2016e-10	-0.743426
160557563	chr5:160557563:C:T	5.60433e-11	-1.82226	-4.92792e-10	2.50754e-06	-1.87769	-4.92792e-10
160557701	chr5:160557701:T:C	9.51467e-11	-2.2016e-10	-1.29296	4.35824e-06	-2.2016e-10	-1.32492
160558410	chr5:160558410:A:G	8.29434e-11	-2.2016e-10	-1.43023	3.80884e-06	-2.2016e-10	-1.45967
160558433	chr5:160558433:C:T	1.64783e-10	-2.2016e-10	-0.743755	7.52836e-06	-2.2016e-10	-0.778314
160558591	chr5:160558591:A:T	1.38578e-11	-1.7128	-1.50674	5.53518e-07	-1.88245	-1.506
160558715	chr5:160558715:C:T	1.07531e-10	-1.17061	-4.92792e-10	4.77379e-06	-1.23385	-4.92792e-10
160558722	chr5:160558722:C:T	2.10622e-10	-1.39316	0.89484	1.44131e-05	-1.12695	0.998101
160558740	chr5:160558740:G:T	8.58691e-11	-2.2016e-10	-1.39556	4.01065e-06	-2.2016e-10	-1.40804
160559053	chr5:160559053:G:A	5.49622e-11	-1.84174	-4.92792e-10	2.56649e-06	-1.85445	-4.92792e-10
160559122	chr5:160559122:G:A	7.70357e-11	-2.2016e-10	-1.50412	3.62298e-06	-2.2016e-10	-1.50969
160559469	chr5:160559469:G:A	2.19167e-11	-1.25102	-1.51012	9.7493e-07	-1.3086	-1.51378
160559476	chr5:160559476:T:C	8.46966e-11	-2.2016e-10	-1.40931	3.955e-06	-2.2016e-10	-1.42201
160559550	chr5:160559550:T:C	1.29163e-11	-1.8614	-1.42849	7.69184e-07	-1.64432	-1.4151
160560645	chr5:160560645:A:G	9.96574e-11	-2.2016e-10	-1.24665	4.56368e-06	-2.2016e-10	-1.27886
160560865	chr5:160560865:T:C	8.66115e-11	-2.2016e-10	-1.38695	4.00218e-06	-2.2016e-10	-1.41015
160561012	chr5:160561012:T:A	1.26393e-11	-1.81275	-1.49883	5.47267e-07	-1.89636	-1.50345
160561023	chr5:160561023:T:C	1.37624e-11	-1.89654	-1.3299	6.44701e-07	-1.89697	-1.33899
160561825	chr5:160561825:A:C	9.91057e-11	-1.8063	0.554101	5.20863e-06	-1.83121	0.68454
160562299	chr5:160562299:T:C	2.61604e-10	-2.2016e-10	-0.281554	1.16246e-05	-2.2016e-10	-0.343866
160562800	chr5:160562800:C:T	1.25603e-11	-1.80814	-1.5097	5.42325e-07	-1.89686	-1.51202
160562883	chr5:160562883:G:A	1.20481e-10	-2.2016e-10	-1.05689	5.59068e-06	-2.2016e-10	-1.07589
160563134	chr5:160563134:T:C	1.62989e-10	-1.71978	0.965074	1.3887e-05	-1.21516	1.04912
160563176	chr5:160563176:T:A	1.26616e-11	-1.80385	-1.50596	5.43684e-07	-1.89715	-1.50923
160563186	chr5:160563186:A:G	2.293e-10	-2.2016e-10	-0.413353	1.02403e-05	-2.2016e-10	-0.470659
160563272	chr5:160563272:G:A	2.70064e-11	-1.4636	-1.08871	1.26974e-06	-1.52518	-1.03299
160563401	chr5:160563401:G:A	3.33404e-10	-2.2016e-10	-0.0390295	1.58468e-05	-2.2016e-10	-0.0340263
160563403	chr5:160563403:T:C	1.78827e-10	-2.2016e-10	-0.661966	8.14996e-06	-2.2016e-10	-0.698978
160564360	chr5:160564360:G:A	1.11078e-10	-1.42368	0.285532	1.16432e-05	-0.703369	0.361105
160564738	chr5:160564738:C:T	9.16387e-11	-2.2016e-10	-1.33053	4.2539e-06	-2.2016e-10	-1.34916
160564808	chr5:160564808:T:C	8.20579e-11	-2.2016e-10	-1.44096	3.85304e-06	-2.2016e-10	-1.44813
160564908	chr5:160564908:T:C	9.54799e-11	-2.2016e-10	-1.28947	4.33914e-06	-2.2016e-10	-1.32932
160565063	chr5:160565063:T:G	9.90716e-11	-2.2016e-10	-1.25254	4.4932e-06	-2.2016e-10	-1.29443
160565578	chr5:160565578:G:A	3.30093e-10	-2.2016e-10	-0.0490093	1.62132e-05	-2.2016e-10	-0.0111676
160565635	chr5:160565635:T:C	2.52145e-10	-2.2016e-10	-0.31838	1.12146e-05	-2.2016e-10	-0.379771
160565648	chr5:160565648:T:C	9.81038e-11	-1.72262	0.460266	5.213e-06	-1.75429	0.608458
160565690	chr5:160565690:C:T	1.25571e-10	-1.74513	0.729617	1.05367e-05	-1.26541	0.82328
160565744	chr5:160565744:A:G	1.64749e-10	-1.86943	1.12547	1.15252e-05	-1.61208	1.25962
160565747	chr5:160565747:T:G	7.3428e-11	-1.80034	0.248259	3.91403e-06	-1.82651	0.394085
160566229	chr5:160566229:A:G	1.14319e-10	-2.2016e-10	-1.1094	5.58684e-06	-2.2016e-10	-1.07658
160566518	chr5:160566518:G:A	5.71075e-11	-1.80345	-4.92792e-10	2.53453e-06	-1.86698	-4.92792e-10
160566569	chr5:160566569:ACTGACTCAAGGATTTTATCCCC:A	5.52938e-11	-1.83572	-4.92792e-10	2.58035e-06	-1.84907	-4.92792e-10
160566655	chr5:160566655:T:A	1.18589e-10	-2.2016e-10	-1.07272	5.79956e-06	-2.2016e-10	-1.03921
160566946	chr5:160566946:G:C	1.04559e-10	-2.2016e-10	-1.19864	5.09011e-06	-2.2016e-10	-1.16969
160567015	chr5:160567015:T:G	3.43812e-10	-2.2016e-10	-0.00828924	1.4886e-05	-2.2016e-10	-0.096572
160567549	chr5:160567549:G:A	1.19165e-10	-2.2016e-10	-1.06787	5.83247e-06	-2.2016e-10	-1.03355
160567599	chr5:160567599:G:C	1.08901e-10	-2.2016e-10	-1.15794	5.3035e-06	-2.2016e-10	-1.12862
160567804	chr5:160567804:T:A	1.28307e-11	-1.8062	-1.49035	5.50986e-07	-1.89699	-1.49605
160567874	chr5:160567874:G:A	1.13688e-10	-2.2016e-10	-1.11493	5.42414e-06	-2.2016e-10	-1.10613
160568054	chr5:160568054:C:T	8.8512e-11	-1.69786	0.332619	4.65027e-06	-1.73377	0.473706
160568106	chr5:160568106:G:A	1.00033e-10	-2.2016e-10	-1.24289	4.53314e-06	-2.2016e-10	-1.28558
160568317	chr5:160568317:A:G	8.42566e-11	-1.66927	0.254756	6.9725e-06	-1.19557	0.340555
160568323	chr5:160568323:T:C	8.62694e-11	-1.66287	0.271961	7.18074e-06	-1.18359	0.358001
160568350	chr5:160568350:C:T	1.08142e-10	-1.75291	0.587973	8.06311e-06	-1.35261	0.642917
160568465	chr5:160568465:A:G	1.47294e-10	-2.2016e-10	-0.855952	7.10868e-06	-2.2016e-10	-0.835675
160568495	chr5:160568495:C:T	1.29836e-11	-1.78616	-1.49853	5.46872e-07	-1.89731	-1.50322
160568589	chr5:160568589:G:A	1.0779e-10	-1.57291	0.404706	5.45129e-06	-1.623	0.521867
160568982	chr5:160568982:A:G	3.32945e-11	-1.68457	-0.658426	1.58708e-06	-1.69363	-0.641469
160569383	chr5:160569383:T:G	2.88523e-10	-1.86873	1.68512	1.94999e-05	-1.61247	1.78588
160569927	chr5:160569927:A:G	8.19303e-11	-2.2016e-10	-1.44252	3.84733e-06	-2.2016e-10	-1.44961
160570228	chr5:160570228:A:G	9.5347e-11	-1.58314	0.292282	4.79693e-06	-1.63366	0.40465
160570446	chr5:160570446:A:G	5.48135e-11	-1.84445	-4.92792e-10	2.56867e-06	-1.8536	-4.92792e-10
160570545	chr5:160570545:G:T	5.21835e-10	0.408967	-4.92792e-10	2.18267e-05	0.286141	-4.92792e-10
160570883	chr5:160570883:A:G	7.66019e-11	-2.2016e-10	-1.50976	3.6137e-06	-2.2016e-10	-1.51226
160570977	chr5:160570977:TTATC:T	1.00754e-09	1.06688	-4.92792e-10	0.000106844	1.87438	-4.92792e-10
160571694	chr5:160571694:GTGTT:G	8.35927e-11	-2.2016e-10	-1.42243	3.85078e-06	-2.2016e-10	-1.44872
160571780	chr5:160571780:A:G	1.24901e-11	-1.82892	-1.49453	5.60102e-07	-1.88913	-1.4875
160572381	chr5:160572381:T:G	1.45014e-10	-2.2016e-10	-0.871555	6.99447e-06	-2.2016e-10	-0.851871
160572596	chr5:160572596:A:G	8.92224e-11	-2.2016e-10	-1.35725	4.15269e-06	-2.2016e-10	-1.37324
160572822	chr5:160572822:C:T	5.35876e-11	-1.86707	-4.92792e-10	2.51127e-06	-1.8762	-4.92792e-10
160573346	chr5:160573346:G:A	1.13349e-10	-1.15897	0.0410556	5.58956e-06	-1.20058	0.12449
160573453	chr5:160573453:G:A	1.90793e-10	-2.2016e-10	-0.597197	9.12172e-06	-2.2016e-10	-0.586333
160573509	chr5:160573509:G:T	8.3979e-11	-2.2016e-10	-1.41782	3.8658e-06	-2.2016e-10	-1.44482
160573647	chr5:160573647:T:C	1.45974e-10	-2.2016e-10	-0.864952	7.1479e-06	-2.2016e-10	-0.830173
160573671	chr5:160573671:A:G	9.07678e-11	-2.2016e-10	-1.34008	4.21973e-06	-2.2016e-10	-1.35722
160573757	chr5:160573757:G:C	1.72302e-10	-2.2016e-10	-0.699133	8.52881e-06	-2.2016e-10	-0.653541
160573762	chr5:160573762:CA:C	1.10487e-10	-2.2016e-10	-1.14348	5.26695e-06	-2.2016e-10	-1.13554
160573857	chr5:160573857:C:T	3.31802e-10	-2.2016e-10	-0.0438446	1.43616e-05	-2.2016e-10	-0.132432
160573955	chr5:160573955:G:A	3.16988e-11	-1.88344	-0.508667	1.95577e-06	-1.72383	-0.402379
160574007	chr5:160574007:C:A	1.26845e-11	-1.80266	-1.50535	5.43964e-07	-1.89721	-1.50866
160574269	chr5:160574269:C:T	1.04158e-10	-2.2016e-10	-1.20247	4.80617e-06	-2.2016e-10	-1.22709
160574364	chr5:160574364:C:T	2.45728e-11	-1.27969	-1.36706	8.94527e-07	-1.55133	-1.35712
160574365	chr5:160574365:G:A	8.21288e-11	-2.2016e-10	-1.4401	3.84266e-06	-2.2016e-10	-1.45083
160574442	chr5:160574442:T:A	1.79155e-10	-2.2016e-10	-0.66013	8.82123e-06	-2.2016e-10	-0.61983
160574922	chr5:160574922:G:A	7.74002e-11	-2.2016e-10	-1.49939	3.64383e-06	-2.2016e-10	-1.50396
160575119	chr5:160575119:G:C	3.60892e-11	-1.62975	-0.632642	1.76596e-06	-1.63989	-0.588412
160575346	chr5:160575346:T:C	5.33979e-11	-1.68886	-0.181757	2.28e-06	-1.84008	-0.132733
160575347	chr5:160575347:C:A	5.35994e-11	-1.68872	-0.178123	2.28835e-06	-1.84007	-0.129085
160575357	chr5:160575357:T:A	5.43959e-11	-1.8521	-4.92792e-10	2.54351e-06	-1.86344	-4.92792e-10
160575433	chr5:160575433:TG:T	8.35784e-11	-2.2016e-10	-1.4226	3.85046e-06	-2.2016e-10	-1.4488
160575535	chr5:160575535:C:T	1.29862e-11	-1.77924	-1.50525	5.44112e-07	-1.89706	-1.50853
160575563	chr5:160575563:A:G	1.18908e-10	-1.15411	0.084081	5.86357e-06	-1.197	0.168763
160575648	chr5:160575648:C:T	1.44328e-10	-2.2016e-10	-0.876292	7.0832e-06	-2.2016e-10	-0.839265
160575686	chr5:160575686:A:G	1.47259e-10	-2.2016e-10	-0.856188	7.10712e-06	-2.2016e-10	-0.835894
160575750	chr5:160575750:T:C	8.46071e-11	-2.2016e-10	-1.41037	4.0422e-06	-2.2016e-10	-1.4002
160575974	chr5:160575974:T:C	8.06412e-11	-2.2016e-10	-1.45837	3.87693e-06	-2.2016e-10	-1.44195
160575976	chr5:160575976:C:T	8.56439e-11	-2.2016e-10	-1.39819	3.95354e-06	-2.2016e-10	-1.42238
160576033	chr5:160576033:G:A	1.31526e-11	-1.82566	-1.4461	6.18161e-07	-1.83538	-1.44261
160577130	chr5:160577130:G:A	2.93041e-10	-2.2016e-10	-0.168073	1.33093e-05	-2.2016e-10	-0.208526
160577506	chr5:160577506:C:A	5.62415e-11	-1.81873	-4.92792e-10	2.99892e-06	-1.69874	-4.92792e-10
160577521	chr5:160577521:T:C	8.10863e-11	-2.2016e-10	-1.45287	3.85196e-06	-2.2016e-10	-1.44841
160577934	chr5:160577934:T:C	8.44323e-11	-2.2016e-10	-1.41243	4.03283e-06	-2.2016e-10	-1.40252
160578236	chr5:160578236:G:A	7.62853e-11	-2.2016e-10	-1.5139	3.60858e-06	-2.2016e-10	-1.51368
160578454	chr5:160578454:T:A	7.89285e-11	-2.2016e-10	-1.47984	3.75875e-06	-2.2016e-10	-1.4729
160578684	chr5:160578684:A:G	8.38525e-11	-2.2016e-10	-1.41932	3.91767e-06	-2.2016e-10	-1.43149
160579469	chr5:160579469:A:G	7.64096e-11	-2.2016e-10	-1.51228	3.62501e-06	-2.2016e-10	-1.50914
160579655	chr5:160579655:T:C	1.064e-10	-1.18118	-4.92792e-10	7.49079e-06	-0.783317	-4.92792e-10
160579803	chr5:160579803:A:G	8.50083e-11	-2.2016e-10	-1.40564	4.07996e-06	-2.2016e-10	-1.3909
160579875	chr5:160579875:T:C	1.32701e-11	-1.76678	-1.49609	5.48554e-07	-1.89627	-1.5012
160580309	chr5:160580309:A:C	8.38525e-11	-2.2016e-10	-1.41932	3.91767e-06	-2.2016e-10	-1.43149
160580441	chr5:160580441:C:T	5.47151e-11	-1.84624	-4.92792e-10	2.55387e-06	-1.85938	-4.92792e-10
160580688	chr5:160580688:G:A	7.84362e-11	-2.2016e-10	-1.4861	3.73041e-06	-2.2016e-10	-1.48047
160580970	chr5:160580970:T:C	5.46585e-11	-1.84728	-4.92792e-10	2.55382e-06	-1.8594	-4.92792e-10
160581342	chr5:160581342:C:T	7.88489e-11	-2.2016e-10	-1.48085	3.75202e-06	-2.2016e-10	-1.4747
160581343	chr5:160581343:A:G	1.30931e-11	-1.79005	-1.48625	5.52478e-07	-1.8974	-1.49293
160581361	chr5:160581361:C:T	1.32318e-11	-1.82857	-1.43719	5.77659e-07	-1.89313	-1.45263
160581446	chr5:160581446:T:C	1.20551e-11	-1.89727	-1.46162	5.73259e-07	-1.89352	-1.45988
160581500	chr5:160581500:T:C	5.38994e-11	-1.86126	-4.92792e-10	2.52301e-06	-1.87154	-4.92792e-10
160581711	chr5:160581711:A:T	1.1813e-11	-1.88749	-1.49169	5.75089e-07	-1.84925	-1.50097
160581752	chr5:160581752:T:C	1.16012e-11	-1.89365	-1.50362	5.76243e-07	-1.83881	-1.50941
160581907	chr5:160581907:CTTCT:C	7.83344e-11	-2.2016e-10	-1.4874	3.73915e-06	-2.2016e-10	-1.47813
160582116	chr5:160582116:G:C	8.38525e-11	-2.2016e-10	-1.41932	3.91767e-06	-2.2016e-10	-1.43149
160582392	chr5:160582392:C:T	1.42524e-10	-2.2016e-10	-0.888872	7.56131e-06	-2.2016e-10	-0.773947
160582476	chr5:160582476:T:C	7.90948e-11	-2.2016e-10	-1.47774	3.78071e-06	-2.2016e-10	-1.46708
160582822	chr5:160582822:TAA:T	7.94381e-11	-2.2016e-10	-1.47341	3.79937e-06	-2.2016e-10	-1.46216
160582863	chr5:160582863:T:A	3.45794e-09	2.30004	-4.92792e-10	0.000113628	1.93594	-4.92792e-10
160583075	chr5:160583075:T:G	7.64299e-11	-2.2016e-10	-1.51201	3.6215e-06	-2.2016e-10	-1.5101
160583213	chr5:160583213:G:A	7.64258e-11	-2.2016e-10	-1.51206	3.62626e-06	-2.2016e-10	-1.50879
160583256	chr5:160583256:TGG:T	1.11339e-10	-2.2016e-10	-1.13581	5.34032e-06	-2.2016e-10	-1.12171
160583482	chr5:160583482:A:G	1.30012e-11	-1.78702	-1.49632	5.47714e-07	-1.89738	-1.50162
160583507	chr5:160583507:A:G	8.4769e-11	-2.2016e-10	-1.40845	3.95769e-06	-2.2016e-10	-1.42133
160583544	chr5:160583544:A:G	1.33383e-11	-1.81865	-1.4391	5.75524e-07	-1.89522	-1.45425
160583563	chr5:160583563:A:G	8.56215e-11	-2.2016e-10	-1.39845	4.11024e-06	-2.2016e-10	-1.38351
160583618	chr5:160583618:C:T	5.52054e-10	0.465262	-4.92792e-10	2.30517e-05	0.340749	-4.92792e-10
160583627	chr5:160583627:C:T	3.0004e-10	-2.2016e-10	-0.14447	1.32625e-05	-2.2016e-10	-0.21205
160583654	chr5:160583654:T:C	5.48714e-11	-1.84339	-4.92792e-10	2.56152e-06	-1.85639	-4.92792e-10
160583666	chr5:160583666:G:A	9.04388e-11	-2.2016e-10	-1.34371	4.20052e-06	-2.2016e-10	-1.36178
160583769	chr5:160583769:A:T	1.29955e-11	-1.79094	-1.49284	5.49324e-07	-1.8974	-1.49866
160584322	chr5:160584322:A:G	5.20668e-11	-1.89586	-4.92792e-10	2.46588e-06	-1.89444	-4.92792e-10
160584765	chr5:160584765:G:A	5.44541e-11	-1.85103	-4.92792e-10	2.54501e-06	-1.86286	-4.92792e-10
160584934	chr5:160584934:C:T	8.37567e-11	-2.2016e-10	-1.42047	3.9135e-06	-2.2016e-10	-1.43256
160585188	chr5:160585188:G:A	7.6446e-11	-2.2016e-10	-1.5118	3.6278e-06	-2.2016e-10	-1.50836
160585200	chr5:160585200:A:G	1.89442e-11	-1.8974	-1.00949	1.07212e-06	-1.80434	-0.923012
160585313	chr5:160585313:G:A	8.31384e-11	-2.2016e-10	-1.42788	3.91071e-06	-2.2016e-10	-1.43327
160585332	chr5:160585332:C:T	1.07553e-10	-2.2016e-10	-1.1704	5.17286e-06	-2.2016e-10	-1.15356
160585386	chr5:160585386:C:T	8.38525e-11	-2.2016e-10	-1.41932	3.91767e-06	-2.2016e-10	-1.43149
160585390	chr5:160585390:G:A	1.62164e-11	-1.82176	-1.2406	9.08388e-07	-1.64892	-1.24415
160585493	chr5:160585493:C:T	2.11629e-10	-2.2016e-10	-0.493549	9.65733e-06	-2.2016e-10	-0.529274
160585515	chr5:160585515:A:C	8.95358e-11	-2.2016e-10	-1.35375	4.29044e-06	-2.2016e-10	-1.3406
160585974	chr5:160585974:ATTTTAC:A	8.55233e-11	-2.2016e-10	-1.3996	3.99191e-06	-2.2016e-10	-1.41272
160585990	chr5:160585990:C:T	1.05459e-10	-2.2016e-10	-1.19007	5.11725e-06	-2.2016e-10	-1.16437
160586340	chr5:160586340:A:AGT	8.35196e-11	-2.2016e-10	-1.4233	3.9038e-06	-2.2016e-10	-1.43504
160586794	chr5:160586794:TC:T	5.46202e-11	-1.84798	-4.92792e-10	2.55174e-06	-1.86022	-4.92792e-10
160587218	chr5:160587218:T:G	1.15006e-11	-1.89539	-1.51059	5.78828e-07	-1.83033	-1.51341
160587400	chr5:160587400:T:G	5.3853e-11	-1.86213	-4.92792e-10	2.47814e-06	-1.88948	-4.92792e-10
160587583	chr5:160587583:T:G	5.55966e-11	-1.83026	-4.92792e-10	2.59267e-06	-1.8443	-4.92792e-10
160588170	chr5:160588170:T:C	1.9588e-10	-0.570881	-4.92792e-10	9.52577e-06	-0.54299	-4.92792e-10
160588532	chr5:160588532:A:C	9.51512e-11	-2.2016e-10	-1.29292	4.36723e-06	-2.2016e-10	-1.32286
160588615	chr5:160588615:A:T	4.60151e-10	-2.2016e-10	0.28317	2.07436e-05	-2.2016e-10	0.235249
160588669	chr5:160588669:G:A	1.26011e-11	-1.82309	-1.4915	5.51532e-07	-1.8945	-1.49755
160588867	chr5:160588867:C:T	1.17276e-11	-1.89605	-1.49039	5.94579e-07	-1.81773	-1.49917
160589000	chr5:160589000:C:T	1.19512e-11	-1.8836	-1.48396	5.75498e-07	-1.85491	-1.4946
160589097	chr5:160589097:C:T	9.55664e-11	-2.2016e-10	-1.28856	4.54811e-06	-2.2016e-10	-1.28228
160589454	chr5:160589454:C:T	3.47274e-11	-1.73078	-0.570073	1.69746e-06	-1.7472	-0.520658
160589502	chr5:160589502:G:C	2.66969e-11	-1.74457	-0.819263	1.3025e-06	-1.75988	-0.772824
160589701	chr5:160589701:A:G	8.22826e-11	-2.2016e-10	-1.43822	3.9675e-06	-2.2016e-10	-1.41885
160589779	chr5:160589779:T:C	2.75886e-10	-2.2016e-10	-0.228395	1.32203e-05	-2.2016e-10	-0.215237
160589954	chr5:160589954:A:G	1.20756e-11	-1.87383	-1.48337	5.8967e-07	-1.85705	-1.46813
160590373	chr5:160590373:T:C	5.38253e-11	-1.86264	-4.92792e-10	2.52027e-06	-1.87262	-4.92792e-10
160590562	chr5:160590562:CT:C	1.3231e-11	-1.84675	-1.41907	5.93023e-07	-1.88069	-1.43882
160590594	chr5:160590594:G:A	8.34598e-11	-2.2016e-10	-1.42402	3.90247e-06	-2.2016e-10	-1.43538
160590865	chr5:160590865:A:T	7.64776e-11	-2.2016e-10	-1.51139	3.61416e-06	-2.2016e-10	-1.51213
160590918	chr5:160590918:G:T	9.27016e-11	-2.2016e-10	-1.319	4.3896e-06	-2.2016e-10	-1.31775
160590998	chr5:160590998:T:C	5.45638e-11	-1.84901	-4.92792e-10	2.54999e-06	-1.8609	-4.92792e-10
160591018	chr5:160591018:C:A	5.59611e-11	-1.82373	-4.92792e-10	2.66775e-06	-1.81576	-4.92792e-10
160591019	chr5:160591019:TCTGC:T	5.66275e-11	-1.81189	-4.92792e-10	2.70139e-06	-1.80322	-4.92792e-10
160591598	chr5:160591598:TCA:T	4.38765e-10	-2.2016e-10	0.23558	1.97847e-05	-2.2016e-10	0.187917
160591681	chr5:160591681:C:A	5.39747e-11	-1.85987	-4.92792e-10	2.52606e-06	-1.87033	-4.92792e-10
160591690	chr5:160591690:T:C	1.35145e-11	-1.85737	-1.38725	6.14052e-07	-1.8738	-1.41086
160591775	chr5:160591775:T:C	9.95609e-11	0.246775	-1.49439	3.50204e-06	-0.0505579	-1.49309
160591828	chr5:160591828:T:C	8.00297e-10	-2.2016e-10	0.836598	3.99616e-05	-2.2016e-10	0.890928
160592352	chr5:160592352:G:A	5.43008e-11	-1.85384	-4.92792e-10	2.53931e-06	-1.8651	-4.92792e-10
160592495	chr5:160592495:C:T	7.6686e-11	-2.2016e-10	-1.50867	3.63209e-06	-2.2016e-10	-1.50718
160592607	chr5:160592607:G:A	5.38385e-11	-1.8624	-4.92792e-10	2.52093e-06	-1.87237	-4.92792e-10
160592613	chr5:160592613:T:C	1.44118e-10	-2.2016e-10	-0.877753	7.10796e-06	-2.2016e-10	-0.835776
160592765	chr5:160592765:C:T	8.17171e-11	-2.2016e-10	-1.44512	3.94648e-06	-2.2016e-10	-1.42417
160592884	chr5:160592884:G:A	5.69083e-11	-1.80694	-4.92792e-10	2.52533e-06	-1.87062	-4.92792e-10
160592940	chr5:160592940:G:A	3.16756e-10	-2.2016e-10	-0.0902515	1.39742e-05	-2.2016e-10	-0.159775
160593162	chr5:160593162:C:T	2.14041e-11	-1.87835	-0.906448	1.35245e-06	-1.67851	-0.81656
160593201	chr5:160593201:G:A	7.03636e-10	-2.2016e-10	0.707878	3.51213e-05	-2.2016e-10	0.761818
160593299	chr5:160593299:G:C	8.73551e-11	-2.2016e-10	-1.3784	4.07149e-06	-2.2016e-10	-1.39298
160593317	chr5:160593317:T:C	3.35423e-10	-2.2016e-10	-0.0329917	1.48065e-05	-2.2016e-10	-0.101922
160593650	chr5:160593650:T:C	5.36749e-11	-1.86544	-4.92792e-10	2.51415e-06	-1.87506	-4.92792e-10
160594358	chr5:160594358:A:C	5.76823e-11	-1.79343	-4.92792e-10	2.62458e-06	-1.83207	-4.92792e-10
160594670	chr5:160594670:T:C	1.30541e-11	-1.88633	-1.39296	6.34427e-07	-1.83544	-1.41659
160594723	chr5:160594723:G:A	7.62914e-11	-2.2016e-10	-1.51382	3.61402e-06	-2.2016e-10	-1.51217
160594960	chr5:160594960:T:C	3.51799e-10	-2.2016e-10	0.0146768	1.73047e-05	-2.2016e-10	0.0539844
160595321	chr5:160595321:T:C	3.65676e-10	-2.2016e-10	0.053363	1.60817e-05	-2.2016e-10	-0.0193082
160595385	chr5:160595385:T:C	8.50841e-11	-2.2016e-10	-1.40474	3.90132e-06	-2.2016e-10	-1.43568
160595627	chr5:160595627:A:C	7.63607e-11	-2.2016e-10	-1.51292	3.62111e-06	-2.2016e-10	-1.51021
160595673	chr5:160595673:G:T	5.50262e-11	-1.84057	-4.92792e-10	2.47436e-06	-1.89101	-4.92792e-10
160595737	chr5:160595737:A:G	8.03078e-11	-2.2016e-10	-1.46252	3.76477e-06	-2.2016e-10	-1.4713
160595924	chr5:160595924:C:T	5.40524e-11	-1.85843	-4.92792e-10	2.52943e-06	-1.869	-4.92792e-10
160596589	chr5:160596589:G:T	2.33857e-11	-1.7637	-0.932556	1.12601e-06	-1.77953	-0.898782
160596909	chr5:160596909:G:A	7.56443e-11	-1.52234	-4.92792e-10	3.56802e-06	-1.52498	-4.92792e-10
160596948	chr5:160596948:T:C	5.38389e-11	-1.86239	-4.92792e-10	2.52053e-06	-1.87252	-4.92792e-10
160597076	chr5:160597076:C:T	1.36923e-11	-1.89653	-1.33502	7.39746e-07	-1.80753	-1.29091
160597123	chr5:160597123:C:G	5.26279e-11	-1.88514	-4.92792e-10	2.47484e-06	-1.89082	-4.92792e-10
160597178	chr5:160597178:T:C	5.27e-11	-1.88377	-4.92792e-10	2.50111e-06	-1.88026	-4.92792e-10
160597181	chr5:160597181:T:C	1.46713e-10	-2.2016e-10	-0.859905	7.2302e-06	-2.2016e-10	-0.818725
160597551	chr5:160597551:T:G	8.78273e-11	-2.2016e-10	-1.37301	4.11752e-06	-2.2016e-10	-1.38174
160598085	chr5:160598085:A:G	8.73179e-11	-2.2016e-10	-1.37883	4.0701e-06	-2.2016e-10	-1.39332
160598108	chr5:160598108:C:T	1.21466e-11	-1.86227	-1.48907	5.72849e-07	-1.85758	-1.49654
160598143	chr5:160598143:T:C	5.43097e-11	-1.85368	-4.92792e-10	2.53959e-06	-1.86499	-4.92792e-10
160598892	chr5:160598892:T:C	7.69381e-11	-2.2016e-10	-1.50538	3.64659e-06	-2.2016e-10	-1.5032
160599018	chr5:160599018:G:A	1.26505e-10	-0.349471	-0.658633	6.09408e-06	-0.348267	-0.641407
160599120	chr5:160599120:C:T	1.39732e-10	-2.2016e-10	-0.908657	6.73399e-06	-2.2016e-10	-0.889823
160599258	chr5:160599258:C:T	7.62862e-11	-2.2016e-10	-1.51389	3.60786e-06	-2.2016e-10	-1.51388
160599770	chr5:160599770:C:T	3.13001e-11	-1.84738	-0.557386	2.07575e-06	-1.59339	-0.473282
160599891	chr5:160599891:A:G	9.43041e-11	-2.2016e-10	-1.30186	4.47908e-06	-2.2016e-10	-1.29757
160600202	chr5:160600202:TAAC:T	7.70067e-11	-2.2016e-10	-1.50449	3.62359e-06	-2.2016e-10	-1.50953
160600485	chr5:160600485:A:G	1.07355e-09	-2.2016e-10	1.13034	5.52531e-05	-2.2016e-10	1.21493
160600619	chr5:160600619:G:A	2.7131e-10	-1.73635	1.49123	1.36404e-05	-1.75252	1.56857
160600675	chr5:160600675:A:G	1.06025e-10	-1.18471	-4.92792e-10	4.61653e-06	-1.26735	-4.92792e-10
160600781	chr5:160600781:G:A	1.07552e-09	-2.2016e-10	1.13218	5.53583e-05	-2.2016e-10	1.21684
160600793	chr5:160600793:A:T	1.077e-09	-2.2016e-10	1.13355	5.54281e-05	-2.2016e-10	1.2181
160600846	chr5:160600846:A:G	1.07626e-09	-2.2016e-10	1.13287	5.53971e-05	-2.2016e-10	1.21754
160601220	chr5:160601220:A:G	1.71167e-10	-2.2016e-10	-0.705746	8.03833e-06	-2.2016e-10	-0.712769
160601571	chr5:160601571:T:C	1.2584e-11	-1.88791	-1.42805	6.08442e-07	-1.86829	-1.42555
160601618	chr5:160601618:C:T	5.43876e-11	-1.85225	-4.92792e-10	2.54251e-06	-1.86384	-4.92792e-10
160602010	chr5:160602010:C:T	1.2703e-10	-1.77477	0.770812	6.22771e-06	-1.78913	0.821152
160602127	chr5:160602127:G:A	3.49567e-10	0.00831249	-4.92792e-10	1.74065e-05	0.0598506	-4.92792e-10
160602170	chr5:160602170:A:G	2.73945e-11	-1.84715	-0.690889	1.79996e-06	-1.59607	-0.613149
160603099	chr5:160603099:C:T	3.112e-10	-2.2016e-10	-0.10795	1.37269e-05	-2.2016e-10	-0.177631
160603121	chr5:160603121:G:A	1.75824e-10	-2.2016e-10	-0.678901	8.24901e-06	-2.2016e-10	-0.686898
160603273	chr5:160603273:C:T	9.19241e-11	-2.2016e-10	-1.32742	4.27166e-06	-2.2016e-10	-1.34499
160603474	chr5:160603474:T:C	7.87548e-11	-2.2016e-10	-1.48205	3.78241e-06	-2.2016e-10	-1.46663
160603847	chr5:160603847:C:T	5.48112e-11	-1.84449	-4.92792e-10	2.55921e-06	-1.85729	-4.92792e-10
160603863	chr5:160603863:G:A	5.51327e-11	-1.83864	-4.92792e-10	2.57218e-06	-1.85224	-4.92792e-10
160604300	chr5:160604300:G:A	6.01087e-11	-1.75223	-4.92792e-10	2.82605e-06	-1.75811	-4.92792e-10
160604746	chr5:160604746:T:A	1.71835e-10	-2.2016e-10	-0.701851	8.05416e-06	-2.2016e-10	-0.710802
160604917	chr5:160604917:A:G	1.26031e-11	-1.88278	-1.43166	6.16885e-07	-1.83368	-1.44638
160605293	chr5:160605293:A:T	7.6645e-11	-2.2016e-10	-1.5092	3.6261e-06	-2.2016e-10	-1.50883
160605602	chr5:160605602:C:T	2.40032e-10	-2.2016e-10	-0.36761	1.06833e-05	-2.2016e-10	-0.428311
160605730	chr5:160605730:G:C	8.30554e-11	-2.2016e-10	-1.42888	3.89471e-06	-2.2016e-10	-1.43737
160606132	chr5:160606132:C:T	1.42596e-10	-2.2016e-10	-0.888372	6.96022e-06	-2.2016e-10	-0.856781
160606312	chr5:160606312:A:G	5.42192e-11	-1.85535	-4.92792e-10	2.53302e-06	-1.86758	-4.92792e-10
160606510	chr5:160606510:C:A	7.7321e-11	-2.2016e-10	-1.50042	3.63018e-06	-2.2016e-10	-1.50771
160607347	chr5:160607347:C:T	1.21286e-11	-1.88332	-1.4695	7.06259e-07	-1.65985	-1.48492
160607468	chr5:160607468:A:T	7.99231e-11	-2.2016e-10	-1.46732	3.72266e-06	-2.2016e-10	-1.48255
160607713	chr5:160607713:C:T	1.62636e-11	-1.86516	-1.19429	1.03531e-06	-1.62711	-1.13518
160607763	chr5:160607763:T:C	9.49169e-11	-2.2016e-10	-1.29538	4.46585e-06	-2.2016e-10	-1.30053
160607838	chr5:160607838:G:A	1.17974e-11	-1.8772	-1.50331	6.85088e-07	-1.66326	-1.51194
160607903	chr5:160607903:A:G	2.16007e-10	-2.2016e-10	-0.473073	1.01192e-05	-2.2016e-10	-0.482556
160607983	chr5:160607983:G:C	6.86923e-11	-1.61875	-4.92792e-10	3.53974e-06	-1.53294	-4.92792e-10
160608150	chr5:160608150:C:G	2.75339e-09	-2.2016e-10	2.0722	0.000137356	-2.2016e-10	2.12559
160608525	chr5:160608525:A:G	2.18579e-10	-2.2016e-10	-0.461236	1.02395e-05	-2.2016e-10	-0.470743
160609209	chr5:160609209:T:C	1.99059e-11	-1.65862	-1.19875	1.01575e-06	-1.55802	-1.22334
160609330	chr5:160609330:G:A	5.48654e-11	-1.8435	-4.92792e-10	2.47367e-06	-1.89129	-4.92792e-10
160609455	chr5:160609455:T:C	7.62863e-11	-2.2016e-10	-1.51389	3.61328e-06	-2.2016e-10	-1.51238
160610167	chr5:160610167:A:G	1.94521e-09	-2.2016e-10	1.72474	9.64681e-05	-2.2016e-10	1.77222
160610391	chr5:160610391:T:C	7.78187e-11	-2.2016e-10	-1.494	3.67223e-06	-2.2016e-10	-1.49619
160610867	chr5:160610867:G:A	7.87683e-11	-2.2016e-10	-1.48187	3.77446e-06	-2.2016e-10	-1.46873
160611224	chr5:160611224:T:C	9.50552e-11	-2.2016e-10	-1.29393	4.52356e-06	-2.2016e-10	-1.28769
160611592	chr5:160611592:G:A	7.63264e-11	-2.2016e-10	-1.51336	3.61772e-06	-2.2016e-10	-1.51115
160611763	chr5:160611763:C:T	5.55343e-11	-1.83138	-4.92792e-10	2.58538e-06	-1.84712	-4.92792e-10
160611915	chr5:160611915:C:T	1.49706e-10	-2.2016e-10	-0.839713	7.31859e-06	-2.2016e-10	-0.806573
160612140	chr5:160612140:C:T	9.66444e-10	-2.2016e-10	1.02524	4.99005e-05	-2.2016e-10	1.11304
160612680	chr5:160612680:T:C	1.03035e-10	-1.21331	-4.92792e-10	4.52138e-06	-1.28817	-4.92792e-10
160613139	chr5:160613139:A:T	5.40852e-11	-1.85782	-4.92792e-10	2.52946e-06	-1.86899	-4.92792e-10
160613267	chr5:160613267:A:G	2.08376e-09	-2.2016e-10	1.79355	0.000103331	-2.2016e-10	1.84094
160613454	chr5:160613454:T:C	1.19851e-11	-1.89308	-1.47164	6.71255e-07	-1.70783	-1.48777
160613962	chr5:160613962:C:T	5.23626e-11	-1.89019	-4.92792e-10	2.48494e-06	-1.88674	-4.92792e-10
160614030	chr5:160614030:G:A	7.75164e-11	-2.2016e-10	-1.49789	3.66746e-06	-2.2016e-10	-1.49749
160614214	chr5:160614214:G:A	5.23035e-11	-1.89132	-4.92792e-10	2.61773e-06	-1.83469	-4.92792e-10
160614411	chr5:160614411:A:C	1.09004e-10	-2.2016e-10	-1.157	5.11232e-06	-2.2016e-10	-1.16534
160615125	chr5:160615125:C:T	3.0706e-11	-1.88574	-0.538182	1.60858e-06	-1.84041	-0.481226
160615532	chr5:160615532:T:C	7.91765e-11	-2.2016e-10	-1.4767	3.79698e-06	-2.2016e-10	-1.46279
160615548	chr5:160615548:G:A	8.69024e-11	-1.3836	-4.92792e-10	3.7664e-06	-1.47087	-4.92792e-10
160616047	chr5:160616047:C:G	8.8953e-11	-2.2016e-10	-1.36028	4.09759e-06	-2.2016e-10	-1.38659
160616064	chr5:160616064:C:A	7.1626e-11	-1.6407	0.0637705	4.42792e-06	-1.3934	0.0843386
160616199	chr5:160616199:A:G	5.65791e-11	-1.81274	-4.92792e-10	2.63878e-06	-1.82667	-4.92792e-10
160616452	chr5:160616452:T:C	9.02218e-11	-2.2016e-10	-1.34611	4.18432e-06	-2.2016e-10	-1.36565
160616512	chr5:160616512:G:C	5.62115e-11	-1.81926	-4.92792e-10	2.62363e-06	-1.83243	-4.92792e-10
160616665	chr5:160616665:T:C	7.69166e-11	-2.2016e-10	-1.50566	3.6837e-06	-2.2016e-10	-1.49307
160616786	chr5:160616786:G:A	8.12414e-11	-2.2016e-10	-1.45096	3.92672e-06	-2.2016e-10	-1.42919
160616838	chr5:160616838:G:A	1.92622e-11	-1.89676	-0.993478	1.0416e-06	-1.79351	-0.962717
160617068	chr5:160617068:T:G	7.95361e-11	-2.2016e-10	-1.47217	3.70816e-06	-2.2016e-10	-1.48646
160617131	chr5:160617131:A:G	5.86334e-11	-1.82951	0.0524336	4.15895e-06	-1.53642	0.164693
160617271	chr5:160617271:C:T	8.95778e-11	-2.2016e-10	-1.35328	4.09268e-06	-2.2016e-10	-1.38779
160617464	chr5:160617464:T:C	2.23918e-10	-2.2016e-10	-0.437105	1.01127e-05	-2.2016e-10	-0.483198
160617475	chr5:160617475:T:G	9.01339e-11	-2.2016e-10	-1.34709	4.18046e-06	-2.2016e-10	-1.36657
160617689	chr5:160617689:T:G	7.63982e-11	-2.2016e-10	-1.51243	3.63927e-06	-2.2016e-10	-1.50521
160617825	chr5:160617825:T:C	7.67469e-11	-2.2016e-10	-1.50787	3.67134e-06	-2.2016e-10	-1.49643
160617848	chr5:160617848:G:A	7.13731e-11	-1.89246	0.312002	4.6744e-06	-1.7267	0.471815
160617929	chr5:160617929:G:A	1.02916e-10	-2.2016e-10	-1.21447	4.69814e-06	-2.2016e-10	-1.24982
160618342	chr5:160618342:G:A	8.50928e-11	-2.2016e-10	-1.40464	3.95757e-06	-2.2016e-10	-1.42136
160618460	chr5:160618460:A:G	1.16814e-10	-1.89434	0.806543	6.9555e-06	-1.80388	0.946417
160618599	chr5:160618599:G:C	9.78758e-11	-2.2016e-10	-1.26468	4.61898e-06	-2.2016e-10	-1.26682
160618770	chr5:160618770:C:T	5.4311e-11	-1.85366	-4.92792e-10	2.54605e-06	-1.86245	-4.92792e-10
160618915	chr5:160618915:T:A	1.70519e-10	-2.2016e-10	-0.709539	8.33001e-06	-2.2016e-10	-0.677127
160619168	chr5:160619168:G:A	5.20216e-10	-2.2016e-10	0.405859	2.28497e-05	-2.2016e-10	0.331947
160619206	chr5:160619206:A:T	1.18565e-11	-1.86638	-1.50913	5.65356e-07	-1.85963	-1.50766
160619333	chr5:160619333:A:T	1.19912e-11	-1.85382	-1.51039	5.57947e-07	-1.87127	-1.50921
160619491	chr5:160619491:A:G	2.70964e-11	-1.85876	-0.690217	1.27741e-06	-1.86818	-0.68398
160619892	chr5:160619892:C:T	8.89921e-11	-2.2016e-10	-1.35984	4.13172e-06	-2.2016e-10	-1.3783
160619919	chr5:160619919:C:G	5.46907e-11	-1.84669	-4.92792e-10	2.55978e-06	-1.85707	-4.92792e-10
160620061	chr5:160620061:T:C	9.28067e-11	-2.2016e-10	-1.31787	4.42846e-06	-2.2016e-10	-1.30894
160620083	chr5:160620083:T:A	2.86629e-10	-2.2016e-10	-0.190194	1.55785e-05	-2.2016e-10	-0.0511017
160620258	chr5:160620258:C:G	1.47363e-10	-1.89549	1.04	8.86493e-06	-1.79696	1.18208
160620752	chr5:160620752:C:T	5.36514e-11	-1.86588	-4.92792e-10	2.51832e-06	-1.8734	-4.92792e-10
160620821	chr5:160620821:C:T	9.21156e-11	-2.2016e-10	-1.32534	4.38353e-06	-2.2016e-10	-1.31914
160621179	chr5:160621179:A:T	5.67575e-11	-0.518404	-1.29119	1.44639e-06	-1.19182	-1.2361
160621340	chr5:160621340:C:T	4.52255e-11	-1.89695	-0.139775	2.7012e-06	-1.79819	-0.00510497
160621423	chr5:160621423:C:A	9.03132e-11	-2.2016e-10	-1.3451	4.15712e-06	-2.2016e-10	-1.37217
160621477	chr5:160621477:C:A	1.29641e-11	-1.77867	-1.50753	5.45531e-07	-1.89702	-1.50596
160621650	chr5:160621650:G:T	8.74477e-11	-2.2016e-10	-1.37734	4.08525e-06	-2.2016e-10	-1.38961
160621700	chr5:160621700:G:T	1.16418e-10	0.409055	-1.50025	4.06499e-06	0.104098	-1.49868
160621957	chr5:160621957:A:T	5.46206e-11	-1.84797	-4.92792e-10	2.55764e-06	-1.8579	-4.92792e-10
160622348	chr5:160622348:C:T	1.95152e-11	-1.86885	-1.00834	9.52808e-07	-1.86676	-0.978569
160623072	chr5:160623072:T:C	7.8263e-11	-2.2016e-10	-1.48831	3.65616e-06	-2.2016e-10	-1.50058
160623618	chr5:160623618:C:G	6.33535e-11	-1.88278	0.183122	3.50408e-06	-1.84271	0.299649
160623832	chr5:160623832:C:T	8.89948e-11	-2.2016e-10	-1.35981	4.12395e-06	-2.2016e-10	-1.38018
160624219	chr5:160624219:C:T	9.61462e-11	-1.20558	-0.076933	9.35729e-06	-0.444745	-0.116091
160624467	chr5:160624467:A:G	3.27686e-11	-1.85495	-0.503967	1.52277e-06	-1.87876	-0.497703
160624472	chr5:160624472:C:T	3.15024e-11	-1.85863	-0.539687	1.47261e-06	-1.8763	-0.533653
160624927	chr5:160624927:T:C	3.04464e-11	-1.85772	-0.574697	1.41793e-06	-1.87706	-0.570738
160625231	chr5:160625231:T:C	5.46713e-11	-1.84705	-4.92792e-10	2.55865e-06	-1.85751	-4.92792e-10
160625268	chr5:160625268:T:C	8.84392e-11	-2.2016e-10	-1.36607	4.07922e-06	-2.2016e-10	-1.39108
160625664	chr5:160625664:T:C	8.2886e-11	-2.2016e-10	-1.43092	3.83383e-06	-2.2016e-10	-1.45313
160626272	chr5:160626272:T:C	1.30338e-11	-1.76818	-1.51266	5.42141e-07	-1.89737	-1.51185
160626733	chr5:160626733:G:A	7.93433e-11	-2.2016e-10	-1.4746	3.71792e-06	-2.2016e-10	-1.48383
160626777	chr5:160626777:C:A	7.63516e-11	-2.2016e-10	-1.51303	3.61341e-06	-2.2016e-10	-1.51234
160627092	chr5:160627092:C:G	5.51018e-11	-1.8392	-4.92792e-10	2.58289e-06	-1.84808	-4.92792e-10
160627114	chr5:160627114:T:C	8.47156e-11	-2.2016e-10	-1.40908	3.92262e-06	-2.2016e-10	-1.43023
160627344	chr5:160627344:T:C	4.70772e-10	-2.2016e-10	0.30599	2.04855e-05	-2.2016e-10	0.222725
160627542	chr5:160627542:C:T	1.71904e-11	-1.79346	-1.21057	7.5098e-07	-1.89535	-1.18802
160627676	chr5:160627676:C:T	5.85265e-11	-1.7789	-4.92792e-10	2.75541e-06	-1.78342	-4.92792e-10
160628534	chr5:160628534:G:A	9.14851e-11	-2.2016e-10	-1.33221	4.1893e-06	-2.2016e-10	-1.36446
160628813	chr5:160628813:A:G	3.19573e-11	-1.88587	-0.498119	1.50373e-06	-1.89644	-0.492604
160629343	chr5:160629343:A:G	8.55832e-11	-2.2016e-10	-1.39889	3.9583e-06	-2.2016e-10	-1.42118
160630026	chr5:160630026:C:A	7.62962e-11	-2.2016e-10	-1.51376	3.60711e-06	-2.2016e-10	-1.51409
160630233	chr5:160630233:G:A	2.66693e-11	-1.8737	-0.691166	1.33378e-06	-1.86662	-0.642349
160630489	chr5:160630489:G:A	3.38761e-11	-1.829	-0.496671	1.62317e-06	-1.89243	-0.420178
160630795	chr5:160630795:C:T	5.4984e-11	-1.84134	-4.92792e-10	2.60477e-06	-1.83965	-4.92792e-10
160631155	chr5:160631155:G:A	1.35687e-11	-1.73356	-1.50707	5.44842e-07	-1.8926	-1.51165
160631430	chr5:160631430:T:C	8.46275e-11	-1.41013	-4.92792e-10	3.68566e-06	-1.49254	-4.92792e-10
160631539	chr5:160631539:A:G	1.46082e-11	-1.79171	-1.37509	6.37305e-07	-1.8973	-1.3502
160631714	chr5:160631714:G:A	1.42131e-11	-1.83243	-1.36179	6.50525e-07	-1.89138	-1.33559
160631941	chr5:160631941:T:C	7.67221e-11	-2.2016e-10	-1.50819	3.61885e-06	-2.2016e-10	-1.51084
160632112	chr5:160632112:C:T	8.86129e-11	-2.2016e-10	-1.36411	4.22185e-06	-2.2016e-10	-1.35672
160632130	chr5:160632130:A:G	3.58857e-10	-2.2016e-10	0.0345391	1.94944e-05	-2.2016e-10	0.173138
160632676	chr5:160632676:T:C	1.70107e-11	-1.87574	-1.1388	9.13206e-07	-1.80529	-1.0825
160632705	chr5:160632705:A:C	7.62908e-11	-2.2016e-10	-1.51383	3.6072e-06	-2.2016e-10	-1.51406
160632960	chr5:160632960:T:C	9.52751e-11	-2.2016e-10	-1.29162	4.59214e-06	-2.2016e-10	-1.27264
160633030	chr5:160633030:A:G	3.94347e-11	-1.8481	-0.325641	1.91313e-06	-1.89228	-0.255971
160633417	chr5:160633417:A:G	1.18245e-11	-1.87091	-1.5073	5.6836e-07	-1.86101	-1.50098
160633630	chr5:160633630:C:A	7.80569e-11	-2.2016e-10	-1.49095	3.67856e-06	-2.2016e-10	-1.49447
160633923	chr5:160633923:T:C	7.98913e-11	-2.2016e-10	-1.46772	3.74218e-06	-2.2016e-10	-1.47732
160634889	chr5:160634889:T:C	1.19593e-11	-1.89168	-1.4752	6.60227e-07	-1.72199	-1.49018
160635349	chr5:160635349:G:T	7.88277e-11	-2.2016e-10	-1.48112	3.70452e-06	-2.2016e-10	-1.48744
160635521	chr5:160635521:C:A	1.77849e-11	-1.83205	-1.13798	8.26883e-07	-1.89584	-1.09124
160635546	chr5:160635546:A:G	8.89625e-11	-2.2016e-10	-1.36017	4.29109e-06	-2.2016e-10	-1.34045
160635872	chr5:160635872:T:C	1.18976e-11	-1.89199	-1.48006	6.5862e-07	-1.72073	-1.49387
160636127	chr5:160636127:G:A	7.1716e-11	-0.910889	-0.664782	3.07465e-06	-0.961766	-0.712035
160636520	chr5:160636520:T:C	1.4026e-11	-1.89546	-1.31201	7.08056e-07	-1.80356	-1.33866
160636683	chr5:160636683:T:C	1.06616e-10	-2.2016e-10	-1.17915	4.89963e-06	-2.2016e-10	-1.20783
160637598	chr5:160637598:T:C	1.18713e-11	-1.89085	-1.48341	6.61131e-07	-1.71457	-1.49623
160638185	chr5:160638185:A:G	4.12399e-11	-0.779304	-1.34967	2.30811e-06	-0.610691	-1.34987
160638309	chr5:160638309:A:T	1.89492e-11	-1.81371	-1.09291	8.61833e-07	-1.89735	-1.04833
160638757	chr5:160638757:T:C	1.11573e-10	-2.2016e-10	-1.1337	5.13057e-06	-2.2016e-10	-1.16178
160639104	chr5:160639104:G:A	7.87229e-11	-2.2016e-10	-1.48245	3.69394e-06	-2.2016e-10	-1.4903
160639659	chr5:160639659:T:C	1.14829e-11	-1.8974	-1.51013	6.11116e-07	-1.77626	-1.5132
160639697	chr5:160639697:A:G	4.44754e-11	-0.710366	-1.34308	2.5042e-06	-0.534959	-1.34406
160639909	chr5:160639909:A:G	1.14641e-11	-1.89695	-1.51221	6.19517e-07	-1.76182	-1.51399
160639941	chr5:160639941:A:G	9.21329e-11	-2.2016e-10	-1.32515	4.45305e-06	-2.2016e-10	-1.3034
160640137	chr5:160640137:A:C	8.86462e-11	-2.2016e-10	-1.36373	4.22353e-06	-2.2016e-10	-1.35632
160640289	chr5:160640289:C:T	7.75057e-11	-2.2016e-10	-1.49803	3.65544e-06	-2.2016e-10	-1.50077
160640910	chr5:160640910:T:C	8.92895e-11	-2.2016e-10	-1.3565	4.12116e-06	-2.2016e-10	-1.38086
160642084	chr5:160642084:TG:T	4.08747e-11	-0.766516	-1.37136	2.29156e-06	-0.595266	-1.37249
160642118	chr5:160642118:G:A	1.31518e-10	-2.2016e-10	-0.969241	5.87617e-06	-2.2016e-10	-1.02609
160642155	chr5:160642155:T:G	1.19745e-11	-1.8973	-1.46831	6.35083e-07	-1.77011	-1.48088
160642538	chr5:160642538:C:T	1.61357e-11	-1.82377	-1.24357	7.3692e-07	-1.89685	-1.20541
160642994	chr5:160642994:T:C	3.87559e-11	-0.820897	-1.37021	2.16509e-06	-0.653115	-1.37141
160643007	chr5:160643007:T:C	7.6405e-11	-2.2016e-10	-1.51234	3.61675e-06	-2.2016e-10	-1.51142
160643260	chr5:160643260:G:T	1.00251e-10	-2.2016e-10	-1.24071	4.59617e-06	-2.2016e-10	-1.27177
160643522	chr5:160643522:C:T	1.24848e-11	-1.89565	-1.42822	6.70551e-07	-1.74632	-1.45033
160643934	chr5:160643934:T:C	4.28789e-10	-2.2016e-10	0.212581	1.86958e-05	-2.2016e-10	0.131305
160644438	chr5:160644438:T:C	1.20695e-10	-2.2016e-10	-1.05511	5.54776e-06	-2.2016e-10	-1.0836
160644462	chr5:160644462:G:A	6.21213e-11	-1.7193	-4.92792e-10	2.48542e-06	-1.88655	-4.92792e-10
160644618	chr5:160644618:A:C	1.1638e-10	-1.09152	-4.92792e-10	4.96702e-06	-1.19417	-4.92792e-10
160644674	chr5:160644674:C:T	2.5528e-11	-1.75028	-0.858326	1.24092e-06	-1.74213	-0.839006
160645059	chr5:160645059:G:A	1.88985e-11	-1.77819	-1.13111	8.24446e-07	-1.89478	-1.09525
160645580	chr5:160645580:G:A	7.6749e-11	-2.2016e-10	-1.50784	3.62564e-06	-2.2016e-10	-1.50896
160645734	chr5:160645734:AAAT:A	9.13963e-11	-2.2016e-10	-1.33318	4.22706e-06	-2.2016e-10	-1.35548
160645883	chr5:160645883:G:A	5.19982e-11	-1.89718	-4.92792e-10	2.65316e-06	-1.82124	-4.92792e-10
160646184	chr5:160646184:C:T	8.71988e-11	-2.2016e-10	-1.38019	4.20144e-06	-2.2016e-10	-1.36156
160646451	chr5:160646451:C:G	5.76036e-11	-1.7948	-4.92792e-10	3.0226e-06	-1.69087	-4.92792e-10
160647105	chr5:160647105:CT:C	7.78778e-11	-2.2016e-10	-1.49324	3.69706e-06	-2.2016e-10	-1.48945
160647173	chr5:160647173:A:AG	7.66072e-11	-2.2016e-10	-1.50969	3.61752e-06	-2.2016e-10	-1.5112
160647174	chr5:160647174:T:G	7.65927e-11	-2.2016e-10	-1.50988	3.61696e-06	-2.2016e-10	-1.51136
160647300	chr5:160647300:T:G	7.68848e-11	-2.2016e-10	-1.50608	3.63073e-06	-2.2016e-10	-1.50756
160647338	chr5:160647338:A:G	1.59254e-10	0.384515	-1.1624	9.38126e-06	0.591915	-1.15019
160647355	chr5:160647355:G:A	5.13002e-10	-2.2016e-10	0.391896	2.2279e-05	-2.2016e-10	0.306652
160647678	chr5:160647678:G:A	4.94734e-10	-2.2016e-10	0.355636	2.15086e-05	-2.2016e-10	0.271463
160648145	chr5:160648145:C:T	7.85555e-11	-2.2016e-10	-1.48458	3.68662e-06	-2.2016e-10	-1.49228
160648398	chr5:160648398:C:G	8.56973e-11	-2.2016e-10	-1.39756	4.00658e-06	-2.2016e-10	-1.40905
160648449	chr5:160648449:C:T	7.82418e-11	-2.2016e-10	-1.48858	3.67436e-06	-2.2016e-10	-1.49561
160649175	chr5:160649175:A:G	7.78778e-11	-2.2016e-10	-1.49324	3.69706e-06	-2.2016e-10	-1.48945
160649386	chr5:160649386:T:C	7.62845e-11	-2.2016e-10	-1.51391	3.60877e-06	-2.2016e-10	-1.51362
160649820	chr5:160649820:A:AAT	7.65052e-11	-2.2016e-10	-1.51103	3.61678e-06	-2.2016e-10	-1.51141
160649858	chr5:160649858:C:A	7.80123e-11	-2.2016e-10	-1.49152	3.6656e-06	-2.2016e-10	-1.498
160649860	chr5:160649860:G:C	7.63121e-11	-2.2016e-10	-1.51355	3.60849e-06	-2.2016e-10	-1.5137
160650064	chr5:160650064:G:A	7.62715e-11	-2.2016e-10	-1.51409	3.6106e-06	-2.2016e-10	-1.51312
160650149	chr5:160650149:T:C	8.39191e-11	-2.2016e-10	-1.41853	3.97143e-06	-2.2016e-10	-1.41786
160650504	chr5:160650504:T:G	7.63507e-11	-2.2016e-10	-1.51305	3.61013e-06	-2.2016e-10	-1.51325
160651097	chr5:160651097:A:G	4.94126e-10	-2.2016e-10	0.354405	2.14836e-05	-2.2016e-10	0.270299
160651215	chr5:160651215:C:T	1.55096e-11	-1.80746	-1.29946	6.96062e-07	-1.87129	-1.28801
160651270	chr5:160651270:T:A	7.65573e-11	-2.2016e-10	-1.51034	3.61918e-06	-2.2016e-10	-1.51074
160651505	chr5:160651505:A:G	7.6396e-11	-2.2016e-10	-1.51245	3.61206e-06	-2.2016e-10	-1.51271
160651623	chr5:160651623:G:A	8.32978e-11	-2.2016e-10	-1.42596	3.88478e-06	-2.2016e-10	-1.43992
160651658	chr5:160651658:T:C	1.41614e-10	-2.2016e-10	-0.895277	7.2294e-06	-2.2016e-10	-0.818835
160651706	chr5:160651706:G:A	4.47733e-10	-2.2016e-10	0.255814	1.94869e-05	-2.2016e-10	0.172749
160652067	chr5:160652067:C:T	1.29677e-10	-2.2016e-10	-0.983341	5.92847e-06	-2.2016e-10	-1.01723
160652543	chr5:160652543:C:T	7.62733e-11	-2.2016e-10	-1.51406	3.61286e-06	-2.2016e-10	-1.51249
160653151	chr5:160653151:A:G	5.73623e-11	-1.799	-4.92792e-10	2.57516e-06	-1.85108	-4.92792e-10
160653271	chr5:160653271:A:G	8.00728e-11	-2.2016e-10	-1.46545	3.8212e-06	-2.2016e-10	-1.45643
160653289	chr5:160653289:T:C	9.2504e-11	-2.2016e-10	-1.32113	4.29591e-06	-2.2016e-10	-1.33933
160653830	chr5:160653830:A:G	2.30089e-11	-1.19959	-1.51291	1.12504e-06	-1.1651	-1.51407
160654314	chr5:160654314:C:T	1.62312e-11	-1.83575	-1.2257	7.51605e-07	-1.89524	-1.1873
160654328	chr5:160654328:C:T	4.34251e-10	-2.2016e-10	0.225238	1.88246e-05	-2.2016e-10	0.138176
160654998	chr5:160654998:C:T	7.68018e-11	-2.2016e-10	-1.50716	3.62313e-06	-2.2016e-10	-1.50965
160655307	chr5:160655307:T:C	5.28543e-11	-1.88084	-4.92792e-10	2.54407e-06	-1.86322	-4.92792e-10
160655651	chr5:160655651:T:C	8.50089e-11	-2.2016e-10	-1.40563	3.97605e-06	-2.2016e-10	-1.4167
160656173	chr5:160656173:A:G	7.64752e-11	-2.2016e-10	-1.51142	3.61266e-06	-2.2016e-10	-1.51255
160656434	chr5:160656434:T:C	8.56225e-11	-2.2016e-10	-1.39844	4.11933e-06	-2.2016e-10	-1.3813
160656508	chr5:160656508:A:G	1.3355e-11	-1.89038	-1.36611	7.14279e-07	-1.7462	-1.38727
160656608	chr5:160656608:T:A	1.16449e-10	-2.2016e-10	-1.09093	5.25153e-06	-2.2016e-10	-1.13847
160656813	chr5:160656813:A:G	1.81649e-11	-1.70635	-1.24255	7.57628e-07	-1.87202	-1.20254
160656814	chr5:160656814:T:C	1.21367e-10	-2.2016e-10	-1.04956	5.82252e-06	-2.2016e-10	-1.03526
160656820	chr5:160656820:C:T	7.65972e-11	-2.2016e-10	-1.50982	3.61469e-06	-2.2016e-10	-1.51199
160657052	chr5:160657052:G:A	6.16668e-10	0.575946	-4.92792e-10	2.64376e-05	0.477795	-4.92792e-10
160657094	chr5:160657094:G:A	1.4629e-10	-2.2016e-10	-0.862794	6.6499e-06	-2.2016e-10	-0.902389
160657504	chr5:160657504:T:C	1.51379e-10	-2.2016e-10	-0.828597	7.10547e-06	-2.2016e-10	-0.836127
160659570	chr5:160659570:C:T	1.863e-10	-2.2016e-10	-0.621028	9.10526e-06	-2.2016e-10	-0.588139
160659609	chr5:160659609:G:A	4.85331e-10	-2.2016e-10	0.336447	2.12936e-05	-2.2016e-10	0.261417
160659804	chr5:160659804:A:G	1.31469e-11	-1.83274	-1.43946	6.46044e-07	-1.78764	-1.44624
160661061	chr5:160661061:C:T	1.60253e-11	-1.85884	-1.21538	7.12881e-07	-1.88071	-1.25472
160662301	chr5:160662301:A:C	2.74551e-10	-2.2016e-10	-0.233248	1.22567e-05	-2.2016e-10	-0.29092
160662696	chr5:160662696:G:A	3.40897e-10	-2.2016e-10	-0.0168038	1.5132e-05	-2.2016e-10	-0.0801783
160662777	chr5:160662777:A:G	1.35781e-10	-2.2016e-10	-0.937343	6.07566e-06	-2.2016e-10	-0.992701
160663473	chr5:160663473:G:A	1.59757e-11	-1.89682	-1.1805	8.91902e-07	-1.77768	-1.13371
160663555	chr5:160663555:C:T	1.98573e-11	-1.34573	-1.51408	1.04558e-06	-1.23843	-1.51399
160663769	chr5:160663769:T:C	1.82716e-11	-1.8931	-1.04993	1.05703e-06	-1.74723	-0.9943
160663824	chr5:160663824:A:C	1.65995e-11	-1.89734	-1.14167	8.39643e-07	-1.79859	-1.17318
160663974	chr5:160663974:A:G	1.14949e-10	-2.2016e-10	-1.1039	5.47756e-06	-2.2016e-10	-1.09633
160664117	chr5:160664117:T:C	7.25634e-10	-2.2016e-10	0.738661	3.06536e-05	-2.2016e-10	0.62576
160664374	chr5:160664374:A:G	1.58829e-11	-1.89592	-1.18722	8.93892e-07	-1.76785	-1.14131
160664537	chr5:160664537:G:A	9.36231e-11	-2.2016e-10	-1.30911	4.36006e-06	-2.2016e-10	-1.3245
160664901	chr5:160664901:C:T	7.9677e-11	-1.4704	-4.92792e-10	4.20326e-06	-1.36113	-4.92792e-10
160664957	chr5:160664957:A:C	1.79397e-10	-2.2016e-10	-0.658785	8.45621e-06	-2.2016e-10	-0.66209
160665465	chr5:160665465:A:G	7.93118e-11	-2.2016e-10	-1.475	3.74544e-06	-2.2016e-10	-1.47645
160665657	chr5:160665657:G:A	7.66838e-11	-2.2016e-10	-1.50869	3.63987e-06	-2.2016e-10	-1.50504
160665739	chr5:160665739:G:A	1.19507e-10	-2.2016e-10	-1.06501	5.39027e-06	-2.2016e-10	-1.1124
160665916	chr5:160665916:A:G	8.13224e-11	-2.2016e-10	-1.44996	3.79654e-06	-2.2016e-10	-1.4629
160666071	chr5:160666071:G:A	1.2623e-10	-2.2016e-10	-1.01028	5.67441e-06	-2.2016e-10	-1.06103
160666762	chr5:160666762:T:C	1.19132e-11	-1.8805	-1.49024	5.81521e-07	-1.86093	-1.47816
160666938	chr5:160666938:A:G	9.16964e-11	-2.2016e-10	-1.3299	4.27524e-06	-2.2016e-10	-1.34415
160667012	chr5:160667012:A:G	1.17582e-11	-1.87132	-1.51252	5.58139e-07	-1.87189	-1.50825
160667374	chr5:160667374:A:T	1.71246e-10	-2.2016e-10	-0.70528	8.19189e-06	-2.2016e-10	-0.693846
160667494	chr5:160667494:C:T	7.6707e-11	-2.2016e-10	-1.50839	3.62557e-06	-2.2016e-10	-1.50898
160668145	chr5:160668145:A:T	3.95921e-11	-1.88566	-0.284099	1.83736e-06	-1.84132	-0.347348
160668168	chr5:160668168:A:T	1.27671e-10	-2.2016e-10	-0.998931	5.74298e-06	-2.2016e-10	-1.04901
160668188	chr5:160668188:C:T	1.17161e-11	-1.88855	-1.49887	5.78346e-07	-1.83838	-1.5062
160668360	chr5:160668360:AGTGT:A	1.15676e-11	-1.88921	-1.51097	5.76384e-07	-1.83424	-1.51373
160668396	chr5:160668396:T:C	7.10607e-10	-2.2016e-10	0.717735	3.43992e-05	-2.2016e-10	0.741043
160668761	chr5:160668761:T:C	1.16682e-11	-1.89036	-1.50115	5.80978e-07	-1.83175	-1.50828
160668873	chr5:160668873:A:G	2.8874e-10	-2.2016e-10	-0.182857	1.2784e-05	-2.2016e-10	-0.248796
```
