## Supplementary material for "Characterization of shared and ancestry-specific signals driving complex traits using multi-ancestry fine-mapping": susiex_nc3.cs80.cs

```
CS_ID	SNP	BP	REF_ALLELE	ALT_ALLELE	REF_FRQ	BETA	SE	-LOG10P	CS_PIP	OVRL_PIP
1	chr5:160174085:T:C	160174085	C,C	T,T	1,1	inf,inf	inf,inf	10.3156,1.28133	0.124338	0.124343
1	chr5:160173893:T:C	160173893	C,C	T,T	1,1	inf,inf	inf,inf	10.2903,1.1554	0.0986005	0.0986056
1	chr5:160168887:G:C	160168887	C,C	G,G	1,1	inf,inf	inf,inf	10.3601,1.0334	0.0964126	0.0964179
1	chr5:160168605:G:C	160168605	C,C	G,G	1,1	inf,inf	inf,inf	10.2603,1.04884	0.0793894	0.0793947
1	chr5:160173207:T:C	160173207	C,C	T,T	1,1	inf,inf	inf,inf	10.0791,1.18343	0.0636766	0.0636818
1	chr5:160180364:A:T	160180364	T,T	A,A	1,1	inf,inf	inf,inf	10.1934,0.905592	0.0511739	0.051179
1	chr5:160170397:T:C	160170397	C,C	T,T	1,1	inf,inf	inf,inf	9.92298,1.23064	0.0486516	0.0486568
1	chr5:160173228:T:C	160173228	C,C	T,T	1,1	inf,inf	inf,inf	9.94373,1.16411	0.0456243	0.0456295
1	chr5:160179732:A:G	160179732	G,G	A,A	1,1	inf,inf	inf,inf	10.0466,1.03033	0.04556	0.0455651
1	chr5:160174316:C:T	160174316	T,T	C,C	1,1	inf,inf	inf,inf	9.92351,1.14596	0.0421031	0.0421082
1	chr5:160171257:T:C	160171257	C,C	T,T	1,1	inf,inf	inf,inf	9.91115,1.15783	0.0418205	0.0418257
1	chr5:160172799:T:C	160172799	C,C	T,T	1,1	inf,inf	inf,inf	9.92274,1.08789	0.0379136	0.0379187
1	chr5:160178738:A:G	160178738	G,G	A,A	1,1	inf,inf	inf,inf	9.85303,0.91603	0.0243663	0.0243714
1	chr5:160177485:A:G	160177485	G,G	A,A	1,1	inf,inf	inf,inf	9.7718,0.976054	0.0224886	0.0224937
2	chr5:158833114:A:T	158833114	T,NA	A,NA	1,NA	-inf,NA	inf,NA	6.30979,NA	0.842813	0.842817
3	chr5:160537229:C:T	160537229	T,T	C,C	1,1	inf,inf	inf,inf	0.249275,5.03633	0.0494326	0.050182
3	chr5:158770461:A:G	158770461	G,G	A,A	1,1	inf,inf	inf,inf	3.55626,2.26666	0.0433611	0.0442699
3	chr5:158771826:A:G	158771826	G,G	A,A	1,1	inf,inf	inf,inf	3.58165,2.14331	0.0354407	0.0362086
3	chr5:160531177:ATT:A	160531177	A,A	ATT,ATT	1,1	inf,inf	inf,inf	0.239786,4.81489	0.0274041	0.0278572
3	chr5:158768508:C:T	158768508	T,T	C,C	1,1	inf,inf	inf,inf	3.46704,2.05507	0.0240665	0.024622
3	chr5:158772248:A:G	158772248	G,G	A,A	1,1	inf,inf	inf,inf	3.55615,1.96372	0.0235894	0.0241465
3	chr5:160530621:C:T	160530621	T,T	C,C	1,1	inf,inf	inf,inf	0.423739,4.64963	0.0232143	0.0237422
3	chr5:158785613:A:C	158785613	C,C	A,A	1,1	inf,inf	inf,inf	3.63354,1.57383	0.016369	0.0169146
3	chr5:160507154:A:G	160507154	G,G	A,A	1,1	inf,inf	inf,inf	0.63473,4.33483	0.0160738	0.0167203
3	chr5:158775283:A:C	158775283	C,C	A,A	1,1	inf,inf	inf,inf	3.56247,1.72563	0.0157896	0.0162083
3	chr5:158800683:G:C	158800683	C,C	G,G	1,1	inf,inf	inf,inf	3.54389,1.37724	0.00943945	0.00978263
3	chr5:159968989:A:G	159968989	NA,G	NA,A	NA,1	NA,-inf	NA,inf	NA,3.3939	0.00901127	0.0105474
3	chr5:160537960:A:G	160537960	G,G	A,A	1,1	inf,inf	inf,inf	0.242803,4.18437	0.00802873	0.00821007
3	chr5:160534046:C:T	160534046	T,T	C,C	1,1	inf,-inf	inf,inf	0.122744,4.21774	0.00793297	0.00825681
3	chr5:160520281:G:A	160520281	A,A	G,G	1,1	inf,inf	inf,inf	0.251275,4.22802	0.00788881	0.00811303
3	chr5:158767405:G:T	158767405	T,T	G,G	1,1	inf,inf	inf,inf	3.45416,1.33718	0.00600666	0.00619504
3	chr5:160536002:C:T	160536002	T,T	C,C	1,1	inf,inf	inf,inf	0.417663,3.99358	0.00580396	0.00595113
3	chr5:160536665:T:C	160536665	C,C	T,T	1,1	inf,inf	inf,inf	0.415532,3.96521	0.00576228	0.00589578
3	chr5:160513876:T:C	160513876	C,C	T,T	1,1	inf,-inf	inf,inf	0.288316,3.9248	0.00515543	0.00540204
3	chr5:159737290:G:GA	159737290	NA,GA	NA,G	NA,1	NA,inf	NA,inf	NA,3.10123	0.00500101	0.00561653
3	chr5:160521600:T:A	160521600	A,A	T,T	1,1	inf,inf	inf,inf	0.272267,3.95616	0.00466626	0.00478446
3	chr5:159954507:G:A	159954507	NA,A	NA,G	NA,1	NA,inf	NA,inf	NA,3.07905	0.00460308	0.00524826
3	chr5:158764760:A:G	158764760	G,G	A,A	1,1	inf,inf	inf,inf	3.63572,0.926057	0.00422086	0.00438493
3	chr5:160536393:G:C	160536393	C,C	G,G	1,1	inf,inf	inf,inf	0.382901,3.86968	0.00413477	0.00425208
3	chr5:159628524:C:T	159628524	NA,T	NA,C	NA,1	NA,inf	NA,inf	NA,2.97247	0.00396488	0.00441092
3	chr5:160509876:C:T	160509876	T,T	C,C	1,1	inf,-inf	inf,inf	0.200462,3.92069	0.00393711	0.00415289
3	chr5:160432432:C:A	160432432	NA,A	NA,C	NA,1	NA,inf	NA,inf	NA,2.92787	0.00367553	0.00411184
3	chr5:158815537:G:A	158815537	A,A	G,G	1,1	inf,inf	inf,inf	3.71399,0.721337	0.00367399	0.00383474
3	chr5:158790896:C:A	158790896	A,A	C,C	1,1	inf,inf	inf,inf	3.44735,0.934804	0.00358867	0.00374708
3	chr5:160522941:G:A	160522941	A,A	G,G	1,1	inf,inf	inf,inf	0.533241,3.71585	0.00347688	0.00357959
3	chr5:160539917:A:G	160539917	G,G	A,A	1,1	inf,-inf	inf,inf	0.340413,3.74724	0.00347583	0.00368241
3	chr5:160533873:T:C	160533873	C,C	T,T	1,1	inf,inf	inf,inf	0.436193,3.718	0.00337389	0.00346872
3	chr5:160399114:T:C	160399114	NA,C	NA,T	NA,1	NA,inf	NA,inf	NA,2.68511	0.00312767	0.00360661
3	chr5:158801992:T:A	158801992	A,A	T,T	1,1	inf,inf	inf,inf	3.46323,0.836471	0.00311258	0.00325519
3	chr5:158788369:A:G	158788369	G,G	A,A	1,1	inf,inf	inf,inf	3.42516,0.868276	0.00305174	0.00319055
3	chr5:160510478:G:A	160510478	A,A	G,G	1,1	inf,-inf	inf,inf	0.199596,3.78962	0.00302449	0.00319433
3	chr5:159406069:G:A	159406069	NA,A	NA,G	NA,1	NA,-inf	NA,inf	NA,2.76056	0.00295541	0.00343682
3	chr5:158819642:T:C	158819642	C,C	T,T	1,1	inf,inf	inf,inf	3.8243,0.400498	0.00285153	0.00299288
3	chr5:160520987:A:G	160520987	G,G	A,A	1,1	inf,inf	inf,inf	0.326967,3.71334	0.00278335	0.00286763
3	chr5:160386236:T:C	160386236	NA,C	NA,T	NA,1	NA,inf	NA,inf	NA,2.62499	0.00276091	0.003185
3	chr5:160539149:G:A	160539149	A,A	G,G	1,1	inf,inf	inf,inf	0.559545,3.59969	0.00264549	0.00273332
3	chr5:160530790:T:C	160530790	C,C	T,T	1,1	inf,inf	inf,inf	0.41746,3.60092	0.00262268	0.00269942
3	chr5:159665656:C:T	159665656	NA,T	NA,C	NA,1	NA,inf	NA,inf	NA,2.73109	0.00261285	0.00299637
3	chr5:159673415:G:A	159673415	NA,A	NA,G	NA,1	NA,inf	NA,inf	NA,2.72979	0.00259325	0.00297617
3	chr5:159673312:A:C	159673312	NA,C	NA,A	NA,1	NA,inf	NA,inf	NA,2.72918	0.0025902	0.00297267
3	chr5:160503571:G:A	160503571	A,A	G,G	1,1	inf,-inf	inf,inf	0.481237,3.58011	0.00257468	0.0027348
3	chr5:158836136:G:A	158836136	A,A	G,G	1,1	inf,inf	inf,inf	3.15367,1.08249	0.00234086	0.00246402
3	chr5:158802816:C:T	158802816	T,T	C,C	1,1	inf,inf	inf,inf	3.32671,0.825734	0.0023383	0.00244864
3	chr5:158788612:T:C	158788612	C,C	T,T	1,1	inf,inf	inf,inf	2.64933,1.49957	0.00230253	0.0024117
3	chr5:159625966:G:A	159625966	NA,A	NA,G	NA,1	NA,inf	NA,inf	NA,2.68868	0.002242	0.00250072
3	chr5:158760653:G:A	158760653	A,A	G,G	1,1	inf,inf	inf,inf	2.76647,1.32291	0.00215205	0.00225937
3	chr5:159543222:A:G	159543222	G,G	A,A	1,1	inf,inf	inf,inf	2.36302,1.78921	0.00212343	0.00246951
3	chr5:159620194:C:T	159620194	NA,T	NA,C	NA,1	NA,inf	NA,inf	NA,2.64176	0.00204411	0.00228113
3	chr5:159627387:AAAAAC:A	159627387	NA,A	NA,AAAAAC	NA,1	NA,inf	NA,inf	NA,2.64053	0.00204378	0.00228091
3	chr5:159606323:AC:A	159606323	NA,A	NA,AC	NA,1	NA,inf	NA,inf	NA,2.63921	0.0020386	0.00227519
3	chr5:159610447:C:T	159610447	NA,T	NA,C	NA,1	NA,inf	NA,inf	NA,2.63921	0.0020386	0.00227519
3	chr5:159610547:G:T	159610547	NA,T	NA,G	NA,1	NA,inf	NA,inf	NA,2.63879	0.00203684	0.00227324
3	chr5:160519096:T:C	160519096	C,C	T,T	1,1	inf,inf	inf,inf	0.122994,3.58712	0.00202878	0.00211481
3	chr5:159604636:G:A	159604636	NA,A	NA,G	NA,1	NA,inf	NA,inf	NA,2.63158	0.00201685	0.00225185
3	chr5:158780267:G:C	158780267	C,C	G,G	1,1	inf,inf	inf,inf	2.86674,1.20256	0.00201524	0.00211344
3	chr5:160516408:A:G	160516408	NA,G	NA,A	NA,1	NA,-inf	NA,inf	NA,2.64686	0.00197428	0.00211569
3	chr5:159659636:G:A	159659636	NA,A	NA,G	NA,1	NA,inf	NA,inf	NA,2.58183	0.0019495	0.00223774
3	chr5:159584691:T:C	159584691	NA,C	NA,T	NA,1	NA,inf	NA,inf	NA,2.61005	0.00192281	0.00214695
3	chr5:159600514:G:A	159600514	NA,A	NA,G	NA,1	NA,inf	NA,inf	NA,2.60443	0.0019025	0.00212407
3	chr5:159658986:G:C	159658986	NA,C	NA,G	NA,1	NA,inf	NA,inf	NA,2.5971	0.0018893	0.00211024
3	chr5:160538394:G:A	160538394	A,A	G,G	1,1	inf,inf	inf,inf	0.247189,3.55764	0.00187851	0.0019428
3	chr5:159563718:A:G	159563718	NA,G	NA,A	NA,1	NA,inf	NA,inf	NA,2.57815	0.00181138	0.00202393
3	chr5:158771121:A:C	158771121	C,C	A,A	1,1	inf,inf	inf,inf	2.89937,1.08727	0.00180432	0.00189599
3	chr5:159647564:C:T	159647564	NA,T	NA,C	NA,1	NA,inf	NA,inf	NA,2.57079	0.00178016	0.00198838
3	chr5:159637011:A:G	159637011	NA,G	NA,A	NA,1	NA,inf	NA,inf	NA,2.56297	0.0017561	0.00196183
3	chr5:158723264:T:C	158723264	C,C	T,T	1,1	inf,inf	inf,inf	1.54697,2.42549	0.00173015	0.00192313
3	chr5:159777942:T:G	159777942	NA,G	NA,T	NA,1	NA,-inf	NA,inf	NA,2.44557	0.00172708	0.00203658
3	chr5:160280129:A:G	160280129	NA,G	NA,A	NA,1	NA,inf	NA,inf	NA,2.64322	0.0017193	0.00195683
3	chr5:159655883:A:T	159655883	NA,T	NA,A	NA,1	NA,inf	NA,inf	NA,2.55177	0.00171495	0.00191596
3	chr5:159651280:T:G	159651280	NA,G	NA,T	NA,1	NA,inf	NA,inf	NA,2.55177	0.00171495	0.00191596
3	chr5:159645539:G:A	159645539	NA,A	NA,G	NA,1	NA,inf	NA,inf	NA,2.55177	0.00171495	0.00191596
3	chr5:159653222:C:T	159653222	NA,T	NA,C	NA,1	NA,inf	NA,inf	NA,2.55165	0.00171458	0.00191555
3	chr5:158779483:C:T	158779483	T,T	C,C	1,1	inf,inf	inf,inf	2.70899,1.26802	0.00170696	0.0017945
3	chr5:158776504:A:G	158776504	G,G	A,A	1,1	inf,inf	inf,inf	2.71512,1.25286	0.00169609	0.00178284
3	chr5:159208094:T:C	159208094	C,C	T,T	1,1	inf,inf	inf,inf	3.52401,0.974871	0.00168296	0.00220489
3	chr5:159639637:C:A	159639637	NA,A	NA,C	NA,1	NA,inf	NA,inf	NA,2.54167	0.00167383	0.00187063
3	chr5:159545524:CT:C	159545524	C,C	CT,CT	1,1	inf,inf	inf,inf	3.18808,0.617204	0.00163685	0.00192815
3	chr5:159551636:G:A	159551636	A,A	G,G	1,1	inf,inf	inf,inf	2.73581,1.33801	0.00162071	0.00188352
3	chr5:158768758:A:G	158768758	G,G	A,A	1,1	inf,inf	inf,inf	2.7039,1.2257	0.00158327	0.00166486
3	chr5:158763428:C:T	158763428	T,T	C,C	1,1	inf,inf	inf,inf	2.64714,1.2826	0.00156976	0.00165099
3	chr5:159877495:T:C	159877495	C,C	T,T	1,1	-inf,-inf	inf,inf	0.448669,3.05524	0.00156548	0.00180172
3	chr5:159573307:C:T	159573307	NA,T	NA,C	NA,1	NA,inf	NA,inf	NA,2.49945	0.00156019	0.00174593
3	chr5:160511896:G:A	160511896	A,A	G,G	1,1	inf,-inf	inf,inf	0.301827,3.32405	0.00148935	0.00157231
3	chr5:158795385:A:G	158795385	G,G	A,A	1,1	inf,inf	inf,inf	2.74652,1.14562	0.00147191	0.00154893
3	chr5:160302374:A:G	160302374	G,NA	A,NA	1,NA	inf,NA	inf,NA	2.87085,NA	0.00144176	0.00169018
3	chr5:158806724:C:G	158806724	G,G	C,C	1,1	inf,inf	inf,inf	2.69479,1.18156	0.00141348	0.00148772
3	chr5:160383814:G:A	160383814	NA,A	NA,G	NA,1	NA,inf	NA,inf	NA,2.53758	0.00141147	0.00158532
3	chr5:158807258:A:C	158807258	C,C	A,A	1,1	inf,inf	inf,inf	2.70894,1.15799	0.00139675	0.0014704
3	chr5:160363419:A:G	160363419	NA,G	NA,A	NA,1	NA,inf	NA,inf	NA,2.53585	0.00139655	0.00157005
3	chr5:160390397:G:A	160390397	NA,A	NA,G	NA,1	NA,inf	NA,inf	NA,2.53393	0.00139643	0.00156886
3	chr5:160512788:T:A	160512788	A,A	T,T	1,1	inf,inf	inf,inf	0.0952428,3.38292	0.00137039	0.00146117
3	chr5:160389891:G:A	160389891	NA,A	NA,G	NA,1	NA,inf	NA,inf	NA,2.52025	0.00136077	0.0015288
3	chr5:160387246:G:A	160387246	NA,A	NA,G	NA,1	NA,inf	NA,inf	NA,2.5191	0.00135852	0.00152635
3	chr5:160502257:TG:T	160502257	T,T	TG,TG	1,1	inf,-inf	inf,inf	0.328758,3.32919	0.00133585	0.0014231
3	chr5:159853523:T:C	159853523	NA,C	NA,T	NA,1	NA,inf	NA,inf	NA,2.43485	0.00132858	0.00151337
3	chr5:159197743:T:G	159197743	G,G	T,T	1,1	inf,inf	inf,inf	3.37527,0.980276	0.00132401	0.00172728
3	chr5:158429818:C:T	158429818	NA,T	NA,C	NA,1	NA,inf	NA,inf	NA,2.33103	0.00128503	0.00148993
3	chr5:160462282:T:A	160462282	A,A	T,T	1,1	-inf,-inf	inf,inf	1.68931,2.48881	0.00127872	0.00146967
3	chr5:158799814:G:A	158799814	A,A	G,G	1,1	inf,inf	inf,inf	2.63703,1.18327	0.00126632	0.00133364
3	chr5:159595569:C:A	159595569	NA,A	NA,C	NA,1	NA,inf	NA,inf	NA,2.4048	0.00126095	0.00142499
3	chr5:159670005:A:C	159670005	NA,C	NA,A	NA,1	NA,inf	NA,inf	NA,2.3461	0.0012499	0.00143825
3	chr5:159658542:C:G	159658542	NA,G	NA,C	NA,1	NA,inf	NA,inf	NA,2.35084	0.00124102	0.00142707
3	chr5:159648312:A:G	159648312	NA,G	NA,A	NA,1	NA,inf	NA,inf	NA,2.37719	0.00122498	0.00137177
3	chr5:159548766:C:T	159548766	T,T	C,C	1,1	inf,inf	inf,inf	2.59373,1.30967	0.00118564	0.00137566
3	chr5:158760191:T:C	158760191	C,C	T,T	1,1	inf,inf	inf,inf	2.72159,1.01993	0.00117585	0.00124037
3	chr5:158609742:G:A	158609742	NA,A	NA,G	NA,1	NA,inf	NA,inf	NA,2.32054	0.00116313	0.00133136
3	chr5:159203038:C:T	159203038	T,T	C,C	1,1	inf,inf	inf,inf	3.47113,0.797936	0.0011615	0.0015239
3	chr5:158808717:C:T	158808717	T,T	C,C	1,1	inf,inf	inf,inf	2.56294,1.21015	0.00115045	0.00121239
3	chr5:159679576:T:C	159679576	NA,C	NA,T	NA,1	NA,inf	NA,inf	NA,2.3376	0.00112425	0.00126428
3	chr5:159692072:G:A	159692072	NA,A	NA,G	NA,1	NA,inf	NA,inf	NA,2.33644	0.00112181	0.00126154
3	chr5:158802773:G:A	158802773	A,A	G,G	1,1	inf,inf	inf,inf	2.54022,1.21222	0.00110502	0.00116466
3	chr5:160433328:C:T	160433328	NA,T	NA,C	NA,1	NA,inf	NA,inf	NA,2.28281	0.00109741	0.00127728
3	chr5:160608150:C:G	160608150	NA,G	NA,C	NA,1	NA,-inf	NA,inf	NA,2.21657	0.001097	0.00129876
3	chr5:158932663:A:G	158932663	NA,G	NA,A	NA,1	NA,inf	NA,inf	NA,2.22757	0.00108675	0.00124594
3	chr5:159693221:T:C	159693221	NA,C	NA,T	NA,1	NA,inf	NA,inf	NA,2.30162	0.00105374	0.00118441
3	chr5:160345452:C:CT	160345452	NA,CT	NA,C	NA,1	NA,inf	NA,inf	NA,2.37742	0.0010296	0.00115897
3	chr5:159776350:G:A	159776350	NA,A	NA,G	NA,1	NA,-inf	NA,inf	NA,2.18165	0.00101524	0.0011975
3	chr5:159529090:A:G	159529090	NA,G	NA,A	NA,1	NA,inf	NA,inf	NA,2.2751	0.00100434	0.00112696
3	chr5:158992895:T:C	158992895	C,NA	T,NA	1,NA	-inf,NA	inf,NA	2.28314,NA	0.00100411	0.00113537
3	chr5:158706235:C:T	158706235	NA,T	NA,C	NA,1	NA,inf	NA,inf	NA,2.17406	0.000990095	0.00117632
3	chr5:160582863:T:A	160582863	A,NA	T,NA	1,NA	inf,NA	inf,NA	2.43906,NA	0.000977468	0.00113553
3	chr5:160430647:T:C	160430647	NA,C	NA,T	NA,1	NA,inf	NA,inf	NA,2.22242	0.000974389	0.00113414
3	chr5:159656053:G:A	159656053	NA,A	NA,G	NA,1	NA,inf	NA,inf	NA,2.26031	0.000973426	0.00109184
3	chr5:160430742:T:G	160430742	NA,G	NA,T	NA,1	NA,inf	NA,inf	NA,2.22047	0.000970697	0.00112985
3	chr5:160399187:T:C	160399187	NA,C	NA,T	NA,1	NA,inf	NA,inf	NA,2.32448	0.000968451	0.00109064
3	chr5:160433262:A:G	160433262	NA,G	NA,A	NA,1	NA,inf	NA,inf	NA,2.21626	0.000962762	0.00112063
3	chr5:159017266:C:T	159017266	T,T	C,C	1,1	inf,-inf	inf,inf	3.20317,0.688872	0.000942592	0.00119264
3	chr5:158768533:A:G	158768533	NA,G	NA,A	NA,1	NA,-inf	NA,inf	NA,2.14742	0.000936963	0.0010904
3	chr5:159751766:T:G	159751766	NA,G	NA,T	NA,1	NA,-inf	NA,inf	NA,2.19227	0.000936636	0.00109832
3	chr5:160518029:G:A	160518029	A,A	G,G	1,1	-inf,-inf	inf,inf	0.16486,3.20501	0.000933999	0.000978589
3	chr5:158847757:G:C	158847757	NA,C	NA,G	NA,1	NA,inf	NA,inf	NA,2.14694	0.00093356	0.00109073
3	chr5:160429880:C:T	160429880	NA,T	NA,C	NA,1	NA,inf	NA,inf	NA,2.19936	0.000932424	0.00108552
3	chr5:159906906:G:A	159906906	A,A	G,G	1,1	inf,-inf	inf,inf	0.0296089,3.09659	0.000882129	0.00101572
3	chr5:160348771:C:T	160348771	NA,T	NA,C	NA,1	NA,inf	NA,inf	NA,2.28829	0.00087744	0.000988896
3	chr5:159957118:C:T	159957118	NA,T	NA,C	NA,1	NA,-inf	NA,inf	NA,2.22597	0.000872466	0.00102641
3	chr5:160497028:T:C	160497028	C,C	T,T	1,1	inf,inf	inf,inf	0.422563,2.90911	0.000870471	0.000934764
3	chr5:159904485:G:C	159904485	C,C	G,G	1,1	inf,-inf	inf,inf	0.0840264,3.07196	0.000850677	0.000979381
3	chr5:160570977:TTATC:T	160570977	T,NA	TTATC,NA	1,NA	inf,NA	inf,NA	1.86314,NA	0.00084763	0.00100343
3	chr5:158373381:C:T	158373381	T,T	C,C	1,1	inf,inf	inf,inf	1.99013,1.43325	0.000839535	0.00100491
3	chr5:160361086:T:C	160361086	NA,C	NA,T	NA,1	NA,inf	NA,inf	NA,2.26211	0.000831326	0.000937191
3	chr5:160613267:A:G	160613267	NA,G	NA,A	NA,1	NA,-inf	NA,inf	NA,2.07448	0.000825433	0.000977695
3	chr5:159493375:C:T	159493375	NA,T	NA,C	NA,1	NA,inf	NA,inf	NA,2.09999	0.000813181	0.000956951
3	chr5:160517787:C:A	160517787	A,A	C,C	1,1	inf,inf	inf,inf	0.110511,3.14217	0.000812506	0.000851837
3	chr5:159735706:G:A	159735706	NA,A	NA,G	NA,1	NA,-inf	NA,inf	NA,2.10502	0.000806349	0.000945156
3	chr5:159549728:AC:A	159549728	A,A	AC,AC	1,1	inf,inf	inf,inf	2.43218,1.21193	0.000799422	0.000934466
3	chr5:159200005:C:T	159200005	NA,T	NA,C	NA,1	NA,inf	NA,inf	NA,2.10317	0.000798871	0.000933158
3	chr5:159177955:G:A	159177955	A,A	G,G	1,1	inf,inf	inf,inf	2.96526,1.11475	0.000787386	0.00100968
3	chr5:159474008:A:G	159474008	G,G	A,A	1,1	inf,-inf	inf,inf	0.393064,2.82378	0.000783821	0.000913433
3	chr5:159731145:A:G	159731145	NA,G	NA,A	NA,1	NA,-inf	NA,inf	NA,2.08195	0.000772124	0.00090495
3	chr5:160610167:A:G	160610167	NA,G	NA,A	NA,1	NA,-inf	NA,inf	NA,2.03972	0.000770611	0.000912358
3	chr5:159967017:G:A	159967017	NA,A	NA,G	NA,1	NA,-inf	NA,inf	NA,2.14809	0.000768552	0.000896329
3	chr5:159172350:G:A	159172350	A,A	G,G	1,1	inf,inf	inf,inf	2.90793,1.14185	0.000752401	0.00096317
3	chr5:159546217:G:A	159546217	A,NA	G,NA	1,NA	inf,NA	inf,NA	2.26979,NA	0.00075012	0.000885526
3	chr5:159439755:A:C	159439755	NA,C	NA,A	NA,1	NA,-inf	NA,inf	NA,2.03683	0.000739118	0.000872917
3	chr5:159679284:C:A	159679284	NA,A	NA,C	NA,1	NA,-inf	NA,inf	NA,2.03467	0.000738474	0.000866627
3	chr5:159724646:T:C	159724646	NA,C	NA,T	NA,1	NA,-inf	NA,inf	NA,2.05244	0.00073134	0.000857563
3	chr5:160271496:T:C	160271496	NA,C	NA,T	NA,1	NA,inf	NA,inf	NA,2.21513	0.000718622	0.000820166
3	chr5:160409311:G:A	160409311	NA,A	NA,G	NA,1	NA,inf	NA,inf	NA,2.166	0.000715032	0.000806582
3	chr5:159721275:A:G	159721275	NA,G	NA,A	NA,1	NA,-inf	NA,inf	NA,2.03316	0.000703372	0.000824696
3	chr5:159845328:T:C	159845328	C,C	T,T	1,1	inf,-inf	inf,inf	0.198748,2.90974	0.000700719	0.000812681
3	chr5:160499430:A:G	160499430	NA,G	NA,A	NA,1	NA,inf	NA,inf	NA,2.02668	0.000698009	0.000818772
3	chr5:158958756:A:G	158958756	NA,G	NA,A	NA,1	NA,inf	NA,inf	NA,2.0047	0.00069497	0.000811051
3	chr5:158723964:C:T	158723964	NA,T	NA,C	NA,1	NA,inf	NA,inf	NA,1.98789	0.000694482	0.000825855
3	chr5:159887987:A:G	159887987	G,G	A,A	1,1	-inf,-inf	inf,inf	0.379313,2.82928	0.000691091	0.000794267
3	chr5:159677311:A:G	159677311	NA,G	NA,A	NA,1	NA,-inf	NA,inf	NA,1.9999	0.000689908	0.000809627
3	chr5:159215056:T:A	159215056	A,A	T,T	1,1	inf,inf	inf,inf	3.14431,0.782218	0.000677156	0.000898826
3	chr5:159518521:T:C	159518521	NA,C	NA,T	NA,1	NA,inf	NA,inf	NA,1.99414	0.000674622	0.000781029
3	chr5:159070128:C:T	159070128	NA,T	NA,C	NA,1	NA,-inf	NA,inf	NA,1.96387	0.000674071	0.000796071
3	chr5:160181643:G:A	160181643	NA,A	NA,G	NA,1	NA,-inf	NA,inf	NA,1.86158	0.000669952	0.000786328
3	chr5:160411205:G:C	160411205	NA,C	NA,G	NA,1	NA,inf	NA,inf	NA,2.13026	0.00066861	0.000754572
3	chr5:158826231:C:T	158826231	T,T	C,C	1,1	inf,inf	inf,inf	3.14397,0.0820179	0.000653389	0.000701503
3	chr5:159751767:T:G	159751767	NA,G	NA,T	NA,1	NA,-inf	NA,inf	NA,1.99742	0.000645691	0.000756955
3	chr5:159886219:A:C	159886219	C,C	A,A	1,1	-inf,-inf	inf,inf	0.319729,2.83161	0.000645032	0.000741607
3	chr5:159675586:T:G	159675586	G,G	T,T	1,1	inf,-inf	inf,inf	0.883481,2.39192	0.000639336	0.000778524
3	chr5:159537819:A:T	159537819	T,T	A,A	1,1	inf,inf	inf,inf	2.68276,0.460973	0.000638078	0.000751869
3	chr5:158464106:T:A	158464106	NA,A	NA,T	NA,1	NA,inf	NA,inf	NA,1.96757	0.000624192	0.000724495
3	chr5:159524274:T:C	159524274	C,C	T,T	1,1	inf,inf	inf,inf	1.52576,1.91994	0.000615157	0.000711219
3	chr5:159695119:G:A	159695119	NA,A	NA,G	NA,1	NA,-inf	NA,inf	NA,1.9431	0.000611084	0.000712557
3	chr5:158903086:G:A	158903086	NA,A	NA,G	NA,1	NA,-inf	NA,inf	NA,1.92715	0.000605289	0.000699905
3	chr5:159894554:T:C	159894554	C,C	T,T	1,1	-inf,-inf	inf,inf	0.306417,2.81301	0.00060453	0.000695266
3	chr5:159951439:C:T	159951439	T,NA	C,NA	1,NA	inf,NA	inf,NA	1.94263,NA	0.000576798	0.000665578
3	chr5:159683842:C:T	159683842	NA,T	NA,C	NA,1	NA,-inf	NA,inf	NA,1.90598	0.000574236	0.000674095
3	chr5:159587259:G:A	159587259	A,A	G,G	1,1	-inf,inf	inf,inf	0.429334,2.70353	0.000570537	0.000641196
3	chr5:159688164:T:C	159688164	NA,C	NA,T	NA,1	NA,-inf	NA,inf	NA,1.89967	0.000569429	0.000668428
3	chr5:158789545:C:A	158789545	NA,A	NA,C	NA,1	NA,-inf	NA,inf	NA,1.89671	0.000569275	0.000663263
3	chr5:158781924:C:T	158781924	NA,T	NA,C	NA,1	NA,-inf	NA,inf	NA,1.89671	0.000569275	0.000663263
3	chr5:158811093:A:G	158811093	G,G	A,A	1,1	inf,inf	inf,inf	2.26966,1.1198	0.000567524	0.000602057
3	chr5:158877442:G:A	158877442	NA,A	NA,G	NA,1	NA,-inf	NA,inf	NA,1.88268	0.000561697	0.000649414
3	chr5:159970506:C:T	159970506	NA,T	NA,C	NA,1	NA,inf	NA,inf	NA,2.01587	0.000559464	0.000660539
3	chr5:158878467:A:G	158878467	NA,G	NA,A	NA,1	NA,-inf	NA,inf	NA,1.89217	0.000559262	0.000652599
3	chr5:159969087:C:T	159969087	NA,T	NA,C	NA,1	NA,-inf	NA,inf	NA,1.93186	0.000559129	0.000657652
3	chr5:160230397:G:A	160230397	A,A	G,G	1,1	-inf,inf	inf,inf	4.01047,0.0231308	0.000550416	0.000651957
3	chr5:158695189:C:T	158695189	T,T	C,C	1,1	inf,inf	inf,inf	1.4007,1.96304	0.000549057	0.000610318
3	chr5:159887851:A:G	159887851	G,G	A,A	1,1	-inf,-inf	inf,inf	0.337799,2.73572	0.000544076	0.000625783
3	chr5:159176563:T:C	159176563	C,C	T,T	1,1	inf,inf	inf,inf	3.0474,0.809343	0.000541113	0.000701048
3	chr5:159594524:G:A	159594524	A,A	G,G	1,1	-inf,inf	inf,inf	0.388144,2.70545	0.000536696	0.00060324
3	chr5:159318691:C:T	159318691	NA,T	NA,C	NA,1	NA,-inf	NA,inf	NA,1.8769	0.000528287	0.000628762
3	chr5:159968454:CCAAA:C	159968454	NA,C	NA,CCAAA	NA,1	NA,inf	NA,inf	NA,1.9893	0.000525847	0.000619909
3	chr5:160544066:G:A	160544066	NA,A	NA,G	NA,1	NA,-inf	NA,inf	NA,1.82104	0.000525502	0.000603977
3	chr5:158428457:T:A	158428457	NA,A	NA,T	NA,1	NA,inf	NA,inf	NA,1.87051	0.000520601	0.000604653
3	chr5:158946074:C:T	158946074	NA,T	NA,C	NA,1	NA,-inf	NA,inf	NA,1.83675	0.000513363	0.000594347
3	chr5:159964583:C:G	159964583	NA,G	NA,C	NA,1	NA,inf	NA,inf	NA,1.93522	0.000500635	0.000591403
3	chr5:160422597:C:A	160422597	A,NA	C,NA	1,NA	-inf,NA	inf,NA	2.01002,NA	0.000499436	0.000592203
3	chr5:158949996:A:G	158949996	NA,G	NA,A	NA,1	NA,inf	NA,inf	NA,1.82462	0.000492227	0.000575028
3	chr5:160526802:C:T	160526802	T,T	C,C	1,1	inf,inf	inf,inf	0.428078,2.81291	0.000490335	0.000511997
3	chr5:160231462:C:T	160231462	T,T	C,C	1,1	-inf,inf	inf,inf	3.83142,0.0139856	0.000488667	0.000578067
3	chr5:159725384:G:A	159725384	NA,A	NA,G	NA,1	NA,-inf	NA,inf	NA,1.84104	0.000487411	0.00057202
3	chr5:159675038:A:G	159675038	NA,G	NA,A	NA,1	NA,inf	NA,inf	NA,1.88277	0.00048626	0.000553405
3	chr5:160540395:T:C	160540395	NA,C	NA,T	NA,1	NA,-inf	NA,inf	NA,1.87519	0.000484549	0.00054589
3	chr5:159945529:T:C	159945529	NA,C	NA,T	NA,1	NA,-inf	NA,inf	NA,1.88387	0.000482171	0.000567349
3	chr5:160521461:G:A	160521461	A,A	G,G	1,1	inf,inf	inf,inf	0.372096,2.84177	0.000482052	0.000503114
3	chr5:160463914:AT:A	160463914	NA,A	NA,AT	NA,1	NA,inf	NA,inf	NA,1.95627	0.0004801	0.000542886
3	chr5:160535185:A:G	160535185	G,G	A,A	1,1	inf,inf	inf,inf	0.613968,2.66748	0.000472267	0.000493913
3	chr5:158527867:T:A	158527867	NA,A	NA,T	NA,1	NA,inf	NA,inf	NA,1.80881	0.000465304	0.000540828
3	chr5:160539594:T:A	160539594	NA,A	NA,T	NA,1	NA,-inf	NA,inf	NA,1.84679	0.000457682	0.000515483
3	chr5:159166365:T:C	159166365	C,C	T,T	1,1	inf,inf	inf,inf	3.13036,0.580469	0.000448009	0.00058443
3	chr5:160362934:G:A	160362934	NA,A	NA,G	NA,1	NA,-inf	NA,inf	NA,1.79123	0.000446091	0.000528683
3	chr5:160600793:A:T	160600793	NA,T	NA,A	NA,1	NA,-inf	NA,inf	NA,1.74007	0.000441888	0.000515699
3	chr5:160600846:A:G	160600846	NA,G	NA,A	NA,1	NA,-inf	NA,inf	NA,1.73972	0.00044164	0.000515413
3	chr5:160600781:G:A	160600781	NA,A	NA,G	NA,1	NA,-inf	NA,inf	NA,1.73936	0.000441331	0.000515052
3	chr5:160600485:A:G	160600485	NA,G	NA,A	NA,1	NA,-inf	NA,inf	NA,1.7384	0.000440493	0.000514076
3	chr5:159317213:G:A	159317213	NA,A	NA,G	NA,1	NA,-inf	NA,inf	NA,1.78057	0.00043909	0.000522477
3	chr5:158932098:T:G	158932098	NA,G	NA,T	NA,1	NA,-inf	NA,inf	NA,1.76073	0.000438449	0.000507708
3	chr5:159180087:T:C	159180087	NA,C	NA,T	NA,1	NA,inf	NA,inf	NA,1.79282	0.000437167	0.000511112
3	chr5:159317377:C:T	159317377	NA,T	NA,C	NA,1	NA,-inf	NA,inf	NA,1.77676	0.000435804	0.00051856
3	chr5:159187079:A:C	159187079	C,C	A,A	1,1	inf,inf	inf,inf	2.82583,0.902306	0.000433996	0.000558961
3	chr5:160526554:C:T	160526554	T,T	C,C	1,1	inf,inf	inf,inf	0.475807,2.72616	0.000428205	0.000447331
3	chr5:159872536:T:C	159872536	C,C	T,T	1,1	-inf,-inf	inf,inf	0.103242,2.7085	0.000421583	0.000486274
3	chr5:159666760:A:G	159666760	NA,G	NA,A	NA,1	NA,-inf	NA,inf	NA,1.7137	0.000419458	0.000495713
3	chr5:159558216:T:C	159558216	NA,C	NA,T	NA,1	NA,inf	NA,inf	NA,1.79143	0.000417698	0.00048376
3	chr5:158583424:G:A	158583424	NA,A	NA,G	NA,1	NA,-inf	NA,inf	NA,1.72972	0.000409384	0.000476671
3	chr5:160176872:G:A	160176872	NA,A	NA,G	NA,1	NA,inf	NA,inf	NA,2.02008	0.000409301	0.000471477
3	chr5:159452061:C:T	159452061	T,T	C,C	1,1	inf,-inf	inf,inf	0.355375,2.49069	0.000409166	0.000492186
3	chr5:159419526:C:T	159419526	NA,T	NA,C	NA,1	NA,-inf	NA,inf	NA,1.70572	0.000407592	0.00048504
3	chr5:160425647:C:T	160425647	T,T	C,C	1,1	-inf,inf	inf,inf	1.30912,1.94594	0.000401894	0.000448104
3	chr5:159707338:A:G	159707338	NA,G	NA,A	NA,1	NA,inf	NA,inf	NA,1.75245	0.000400631	0.000463255
3	chr5:160612140:C:T	160612140	NA,T	NA,C	NA,1	NA,-inf	NA,inf	NA,1.68302	0.000398004	0.000465316
3	chr5:158982497:C:T	158982497	T,T	C,C	1,1	-inf,inf	inf,inf	2.98551,0.782761	0.000396092	0.000639156
3	chr5:159061603:A:G	159061603	NA,G	NA,A	NA,1	NA,-inf	NA,inf	NA,1.70836	0.000395248	0.000463992
3	chr5:160355672:A:G	160355672	NA,G	NA,A	NA,1	NA,-inf	NA,inf	NA,1.71864	0.000392915	0.000465362
3	chr5:160219851:A:G	160219851	NA,G	NA,A	NA,1	NA,inf	NA,inf	NA,1.9801	0.000391346	0.000450561
3	chr5:158947466:C:T	158947466	NA,T	NA,C	NA,1	NA,-inf	NA,inf	NA,1.70845	0.000391318	0.00045702
3	chr5:158751871:G:T	158751871	T,T	G,G	1,1	-inf,inf	inf,inf	5.10509,0.188631	0.000379727	0.00879178
3	chr5:160511203:A:G	160511203	G,NA	A,NA	1,NA	inf,NA	inf,NA	1.38293,NA	0.000375301	0.00044058
3	chr5:158903347:C:T	158903347	NA,T	NA,C	NA,1	NA,inf	NA,inf	NA,1.67733	0.000374484	0.00043262
3	chr5:159149079:G:A	159149079	A,A	G,G	1,1	inf,inf	inf,inf	2.19183,0.933304	0.000371559	0.000429485
3	chr5:159663536:G:A	159663536	NA,A	NA,G	NA,1	NA,-inf	NA,inf	NA,1.6507	0.000370807	0.00043817
3	chr5:159671627:C:T	159671627	NA,T	NA,C	NA,1	NA,-inf	NA,inf	NA,1.64949	0.000369399	0.000436514
3	chr5:158990101:A:C	158990101	C,C	A,A	1,1	-inf,inf	inf,inf	2.93041,0.782891	0.000365811	0.000578955
3	chr5:158901295:C:T	158901295	NA,T	NA,C	NA,1	NA,inf	NA,inf	NA,1.66763	0.000365572	0.000427697
3	chr5:160246876:G:C	160246876	NA,C	NA,G	NA,1	NA,inf	NA,inf	NA,1.84963	0.000363908	0.000416813
3	chr5:158479471:C:T	158479471	NA,T	NA,C	NA,1	NA,-inf	NA,inf	NA,1.66944	0.000360793	0.000419379
3	chr5:159008378:A:G	159008378	G,NA	A,NA	1,NA	inf,NA	inf,NA	1.95447,NA	0.000357281	0.000400611
3	chr5:159517175:G:A	159517175	NA,A	NA,G	NA,1	NA,inf	NA,inf	NA,1.66981	0.00035634	0.000419043
3	chr5:158889912:C:T	158889912	NA,T	NA,C	NA,1	NA,-inf	NA,inf	NA,1.65429	0.000354037	0.000413705
3	chr5:158878879:A:G	158878879	NA,G	NA,A	NA,1	NA,-inf	NA,inf	NA,1.64635	0.000353315	0.000408196
3	chr5:160485079:T:C	160485079	NA,C	NA,T	NA,1	NA,inf	NA,inf	NA,1.72256	0.00035052	0.000395277
3	chr5:158480405:T:C	158480405	NA,C	NA,T	NA,1	NA,-inf	NA,inf	NA,1.65187	0.000349198	0.000405955
3	chr5:158753049:A:G	158753049	G,G	A,A	1,1	-inf,inf	inf,inf	5.02179,0.2382	0.000347309	0.00767243
3	chr5:159250711:G:A	159250711	NA,A	NA,G	NA,1	NA,inf	NA,inf	NA,1.63833	0.000345739	0.000402763
3	chr5:160244675:T:C	160244675	NA,C	NA,T	NA,1	NA,inf	NA,inf	NA,1.8238	0.00034386	0.00039427
3	chr5:159752310:G:C	159752310	NA,C	NA,G	NA,1	NA,-inf	NA,inf	NA,1.66241	0.000342207	0.000401649
3	chr5:158771505:C:T	158771505	NA,T	NA,C	NA,1	NA,inf	NA,inf	NA,1.63612	0.000341104	0.000387991
3	chr5:160125504:G:A	160125504	NA,A	NA,G	NA,1	NA,-inf	NA,inf	NA,2.0303	0.000339296	0.000399303
3	chr5:160438409:C:A	160438409	NA,A	NA,C	NA,1	NA,inf	NA,inf	NA,1.72584	0.000339197	0.000388646
3	chr5:159641348:G:A	159641348	A,NA	G,NA	1,NA	inf,NA	inf,NA	1.8551,NA	0.000336645	0.000397375
3	chr5:159689722:C:T	159689722	NA,T	NA,C	NA,1	NA,inf	NA,inf	NA,1.67499	0.000336494	0.000390765
3	chr5:158903922:C:T	158903922	T,NA	C,NA	1,NA	-inf,NA	inf,NA	1.72767,NA	0.000334757	0.000380272
3	chr5:159320528:C:G	159320528	NA,G	NA,C	NA,1	NA,-inf	NA,inf	NA,1.64012	0.000334563	0.000397877
3	chr5:158462830:G:A	158462830	NA,A	NA,G	NA,1	NA,-inf	NA,inf	NA,1.62863	0.000332936	0.000387122
3	chr5:158779547:A:G	158779547	NA,G	NA,A	NA,1	NA,inf	NA,inf	NA,1.61795	0.000329693	0.000375185
3	chr5:159677378:C:T	159677378	NA,T	NA,C	NA,1	NA,inf	NA,inf	NA,1.66195	0.000328794	0.000381672
3	chr5:160360926:C:G	160360926	NA,G	NA,C	NA,1	NA,inf	NA,inf	NA,1.76973	0.000328734	0.000373966
3	chr5:159802558:T:C	159802558	NA,C	NA,T	NA,1	NA,inf	NA,inf	NA,1.65288	0.000325162	0.000377713
3	chr5:158771304:T:C	158771304	C,C	T,T	1,1	-inf,-inf	inf,inf	4.83049,0.285041	0.0003236	0.004887
3	chr5:160509230:A:C	160509230	C,C	A,A	1,1	inf,inf	inf,inf	0.0394636,2.61415	0.000321666	0.000354013
3	chr5:158793020:A:G	158793020	NA,G	NA,A	NA,1	NA,inf	NA,inf	NA,1.59968	0.00031981	0.000364083
3	chr5:158686022:G:A	158686022	A,NA	G,NA	1,NA	-inf,NA	inf,NA	1.70307,NA	0.000319237	0.000367375
3	chr5:159447033:G:C	159447033	C,C	G,G	1,1	inf,-inf	inf,inf	0.0763172,2.49932	0.000318761	0.000381974
3	chr5:160591828:T:C	160591828	NA,C	NA,T	NA,1	NA,-inf	NA,inf	NA,1.58556	0.000318746	0.000371569
3	chr5:159209561:G:C	159209561	NA,C	NA,G	NA,1	NA,inf	NA,inf	NA,1.62532	0.00031856	0.000373028
3	chr5:158799646:A:C	158799646	C,C	A,A	1,1	inf,inf	inf,inf	4.67192,0.3849	0.000316699	0.00407433
3	chr5:159253049:C:T	159253049	NA,T	NA,C	NA,1	NA,-inf	NA,inf	NA,1.62416	0.000316509	0.00037578
3	chr5:159692664:C:T	159692664	NA,T	NA,C	NA,1	NA,inf	NA,inf	NA,1.63991	0.00031552	0.000366363
3	chr5:160258037:G:C	160258037	NA,C	NA,G	NA,1	NA,inf	NA,inf	NA,1.76831	0.000314376	0.000360377
3	chr5:159232368:C:T	159232368	NA,T	NA,C	NA,1	NA,inf	NA,inf	NA,1.6188	0.000313014	0.000366556
3	chr5:158641916:G:T	158641916	NA,T	NA,G	NA,1	NA,inf	NA,inf	NA,1.62066	0.000310891	0.000352867
3	chr5:159526926:G:A	159526926	NA,A	NA,G	NA,1	NA,inf	NA,inf	NA,1.55276	0.000310274	0.000361187
3	chr5:159225387:G:A	159225387	A,A	G,G	1,1	inf,inf	inf,inf	3.1082,0.257976	0.000310176	0.000413893
3	chr5:159969937:A:T	159969937	NA,T	NA,A	NA,1	NA,-inf	NA,inf	NA,1.63666	0.000309737	0.000362859
3	chr5:160255182:G:A	160255182	NA,A	NA,G	NA,1	NA,-inf	NA,inf	NA,1.67152	0.00030724	0.000366005
3	chr5:159492307:AGTT:A	159492307	NA,A	NA,AGTT	NA,1	NA,inf	NA,inf	NA,1.57738	0.000307156	0.000361674
3	chr5:160507439:C:T	160507439	NA,T	NA,C	NA,1	NA,inf	NA,inf	NA,1.69232	0.000304021	0.000343735
3	chr5:159690109:G:A	159690109	NA,A	NA,G	NA,1	NA,inf	NA,inf	NA,1.62002	0.000303973	0.000352997
3	chr5:159706586:A:G	159706586	G,NA	A,NA	1,NA	inf,NA	inf,NA	1.80982,NA	0.000302652	0.000357135
3	chr5:158679140:T:A	158679140	NA,A	NA,T	NA,1	NA,inf	NA,inf	NA,1.58197	0.00030186	0.000358116
3	chr5:160486627:G:C	160486627	NA,C	NA,G	NA,1	NA,inf	NA,inf	NA,1.64011	0.00030075	0.000339526
3	chr5:158609133:TATG:T	158609133	NA,T	NA,TATG	NA,1	NA,inf	NA,inf	NA,1.59476	0.000300176	0.000346972
3	chr5:158753033:A:G	158753033	G,G	A,A	1,1	-inf,inf	inf,inf	5.01012,0.0982524	0.000299225	0.00658505
3	chr5:159577384:A:G	159577384	NA,G	NA,A	NA,1	NA,inf	NA,inf	NA,1.61371	0.000296353	0.000343382
3	chr5:159761348:G:T	159761348	NA,T	NA,G	NA,1	NA,-inf	NA,inf	NA,1.50963	0.000295932	0.000350157
3	chr5:159218646:T:C	159218646	NA,C	NA,T	NA,1	NA,inf	NA,inf	NA,1.58642	0.00029586	0.000346791
3	chr5:158609193:G:C	158609193	NA,C	NA,G	NA,1	NA,inf	NA,inf	NA,1.58481	0.000294457	0.000340384
3	chr5:160439430:C:T	160439430	NA,T	NA,C	NA,1	NA,-inf	NA,inf	NA,1.53318	0.000291064	0.000339984
3	chr5:159142033:G:A	159142033	A,A	G,G	1,1	inf,inf	inf,inf	2.26455,0.692863	0.000286111	0.000331976
3	chr5:158460596:T:C	158460596	NA,C	NA,T	NA,1	NA,inf	NA,inf	NA,1.55936	0.000284805	0.000331102
3	chr5:160436302:T:C	160436302	C,NA	T,NA	1,NA	inf,NA	inf,NA	1.18239,NA	0.000283701	0.000333167
3	chr5:159697024:G:A	159697024	NA,A	NA,G	NA,1	NA,inf	NA,inf	NA,1.57502	0.000283276	0.000327872
3	chr5:159715717:A:T	159715717	NA,T	NA,A	NA,1	NA,-inf	NA,inf	NA,1.55256	0.000282664	0.000332043
3	chr5:160131388:A:G	160131388	NA,G	NA,A	NA,1	NA,-inf	NA,inf	NA,2.07195	0.000282162	0.000333086
3	chr5:160593201:G:A	160593201	NA,A	NA,G	NA,1	NA,-inf	NA,inf	NA,1.51672	0.000280238	0.000327259
3	chr5:158795988:T:G	158795988	G,NA	T,NA	1,NA	-inf,NA	inf,NA	1.65804,NA	0.000280134	0.000320956
3	chr5:160488436:C:T	160488436	NA,T	NA,C	NA,1	NA,inf	NA,inf	NA,1.59466	0.000276975	0.000312884
3	chr5:160488313:A:G	160488313	NA,G	NA,A	NA,1	NA,inf	NA,inf	NA,1.59081	0.000275204	0.000310925
3	chr5:159968275:T:C	159968275	NA,C	NA,T	NA,1	NA,-inf	NA,inf	NA,1.55768	0.000275165	0.000324301
3	chr5:160668396:T:C	160668396	NA,C	NA,T	NA,1	NA,inf	NA,inf	NA,1.53196	0.000274376	0.000318648
3	chr5:160235549:A:C	160235549	NA,C	NA,A	NA,1	NA,inf	NA,inf	NA,1.73758	0.000274205	0.000315509
3	chr5:159947708:G:T	159947708	T,NA	G,NA	1,NA	inf,NA	inf,NA	1.79084,NA	0.000273992	0.000319295
3	chr5:159698364:T:A	159698364	NA,A	NA,T	NA,1	NA,inf	NA,inf	NA,1.55574	0.0002738	0.000316938
3	chr5:159479066:T:A	159479066	NA,A	NA,T	NA,1	NA,inf	NA,inf	NA,1.51823	0.000272033	0.000322518
3	chr5:160487952:T:C	160487952	NA,C	NA,T	NA,1	NA,inf	NA,inf	NA,1.58407	0.000271383	0.00030664
3	chr5:159935325:T:G	159935325	NA,G	NA,T	NA,1	NA,-inf	NA,inf	NA,1.54044	0.000271212	0.000319452
3	chr5:160486567:C:T	160486567	NA,T	NA,C	NA,1	NA,inf	NA,inf	NA,1.58193	0.000270479	0.00030562
3	chr5:160488377:T:G	160488377	NA,G	NA,T	NA,1	NA,inf	NA,inf	NA,1.58151	0.000270473	0.000305628
3	chr5:160122095:A:G	160122095	NA,G	NA,A	NA,1	NA,-inf	NA,inf	NA,2.03334	0.000270426	0.000319186
3	chr5:160486221:T:C	160486221	NA,C	NA,T	NA,1	NA,inf	NA,inf	NA,1.58065	0.000269613	0.000304637
3	chr5:159969817:A:T	159969817	NA,T	NA,A	NA,1	NA,-inf	NA,inf	NA,1.55858	0.000268605	0.000314802
3	chr5:159232502:G:C	159232502	NA,C	NA,G	NA,1	NA,inf	NA,inf	NA,1.51849	0.00026712	0.000314499
3	chr5:160390218:C:A	160390218	NA,A	NA,C	NA,1	NA,-inf	NA,inf	NA,1.44388	0.000267085	0.000314399
3	chr5:159146297:G:A	159146297	NA,A	NA,G	NA,1	NA,-inf	NA,inf	NA,1.5201	0.000266854	0.00031333
3	chr5:160369018:C:T	160369018	NA,T	NA,C	NA,1	NA,-inf	NA,inf	NA,1.53113	0.000265932	0.000314689
3	chr5:159967640:C:T	159967640	NA,T	NA,C	NA,1	NA,-inf	NA,inf	NA,1.5463	0.000264462	0.000309729
3	chr5:160487774:G:C	160487774	NA,C	NA,G	NA,1	NA,inf	NA,inf	NA,1.56944	0.000264323	0.000298733
3	chr5:159672261:A:G	159672261	NA,G	NA,A	NA,1	NA,-inf	NA,inf	NA,1.48939	0.000260266	0.000306487
3	chr5:159936963:G:A	159936963	NA,A	NA,G	NA,1	NA,-inf	NA,inf	NA,1.5171	0.000259634	0.000305818
3	chr5:159761812:ACTATTTCC:A	159761812	NA,A	NA,ACTATTTCC	NA,1	NA,-inf	NA,inf	NA,1.44041	0.000259393	0.000306932
3	chr5:159672043:G:A	159672043	NA,A	NA,G	NA,1	NA,-inf	NA,inf	NA,1.4859	0.000258532	0.000304444
3	chr5:160487720:T:A	160487720	NA,A	NA,T	NA,1	NA,inf	NA,inf	NA,1.55513	0.000258518	0.000291676
3	chr5:159169447:G:A	159169447	NA,A	NA,G	NA,1	NA,inf	NA,inf	NA,1.51331	0.000257431	0.000301818
3	chr5:160489222:A:G	160489222	NA,G	NA,A	NA,1	NA,inf	NA,inf	NA,1.55461	0.000257238	0.000290794
3	chr5:159247192:C:T	159247192	NA,T	NA,C	NA,1	NA,inf	NA,inf	NA,1.49755	0.000255216	0.00030026
3	chr5:158987297:T:C	158987297	C,C	T,T	1,1	inf,-inf	inf,inf	2.5613,0.479782	0.000255151	0.000359529
3	chr5:159445623:G:A	159445623	A,A	G,G	1,1	inf,-inf	inf,inf	0.14226,2.36637	0.000254141	0.000305438
3	chr5:159017472:G:C	159017472	C,C	G,G	1,1	-inf,inf	inf,inf	2.57613,0.9072	0.000253206	0.000388128
3	chr5:160364735:CT:C	160364735	NA,C	NA,CT	NA,1	NA,-inf	NA,inf	NA,1.49011	0.000252898	0.00029439
3	chr5:159014924:C:A	159014924	A,A	C,C	1,1	-inf,-inf	inf,inf	2.01123,0.734036	0.000251514	0.000277157
3	chr5:159966562:A:C	159966562	NA,C	NA,A	NA,1	NA,-inf	NA,inf	NA,1.48149	0.000251444	0.000294759
3	chr5:158750407:T:A	158750407	A,A	T,T	1,1	-inf,inf	inf,inf	4.87343,0.0891941	0.00025053	0.00504018
3	chr5:160071040:T:A	160071040	NA,A	NA,T	NA,1	NA,-inf	NA,inf	NA,1.97819	0.000250343	0.000295491
3	chr5:160488951:C:G	160488951	NA,G	NA,C	NA,1	NA,inf	NA,inf	NA,1.5373	0.000249249	0.00028184
3	chr5:159965558:A:T	159965558	NA,T	NA,A	NA,1	NA,-inf	NA,inf	NA,1.46796	0.000249219	0.000294089
3	chr5:159966541:A:G	159966541	NA,G	NA,A	NA,1	NA,-inf	NA,inf	NA,1.47633	0.000249162	0.000292421
3	chr5:160362690:G:A	160362690	NA,A	NA,G	NA,1	NA,inf	NA,inf	NA,1.61474	0.000248806	0.000283772
3	chr5:159223113:T:C	159223113	NA,C	NA,T	NA,1	NA,inf	NA,inf	NA,1.46444	0.000248483	0.000289634
3	chr5:160133256:C:T	160133256	NA,T	NA,C	NA,1	NA,-inf	NA,inf	NA,1.86082	0.000248454	0.000292232
3	chr5:160444014:T:C	160444014	NA,C	NA,T	NA,1	NA,-inf	NA,inf	NA,1.42199	0.000248422	0.000284489
3	chr5:160349895:C:G	160349895	NA,G	NA,C	NA,1	NA,inf	NA,inf	NA,1.51744	0.000247714	0.000290522
3	chr5:160488401:C:T	160488401	NA,T	NA,C	NA,1	NA,inf	NA,inf	NA,1.53398	0.000247677	0.000280077
3	chr5:159663840:A:G	159663840	NA,G	NA,A	NA,1	NA,-inf	NA,inf	NA,1.46318	0.000247676	0.00029166
3	chr5:160501904:TTTTCTTTTTAAAATATTTTTAAATTTA:T	160501904	T,T	TTTTCTTTTTAAAATATTTTTAAATTTA,TTTTCTTTTTAAAATATTTTTAAATTTA	1,1	-inf,inf	inf,inf	0.516754,2.03227	0.000247601	0.000275975
3	chr5:159675673:C:T	159675673	T,T	C,C	1,1	inf,-inf	inf,inf	0.872461,2.00825	0.000247149	0.000297779
3	chr5:159530246:C:T	159530246	NA,T	NA,C	NA,1	NA,-inf	NA,inf	NA,1.45646	0.000245902	0.000290288
3	chr5:159671424:A:G	159671424	NA,G	NA,A	NA,1	NA,-inf	NA,inf	NA,1.45827	0.000245611	0.00028925
3	chr5:159661333:A:G	159661333	NA,G	NA,A	NA,1	NA,-inf	NA,inf	NA,1.45867	0.000245554	0.000289164
3	chr5:159528727:A:G	159528727	NA,G	NA,A	NA,1	NA,-inf	NA,inf	NA,1.43504	0.000245403	0.000289576
3	chr5:160664117:T:C	160664117	NA,C	NA,T	NA,1	NA,inf	NA,inf	NA,1.54305	0.000245294	0.000282567
3	chr5:159670606:T:C	159670606	NA,C	NA,T	NA,1	NA,-inf	NA,inf	NA,1.45661	0.000244654	0.000288101
3	chr5:158522475:T:C	158522475	NA,C	NA,T	NA,1	NA,-inf	NA,inf	NA,1.46153	0.000244552	0.000284612
3	chr5:159661367:A:G	159661367	NA,G	NA,A	NA,1	NA,-inf	NA,inf	NA,1.45572	0.000244209	0.000287581
3	chr5:160462938:C:T	160462938	NA,T	NA,C	NA,1	NA,-inf	NA,inf	NA,1.41342	0.000243941	0.000279942
3	chr5:160490424:C:T	160490424	NA,T	NA,C	NA,1	NA,inf	NA,inf	NA,1.52267	0.00024248	0.000274242
3	chr5:159235457:C:T	159235457	NA,T	NA,C	NA,1	NA,inf	NA,inf	NA,1.45025	0.000242248	0.000282539
3	chr5:160487772:G:C	160487772	NA,C	NA,G	NA,1	NA,inf	NA,inf	NA,1.51863	0.000240819	0.000272393
3	chr5:160082503:G:A	160082503	NA,A	NA,G	NA,1	NA,-inf	NA,inf	NA,1.95445	0.000239256	0.000282374
3	chr5:160276249:C:G	160276249	NA,G	NA,C	NA,1	NA,-inf	NA,inf	NA,1.37747	0.000238957	0.000280555
3	chr5:158676206:T:C	158676206	NA,C	NA,T	NA,1	NA,inf	NA,inf	NA,1.4433	0.000238812	0.000283421
3	chr5:158805839:A:G	158805839	G,G	A,A	1,1	inf,inf	inf,inf	3.37838,0.707458	0.000238464	0.000970898
3	chr5:160488668:T:C	160488668	NA,C	NA,T	NA,1	NA,inf	NA,inf	NA,1.51279	0.000238375	0.000269642
3	chr5:160201249:T:C	160201249	C,NA	T,NA	1,NA	-inf,NA	inf,NA	0.615576,NA	0.000236894	0.000278763
3	chr5:159971769:G:C	159971769	NA,C	NA,G	NA,1	NA,-inf	NA,inf	NA,1.46204	0.00023477	0.000277061
3	chr5:159757506:G:T	159757506	NA,T	NA,G	NA,1	NA,inf	NA,inf	NA,1.51608	0.000233433	0.000269095
3	chr5:159051608:C:A	159051608	NA,A	NA,C	NA,1	NA,-inf	NA,inf	NA,1.42204	0.000230621	0.000270758
3	chr5:158965694:G:A	158965694	A,A	G,G	1,1	-inf,inf	inf,inf	3.14646,0.134692	0.000230159	0.000375319
3	chr5:158529737:G:A	158529737	NA,A	NA,G	NA,1	NA,-inf	NA,inf	NA,1.43049	0.000230101	0.000268962
3	chr5:160157787:C:T	160157787	NA,T	NA,C	NA,1	NA,inf	NA,inf	NA,1.71245	0.0002301	0.000266114
3	chr5:160490048:T:C	160490048	NA,C	NA,T	NA,1	NA,inf	NA,inf	NA,1.49302	0.000229712	0.000259936
3	chr5:159951800:T:C	159951800	C,C	T,T	1,1	inf,inf	inf,inf	1.61529,1.02462	0.000229586	0.000265555
3	chr5:160540345:T:C	160540345	C,C	T,T	1,1	inf,inf	inf,inf	0.414482,2.31619	0.000229038	0.000246776
3	chr5:158969054:A:C	158969054	C,C	A,A	1,1	inf,-inf	inf,inf	2.51938,0.465306	0.000228913	0.000322515
3	chr5:159151924:G:A	159151924	A,NA	G,NA	1,NA	inf,NA	inf,NA	1.84171,NA	0.000227566	0.000274151
3	chr5:158435606:C:T	158435606	NA,T	NA,C	NA,1	NA,-inf	NA,inf	NA,1.41792	0.000227556	0.000269105
3	chr5:158780579:G:A	158780579	A,A	G,G	1,1	-inf,-inf	inf,inf	3.39305,0.689154	0.000227522	0.000960841
3	chr5:160494462:C:T	160494462	NA,T	NA,C	NA,1	NA,inf	NA,inf	NA,1.45311	0.000226591	0.000254337
3	chr5:160137064:A:G	160137064	NA,G	NA,A	NA,1	NA,-inf	NA,inf	NA,1.93725	0.000226481	0.000267354
3	chr5:159024618:C:T	159024618	NA,T	NA,C	NA,1	NA,inf	NA,inf	NA,1.42415	0.000226441	0.0002617
3	chr5:158336940:G:A	158336940	NA,A	NA,G	NA,1	NA,inf	NA,inf	NA,1.43824	0.000226195	0.000266
3	chr5:159875301:TCTCTTTTCTCCCCTCCTCTATTCCCCA:T	159875301	NA,T	NA,TCTCTTTTCTCCCCTCCTCTATTCCCCA	NA,1	NA,inf	NA,inf	NA,1.45973	0.000224952	0.00026232
3	chr5:160278803:G:A	160278803	NA,A	NA,G	NA,1	NA,-inf	NA,inf	NA,1.42031	0.000224779	0.000265009
3	chr5:160142516:C:T	160142516	NA,T	NA,C	NA,1	NA,-inf	NA,inf	NA,1.46887	0.000223606	0.000261356
3	chr5:159219707:T:C	159219707	NA,C	NA,T	NA,1	NA,inf	NA,inf	NA,1.40715	0.000223594	0.000260714
3	chr5:159699031:T:C	159699031	NA,C	NA,T	NA,1	NA,inf	NA,inf	NA,1.45403	0.000223427	0.000259783
3	chr5:159600577:A:G	159600577	NA,G	NA,A	NA,1	NA,inf	NA,inf	NA,1.4635	0.00022309	0.000258674
3	chr5:159791387:A:G	159791387	NA,G	NA,A	NA,1	NA,inf	NA,inf	NA,1.35869	0.000222753	0.000261938
3	chr5:159618460:A:C	159618460	NA,C	NA,A	NA,1	NA,inf	NA,inf	NA,1.46245	0.000222643	0.000258158
3	chr5:158410775:ATTTG:A	158410775	NA,A	NA,ATTTG	NA,1	NA,-inf	NA,inf	NA,1.40603	0.000221995	0.000262574
3	chr5:159629321:GC:G	159629321	NA,G	NA,GC	NA,1	NA,inf	NA,inf	NA,1.46014	0.000221707	0.000257077
3	chr5:158814209:G:A	158814209	NA,A	NA,G	NA,1	NA,inf	NA,inf	NA,1.39933	0.000221477	0.000259562
3	chr5:158966572:C:T	158966572	T,T	C,C	1,1	inf,-inf	inf,inf	2.51724,0.438621	0.000220246	0.000309704
3	chr5:158450950:C:T	158450950	NA,T	NA,C	NA,1	NA,inf	NA,inf	NA,1.41655	0.000219163	0.000256805
3	chr5:158482797:A:G	158482797	NA,G	NA,A	NA,1	NA,inf	NA,inf	NA,1.41661	0.000218609	0.000254469
3	chr5:158967334:T:C	158967334	C,C	T,T	1,1	inf,-inf	inf,inf	2.52332,0.427042	0.00021806	0.000307608
3	chr5:158683180:C:A	158683180	NA,A	NA,C	NA,1	NA,inf	NA,inf	NA,1.40481	0.000216512	0.00025678
3	chr5:160362837:T:A	160362837	NA,A	NA,T	NA,1	NA,-inf	NA,inf	NA,1.40705	0.000216313	0.000251938
3	chr5:159638267:A:T	159638267	NA,T	NA,A	NA,1	NA,inf	NA,inf	NA,1.44921	0.00021595	0.000250207
3	chr5:158557752:T:C	158557752	NA,C	NA,T	NA,1	NA,inf	NA,inf	NA,1.45065	0.000215211	0.000248427
3	chr5:159644101:TC:CC	159644101	NA,CC	NA,TC	NA,1	NA,inf	NA,inf	NA,1.44679	0.000214974	0.000249082
3	chr5:159535431:A:G	159535431	NA,G	NA,A	NA,1	NA,-inf	NA,inf	NA,1.36131	0.000214417	0.000252899
3	chr5:159619850:A:T	159619850	NA,T	NA,A	NA,1	NA,inf	NA,inf	NA,1.43776	0.000214302	0.000248455
3	chr5:158827879:T:A	158827879	A,A	T,T	1,1	inf,inf	inf,inf	3.40567,0.648619	0.000213728	0.000928494
3	chr5:158800362:T:C	158800362	C,C	T,T	1,1	inf,inf	inf,inf	4.47448,0.296886	0.00021325	0.0024878
3	chr5:159587293:A:G	159587293	NA,G	NA,A	NA,1	NA,inf	NA,inf	NA,1.43487	0.000213183	0.000247164
3	chr5:160388537:A:AT	160388537	NA,AT	NA,A	NA,1	NA,inf	NA,inf	NA,1.39771	0.00021194	0.000246493
3	chr5:160365399:C:T	160365399	NA,T	NA,C	NA,1	NA,-inf	NA,inf	NA,1.3916	0.000211794	0.000246937
3	chr5:159587724:G:C	159587724	NA,C	NA,G	NA,1	NA,inf	NA,inf	NA,1.43544	0.000211762	0.000245576
3	chr5:160460665:CA:C	160460665	NA,C	NA,CA	NA,1	NA,-inf	NA,inf	NA,1.3542	0.000209394	0.00024284
3	chr5:160163280:CA:C	160163280	NA,C	NA,CA	NA,1	NA,inf	NA,inf	NA,1.65193	0.000209194	0.000242047
3	chr5:160277303:G:T	160277303	NA,T	NA,G	NA,1	NA,-inf	NA,inf	NA,1.37633	0.000208017	0.000245176
3	chr5:159258983:A:T	159258983	T,NA	A,NA	1,NA	inf,NA	inf,NA	1.6105,NA	0.000207745	0.000251416
3	chr5:160546827:T:C	160546827	C,C	T,T	1,1	-inf,-inf	inf,inf	0.743704,1.83804	0.000207619	0.00023701
3	chr5:159298289:C:T	159298289	NA,T	NA,C	NA,1	NA,-inf	NA,inf	NA,1.37846	0.00020726	0.00024629
3	chr5:159642498:A:G	159642498	NA,G	NA,A	NA,1	NA,inf	NA,inf	NA,1.42479	0.000206961	0.000239827
3	chr5:159229633:T:C	159229633	C,C	T,T	1,1	inf,inf	inf,inf	2.89166,0.248634	0.000206551	0.000273751
3	chr5:160411157:C:T	160411157	NA,T	NA,C	NA,1	NA,-inf	NA,inf	NA,1.31904	0.000205954	0.000242462
3	chr5:160657052:G:A	160657052	A,NA	G,NA	1,NA	inf,NA	inf,NA	1.63017,NA	0.000205267	0.000242343
3	chr5:160412697:C:G	160412697	NA,G	NA,C	NA,1	NA,-inf	NA,inf	NA,1.31158	0.000204036	0.000240252
3	chr5:160403217:A:G	160403217	NA,G	NA,A	NA,1	NA,-inf	NA,inf	NA,1.3112	0.000203975	0.000240184
3	chr5:160402581:G:GT	160402581	NA,GT	NA,G	NA,1	NA,-inf	NA,inf	NA,1.31013	0.000203535	0.000239663
3	chr5:160372020:A:G	160372020	NA,G	NA,A	NA,1	NA,-inf	NA,inf	NA,1.38622	0.000203414	0.000237164
3	chr5:159163253:T:C	159163253	NA,C	NA,T	NA,1	NA,-inf	NA,inf	NA,1.38051	0.000203351	0.000238972
3	chr5:159773451:T:G	159773451	NA,G	NA,T	NA,1	NA,-inf	NA,inf	NA,1.30927	0.00020325	0.000240443
3	chr5:159177987:T:C	159177987	NA,C	NA,T	NA,1	NA,-inf	NA,inf	NA,1.37896	0.000202767	0.000238286
3	chr5:160400468:G:C	160400468	NA,C	NA,G	NA,1	NA,-inf	NA,inf	NA,1.30772	0.000202545	0.000238497
3	chr5:160303589:A:G	160303589	G,G	A,A	1,1	-inf,-inf	inf,inf	0.628589,1.52104	0.000201928	0.000233614
3	chr5:158936573:G:A	158936573	A,A	G,G	1,1	inf,inf	inf,inf	2.80485,0.573364	0.000201613	0.00030856
3	chr5:158836472:T:G	158836472	G,G	T,T	1,1	inf,inf	inf,inf	3.59955,0.401594	0.000201447	0.000995043
3	chr5:158780831:A:G	158780831	NA,G	NA,A	NA,1	NA,inf	NA,inf	NA,1.35219	0.000200805	0.000235461
3	chr5:160035953:T:G	160035953	G,NA	T,NA	1,NA	inf,NA	inf,NA	3.03548,NA	0.00020021	0.000235003
3	chr5:158525132:C:T	158525132	NA,T	NA,C	NA,1	NA,-inf	NA,inf	NA,1.35419	0.000199768	0.000232721
3	chr5:160404896:G:A	160404896	NA,A	NA,G	NA,1	NA,-inf	NA,inf	NA,1.30032	0.000199766	0.000235225
3	chr5:160409818:G:A	160409818	NA,A	NA,G	NA,1	NA,-inf	NA,inf	NA,1.29824	0.000198956	0.000234274
3	chr5:159965975:A:G	159965975	NA,G	NA,A	NA,1	NA,-inf	NA,inf	NA,1.35705	0.000198825	0.000233562
3	chr5:160342878:T:C	160342878	NA,C	NA,T	NA,1	NA,-inf	NA,inf	NA,1.35944	0.000198675	0.000231609
3	chr5:158838891:A:AGCCAT	158838891	AGCCAT,AGCCAT	A,A	1,1	inf,-inf	inf,inf	3.77165,0.0170831	0.000198583	0.00115297
3	chr5:159257327:A:G	159257327	G,NA	A,NA	1,NA	inf,NA	inf,NA	1.58678,NA	0.000198224	0.000239856
3	chr5:158981932:A:T	158981932	T,T	A,A	1,1	inf,-inf	inf,inf	2.48202,0.402695	0.0001975	0.00027771
3	chr5:158410552:T:C	158410552	NA,C	NA,T	NA,1	NA,-inf	NA,inf	NA,1.34173	0.000196871	0.000232842
3	chr5:158574166:G:A	158574166	A,NA	G,NA	1,NA	inf,NA	inf,NA	1.62091,NA	0.000196449	0.000238367
3	chr5:158509176:G:A	158509176	NA,A	NA,G	NA,1	NA,-inf	NA,inf	NA,1.34341	0.000196353	0.000228661
3	chr5:160182384:G:A	160182384	A,A	G,G	1,1	inf,-inf	inf,inf	4.02699,0.616598	0.000195733	0.000226966
3	chr5:158934614:G:C	158934614	C,C	G,G	1,1	inf,inf	inf,inf	2.79499,0.563848	0.00019569	0.000299581
3	chr5:159797191:C:T	159797191	NA,T	NA,C	NA,1	NA,inf	NA,inf	NA,1.28927	0.000195492	0.000229896
3	chr5:160437256:C:T	160437256	NA,T	NA,C	NA,1	NA,inf	NA,inf	NA,1.34875	0.000195133	0.000230337
3	chr5:160100155:G:C	160100155	NA,C	NA,G	NA,1	NA,inf	NA,inf	NA,1.45313	0.000194992	0.000231008
3	chr5:160245512:C:T	160245512	NA,T	NA,C	NA,1	NA,inf	NA,inf	NA,1.50859	0.00019362	0.000226797
3	chr5:159170908:T:C	159170908	C,NA	T,NA	1,NA	inf,NA	inf,NA	1.74936,NA	0.000193345	0.000232279
3	chr5:158539516:A:G	158539516	NA,G	NA,A	NA,1	NA,inf	NA,inf	NA,1.35909	0.000192943	0.000221895
3	chr5:160000725:A:T	160000725	T,NA	A,NA	1,NA	inf,NA	inf,NA	2.00929,NA	0.000191991	0.000226212
3	chr5:160325334:C:T	160325334	NA,T	NA,C	NA,1	NA,-inf	NA,inf	NA,1.33299	0.00019192	0.000226637
3	chr5:159666499:C:T	159666499	NA,T	NA,C	NA,1	NA,-inf	NA,inf	NA,1.32534	0.000191768	0.000225886
3	chr5:159445479:T:C	159445479	C,C	T,T	1,1	inf,-inf	inf,inf	0.164082,2.22572	0.000191231	0.000227868
3	chr5:160555624:G:A	160555624	NA,A	NA,G	NA,1	NA,-inf	NA,inf	NA,1.33025	0.000190799	0.000223422
3	chr5:158591912:G:A	158591912	NA,A	NA,G	NA,1	NA,-inf	NA,inf	NA,1.32332	0.000190379	0.00022235
3	chr5:159167878:T:C	159167878	NA,C	NA,T	NA,1	NA,-inf	NA,inf	NA,1.34165	0.000189446	0.000222626
3	chr5:159167650:G:A	159167650	NA,A	NA,G	NA,1	NA,-inf	NA,inf	NA,1.34165	0.000189446	0.000222626
3	chr5:159064441:T:C	159064441	NA,C	NA,T	NA,1	NA,inf	NA,inf	NA,1.29974	0.000189005	0.000222003
3	chr5:159173024:G:C	159173024	NA,C	NA,G	NA,1	NA,-inf	NA,inf	NA,1.34005	0.000188888	0.000221972
3	chr5:158795789:C:T	158795789	T,T	C,C	1,1	-inf,-inf	inf,inf	4.31463,0.180031	0.000187954	0.00157041
3	chr5:158546218:A:G	158546218	NA,G	NA,A	NA,1	NA,inf	NA,inf	NA,1.34013	0.00018736	0.000219667
3	chr5:158738979:A:G	158738979	G,G	A,A	1,1	-inf,inf	inf,inf	4.47285,0.0348682	0.000187273	0.0020563
3	chr5:159962815:G:A	159962815	A,A	G,G	1,1	-inf,-inf	inf,inf	3.0408,0.304932	0.000186599	0.000216603
3	chr5:159815535:A:G	159815535	NA,G	NA,A	NA,1	NA,inf	NA,inf	NA,1.27162	0.000186298	0.000219058
3	chr5:160232732:A:G	160232732	G,G	A,A	1,1	-inf,inf	inf,inf	4.59924,0.551147	0.00018569	0.00021651
3	chr5:160191299:T:A	160191299	A,A	T,T	1,1	-inf,-inf	inf,inf	1.35801,0.292391	0.000185564	0.000214913
3	chr5:160458131:A:C	160458131	NA,C	NA,A	NA,1	NA,-inf	NA,inf	NA,1.26811	0.000185551	0.000213325
3	chr5:160516214:A:T	160516214	T,T	A,A	1,1	inf,inf	inf,inf	0.175909,2.41016	0.000185255	0.000194747
3	chr5:159251546:T:A	159251546	NA,A	NA,T	NA,1	NA,inf	NA,inf	NA,1.30399	0.00018516	0.000216023
3	chr5:160263983:C:T	160263983	NA,T	NA,C	NA,1	NA,inf	NA,inf	NA,1.43899	0.000185144	0.000216028
3	chr5:160260470:A:C	160260470	NA,C	NA,A	NA,1	NA,inf	NA,inf	NA,1.43434	0.000184471	0.000215291
3	chr5:159770753:C:T	159770753	NA,T	NA,C	NA,1	NA,inf	NA,inf	NA,1.28979	0.000183853	0.000215763
3	chr5:159648942:G:A	159648942	NA,A	NA,G	NA,1	NA,inf	NA,inf	NA,1.35936	0.00018304	0.00021224
3	chr5:160361426:T:G	160361426	NA,G	NA,T	NA,1	NA,-inf	NA,inf	NA,1.31387	0.000183025	0.000213504
3	chr5:160619168:G:A	160619168	NA,A	NA,G	NA,1	NA,-inf	NA,inf	NA,1.35133	0.000182895	0.000216031
3	chr5:160348254:C:T	160348254	NA,T	NA,C	NA,1	NA,-inf	NA,inf	NA,1.31538	0.000182545	0.000212853
3	chr5:159512311:T:C	159512311	NA,C	NA,T	NA,1	NA,inf	NA,inf	NA,1.30686	0.000182076	0.000211914
3	chr5:160406395:A:G	160406395	NA,G	NA,A	NA,1	NA,inf	NA,inf	NA,1.40632	0.00018183	0.000208235
3	chr5:159143343:C:T	159143343	T,T	C,C	1,1	inf,inf	inf,inf	2.24779,0.402678	0.000181557	0.000211591
3	chr5:160500624:CTTAAGTTTGAGAGCCA:C	160500624	C,C	CTTAAGTTTGAGAGCCA,CTTAAGTTTGAGAGCCA	1,1	-inf,inf	inf,inf	0.328608,2.00923	0.000181298	0.000201599
3	chr5:159276275:A:G	159276275	G,NA	A,NA	1,NA	inf,NA	inf,NA	1.7316,NA	0.000180776	0.000218523
3	chr5:160583618:C:T	160583618	T,NA	C,NA	1,NA	inf,NA	inf,NA	1.57178,NA	0.000179581	0.000212007
3	chr5:160276775:T:C	160276775	C,NA	T,NA	1,NA	-inf,NA	inf,NA	1.42815,NA	0.000179412	0.000211141
3	chr5:158337738:C:T	158337738	NA,T	NA,C	NA,1	NA,inf	NA,inf	NA,1.34974	0.000179211	0.000207566
3	chr5:159642087:C:T	159642087	T,NA	C,NA	1,NA	inf,NA	inf,NA	1.32911,NA	0.000178929	0.000203176
3	chr5:160454262:C:T	160454262	NA,T	NA,C	NA,1	NA,inf	NA,inf	NA,1.33353	0.000178644	0.000206802
3	chr5:158832691:T:G	158832691	G,G	T,T	1,1	inf,inf	inf,inf	3.43557,0.498509	0.000178471	0.000803814
3	chr5:160647355:G:A	160647355	NA,A	NA,G	NA,1	NA,-inf	NA,inf	NA,1.34256	0.000178408	0.000211258
3	chr5:159058777:A:T	159058777	NA,T	NA,A	NA,1	NA,-inf	NA,inf	NA,1.28303	0.000177704	0.000210139
3	chr5:158831961:T:C	158831961	C,C	T,T	1,1	inf,-inf	inf,inf	3.69093,0.086754	0.000177658	0.00100315
3	chr5:159743572:G:A	159743572	NA,A	NA,G	NA,1	NA,inf	NA,inf	NA,1.36013	0.000177601	0.000205094
3	chr5:159286201:T:G	159286201	NA,G	NA,T	NA,1	NA,-inf	NA,inf	NA,1.29347	0.000177122	0.000210422
3	chr5:160462998:C:A	160462998	NA,A	NA,C	NA,1	NA,-inf	NA,inf	NA,1.2448	0.000177077	0.000203594
3	chr5:159141102:C:A	159141102	A,A	C,C	1,1	inf,inf	inf,inf	2.25295,0.373818	0.000176937	0.000206336
3	chr5:158627283:T:C	158627283	NA,C	NA,T	NA,1	NA,inf	NA,inf	NA,1.31041	0.000176188	0.0002051
3	chr5:158693933:C:T	158693933	T,NA	C,NA	1,NA	inf,NA	inf,NA	1.53247,NA	0.000175853	0.000218088
3	chr5:158395536:A:G	158395536	NA,G	NA,A	NA,1	NA,-inf	NA,inf	NA,1.27069	0.000174605	0.000205169
3	chr5:160434556:G:A	160434556	NA,A	NA,G	NA,1	NA,inf	NA,inf	NA,1.28591	0.000174141	0.000205554
3	chr5:158761762:A:T	158761762	NA,T	NA,A	NA,1	NA,inf	NA,inf	NA,1.28803	0.000174126	0.000195774
3	chr5:160258821:C:T	160258821	NA,T	NA,C	NA,1	NA,inf	NA,inf	NA,1.38716	0.00017385	0.000202863
3	chr5:160363189:A:G	160363189	G,NA	A,NA	1,NA	-inf,NA	inf,NA	1.74652,NA	0.000173414	0.000200523
3	chr5:159147294:G:C	159147294	C,C	G,G	1,1	inf,inf	inf,inf	2.15486,0.498291	0.000173372	0.000201852
3	chr5:159747949:C:T	159747949	NA,T	NA,C	NA,1	NA,inf	NA,inf	NA,1.35072	0.000173269	0.000200071
3	chr5:159959378:T:C	159959378	C,C	T,T	1,1	inf,inf	inf,inf	1.85539,0.534953	0.000173115	0.000200481
3	chr5:159582398:T:A	159582398	NA,A	NA,T	NA,1	NA,-inf	NA,inf	NA,1.27196	0.00017295	0.000203475
3	chr5:160647678:G:A	160647678	NA,A	NA,G	NA,1	NA,-inf	NA,inf	NA,1.32288	0.000172241	0.000203954
3	chr5:159848935:A:C	159848935	NA,C	NA,A	NA,1	NA,inf	NA,inf	NA,1.32722	0.000172203	0.000201266
3	chr5:160651097:A:G	160651097	NA,G	NA,A	NA,1	NA,-inf	NA,inf	NA,1.32221	0.000172041	0.000203717
3	chr5:158848104:G:A	158848104	A,A	G,G	1,1	inf,inf	inf,inf	2.88904,0.380659	0.000171778	0.000274632
3	chr5:159498205:C:T	159498205	NA,T	NA,C	NA,1	NA,inf	NA,inf	NA,1.27462	0.000171626	0.000199786
3	chr5:158634268:C:G	158634268	NA,G	NA,C	NA,1	NA,inf	NA,inf	NA,1.26592	0.000171207	0.000203066
3	chr5:159931788:C:T	159931788	NA,T	NA,C	NA,1	NA,-inf	NA,inf	NA,1.29371	0.000171133	0.000201582
3	chr5:158707926:AG:A	158707926	NA,A	NA,AG	NA,1	NA,-inf	NA,inf	NA,1.28062	0.000170788	0.000200309
3	chr5:159133611:C:G	159133611	NA,G	NA,C	NA,1	NA,-inf	NA,inf	NA,1.26278	0.000170708	0.000200546
3	chr5:160659609:G:A	160659609	NA,A	NA,G	NA,1	NA,-inf	NA,inf	NA,1.31282	0.000170482	0.000201768
3	chr5:160570545:G:T	160570545	T,NA	G,NA	1,NA	inf,NA	inf,NA	1.54186,NA	0.000170344	0.000201059
3	chr5:160151098:T:A	160151098	NA,A	NA,T	NA,1	NA,inf	NA,inf	NA,1.07939	0.000170182	0.000197196
3	chr5:160232255:G:A	160232255	A,NA	G,NA	1,NA	-inf,NA	inf,NA	2.60496,NA	0.000170021	0.000201082
3	chr5:159951499:G:A	159951499	A,A	G,G	1,1	inf,inf	inf,inf	1.51198,0.995471	0.000169794	0.000196956
3	chr5:160457800:C:T	160457800	NA,T	NA,C	NA,1	NA,-inf	NA,inf	NA,1.2201	0.000169568	0.000195074
3	chr5:159624391:A:G	159624391	NA,G	NA,A	NA,1	NA,-inf	NA,inf	NA,1.25966	0.000169425	0.000199383
3	chr5:158654665:G:A	158654665	NA,A	NA,G	NA,1	NA,inf	NA,inf	NA,1.28421	0.000169233	0.000193292
3	chr5:160456528:C:T	160456528	NA,T	NA,C	NA,1	NA,-inf	NA,inf	NA,1.21912	0.000169073	0.000194534
3	chr5:160287149:C:T	160287149	NA,T	NA,C	NA,1	NA,-inf	NA,inf	NA,1.24283	0.000168861	0.000199738
3	chr5:159668521:A:G	159668521	NA,G	NA,A	NA,1	NA,-inf	NA,inf	NA,1.22915	0.000168158	0.000198715
3	chr5:159929423:GT:G	159929423	NA,G	NA,GT	NA,1	NA,-inf	NA,inf	NA,1.28418	0.000168002	0.00019791
3	chr5:158784067:G:GT	158784067	NA,GT	NA,G	NA,1	NA,inf	NA,inf	NA,1.28014	0.000167859	0.000188288
3	chr5:159275259:T:G	159275259	NA,G	NA,T	NA,1	NA,inf	NA,inf	NA,1.27672	0.000166821	0.000195871
3	chr5:159204898:C:CT	159204898	NA,CT	NA,C	NA,1	NA,-inf	NA,inf	NA,1.27127	0.000166518	0.00019571
3	chr5:159245574:A:G	159245574	NA,G	NA,A	NA,1	NA,inf	NA,inf	NA,1.27526	0.000166514	0.000195237
3	chr5:158648418:C:T	158648418	NA,T	NA,C	NA,1	NA,inf	NA,inf	NA,1.24977	0.000166352	0.000197296
3	chr5:159915088:C:T	159915088	NA,T	NA,C	NA,1	NA,-inf	NA,inf	NA,1.11368	0.00016579	0.000195372
3	chr5:159991819:C:T	159991819	NA,T	NA,C	NA,1	NA,-inf	NA,inf	NA,1.50355	0.000165713	0.000195667
3	chr5:159929739:T:C	159929739	NA,C	NA,T	NA,1	NA,-inf	NA,inf	NA,1.27543	0.000165398	0.000194848
3	chr5:160588615:A:T	160588615	NA,T	NA,A	NA,1	NA,inf	NA,inf	NA,1.30613	0.000165322	0.000188253
3	chr5:160444074:C:T	160444074	NA,T	NA,C	NA,1	NA,-inf	NA,inf	NA,1.19787	0.000165158	0.000188433
3	chr5:160413844:A:C	160413844	NA,C	NA,A	NA,1	NA,inf	NA,inf	NA,1.3495	0.000164469	0.00018851
3	chr5:159160282:A:AAACC	159160282	NA,AAACC	NA,A	NA,1	NA,-inf	NA,inf	NA,1.26928	0.000164456	0.000193292
3	chr5:160495566:A:G	160495566	NA,G	NA,A	NA,1	NA,inf	NA,inf	NA,1.29104	0.000164377	0.000193348
3	chr5:159543624:G:T	159543624	NA,T	NA,G	NA,1	NA,-inf	NA,inf	NA,1.22357	0.000164106	0.000193482
3	chr5:160627344:T:C	160627344	NA,C	NA,T	NA,1	NA,-inf	NA,inf	NA,1.29645	0.000164023	0.000194023
3	chr5:159519512:A:G	159519512	NA,G	NA,A	NA,1	NA,inf	NA,inf	NA,1.25824	0.000163944	0.000193356
3	chr5:160276922:T:C	160276922	NA,C	NA,T	NA,1	NA,-inf	NA,inf	NA,1.28803	0.000163276	0.000193119
3	chr5:158721650:T:A	158721650	NA,A	NA,T	NA,1	NA,inf	NA,inf	NA,1.24555	0.000162856	0.00018792
3	chr5:158566025:C:T	158566025	NA,T	NA,C	NA,1	NA,inf	NA,inf	NA,1.24304	0.000162544	0.000192369
3	chr5:159925463:T:A	159925463	NA,A	NA,T	NA,1	NA,-inf	NA,inf	NA,1.26046	0.000162132	0.00019083
3	chr5:160247673:C:G	160247673	NA,G	NA,C	NA,1	NA,-inf	NA,inf	NA,1.16426	0.000162045	0.000190518
3	chr5:158663556:A:T	158663556	NA,T	NA,A	NA,1	NA,inf	NA,inf	NA,1.25872	0.00016178	0.000184828
3	chr5:160091748:G:A	160091748	A,NA	G,NA	1,NA	inf,NA	inf,NA	1.8999,NA	0.000161123	0.000189708
3	chr5:159124110:G:A	159124110	A,A	G,G	1,1	inf,inf	inf,inf	1.77824,0.555677	0.000160199	0.000175177
3	chr5:159163742:G:A	159163742	NA,A	NA,G	NA,1	NA,-inf	NA,inf	NA,1.25382	0.000159839	0.000187863
3	chr5:159195524:C:A	159195524	A,A	C,C	1,1	inf,-inf	inf,inf	2.76922,0.0923594	0.000159431	0.000210887
3	chr5:160498007:G:A	160498007	A,A	G,G	1,1	-inf,inf	inf,inf	0.590552,1.73541	0.000159391	0.000178266
3	chr5:160478526:G:T	160478526	NA,T	NA,G	NA,1	NA,inf	NA,inf	NA,1.12693	0.000158911	0.000181714
3	chr5:160517046:A:C	160517046	C,C	A,A	1,1	inf,inf	inf,inf	0.186791,2.3254	0.000158123	0.000166469
3	chr5:160591598:TCA:T	160591598	NA,T	NA,TCA	NA,1	NA,inf	NA,inf	NA,1.27954	0.00015772	0.000179738
3	chr5:158781038:T:C	158781038	NA,C	NA,T	NA,1	NA,inf	NA,inf	NA,1.23514	0.000157517	0.000177321
3	chr5:159875882:G:GTT	159875882	NA,GTT	NA,G	NA,1	NA,inf	NA,inf	NA,1.26726	0.00015736	0.000184745
3	chr5:160189411:T:C	160189411	C,C	T,T	1,1	-inf,-inf	inf,inf	1.24467,0.364771	0.000157208	0.000182054
3	chr5:159688592:A:G	159688592	NA,G	NA,A	NA,1	NA,inf	NA,inf	NA,1.23474	0.000157185	0.000182158
3	chr5:159659189:G:A	159659189	NA,A	NA,G	NA,1	NA,-inf	NA,inf	NA,1.19073	0.000157103	0.00018549
3	chr5:160200065:C:T	160200065	T,T	C,C	1,1	-inf,-inf	inf,inf	1.34339,0.25497	0.000157064	0.000181974
3	chr5:159558908:G:C	159558908	C,C	G,G	1,1	inf,inf	inf,inf	2.01434,0.610902	0.000156541	0.000181772
3	chr5:160651706:G:A	160651706	NA,A	NA,G	NA,1	NA,-inf	NA,inf	NA,1.26806	0.000156082	0.000184859
3	chr5:158892460:T:G	158892460	G,G	T,T	1,1	inf,inf	inf,inf	2.83848,0.367842	0.00015604	0.000243211
3	chr5:159873372:A:G	159873372	NA,G	NA,A	NA,1	NA,-inf	NA,inf	NA,1.22046	0.000155752	0.00018331
3	chr5:159660009:A:C	159660009	NA,C	NA,A	NA,1	NA,-inf	NA,inf	NA,1.18612	0.000155699	0.00018384
3	chr5:158829759:T:C	158829759	C,C	T,T	1,1	inf,inf	inf,inf	3.6082,0.0920009	0.000155499	0.000814067
3	chr5:159665520:A:G	159665520	NA,G	NA,A	NA,1	NA,-inf	NA,inf	NA,1.18561	0.000155382	0.00018348
3	chr5:160632130:A:G	160632130	NA,G	NA,A	NA,1	NA,inf	NA,inf	NA,1.16108	0.000155231	0.000178794
3	chr5:159921344:A:G	159921344	NA,G	NA,A	NA,1	NA,-inf	NA,inf	NA,1.07568	0.000153837	0.000181286
3	chr5:160276733:T:C	160276733	NA,C	NA,T	NA,1	NA,inf	NA,inf	NA,1.33826	0.000153774	0.000179811
3	chr5:159679725:C:T	159679725	NA,T	NA,C	NA,1	NA,inf	NA,inf	NA,1.22231	0.000153715	0.000178162
3	chr5:158823093:A:G	158823093	NA,G	NA,A	NA,1	NA,-inf	NA,inf	NA,1.19894	0.000153572	0.000179213
3	chr5:158559386:A:T	158559386	NA,T	NA,A	NA,1	NA,inf	NA,inf	NA,1.22153	0.000153455	0.000178659
3	chr5:159556406:T:C	159556406	NA,C	NA,T	NA,1	NA,-inf	NA,inf	NA,1.18101	0.000152984	0.000179993
3	chr5:160177603:C:T	160177603	T,T	C,C	1,1	-inf,inf	inf,inf	0.612744,0.705973	0.000152741	0.000180362
3	chr5:160569383:T:G	160569383	G,G	T,T	1,1	inf,-inf	inf,inf	0.104839,2.01733	0.000152641	0.000181441
3	chr5:158585654:C:T	158585654	NA,T	NA,C	NA,1	NA,inf	NA,inf	NA,1.23176	0.000152454	0.000178987
3	chr5:160497173:GGGA:G	160497173	G,G	GGGA,GGGA	1,1	-inf,inf	inf,inf	0.569556,1.73247	0.000152383	0.00017046
3	chr5:158871703:C:A	158871703	A,A	C,C	1,1	inf,inf	inf,inf	1.72821,0.983241	0.000152157	0.000162073
3	chr5:160106176:G:A	160106176	NA,A	NA,G	NA,1	NA,-inf	NA,inf	NA,1.0668	0.00015201	0.000178639
3	chr5:160191215:T:C	160191215	C,C	T,T	1,1	-inf,-inf	inf,inf	1.24171,0.342115	0.000151717	0.000175726
3	chr5:159593527:A:G	159593527	NA,G	NA,A	NA,1	NA,-inf	NA,inf	NA,1.2095	0.000151649	0.000178494
3	chr5:160267805:T:C	160267805	NA,C	NA,T	NA,1	NA,-inf	NA,inf	NA,1.23685	0.00015162	0.000178449
3	chr5:159677902:G:A	159677902	NA,A	NA,G	NA,1	NA,inf	NA,inf	NA,1.21382	0.000151263	0.000175306
3	chr5:160484031:C:A	160484031	A,A	C,C	1,1	inf,inf	inf,inf	1.90878,1.04754	0.000151249	0.000176511
3	chr5:159749955:T:A	159749955	NA,A	NA,T	NA,1	NA,inf	NA,inf	NA,1.20198	0.000151006	0.000175185
3	chr5:160654328:C:T	160654328	NA,T	NA,C	NA,1	NA,-inf	NA,inf	NA,1.25203	0.000150749	0.000178443
3	chr5:159462084:G:A	159462084	NA,A	NA,G	NA,1	NA,inf	NA,inf	NA,1.2134	0.000150749	0.000177832
3	chr5:158327451:T:C	158327451	NA,C	NA,T	NA,1	NA,inf	NA,inf	NA,1.25012	0.000150743	0.000174904
3	chr5:160643934:T:C	160643934	NA,C	NA,T	NA,1	NA,-inf	NA,inf	NA,1.24485	0.000149723	0.000177262
3	chr5:158737537:G:T	158737537	NA,T	NA,G	NA,1	NA,-inf	NA,inf	NA,1.21227	0.000149261	0.000174727
3	chr5:159497115:G:A	159497115	NA,A	NA,G	NA,1	NA,-inf	NA,inf	NA,1.2232	0.000149184	0.000176403
3	chr5:160484577:T:C	160484577	C,C	T,T	1,1	inf,inf	inf,inf	0.609161,1.78655	0.000148483	0.000166603
3	chr5:159627280:T:G	159627280	NA,G	NA,T	NA,1	NA,inf	NA,inf	NA,1.23283	0.00014814	0.000172217
3	chr5:160423915:T:A	160423915	NA,A	NA,T	NA,1	NA,-inf	NA,inf	NA,1.16869	0.000147716	0.000174529
3	chr5:159122896:T:A	159122896	A,A	T,T	1,1	inf,inf	inf,inf	1.76472,0.522088	0.000147668	0.000161642
3	chr5:160289238:A:G	160289238	NA,G	NA,A	NA,1	NA,inf	NA,inf	NA,1.32578	0.000147661	0.000170239
3	chr5:159542579:A:T	159542579	T,T	A,A	1,1	inf,inf	inf,inf	2.15124,0.51012	0.000147167	0.000172942
3	chr5:160171666:C:T	160171666	NA,T	NA,C	NA,1	NA,inf	NA,inf	NA,1.43998	0.000146916	0.00017028
3	chr5:159788967:C:A	159788967	NA,A	NA,C	NA,1	NA,-inf	NA,inf	NA,1.22957	0.000146828	0.000172517
3	chr5:159063166:G:A	159063166	NA,A	NA,G	NA,1	NA,inf	NA,inf	NA,1.16683	0.000146823	0.000170981
3	chr5:159841421:G:A	159841421	NA,A	NA,G	NA,1	NA,-inf	NA,inf	NA,1.17791	0.000146013	0.000173066
3	chr5:160514879:A:G	160514879	G,G	A,A	1,1	inf,-inf	inf,inf	0.338189,2.08887	0.000145843	0.000165213
3	chr5:160189801:A:C	160189801	NA,C	NA,A	NA,1	NA,inf	NA,inf	NA,1.43204	0.00014544	0.000168608
3	chr5:160056466:G:A	160056466	NA,A	NA,G	NA,1	NA,-inf	NA,inf	NA,1.05364	0.000145385	0.000169363
3	chr5:159329037:G:A	159329037	NA,A	NA,G	NA,1	NA,inf	NA,inf	NA,1.19978	0.000145351	0.000171212
3	chr5:159553467:C:T	159553467	NA,T	NA,C	NA,1	NA,inf	NA,inf	NA,1.14494	0.000145145	0.000169155
3	chr5:160277208:G:A	160277208	NA,A	NA,G	NA,1	NA,-inf	NA,inf	NA,1.23795	0.000144635	0.000171268
3	chr5:159452970:C:T	159452970	NA,T	NA,C	NA,1	NA,inf	NA,inf	NA,1.19274	0.000144194	0.000170199
3	chr5:159741824:A:G	159741824	G,G	A,A	1,1	inf,-inf	inf,inf	0.0347255,2.11644	0.000144165	0.000170974
3	chr5:160347210:A:G	160347210	G,G	A,A	1,1	-inf,-inf	inf,inf	0.877115,1.71481	0.000143857	0.000163892
3	chr5:159068132:T:C	159068132	NA,C	NA,T	NA,1	NA,inf	NA,inf	NA,1.18799	0.000143817	0.000170023
3	chr5:159478775:G:C	159478775	NA,C	NA,G	NA,1	NA,inf	NA,inf	NA,1.17638	0.000143779	0.000167497
3	chr5:160198204:C:G	160198204	G,G	C,C	1,1	-inf,-inf	inf,inf	1.29001,0.267866	0.000142781	0.00016552
3	chr5:159664068:T:C	159664068	NA,C	NA,T	NA,1	NA,inf	NA,inf	NA,1.17442	0.000142635	0.000168231
3	chr5:159493408:G:A	159493408	NA,A	NA,G	NA,1	NA,inf	NA,inf	NA,1.16954	0.000142158	0.000165642
3	chr5:158632308:G:A	158632308	NA,A	NA,G	NA,1	NA,inf	NA,inf	NA,1.15805	0.000141878	0.000167719
3	chr5:159561390:C:T	159561390	NA,T	NA,C	NA,1	NA,inf	NA,inf	NA,1.13385	0.00014163	0.000165104
3	chr5:159962980:T:C	159962980	C,C	T,T	1,1	-inf,-inf	inf,inf	1.6158,1.43817	0.000141578	0.000166305
3	chr5:159052906:T:C	159052906	NA,C	NA,T	NA,1	NA,inf	NA,inf	NA,1.16331	0.00014137	0.000167248
3	chr5:160206674:C:T	160206674	T,T	C,C	1,1	-inf,-inf	inf,inf	1.25586,0.560353	0.000141334	0.000168424
3	chr5:159013583:A:G	159013583	NA,G	NA,A	NA,1	NA,inf	NA,inf	NA,1.16777	0.000141046	0.000167046
3	chr5:159500469:A:G	159500469	NA,G	NA,A	NA,1	NA,inf	NA,inf	NA,1.16638	0.000140961	0.00016421
3	chr5:159756553:C:T	159756553	NA,T	NA,C	NA,1	NA,-inf	NA,inf	NA,1.19762	0.000140916	0.000165643
3	chr5:159149907:G:A	159149907	A,A	G,G	1,1	inf,inf	inf,inf	2.0917,0.392374	0.00014086	0.000164133
3	chr5:160078800:G:A	160078800	NA,A	NA,G	NA,1	NA,-inf	NA,inf	NA,1.02688	0.000140721	0.000165365
3	chr5:158577741:G:A	158577741	A,NA	G,NA	1,NA	inf,NA	inf,NA	1.49533,NA	0.0001407	0.000172642
3	chr5:158596310:C:G	158596310	NA,G	NA,C	NA,1	NA,inf	NA,inf	NA,1.16199	0.000140633	0.000166434
3	chr5:160444780:C:A	160444780	NA,A	NA,C	NA,1	NA,inf	NA,inf	NA,1.10465	0.000140497	0.000165734
3	chr5:160602127:G:A	160602127	A,NA	G,NA	1,NA	-inf,NA	inf,NA	1.31644,NA	0.000139133	0.000163943
3	chr5:158614280:A:T	158614280	NA,T	NA,A	NA,1	NA,inf	NA,inf	NA,1.15604	0.000138969	0.000164522
3	chr5:160346897:A:G	160346897	G,G	A,A	1,1	-inf,-inf	inf,inf	0.824974,1.73994	0.000138767	0.00015771
3	chr5:159509049:T:C	159509049	NA,C	NA,T	NA,1	NA,inf	NA,inf	NA,1.15876	0.000138685	0.000161571
3	chr5:160374308:A:G	160374308	NA,G	NA,A	NA,1	NA,-inf	NA,inf	NA,1.10928	0.000138667	0.000163086
3	chr5:158511002:G:A	158511002	NA,A	NA,G	NA,1	NA,inf	NA,inf	NA,1.16395	0.000138346	0.000161217
3	chr5:159213099:G:A	159213099	NA,A	NA,G	NA,1	NA,-inf	NA,inf	NA,1.17668	0.0001383	0.000164413
3	chr5:160594960:T:C	160594960	NA,C	NA,T	NA,1	NA,-inf	NA,inf	NA,1.13971	0.000138253	0.00016166
3	chr5:160099856:G:C	160099856	NA,C	NA,G	NA,1	NA,-inf	NA,inf	NA,1.01711	0.000138076	0.000162269
3	chr5:159066073:G:C	159066073	NA,C	NA,G	NA,1	NA,inf	NA,inf	NA,1.16304	0.000137648	0.000162719
3	chr5:159484302:C:T	159484302	NA,T	NA,C	NA,1	NA,-inf	NA,inf	NA,1.17799	0.000137534	0.000162748
3	chr5:160443174:C:T	160443174	NA,T	NA,C	NA,1	NA,-inf	NA,inf	NA,1.12202	0.000136457	0.000159732
3	chr5:160190301:C:T	160190301	NA,T	NA,C	NA,1	NA,inf	NA,inf	NA,1.46725	0.000136379	0.000159046
3	chr5:160207828:C:A	160207828	A,A	C,C	1,1	-inf,-inf	inf,inf	1.27665,0.499007	0.000136375	0.000162531
3	chr5:158768760:G:T	158768760	NA,T	NA,G	NA,1	NA,inf	NA,inf	NA,1.1444	0.000135877	0.000154955
3	chr5:160099405:C:T	160099405	NA,T	NA,C	NA,1	NA,-inf	NA,inf	NA,1.00875	0.000135867	0.00015967
3	chr5:160184265:T:C	160184265	NA,C	NA,T	NA,1	NA,inf	NA,inf	NA,1.39199	0.000135784	0.000157469
3	chr5:159045749:A:G	159045749	NA,G	NA,A	NA,1	NA,-inf	NA,inf	NA,1.14489	0.000135419	0.000159763
3	chr5:159468001:T:A	159468001	NA,A	NA,T	NA,1	NA,inf	NA,inf	NA,1.15352	0.000135214	0.000159538
3	chr5:160273808:G:A	160273808	NA,A	NA,G	NA,1	NA,-inf	NA,inf	NA,1.20016	0.000135124	0.00016001
3	chr5:159991212:G:A	159991212	NA,A	NA,G	NA,1	NA,-inf	NA,inf	NA,1.12348	0.000135025	0.000158644
3	chr5:160485726:G:A	160485726	NA,A	NA,G	NA,1	NA,inf	NA,inf	NA,1.18008	0.000134945	0.000158667
3	chr5:159205707:T:G	159205707	NA,G	NA,T	NA,1	NA,-inf	NA,inf	NA,1.15745	0.000134476	0.000158106
3	chr5:158541045:G:C	158541045	NA,C	NA,G	NA,1	NA,-inf	NA,inf	NA,1.13514	0.000134122	0.000156739
3	chr5:159886645:T:A	159886645	NA,A	NA,T	NA,1	NA,inf	NA,inf	NA,1.17355	0.000134056	0.000157452
3	chr5:160516385:G:A	160516385	A,A	G,G	1,1	inf,inf	inf,inf	0.165285,2.24499	0.000133882	0.000142903
3	chr5:160198603:G:T	160198603	T,T	G,G	1,1	-inf,-inf	inf,inf	2.99057,1.42016	0.000133797	0.000155768
3	chr5:160279474:G:A	160279474	NA,A	NA,G	NA,1	NA,-inf	NA,inf	NA,1.19216	0.000133531	0.0001581
3	chr5:160279125:C:T	160279125	NA,T	NA,C	NA,1	NA,-inf	NA,inf	NA,1.19216	0.000133531	0.0001581
3	chr5:159050600:G:A	159050600	NA,A	NA,G	NA,1	NA,inf	NA,inf	NA,1.14118	0.000133454	0.000155528
3	chr5:160492786:C:T	160492786	NA,T	NA,C	NA,1	NA,inf	NA,inf	NA,1.17278	0.000133426	0.000156952
3	chr5:159760655:C:CT	159760655	NA,CT	NA,C	NA,1	NA,-inf	NA,inf	NA,1.16729	0.000133339	0.00015724
3	chr5:159757190:C:A	159757190	NA,A	NA,C	NA,1	NA,inf	NA,inf	NA,1.08445	0.000132993	0.000156592
3	chr5:160285760:T:C	160285760	NA,C	NA,T	NA,1	NA,-inf	NA,inf	NA,1.10395	0.000132815	0.000156779
3	chr5:160208475:A:G	160208475	G,G	A,A	1,1	-inf,-inf	inf,inf	1.28297,0.462972	0.000132721	0.000158268
3	chr5:159616377:C:A	159616377	NA,A	NA,C	NA,1	NA,-inf	NA,inf	NA,1.11709	0.00013255	0.000155947
3	chr5:159756363:T:C	159756363	NA,C	NA,T	NA,1	NA,inf	NA,inf	NA,1.08317	0.000132471	0.000155986
3	chr5:160186027:G:A	160186027	A,A	G,G	1,1	-inf,-inf	inf,inf	1.19043,0.26396	0.000132296	0.00015357
3	chr5:159140302:C:T	159140302	T,NA	C,NA	1,NA	inf,NA	inf,NA	1.38905,NA	0.000131529	0.00015918
3	chr5:158332662:G:A	158332662	NA,A	NA,G	NA,1	NA,inf	NA,inf	NA,1.17151	0.000131142	0.000152274
3	chr5:159795672:G:A	159795672	NA,A	NA,G	NA,1	NA,-inf	NA,inf	NA,1.16448	0.000131019	0.000153968
3	chr5:158801714:T:C	158801714	NA,C	NA,T	NA,1	NA,inf	NA,inf	NA,1.12297	0.000130955	0.000149442
3	chr5:159794377:G:A	159794377	NA,A	NA,G	NA,1	NA,-inf	NA,inf	NA,1.16189	0.000130803	0.000153715
3	chr5:159449692:A:G	159449692	NA,G	NA,A	NA,1	NA,-inf	NA,inf	NA,1.14461	0.000130799	0.000153721
3	chr5:160543832:A:G	160543832	NA,G	NA,A	NA,1	NA,inf	NA,inf	NA,1.13114	0.000130623	0.00015112
3	chr5:159792799:A:C	159792799	NA,C	NA,A	NA,1	NA,-inf	NA,inf	NA,1.16215	0.000130465	0.000153311
3	chr5:159433560:C:G	159433560	NA,G	NA,C	NA,1	NA,-inf	NA,inf	NA,1.08926	0.000130148	0.000154611
3	chr5:158816444:G:A	158816444	NA,A	NA,G	NA,1	NA,inf	NA,inf	NA,1.11696	0.000130041	0.000154243
3	chr5:160115951:G:T	160115951	NA,T	NA,G	NA,1	NA,-inf	NA,inf	NA,0.985742	0.000130007	0.000152797
3	chr5:160379404:G:A	160379404	NA,A	NA,G	NA,1	NA,-inf	NA,inf	NA,1.14289	0.000129896	0.000151706
3	chr5:159140942:T:C	159140942	NA,C	NA,T	NA,1	NA,inf	NA,inf	NA,1.13702	0.000129808	0.000152338
3	chr5:160565578:G:A	160565578	NA,A	NA,G	NA,1	NA,-inf	NA,inf	NA,1.10167	0.000129768	0.000152925
3	chr5:160101468:C:G	160101468	NA,G	NA,C	NA,1	NA,-inf	NA,inf	NA,0.983964	0.000129621	0.000152347
3	chr5:160039794:T:G	160039794	G,G	T,T	1,1	inf,inf	inf,inf	3.2243,0.806985	0.000129363	0.000151972
3	chr5:160090943:T:C	160090943	NA,C	NA,T	NA,1	NA,-inf	NA,inf	NA,0.982668	0.000129297	0.000151964
3	chr5:158809839:T:C	158809839	NA,C	NA,T	NA,1	NA,inf	NA,inf	NA,1.13583	0.000129231	0.000145485
3	chr5:158364991:G:A	158364991	NA,A	NA,G	NA,1	NA,-inf	NA,inf	NA,1.14359	0.000129224	0.000152277
3	chr5:160180657:C:T	160180657	NA,T	NA,C	NA,1	NA,inf	NA,inf	NA,1.36279	0.000129215	0.000149895
3	chr5:160355964:T:C	160355964	C,C	T,T	1,1	-inf,-inf	inf,inf	0.749471,1.71837	0.000129179	0.000147915
3	chr5:158815965:G:C	158815965	NA,C	NA,G	NA,1	NA,-inf	NA,inf	NA,1.10182	0.000129147	0.000150833
3	chr5:160189069:T:C	160189069	C,C	T,T	1,1	-inf,-inf	inf,inf	1.221,0.278578	0.000128952	0.000149479
3	chr5:159453903:G:A	159453903	NA,A	NA,G	NA,1	NA,inf	NA,inf	NA,1.13777	0.000128919	0.000151372
3	chr5:160086308:CAGG:C	160086308	NA,C	NA,CAGG	NA,1	NA,-inf	NA,inf	NA,0.980882	0.0001289	0.000151501
3	chr5:160595321:T:C	160595321	NA,C	NA,T	NA,1	NA,-inf	NA,inf	NA,1.15892	0.000128762	0.000151874
3	chr5:160289155:A:G	160289155	NA,G	NA,A	NA,1	NA,inf	NA,inf	NA,1.16202	0.000128525	0.000149926
3	chr5:160076193:A:T	160076193	NA,T	NA,A	NA,1	NA,inf	NA,inf	NA,1.2838	0.000127737	0.000149675
3	chr5:160101973:G:A	160101973	NA,A	NA,G	NA,1	NA,-inf	NA,inf	NA,0.975793	0.000127642	0.000150027
3	chr5:159894730:G:A	159894730	NA,A	NA,G	NA,1	NA,inf	NA,inf	NA,1.14248	0.00012754	0.000149808
3	chr5:158451114:C:T	158451114	NA,T	NA,C	NA,1	NA,-inf	NA,inf	NA,1.10974	0.0001274	0.000148582
3	chr5:160459050:T:C	160459050	NA,C	NA,T	NA,1	NA,-inf	NA,inf	NA,1.0525	0.000127338	0.000145731
3	chr5:158389048:G:A	158389048	NA,A	NA,G	NA,1	NA,inf	NA,inf	NA,1.10471	0.000127286	0.000148399
3	chr5:160563401:G:A	160563401	NA,A	NA,G	NA,1	NA,-inf	NA,inf	NA,1.10696	0.00012701	0.000149406
3	chr5:160109651:G:A	160109651	NA,A	NA,G	NA,1	NA,-inf	NA,inf	NA,0.973322	0.000126953	0.000149221
3	chr5:160110463:T:C	160110463	NA,C	NA,T	NA,1	NA,-inf	NA,inf	NA,0.971967	0.000126705	0.000148923
3	chr5:160094192:C:G	160094192	NA,G	NA,C	NA,1	NA,-inf	NA,inf	NA,0.970897	0.000126446	0.000148619
3	chr5:160516319:T:C	160516319	C,C	T,T	1,1	inf,inf	inf,inf	0.240328,2.18771	0.000126365	0.000133338
3	chr5:159695072:T:C	159695072	NA,C	NA,T	NA,1	NA,-inf	NA,inf	NA,1.13929	0.000126298	0.000148668
3	chr5:159897683:G:T	159897683	NA,T	NA,G	NA,1	NA,-inf	NA,inf	NA,1.04998	0.000126144	0.000148222
3	chr5:160187055:G:T	160187055	T,T	G,G	1,1	-inf,-inf	inf,inf	1.19338,0.230396	0.00012586	0.000146126
3	chr5:160455074:G:A	160455074	NA,A	NA,G	NA,1	NA,-inf	NA,inf	NA,1.07477	0.000125546	0.000146941
3	chr5:159877446:C:T	159877446	NA,T	NA,C	NA,1	NA,inf	NA,inf	NA,1.07331	0.000125195	0.00014724
3	chr5:159966269:C:T	159966269	NA,T	NA,C	NA,1	NA,-inf	NA,inf	NA,1.09614	0.000125156	0.000146432
3	chr5:160153255:T:G	160153255	G,G	T,T	1,1	inf,-inf	inf,inf	3.44041,0.245107	0.000124923	0.000144611
3	chr5:159900466:A:G	159900466	NA,G	NA,A	NA,1	NA,-inf	NA,inf	NA,1.09875	0.000124827	0.000146916
3	chr5:160620083:T:A	160620083	NA,A	NA,T	NA,1	NA,-inf	NA,inf	NA,1.02116	0.000124358	0.000145779
3	chr5:159052973:C:T	159052973	NA,T	NA,C	NA,1	NA,inf	NA,inf	NA,1.10778	0.000124241	0.000146811
3	chr5:159128772:A:G	159128772	NA,G	NA,A	NA,1	NA,-inf	NA,inf	NA,1.09081	0.000124195	0.000145987
3	chr5:158431127:TTA:T	158431127	NA,T	NA,TTA	NA,1	NA,-inf	NA,inf	NA,1.10652	0.000124168	0.000146133
3	chr5:158533838:C:T	158533838	NA,T	NA,C	NA,1	NA,-inf	NA,inf	NA,1.08713	0.000124147	0.000145788
3	chr5:159794477:G:A	159794477	NA,A	NA,G	NA,1	NA,-inf	NA,inf	NA,1.13356	0.000124057	0.000145795
3	chr5:160300443:A:G	160300443	NA,G	NA,A	NA,1	NA,-inf	NA,inf	NA,1.13103	0.000123888	0.000146471
3	chr5:159005481:A:G	159005481	NA,G	NA,A	NA,1	NA,-inf	NA,inf	NA,1.08241	0.000123835	0.000144332
3	chr5:159867034:A:G	159867034	NA,G	NA,A	NA,1	NA,-inf	NA,inf	NA,1.05504	0.000123552	0.000145337
3	chr5:160504960:C:T	160504960	NA,T	NA,C	NA,1	NA,-inf	NA,inf	NA,1.05105	0.000123447	0.00015224
3	chr5:159431189:T:C	159431189	NA,C	NA,T	NA,1	NA,inf	NA,inf	NA,1.05721	0.000123217	0.000144586
3	chr5:160164370:C:T	160164370	T,T	C,C	1,1	inf,-inf	inf,inf	3.58399,0.0152349	0.000123126	0.000143013
3	chr5:159441167:G:A	159441167	A,A	G,G	1,1	-inf,inf	inf,inf	0.446773,1.79315	0.00012184	0.000144209
3	chr5:160256883:A:T	160256883	NA,T	NA,A	NA,1	NA,inf	NA,inf	NA,1.18448	0.000121814	0.000141159
3	chr5:160478349:G:A	160478349	NA,A	NA,G	NA,1	NA,inf	NA,inf	NA,1.11669	0.000121468	0.000142281
3	chr5:160527570:CTG:C	160527570	NA,C	NA,CTG	NA,1	NA,inf	NA,inf	NA,1.0431	0.000121457	0.000142105
3	chr5:158795818:T:C	158795818	NA,C	NA,T	NA,1	NA,inf	NA,inf	NA,1.10111	0.000121428	0.000136831
3	chr5:160662696:G:A	160662696	NA,A	NA,G	NA,1	NA,-inf	NA,inf	NA,1.11925	0.000121122	0.000143036
3	chr5:159907394:A:G	159907394	NA,G	NA,A	NA,1	NA,inf	NA,inf	NA,1.05028	0.000120823	0.000142103
3	chr5:160206155:T:C	160206155	C,C	T,T	1,1	-inf,-inf	inf,inf	1.24952,0.450571	0.000120695	0.000143884
3	chr5:159976422:G:A	159976422	NA,A	NA,G	NA,1	NA,-inf	NA,inf	NA,1.1464	0.000120443	0.000140388
3	chr5:159658004:G:A	159658004	NA,A	NA,G	NA,1	NA,-inf	NA,inf	NA,1.04504	0.000120239	0.000142016
3	chr5:160381420:A:G	160381420	NA,G	NA,A	NA,1	NA,-inf	NA,inf	NA,1.03074	0.000120147	0.000141278
3	chr5:159619089:G:A	159619089	NA,A	NA,G	NA,1	NA,-inf	NA,inf	NA,1.06694	0.000120145	0.000141433
3	chr5:160258006:C:A	160258006	NA,A	NA,C	NA,1	NA,inf	NA,inf	NA,1.1749	0.000119775	0.000138813
3	chr5:159655659:C:T	159655659	NA,T	NA,C	NA,1	NA,-inf	NA,inf	NA,1.08288	0.000119553	0.000140794
3	chr5:160258838:A:G	160258838	NA,G	NA,A	NA,1	NA,inf	NA,inf	NA,1.17397	0.000119528	0.000138523
3	chr5:160558722:C:T	160558722	T,T	C,C	1,1	-inf,-inf	inf,inf	0.493675,1.61434	0.000119421	0.00013934
3	chr5:160547202:G:A	160547202	NA,A	NA,G	NA,1	NA,-inf	NA,inf	NA,1.06141	0.000119359	0.000136595
3	chr5:160567015:T:G	160567015	NA,G	NA,T	NA,1	NA,-inf	NA,inf	NA,1.12317	0.000119254	0.000140874
3	chr5:160435880:G:T	160435880	NA,T	NA,G	NA,1	NA,-inf	NA,inf	NA,0.999993	0.000118567	0.000135912
3	chr5:160593317:T:C	160593317	NA,C	NA,T	NA,1	NA,-inf	NA,inf	NA,1.11067	0.000118553	0.00013984
3	chr5:159122868:C:T	159122868	NA,T	NA,C	NA,1	NA,-inf	NA,inf	NA,1.06272	0.000118387	0.000139086
3	chr5:160344394:G:A	160344394	A,NA	G,NA	1,NA	inf,NA	inf,NA	1.50341,NA	0.000118279	0.000139132
3	chr5:160422562:T:C	160422562	NA,C	NA,T	NA,1	NA,-inf	NA,inf	NA,1.00013	0.00011821	0.000139539
3	chr5:158373841:T:G	158373841	NA,G	NA,T	NA,1	NA,inf	NA,inf	NA,1.07322	0.000118058	0.000137658
3	chr5:159014667:G:T	159014667	T,T	G,G	1,1	inf,-inf	inf,inf	2.12261,0.565987	0.000117852	0.000150745
3	chr5:160263338:C:G	160263338	NA,G	NA,C	NA,1	NA,inf	NA,inf	NA,1.17099	0.000117821	0.00013769
3	chr5:159125902:A:G	159125902	G,G	A,A	1,1	inf,inf	inf,inf	1.79753,0.288991	0.000117757	0.000129128
3	chr5:158611505:A:G	158611505	NA,G	NA,A	NA,1	NA,-inf	NA,inf	NA,1.06924	0.000116951	0.000137164
3	chr5:160372555:C:G	160372555	NA,G	NA,C	NA,1	NA,-inf	NA,inf	NA,1.01463	0.000116703	0.00013729
3	chr5:159474835:G:A	159474835	NA,A	NA,G	NA,1	NA,inf	NA,inf	NA,1.06724	0.000116593	0.000137673
3	chr5:159649130:T:G	159649130	NA,G	NA,T	NA,1	NA,-inf	NA,inf	NA,1.02884	0.000116261	0.000137286
3	chr5:159918458:C:T	159918458	T,NA	C,NA	1,NA	-inf,NA	inf,NA	1.11196,NA	0.000115836	0.000136997
3	chr5:159619874:C:T	159619874	T,NA	C,NA	1,NA	inf,NA	inf,NA	1.11966,NA	0.000115729	0.000131447
3	chr5:159813954:T:TATCAGTCAAC	159813954	NA,TATCAGTCAAC	NA,T	NA,1	NA,-inf	NA,inf	NA,1.09074	0.0001154	0.000135648
3	chr5:160573857:C:T	160573857	NA,T	NA,C	NA,1	NA,-inf	NA,inf	NA,1.10334	0.000115057	0.00013591
3	chr5:160264149:T:C	160264149	NA,C	NA,T	NA,1	NA,inf	NA,inf	NA,1.15641	0.000114977	0.000134373
3	chr5:159763328:A:T	159763328	T,NA	A,NA	1,NA	inf,NA	inf,NA	1.4441,NA	0.000114471	0.0001356
3	chr5:160535490:G:C	160535490	C,NA	G,NA	1,NA	-inf,NA	inf,NA	1.09227,NA	0.000114398	0.000133915
3	chr5:158918915:A:G	158918915	G,G	A,A	1,1	inf,inf	inf,inf	2.82357,0.00530383	0.000114245	0.000180059
3	chr5:160206966:A:T	160206966	T,T	A,A	1,1	-inf,-inf	inf,inf	1.22682,0.451591	0.000114216	0.000136126
3	chr5:160276809:A:G	160276809	NA,G	NA,A	NA,1	NA,inf	NA,inf	NA,1.16184	0.000113949	0.000133393
3	chr5:159246498:T:C	159246498	C,NA	T,NA	1,NA	inf,NA	inf,NA	1.43236,NA	0.000113667	0.000136778
3	chr5:160249321:G:A	160249321	NA,A	NA,G	NA,1	NA,-inf	NA,inf	NA,0.963369	0.000113624	0.000133589
3	chr5:160461736:C:T	160461736	T,T	C,C	1,1	-inf,-inf	inf,inf	1.5764,1.22043	0.000113588	0.000130394
3	chr5:158792088:T:C	158792088	NA,C	NA,T	NA,1	NA,inf	NA,inf	NA,1.04064	0.000113462	0.000129824
3	chr5:159279116:G:A	159279116	NA,A	NA,G	NA,1	NA,inf	NA,inf	NA,1.02359	0.000113447	0.000132969
3	chr5:160419964:G:A	160419964	NA,A	NA,G	NA,1	NA,-inf	NA,inf	NA,1.01538	0.000113019	0.000133478
3	chr5:159812101:G:A	159812101	NA,A	NA,G	NA,1	NA,-inf	NA,inf	NA,1.07957	0.000112975	0.000132787
3	chr5:158613441:G:A	158613441	NA,A	NA,G	NA,1	NA,inf	NA,inf	NA,1.07179	0.000112966	0.000131819
3	chr5:159648797:T:C	159648797	NA,C	NA,T	NA,1	NA,-inf	NA,inf	NA,1.04683	0.000112473	0.000132443
3	chr5:159730038:T:A	159730038	NA,A	NA,T	NA,1	NA,-inf	NA,inf	NA,1.0913	0.000112333	0.000132605
3	chr5:160173101:C:A	160173101	A,A	C,C	1,1	inf,-inf	inf,inf	3.84,0.445246	0.000112128	0.000130339
3	chr5:160104198:G:A	160104198	NA,A	NA,G	NA,1	NA,-inf	NA,inf	NA,0.908272	0.000112107	0.000131764
3	chr5:160088555:C:T	160088555	T,T	C,C	1,1	inf,inf	inf,inf	3.60575,0.177457	0.000111896	0.000131402
3	chr5:160592940:G:A	160592940	NA,A	NA,G	NA,1	NA,-inf	NA,inf	NA,1.07856	0.000111892	0.000131961
3	chr5:159535607:A:G	159535607	G,G	A,A	1,1	inf,inf	inf,inf	2.30584,0.0217127	0.000111692	0.000132758
3	chr5:158455154:T:C	158455154	NA,C	NA,T	NA,1	NA,inf	NA,inf	NA,1.04588	0.000111655	0.000130748
3	chr5:160215630:A:G	160215630	G,G	A,A	1,1	-inf,-inf	inf,inf	1.49315,0.26381	0.000111544	0.000132874
3	chr5:159509693:G:A	159509693	A,A	G,G	1,1	inf,inf	inf,inf	0.521931,1.75079	0.000111393	0.000127573
3	chr5:159247045:T:C	159247045	NA,C	NA,T	NA,1	NA,inf	NA,inf	NA,1.03994	0.000111029	0.000130524
3	chr5:160563134:T:C	160563134	C,C	T,T	1,1	inf,-inf	inf,inf	0.264806,1.65295	0.000110628	0.000129635
3	chr5:160600619:G:A	160600619	A,A	G,G	1,1	-inf,-inf	inf,inf	0.231977,1.92831	0.000110515	0.000128154
3	chr5:160489924:A:C	160489924	NA,C	NA,A	NA,1	NA,-inf	NA,inf	NA,0.997759	0.000110466	0.000127042
3	chr5:159645706:T:C	159645706	NA,C	NA,T	NA,1	NA,-inf	NA,inf	NA,1.06153	0.000110076	0.00012959
3	chr5:160603099:C:T	160603099	NA,T	NA,C	NA,1	NA,-inf	NA,inf	NA,1.0685	0.00010992	0.000129668
3	chr5:159650120:C:A	159650120	NA,A	NA,C	NA,1	NA,-inf	NA,inf	NA,0.998871	0.000109895	0.000129691
3	chr5:158473963:G:A	158473963	NA,A	NA,G	NA,1	NA,inf	NA,inf	NA,1.03244	0.000109865	0.000128301
3	chr5:159122882:C:G	159122882	NA,G	NA,C	NA,1	NA,inf	NA,inf	NA,1.0258	0.00010985	0.000129867
3	chr5:159810553:C:T	159810553	NA,T	NA,C	NA,1	NA,-inf	NA,inf	NA,1.06073	0.000109589	0.000128828
3	chr5:160280724:G:A	160280724	NA,A	NA,G	NA,1	NA,inf	NA,inf	NA,1.13925	0.000109383	0.000127852
3	chr5:160501087:T:TGG	160501087	TGG,NA	T,NA	1,NA	inf,NA	inf,NA	0.86028,NA	0.000109268	0.000128227
3	chr5:160351201:T:C	160351201	NA,C	NA,T	NA,1	NA,-inf	NA,inf	NA,0.952558	0.000109153	0.000125767
3	chr5:158456297:A:G	158456297	NA,G	NA,A	NA,1	NA,inf	NA,inf	NA,1.03194	0.000109099	0.000127767
3	chr5:159779016:G:A	159779016	NA,A	NA,G	NA,1	NA,-inf	NA,inf	NA,1.07143	0.000108988	0.000128198
3	chr5:160086495:C:T	160086495	NA,T	NA,C	NA,1	NA,-inf	NA,inf	NA,0.893366	0.000108954	0.000128097
3	chr5:159477690:A:G	159477690	NA,G	NA,A	NA,1	NA,-inf	NA,inf	NA,1.04895	0.000108937	0.000128899
3	chr5:159455203:G:A	159455203	NA,A	NA,G	NA,1	NA,inf	NA,inf	NA,0.95469	0.000108863	0.000127889
3	chr5:160304270:C:T	160304270	NA,T	NA,C	NA,1	NA,inf	NA,inf	NA,1.12452	0.000108802	0.000125817
3	chr5:158946910:G:C	158946910	NA,C	NA,G	NA,1	NA,inf	NA,inf	NA,1.01772	0.000108771	0.000128861
3	chr5:160479172:T:C	160479172	NA,C	NA,T	NA,1	NA,-inf	NA,inf	NA,0.990532	0.000108599	0.000126145
3	chr5:158800457:T:C	158800457	NA,C	NA,T	NA,1	NA,inf	NA,inf	NA,1.03766	0.00010853	0.000122505
3	chr5:159029702:CCTAACA:C	159029702	NA,C	NA,CCTAACA	NA,1	NA,inf	NA,inf	NA,1.01352	0.000108255	0.000128172
3	chr5:160383537:G:A	160383537	NA,A	NA,G	NA,1	NA,-inf	NA,inf	NA,1.04349	0.000108101	0.000126359
3	chr5:158912559:T:C	158912559	NA,C	NA,T	NA,1	NA,-inf	NA,inf	NA,1.00799	0.000107774	0.000125807
3	chr5:160362275:C:A	160362275	NA,A	NA,C	NA,1	NA,inf	NA,inf	NA,1.05343	0.000107426	0.00012636
3	chr5:160362599:G:C	160362599	NA,C	NA,G	NA,1	NA,inf	NA,inf	NA,1.05343	0.000107426	0.00012636
3	chr5:159070593:TA:T	159070593	NA,T	NA,TA	NA,1	NA,-inf	NA,inf	NA,0.996398	0.000107424	0.000127228
3	chr5:159041015:A:G	159041015	NA,G	NA,A	NA,1	NA,-inf	NA,inf	NA,1.00301	0.000107286	0.000126952
3	chr5:158796932:C:T	158796932	NA,T	NA,C	NA,1	NA,inf	NA,inf	NA,1.03064	0.000107214	0.000121041
3	chr5:159922963:GGGGTTA:G	159922963	NA,G	NA,GGGGTTA	NA,1	NA,-inf	NA,inf	NA,1.0266	0.00010715	0.00012614
3	chr5:158632564:A:T	158632564	NA,T	NA,A	NA,1	NA,-inf	NA,inf	NA,1.02078	0.000107083	0.000126146
3	chr5:160232914:T:A	160232914	A,NA	T,NA	1,NA	-inf,NA	inf,NA	1.4561,NA	0.000107031	0.000126503
3	chr5:159074183:C:T	159074183	NA,T	NA,C	NA,1	NA,inf	NA,inf	NA,1.03561	0.000106895	0.000126715
3	chr5:160536310:G:A	160536310	NA,A	NA,G	NA,1	NA,inf	NA,inf	NA,0.967245	0.000106648	0.000124733
3	chr5:160577130:G:A	160577130	NA,A	NA,G	NA,1	NA,inf	NA,inf	NA,1.04155	0.000106475	0.000123937
3	chr5:160583627:C:T	160583627	NA,T	NA,C	NA,1	NA,-inf	NA,inf	NA,1.04791	0.000106192	0.000125238
3	chr5:159761395:G:A	159761395	NA,A	NA,G	NA,1	NA,inf	NA,inf	NA,1.07249	0.000106004	0.00012282
3	chr5:159947718:G:A	159947718	A,NA	G,NA	1,NA	-inf,NA	inf,NA	0.769199,NA	0.000105984	0.000126562
3	chr5:160589779:T:C	160589779	NA,C	NA,T	NA,1	NA,-inf	NA,inf	NA,0.997386	0.000105915	0.000125501
3	chr5:158746264:T:C	158746264	NA,C	NA,T	NA,1	NA,-inf	NA,inf	NA,0.989533	0.000105899	0.00012379
3	chr5:159757961:C:T	159757961	NA,T	NA,C	NA,1	NA,inf	NA,inf	NA,0.960362	0.000105837	0.000124624
3	chr5:159840602:C:G	159840602	NA,G	NA,C	NA,1	NA,-inf	NA,inf	NA,1.04314	0.000105401	0.00012486
3	chr5:160345636:C:G	160345636	NA,G	NA,C	NA,1	NA,-inf	NA,inf	NA,0.967826	0.000105354	0.000124878
3	chr5:159845864:G:A	159845864	A,A	G,G	1,1	inf,-inf	inf,inf	1.21862,1.32477	0.000105283	0.000123501
3	chr5:160507741:C:T	160507741	NA,T	NA,C	NA,1	NA,inf	NA,inf	NA,1.08182	0.000105208	0.000120163
3	chr5:158479764:TC:T	158479764	NA,T	NA,TC	NA,1	NA,inf	NA,inf	NA,0.984854	0.000105092	0.000122429
3	chr5:159064657:A:G	159064657	NA,G	NA,A	NA,1	NA,inf	NA,inf	NA,0.975046	0.000104604	0.000122896
3	chr5:159039854:T:C	159039854	NA,C	NA,T	NA,1	NA,inf	NA,inf	NA,0.980866	0.000104518	0.0001241
3	chr5:159906770:G:A	159906770	A,NA	G,NA	1,NA	inf,NA	inf,NA	1.217,NA	0.000104333	0.000122446
3	chr5:160370283:G:A	160370283	NA,A	NA,G	NA,1	NA,-inf	NA,inf	NA,0.921094	0.000103979	0.00011967
3	chr5:159842597:C:T	159842597	NA,T	NA,C	NA,1	NA,inf	NA,inf	NA,1.0206	0.000103951	0.000121628
3	chr5:160434710:G:A	160434710	NA,A	NA,G	NA,1	NA,-inf	NA,inf	NA,0.927974	0.000103652	0.000119002
3	chr5:159641877:C:G	159641877	NA,G	NA,C	NA,1	NA,-inf	NA,inf	NA,0.963362	0.000103575	0.000122277
3	chr5:159517047:A:T	159517047	NA,T	NA,A	NA,1	NA,inf	NA,inf	NA,1.01173	0.000103539	0.000121619
3	chr5:160434798:T:C	160434798	NA,C	NA,T	NA,1	NA,-inf	NA,inf	NA,0.925907	0.000103267	0.000118566
3	chr5:160381741:G:T	160381741	NA,T	NA,G	NA,1	NA,inf	NA,inf	NA,1.10303	0.000103256	0.000118617
3	chr5:160098797:G:A	160098797	NA,A	NA,G	NA,1	NA,-inf	NA,inf	NA,1.02666	0.000103233	0.00012113
3	chr5:159881474:C:T	159881474	T,NA	C,NA	1,NA	-inf,NA	inf,NA	1.03648,NA	0.000103206	0.000121963
3	chr5:160289529:G:A	160289529	NA,A	NA,G	NA,1	NA,inf	NA,inf	NA,1.13787	0.000103104	0.000119541
3	chr5:159524275:G:A	159524275	A,A	G,G	1,1	inf,inf	inf,inf	0.785685,1.65785	0.000103013	0.000119747
3	chr5:159914106:C:T	159914106	T,T	C,C	1,1	inf,inf	inf,inf	1.13344,0.765761	0.000102945	0.000120212
3	chr5:158351805:A:G	158351805	NA,G	NA,A	NA,1	NA,inf	NA,inf	NA,0.994743	0.000102523	0.000119651
3	chr5:160668873:A:G	160668873	NA,G	NA,A	NA,1	NA,-inf	NA,inf	NA,1.02495	0.000102379	0.000120961
3	chr5:159970849:G:A	159970849	NA,A	NA,G	NA,1	NA,-inf	NA,inf	NA,1.25286	0.000102252	0.000120129
3	chr5:158780943:T:C	158780943	NA,C	NA,T	NA,1	NA,inf	NA,inf	NA,0.985962	0.000102239	0.000120354
3	chr5:159693611:A:G	159693611	G,G	A,A	1,1	-inf,-inf	inf,inf	0.154346,1.94372	0.000101955	0.000118921
3	chr5:159208063:G:C	159208063	NA,C	NA,G	NA,1	NA,inf	NA,inf	NA,0.970207	0.000101915	0.000119127
3	chr5:159127371:G:T	159127371	T,T	G,G	1,1	inf,inf	inf,inf	1.72102,0.618755	0.000101285	0.000117891
3	chr5:159071704:C:T	159071704	NA,T	NA,C	NA,1	NA,-inf	NA,inf	NA,0.980345	0.000101028	0.000118624
3	chr5:159044069:A:G	159044069	NA,G	NA,A	NA,1	NA,inf	NA,inf	NA,0.967739	0.000100983	0.000119677
3	chr5:160144268:T:C	160144268	C,C	T,T	1,1	inf,-inf	inf,inf	3.61455,0.146154	0.000100954	0.000117959
3	chr5:158584071:C:T	158584071	NA,T	NA,C	NA,1	NA,inf	NA,inf	NA,0.985006	0.000100424	0.000117492
3	chr5:158674194:T:C	158674194	NA,C	NA,T	NA,1	NA,-inf	NA,inf	NA,0.973816	0.000100389	0.000118192
3	chr5:158458993:G:C	158458993	NA,C	NA,G	NA,1	NA,-inf	NA,inf	NA,0.947648	0.000100321	0.000120386
3	chr5:159025679:T:A	159025679	NA,A	NA,T	NA,1	NA,-inf	NA,inf	NA,0.973625	0.00010024	0.000117167
3	chr5:158674111:T:C	158674111	NA,C	NA,T	NA,1	NA,-inf	NA,inf	NA,0.972671	0.00010019	0.000117958
3	chr5:159654427:C:T	159654427	NA,T	NA,C	NA,1	NA,-inf	NA,inf	NA,0.945398	9.98914e-05	0.000117895
3	chr5:160202010:C:T	160202010	T,T	C,C	1,1	-inf,-inf	inf,inf	1.12043,0.191331	9.95575e-05	0.00011557
3	chr5:159053607:A:T	159053607	T,NA	A,NA	1,NA	inf,NA	inf,NA	0.927733,NA	9.92114e-05	0.000109827
3	chr5:160348734:G:A	160348734	A,A	G,G	1,1	-inf,-inf	inf,inf	0.672187,1.68723	9.9115e-05	0.000112698
3	chr5:160331081:T:C	160331081	NA,C	NA,T	NA,1	NA,inf	NA,inf	NA,1.00243	9.8894e-05	0.00011413
3	chr5:159162850:T:C	159162850	C,C	T,T	1,1	inf,-inf	inf,inf	0.00896892,1.98068	9.87972e-05	0.000114811
3	chr5:159028779:A:G	159028779	NA,G	NA,A	NA,1	NA,inf	NA,inf	NA,0.960285	9.87878e-05	0.000116689
3	chr5:159020849:TAAC:T	159020849	T,NA	TAAC,NA	1,NA	-inf,NA	inf,NA	1.02275,NA	9.87135e-05	0.000115066
3	chr5:159424867:A:T	159424867	NA,T	NA,A	NA,1	NA,inf	NA,inf	NA,0.973822	9.85383e-05	0.000115634
3	chr5:159761306:G:A	159761306	NA,A	NA,G	NA,1	NA,inf	NA,inf	NA,0.925492	9.83929e-05	0.000115949
3	chr5:159220338:A:G	159220338	NA,G	NA,A	NA,1	NA,inf	NA,inf	NA,0.950081	9.8392e-05	0.000115031
3	chr5:159641969:C:T	159641969	NA,T	NA,C	NA,1	NA,-inf	NA,inf	NA,0.970243	9.83255e-05	0.000115787
3	chr5:160236160:A:T	160236160	T,T	A,A	1,1	inf,inf	inf,inf	2.24099,0.16322	9.82912e-05	0.000116712
3	chr5:160662301:A:C	160662301	NA,C	NA,A	NA,1	NA,-inf	NA,inf	NA,0.996733	9.81177e-05	0.000115863
3	chr5:160510546:TGC:T	160510546	T,T	TGC,TGC	1,1	-inf,inf	inf,inf	0.514118,1.5544	9.8101e-05	0.000110464
3	chr5:160134632:G:T	160134632	T,T	G,G	1,1	inf,inf	inf,inf	3.50419,0.182502	9.79459e-05	0.000114902
3	chr5:159016344:G:T	159016344	T,T	G,G	1,1	inf,-inf	inf,inf	2.13438,0.410283	9.78157e-05	0.000124771
3	chr5:159961018:G:A	159961018	NA,A	NA,G	NA,1	NA,inf	NA,inf	NA,1.04076	9.77615e-05	0.000114345
3	chr5:160328829:A:G	160328829	NA,G	NA,A	NA,1	NA,inf	NA,inf	NA,0.975329	9.73516e-05	0.000112324
3	chr5:158639618:T:C	158639618	C,NA	T,NA	1,NA	-inf,NA	inf,NA	1.07935,NA	9.71709e-05	0.000109521
3	chr5:160264884:A:G	160264884	G,NA	A,NA	1,NA	inf,NA	inf,NA	0.879522,NA	9.70965e-05	0.000115362
3	chr5:158484687:C:T	158484687	NA,T	NA,C	NA,1	NA,inf	NA,inf	NA,0.973178	9.7087e-05	0.000112358
3	chr5:160102735:C:T	160102735	T,T	C,C	1,1	inf,inf	inf,inf	3.52703,0.0311059	9.694e-05	0.000113676
3	chr5:160331411:G:A	160331411	NA,A	NA,G	NA,1	NA,inf	NA,inf	NA,0.97748	9.69183e-05	0.0001119
3	chr5:160129113:C:T	160129113	T,T	C,C	1,1	inf,inf	inf,inf	3.51718,0.166654	9.67844e-05	0.000113664
3	chr5:159728979:T:A	159728979	A,A	T,T	1,1	-inf,-inf	inf,inf	0.016109,1.92944	9.67426e-05	0.000114721
3	chr5:158474849:T:C	158474849	NA,C	NA,T	NA,1	NA,inf	NA,inf	NA,0.953207	9.66642e-05	0.000113082
3	chr5:159552937:A:G	159552937	NA,G	NA,A	NA,1	NA,-inf	NA,inf	NA,0.933346	9.66005e-05	0.000113774
3	chr5:159467853:C:G	159467853	NA,G	NA,C	NA,1	NA,-inf	NA,inf	NA,0.975992	9.65511e-05	0.000114371
3	chr5:159180983:C:T	159180983	T,NA	C,NA	1,NA	inf,NA	inf,NA	1.10851,NA	9.63311e-05	0.000111704
3	chr5:159643267:C:A	159643267	NA,A	NA,C	NA,1	NA,-inf	NA,inf	NA,0.956932	9.60586e-05	0.000113105
3	chr5:160360856:G:A	160360856	NA,A	NA,G	NA,1	NA,-inf	NA,inf	NA,0.895891	9.55677e-05	0.000112638
3	chr5:159324232:C:T	159324232	NA,T	NA,C	NA,1	NA,-inf	NA,inf	NA,0.956332	9.55279e-05	0.000113374
3	chr5:159598515:T:C	159598515	NA,C	NA,T	NA,1	NA,-inf	NA,inf	NA,0.916447	9.53645e-05	0.000112594
3	chr5:160266692:T:C	160266692	NA,C	NA,T	NA,1	NA,-inf	NA,inf	NA,0.878446	9.53299e-05	0.000112047
3	chr5:160238543:C:T	160238543	NA,T	NA,C	NA,1	NA,inf	NA,inf	NA,1.11617	9.52851e-05	0.000110668
3	chr5:160326694:T:C	160326694	NA,C	NA,T	NA,1	NA,inf	NA,inf	NA,0.96328	9.52183e-05	0.000109895
3	chr5:158844277:T:C	158844277	NA,C	NA,T	NA,1	NA,inf	NA,inf	NA,0.927284	9.51001e-05	0.00011106
3	chr5:158673906:T:C	158673906	NA,C	NA,T	NA,1	NA,-inf	NA,inf	NA,0.943104	9.50253e-05	0.000111899
3	chr5:160389243:T:C	160389243	NA,C	NA,T	NA,1	NA,inf	NA,inf	NA,1.00889	9.49866e-05	0.000110813
3	chr5:159184453:C:T	159184453	NA,T	NA,C	NA,1	NA,inf	NA,inf	NA,0.928381	9.49304e-05	0.00011101
3	chr5:158816363:C:T	158816363	NA,T	NA,C	NA,1	NA,inf	NA,inf	NA,0.946461	9.47287e-05	0.000107492
3	chr5:160491327:G:A	160491327	NA,A	NA,G	NA,1	NA,inf	NA,inf	NA,0.979067	9.45396e-05	0.000107929
3	chr5:159973334:C:T	159973334	NA,T	NA,C	NA,1	NA,-inf	NA,inf	NA,1.23926	9.42756e-05	0.000110977
3	chr5:160037666:A:G	160037666	G,G	A,A	1,1	inf,-inf	inf,inf	3.12885,0.418962	9.42352e-05	0.00011013
3	chr5:159247397:C:T	159247397	NA,T	NA,C	NA,1	NA,inf	NA,inf	NA,0.946536	9.41642e-05	0.000110786
3	chr5:159877257:T:C	159877257	NA,C	NA,T	NA,1	NA,-inf	NA,inf	NA,0.897982	9.4162e-05	0.000111497
3	chr5:159172929:A:G	159172929	G,G	A,A	1,1	inf,-inf	inf,inf	0.0257475,1.94541	9.41299e-05	0.000109206
3	chr5:160191668:G:A	160191668	A,A	G,G	1,1	-inf,-inf	inf,inf	2.74415,1.41579	9.41239e-05	0.000110187
3	chr5:158367563:T:C	158367563	NA,C	NA,T	NA,1	NA,inf	NA,inf	NA,0.980525	9.40659e-05	0.000109306
3	chr5:160532006:A:G	160532006	NA,G	NA,A	NA,1	NA,inf	NA,inf	NA,0.888202	9.35581e-05	0.000109519
3	chr5:160476245:C:T	160476245	NA,T	NA,C	NA,1	NA,-inf	NA,inf	NA,0.918434	9.34652e-05	0.000109062
3	chr5:159535188:G:A	159535188	A,A	G,G	1,1	inf,inf	inf,inf	2.17834,0.203527	9.34305e-05	0.000111224
3	chr5:159728918:C:T	159728918	NA,T	NA,C	NA,1	NA,inf	NA,inf	NA,0.926287	9.34199e-05	0.000109557
3	chr5:160329451:T:C	160329451	NA,C	NA,T	NA,1	NA,inf	NA,inf	NA,0.950562	9.3372e-05	0.000107811
3	chr5:160562299:T:C	160562299	NA,C	NA,T	NA,1	NA,-inf	NA,inf	NA,0.96923	9.30897e-05	0.000109804
3	chr5:158670645:T:C	158670645	NA,C	NA,T	NA,1	NA,inf	NA,inf	NA,0.93495	9.29449e-05	0.000108756
3	chr5:159800492:C:T	159800492	T,NA	C,NA	1,NA	inf,NA	inf,NA	0.849966,NA	9.27002e-05	0.000109784
3	chr5:160564360:G:A	160564360	A,A	G,G	1,1	inf,-inf	inf,inf	0.491759,1.28863	9.254e-05	0.000108672
3	chr5:160264615:C:A	160264615	NA,A	NA,C	NA,1	NA,inf	NA,inf	NA,1.0254	9.2433e-05	0.000108115
3	chr5:160097502:C:T	160097502	T,T	C,C	1,1	inf,inf	inf,inf	3.46081,0.197349	9.24097e-05	0.000108624
3	chr5:159436452:G:A	159436452	A,NA	G,NA	1,NA	-inf,NA	inf,NA	1.12756,NA	9.22597e-05	0.000107012
3	chr5:160087342:T:C	160087342	NA,C	NA,T	NA,1	NA,-inf	NA,inf	NA,0.767177	9.1958e-05	0.000107293
3	chr5:160248493:T:C	160248493	C,NA	T,NA	1,NA	inf,NA	inf,NA	0.881696,NA	9.19373e-05	0.000109497
3	chr5:158470979:C:T	158470979	NA,T	NA,C	NA,1	NA,inf	NA,inf	NA,0.935738	9.1763e-05	0.000107569
3	chr5:160534958:T:C	160534958	NA,C	NA,T	NA,1	NA,-inf	NA,inf	NA,0.936024	9.16782e-05	0.000107316
3	chr5:158841329:C:A	158841329	NA,A	NA,C	NA,1	NA,inf	NA,inf	NA,0.90909	9.15752e-05	0.000106996
3	chr5:158500960:A:G	158500960	G,NA	A,NA	1,NA	inf,NA	inf,NA	1.20603,NA	9.12732e-05	0.000109923
3	chr5:160042270:T:A	160042270	A,A	T,T	1,1	inf,-inf	inf,inf	1.63547,0.85132	9.11778e-05	0.000106901
3	chr5:160329077:T:C	160329077	NA,C	NA,T	NA,1	NA,inf	NA,inf	NA,0.969208	9.11593e-05	0.00010709
3	chr5:158496306:C:T	158496306	NA,T	NA,C	NA,1	NA,inf	NA,inf	NA,0.929812	9.11578e-05	0.000106666
3	chr5:159867911:C:T	159867911	NA,T	NA,C	NA,1	NA,-inf	NA,inf	NA,0.910405	9.11046e-05	0.000107052
3	chr5:160192205:A:T	160192205	T,T	A,A	1,1	-inf,-inf	inf,inf	2.68031,1.44444	9.09902e-05	0.000106501
3	chr5:159254618:T:C	159254618	C,C	T,T	1,1	inf,inf	inf,inf	1.03757,0.917737	9.08964e-05	0.000102964
3	chr5:159404136:C:T	159404136	NA,T	NA,C	NA,1	NA,inf	NA,inf	NA,0.898897	9.07114e-05	0.000105902
3	chr5:160086355:T:C	160086355	NA,C	NA,T	NA,1	NA,-inf	NA,inf	NA,0.855999	9.06431e-05	0.000106679
3	chr5:159196881:C:T	159196881	T,T	C,C	1,1	-inf,-inf	inf,inf	0.246313,1.88162	9.06378e-05	0.000105913
3	chr5:160565744:A:G	160565744	G,G	A,A	1,1	inf,-inf	inf,inf	0.101036,1.73065	9.0566e-05	0.000107208
3	chr5:159404395:T:C	159404395	NA,C	NA,T	NA,1	NA,inf	NA,inf	NA,0.897573	9.05025e-05	0.000105659
3	chr5:160202983:C:A	160202983	NA,A	NA,C	NA,1	NA,-inf	NA,inf	NA,1.12606	9.01482e-05	0.000106009
3	chr5:158547552:G:A	158547552	NA,A	NA,G	NA,1	NA,inf	NA,inf	NA,0.9213	9.01313e-05	0.000105294
3	chr5:160283949:T:C	160283949	NA,C	NA,T	NA,1	NA,inf	NA,inf	NA,0.898105	9.0043e-05	0.000105822
3	chr5:160510111:A:G	160510111	G,G	A,A	1,1	-inf,inf	inf,inf	0.45953,1.56039	8.98468e-05	0.000101358
3	chr5:160565635:T:C	160565635	NA,C	NA,T	NA,1	NA,-inf	NA,inf	NA,0.94794	8.98079e-05	0.000105933
3	chr5:160143566:G:A	160143566	A,NA	G,NA	1,NA	-inf,NA	inf,NA	2.73186,NA	8.97538e-05	0.000106338
3	chr5:160329589:C:T	160329589	NA,T	NA,C	NA,1	NA,inf	NA,inf	NA,0.927229	8.97412e-05	0.000103657
3	chr5:158472226:A:G	158472226	NA,G	NA,A	NA,1	NA,-inf	NA,inf	NA,0.913207	8.9622e-05	0.000105426
3	chr5:158345228:T:C	158345228	NA,C	NA,T	NA,1	NA,inf	NA,inf	NA,0.952556	8.95565e-05	0.000104097
3	chr5:160047779:A:C	160047779	NA,C	NA,A	NA,1	NA,-inf	NA,inf	NA,0.741226	8.95543e-05	0.000104629
3	chr5:158747811:T:A	158747811	NA,A	NA,T	NA,1	NA,inf	NA,inf	NA,0.898986	8.94278e-05	0.000105557
3	chr5:159667602:G:T	159667602	NA,T	NA,G	NA,1	NA,inf	NA,inf	NA,0.904087	8.93848e-05	0.00010428
3	chr5:159722475:C:T	159722475	NA,T	NA,C	NA,1	NA,inf	NA,inf	NA,0.824756	8.93655e-05	0.000105161
3	chr5:158449962:G:A	158449962	NA,A	NA,G	NA,1	NA,inf	NA,inf	NA,0.919673	8.91937e-05	0.000104335
3	chr5:159723133:C:T	159723133	NA,T	NA,C	NA,1	NA,inf	NA,inf	NA,0.822678	8.90569e-05	0.000104796
3	chr5:159257284:A:T	159257284	NA,T	NA,A	NA,1	NA,-inf	NA,inf	NA,0.908046	8.90383e-05	0.000105032
3	chr5:159808783:AG:A	159808783	NA,A	NA,AG	NA,1	NA,-inf	NA,inf	NA,0.898589	8.89285e-05	0.000104859
3	chr5:158721177:T:A	158721177	NA,A	NA,T	NA,1	NA,inf	NA,inf	NA,0.911749	8.88064e-05	0.000101158
3	chr5:158374869:G:A	158374869	A,NA	G,NA	1,NA	-inf,NA	inf,NA	1.10954,NA	8.88043e-05	0.000104028
3	chr5:160294851:G:A	160294851	NA,A	NA,G	NA,1	NA,-inf	NA,inf	NA,0.813661	8.87014e-05	0.000104259
3	chr5:159598358:G:A	159598358	NA,A	NA,G	NA,1	NA,inf	NA,inf	NA,0.871949	8.85914e-05	0.000104596
3	chr5:160490729:T:C	160490729	NA,C	NA,T	NA,1	NA,inf	NA,inf	NA,0.939697	8.84524e-05	0.000101074
3	chr5:160356973:C:CCAGCAGT	160356973	NA,CCAGCAGT	NA,C	NA,1	NA,-inf	NA,inf	NA,0.909521	8.8367e-05	0.000103286
3	chr5:160522156:T:C	160522156	C,C	T,T	1,1	inf,inf	inf,inf	0.0199531,1.97535	8.83433e-05	9.68135e-05
3	chr5:159308100:G:A	159308100	A,NA	G,NA	1,NA	inf,NA	inf,NA	1.08933,NA	8.80297e-05	0.000103239
3	chr5:160490939:G:A	160490939	NA,A	NA,G	NA,1	NA,inf	NA,inf	NA,0.936207	8.79934e-05	0.000100559
3	chr5:160491041:C:G	160491041	NA,G	NA,C	NA,1	NA,inf	NA,inf	NA,0.936175	8.79388e-05	0.000100494
3	chr5:159895845:G:A	159895845	NA,A	NA,G	NA,1	NA,-inf	NA,inf	NA,0.848223	8.79326e-05	0.000103366
3	chr5:160241749:G:A	160241749	NA,A	NA,G	NA,1	NA,inf	NA,inf	NA,1.08577	8.79e-05	0.000102182
3	chr5:159608616:G:A	159608616	NA,A	NA,G	NA,1	NA,-inf	NA,inf	NA,0.876165	8.78287e-05	0.000103375
3	chr5:158822053:G:C	158822053	NA,C	NA,G	NA,1	NA,inf	NA,inf	NA,0.901364	8.77681e-05	9.97306e-05
3	chr5:158639412:G:C	158639412	NA,C	NA,G	NA,1	NA,inf	NA,inf	NA,0.906005	8.76871e-05	0.000102628
3	chr5:160156045:A:G	160156045	G,NA	A,NA	1,NA	-inf,NA	inf,NA	2.43039,NA	8.76436e-05	0.000103868
3	chr5:160533404:A:G	160533404	NA,G	NA,A	NA,1	NA,-inf	NA,inf	NA,0.870855	8.76245e-05	0.000101759
3	chr5:160491008:T:G	160491008	NA,G	NA,T	NA,1	NA,inf	NA,inf	NA,0.933767	8.75718e-05	0.000100079
3	chr5:158913864:G:C	158913864	C,C	G,G	1,1	inf,inf	inf,inf	2.31473,0.493495	8.75638e-05	0.000121857
3	chr5:159908779:A:G	159908779	NA,G	NA,A	NA,1	NA,-inf	NA,inf	NA,0.898762	8.7499e-05	0.000102761
3	chr5:159587459:A:T	159587459	NA,T	NA,A	NA,1	NA,-inf	NA,inf	NA,0.874519	8.7463e-05	0.000102952
3	chr5:160322740:T:C	160322740	NA,C	NA,T	NA,1	NA,inf	NA,inf	NA,0.941626	8.73129e-05	0.000101651
3	chr5:159153523:G:C	159153523	C,NA	G,NA	1,NA	inf,NA	inf,NA	1.13519,NA	8.71478e-05	0.000105239
3	chr5:159627747:G:T	159627747	NA,T	NA,G	NA,1	NA,-inf	NA,inf	NA,0.880266	8.70388e-05	0.000102499
3	chr5:159873852:T:A	159873852	NA,A	NA,T	NA,1	NA,-inf	NA,inf	NA,0.851858	8.69714e-05	0.000102971
3	chr5:158340197:C:T	158340197	NA,T	NA,C	NA,1	NA,inf	NA,inf	NA,0.930484	8.69296e-05	0.000101089
3	chr5:159965919:G:A	159965919	NA,A	NA,G	NA,1	NA,-inf	NA,inf	NA,0.924184	8.66706e-05	0.000101852
3	chr5:158583826:C:G	158583826	G,NA	C,NA	1,NA	-inf,NA	inf,NA	1.0488,NA	8.64512e-05	0.000101142
3	chr5:159447347:A:G	159447347	NA,G	NA,A	NA,1	NA,inf	NA,inf	NA,0.896606	8.635e-05	0.000101108
3	chr5:159403808:T:C	159403808	NA,C	NA,T	NA,1	NA,inf	NA,inf	NA,0.868928	8.62732e-05	0.000100788
3	chr5:159582400:A:G	159582400	NA,G	NA,A	NA,1	NA,-inf	NA,inf	NA,0.888817	8.61467e-05	0.000101672
3	chr5:159810319:C:T	159810319	NA,T	NA,C	NA,1	NA,-inf	NA,inf	NA,0.925582	8.61364e-05	0.000101207
3	chr5:160445177:A:G	160445177	NA,G	NA,A	NA,1	NA,-inf	NA,inf	NA,0.857938	8.61342e-05	0.000100921
3	chr5:158831389:C:T	158831389	NA,T	NA,C	NA,1	NA,-inf	NA,inf	NA,0.892604	8.61253e-05	0.000100829
3	chr5:159450179:G:A	159450179	NA,A	NA,G	NA,1	NA,inf	NA,inf	NA,0.868513	8.61224e-05	0.000100914
3	chr5:160191651:G:A	160191651	A,A	G,G	1,1	-inf,-inf	inf,inf	2.69282,1.40238	8.61099e-05	0.000100813
3	chr5:158877425:C:G	158877425	NA,G	NA,C	NA,1	NA,inf	NA,inf	NA,0.859937	8.59187e-05	0.000101883
3	chr5:158615727:G:A	158615727	A,NA	G,NA	1,NA	-inf,NA	inf,NA	1.30927,NA	8.58855e-05	0.000109711
3	chr5:160478900:G:A	160478900	NA,A	NA,G	NA,1	NA,inf	NA,inf	NA,0.924514	8.58654e-05	0.000100516
3	chr5:158509155:G:T	158509155	NA,T	NA,G	NA,1	NA,-inf	NA,inf	NA,0.886239	8.57331e-05	0.000101121
3	chr5:159694451:T:C	159694451	C,C	T,T	1,1	-inf,-inf	inf,inf	0.146782,1.85737	8.55853e-05	9.98578e-05
3	chr5:160605602:C:T	160605602	NA,T	NA,C	NA,1	NA,-inf	NA,inf	NA,0.91921	8.55617e-05	0.000100955
3	chr5:160490810:A:G	160490810	NA,G	NA,A	NA,1	NA,inf	NA,inf	NA,0.919578	8.55433e-05	9.77947e-05
3	chr5:158375262:T:A	158375262	A,A	T,T	1,1	inf,-inf	inf,inf	0.0645033,1.92323	8.53961e-05	9.90343e-05
3	chr5:159765957:A:G	159765957	NA,G	NA,A	NA,1	NA,inf	NA,inf	NA,0.792837	8.52984e-05	0.00010028
3	chr5:158671878:T:C	158671878	NA,C	NA,T	NA,1	NA,-inf	NA,inf	NA,0.878958	8.52559e-05	0.000100406
3	chr5:160406522:C:T	160406522	NA,T	NA,C	NA,1	NA,-inf	NA,inf	NA,0.76756	8.51281e-05	9.98754e-05
3	chr5:159104769:C:T	159104769	T,T	C,C	1,1	inf,inf	inf,inf	1.54797,0.487717	8.51212e-05	9.54772e-05
3	chr5:159769336:G:A	159769336	NA,A	NA,G	NA,1	NA,inf	NA,inf	NA,0.847602	8.51015e-05	0.000100283
3	chr5:159742582:A:G	159742582	G,G	A,A	1,1	inf,-inf	inf,inf	0.0521383,1.848	8.50591e-05	0.000100868
3	chr5:158878128:A:G	158878128	G,G	A,A	1,1	inf,inf	inf,inf	1.99248,0.461316	8.49917e-05	0.000109791
3	chr5:159548655:G:A	159548655	A,A	G,G	1,1	inf,inf	inf,inf	1.89022,0.145418	8.49481e-05	0.00010101
3	chr5:158478070:A:T	158478070	NA,T	NA,A	NA,1	NA,inf	NA,inf	NA,0.895715	8.48546e-05	9.97796e-05
3	chr5:159750590:G:A	159750590	NA,A	NA,G	NA,1	NA,-inf	NA,inf	NA,0.838011	8.48372e-05	0.000100429
3	chr5:158600997:C:T	158600997	NA,T	NA,C	NA,1	NA,inf	NA,inf	NA,0.853825	8.46942e-05	9.9982e-05
3	chr5:159338242:A:G	159338242	NA,G	NA,A	NA,1	NA,-inf	NA,inf	NA,0.863178	8.46543e-05	0.000100775
3	chr5:159771746:A:C	159771746	NA,C	NA,A	NA,1	NA,inf	NA,inf	NA,0.796229	8.45767e-05	9.94072e-05
3	chr5:158790900:A:G	158790900	NA,G	NA,A	NA,1	NA,inf	NA,inf	NA,0.87567	8.45639e-05	9.9602e-05
3	chr5:159704494:TGAAATTAGTAAA:T	159704494	NA,T	NA,TGAAATTAGTAAA	NA,1	NA,inf	NA,inf	NA,0.891798	8.44187e-05	9.95445e-05
3	chr5:158365595:A:C	158365595	NA,C	NA,A	NA,1	NA,inf	NA,inf	NA,0.916486	8.44148e-05	9.81589e-05
3	chr5:158983507:C:T	158983507	T,T	C,C	1,1	inf,-inf	inf,inf	2.00973,0.470177	8.44047e-05	0.000107377
3	chr5:159508755:G:A	159508755	NA,A	NA,G	NA,1	NA,-inf	NA,inf	NA,0.897379	8.42844e-05	9.98327e-05
3	chr5:160565690:C:T	160565690	T,T	C,C	1,1	inf,-inf	inf,inf	0.240825,1.52867	8.40652e-05	9.85087e-05
3	chr5:160412205:T:C	160412205	NA,C	NA,T	NA,1	NA,-inf	NA,inf	NA,0.806571	8.40618e-05	9.68792e-05
3	chr5:160193898:C:T	160193898	NA,T	NA,C	NA,1	NA,inf	NA,inf	NA,1.01537	8.40379e-05	9.91269e-05
3	chr5:160331309:T:C	160331309	NA,C	NA,T	NA,1	NA,inf	NA,inf	NA,0.897428	8.39814e-05	9.71782e-05
3	chr5:158855257:T:C	158855257	NA,C	NA,T	NA,1	NA,inf	NA,inf	NA,0.875873	8.37915e-05	9.53863e-05
3	chr5:160132119:G:A	160132119	A,A	G,G	1,1	inf,inf	inf,inf	3.41292,0.112984	8.37844e-05	9.8232e-05
3	chr5:160368490:C:T	160368490	NA,T	NA,C	NA,1	NA,-inf	NA,inf	NA,0.823414	8.37456e-05	9.86735e-05
3	chr5:160006728:T:C	160006728	NA,C	NA,T	NA,1	NA,inf	NA,inf	NA,0.961693	8.34633e-05	9.79148e-05
3	chr5:158367446:A:C	158367446	NA,C	NA,A	NA,1	NA,inf	NA,inf	NA,0.909543	8.34543e-05	9.70504e-05
3	chr5:160465018:A:G	160465018	NA,G	NA,A	NA,1	NA,-inf	NA,inf	NA,0.858453	8.33822e-05	9.73576e-05
3	chr5:158632895:C:T	158632895	T,NA	C,NA	1,NA	inf,NA	inf,NA	1.09071,NA	8.33652e-05	9.52224e-05
3	chr5:159790001:A:G	159790001	NA,G	NA,A	NA,1	NA,-inf	NA,inf	NA,0.902448	8.30292e-05	9.75661e-05
3	chr5:160479744:C:T	160479744	NA,T	NA,C	NA,1	NA,inf	NA,inf	NA,0.935282	8.29914e-05	9.51574e-05
3	chr5:160392099:A:G	160392099	NA,G	NA,A	NA,1	NA,inf	NA,inf	NA,0.925276	8.2773e-05	9.66304e-05
3	chr5:159844122:C:T	159844122	NA,T	NA,C	NA,1	NA,inf	NA,inf	NA,0.813446	8.27099e-05	9.76667e-05
3	chr5:159279464:C:T	159279464	NA,T	NA,C	NA,1	NA,inf	NA,inf	NA,0.848904	8.26353e-05	9.69434e-05
3	chr5:160515752:G:A	160515752	NA,A	NA,G	NA,1	NA,-inf	NA,inf	NA,0.941824	8.25262e-05	9.8531e-05
3	chr5:160321729:C:T	160321729	NA,T	NA,C	NA,1	NA,inf	NA,inf	NA,0.908609	8.25167e-05	9.60976e-05
3	chr5:160395880:T:C	160395880	NA,C	NA,T	NA,1	NA,inf	NA,inf	NA,0.923422	8.24834e-05	9.62916e-05
3	chr5:160273706:G:A	160273706	NA,A	NA,G	NA,1	NA,-inf	NA,inf	NA,0.902879	8.23218e-05	9.76476e-05
3	chr5:159749609:G:A	159749609	A,A	G,G	1,1	-inf,-inf	inf,inf	0.117444,1.80843	8.23166e-05	9.73337e-05
3	chr5:159794999:C:A	159794999	NA,A	NA,C	NA,1	NA,-inf	NA,inf	NA,0.895978	8.228e-05	9.66847e-05
3	chr5:159794536:T:C	159794536	NA,C	NA,T	NA,1	NA,-inf	NA,inf	NA,0.895978	8.228e-05	9.66847e-05
3	chr5:160608525:A:G	160608525	NA,G	NA,A	NA,1	NA,-inf	NA,inf	NA,0.860577	8.20826e-05	9.74813e-05
3	chr5:160563186:A:G	160563186	NA,G	NA,A	NA,1	NA,-inf	NA,inf	NA,0.891261	8.20274e-05	9.69757e-05
3	chr5:160033281:G:A	160033281	A,A	G,G	1,1	inf,-inf	inf,inf	3.10116,0.35672	8.19377e-05	9.58289e-05
3	chr5:160419342:A:G	160419342	NA,G	NA,A	NA,1	NA,-inf	NA,inf	NA,0.839889	8.17196e-05	9.57922e-05
3	chr5:159749149:C:T	159749149	NA,T	NA,C	NA,1	NA,-inf	NA,inf	NA,0.878894	8.17149e-05	9.62568e-05
3	chr5:159808553:G:T	159808553	NA,T	NA,G	NA,1	NA,-inf	NA,inf	NA,0.887965	8.14959e-05	9.57685e-05
3	chr5:159985517:T:C	159985517	NA,C	NA,T	NA,1	NA,-inf	NA,inf	NA,0.766653	8.1483e-05	9.5613e-05
3	chr5:158403423:A:G	158403423	NA,G	NA,A	NA,1	NA,inf	NA,inf	NA,0.852302	8.13798e-05	9.52682e-05
3	chr5:158966674:C:A	158966674	NA,A	NA,C	NA,1	NA,inf	NA,inf	NA,0.863203	8.12613e-05	9.45643e-05
3	chr5:160390322:G:A	160390322	NA,A	NA,G	NA,1	NA,inf	NA,inf	NA,0.912938	8.1252e-05	9.48471e-05
3	chr5:158994055:A:G	158994055	G,G	A,A	1,1	inf,-inf	inf,inf	1.96792,0.497488	8.11923e-05	0.000103377
3	chr5:159436105:C:G	159436105	G,G	C,C	1,1	-inf,-inf	inf,inf	0.0561087,1.85353	8.11397e-05	9.67539e-05
3	chr5:160607903:A:G	160607903	NA,G	NA,A	NA,1	NA,-inf	NA,inf	NA,0.853578	8.11186e-05	9.6333e-05
3	chr5:160330137:T:C	160330137	NA,C	NA,T	NA,1	NA,inf	NA,inf	NA,0.867269	8.10666e-05	9.37187e-05
3	chr5:160123061:C:T	160123061	T,T	C,C	1,1	inf,inf	inf,inf	3.37983,0.196655	8.10039e-05	9.51807e-05
3	chr5:159014168:A:T	159014168	T,T	A,A	1,1	inf,-inf	inf,inf	1.97203,0.486699	8.09307e-05	0.00010311
3	chr5:158811102:T:C	158811102	NA,C	NA,T	NA,1	NA,inf	NA,inf	NA,0.864172	8.0892e-05	9.41594e-05
3	chr5:160588170:T:C	160588170	C,NA	T,NA	1,NA	-inf,NA	inf,NA	0.976899,NA	8.08794e-05	9.43799e-05
3	chr5:160102152:G:A	160102152	NA,A	NA,G	NA,1	NA,-inf	NA,inf	NA,0.754403	8.0825e-05	9.50255e-05
3	chr5:160617464:T:C	160617464	NA,C	NA,T	NA,1	NA,inf	NA,inf	NA,0.886713	8.08208e-05	9.40557e-05
3	chr5:158393803:A:G	158393803	NA,G	NA,A	NA,1	NA,inf	NA,inf	NA,0.848178	8.08146e-05	9.45937e-05
3	chr5:159914025:A:G	159914025	G,G	A,A	1,1	inf,inf	inf,inf	1.07272,0.696595	8.06632e-05	9.42485e-05
3	chr5:158467169:A:G	158467169	G,NA	A,NA	1,NA	inf,NA	inf,NA	1.09008,NA	8.06538e-05	9.73053e-05
3	chr5:158408517:A:G	158408517	NA,G	NA,A	NA,1	NA,inf	NA,inf	NA,0.86002	8.04839e-05	9.36466e-05
3	chr5:159581885:A:G	159581885	NA,G	NA,A	NA,1	NA,-inf	NA,inf	NA,0.847246	8.03977e-05	9.48809e-05
3	chr5:158493133:A:G	158493133	NA,G	NA,A	NA,1	NA,inf	NA,inf	NA,0.84644	8.03644e-05	9.40164e-05
3	chr5:160323930:A:G	160323930	NA,G	NA,A	NA,1	NA,inf	NA,inf	NA,0.935247	8.03363e-05	9.32009e-05
3	chr5:159482254:C:T	159482254	NA,T	NA,C	NA,1	NA,inf	NA,inf	NA,0.858036	8.01743e-05	9.42407e-05
3	chr5:160200718:T:C	160200718	C,C	T,T	1,1	-inf,-inf	inf,inf	3.01251,1.00045	8.01185e-05	9.35377e-05
3	chr5:158565203:C:T	158565203	NA,T	NA,C	NA,1	NA,inf	NA,inf	NA,0.856889	8.00752e-05	9.29376e-05
3	chr5:159463730:C:A	159463730	NA,A	NA,C	NA,1	NA,inf	NA,inf	NA,0.859713	7.997e-05	9.39725e-05
3	chr5:158744417:A:G	158744417	NA,G	NA,A	NA,1	NA,inf	NA,inf	NA,0.852629	7.99015e-05	9.18388e-05
3	chr5:159468539:A:T	159468539	NA,T	NA,A	NA,1	NA,inf	NA,inf	NA,0.780317	7.97385e-05	9.37165e-05
3	chr5:159877176:G:A	159877176	NA,A	NA,G	NA,1	NA,inf	NA,inf	NA,0.885203	7.95901e-05	9.35403e-05
3	chr5:160200665:T:C	160200665	C,C	T,T	1,1	-inf,-inf	inf,inf	2.98284,1.02271	7.95159e-05	9.28357e-05
3	chr5:158397892:T:G	158397892	NA,G	NA,T	NA,1	NA,inf	NA,inf	NA,0.87573	7.94804e-05	9.24778e-05
3	chr5:159927769:G:A	159927769	NA,A	NA,G	NA,1	NA,inf	NA,inf	NA,0.919476	7.93868e-05	9.28658e-05
3	chr5:159573078:T:C	159573078	NA,C	NA,T	NA,1	NA,-inf	NA,inf	NA,0.825486	7.93726e-05	9.34604e-05
3	chr5:158513556:T:C	158513556	NA,C	NA,T	NA,1	NA,inf	NA,inf	NA,0.842056	7.9341e-05	9.27729e-05
3	chr5:158604397:G:A	158604397	NA,A	NA,G	NA,1	NA,inf	NA,inf	NA,0.844121	7.93096e-05	9.31691e-05
3	chr5:160290393:G:A	160290393	NA,A	NA,G	NA,1	NA,inf	NA,inf	NA,0.928015	7.92143e-05	9.17588e-05
3	chr5:159901322:C:T	159901322	T,NA	C,NA	1,NA	-inf,NA	inf,NA	0.815649,NA	7.9209e-05	9.34783e-05
3	chr5:158363969:G:A	158363969	NA,A	NA,G	NA,1	NA,inf	NA,inf	NA,0.834806	7.91113e-05	9.36077e-05
3	chr5:159442285:C:T	159442285	NA,T	NA,C	NA,1	NA,-inf	NA,inf	NA,0.822288	7.8861e-05	9.30084e-05
3	chr5:159613349:T:C	159613349	NA,C	NA,T	NA,1	NA,-inf	NA,inf	NA,0.810951	7.88483e-05	9.3055e-05
3	chr5:158352631:G:A	158352631	NA,A	NA,G	NA,1	NA,inf	NA,inf	NA,0.847884	7.87733e-05	9.27697e-05
3	chr5:159595797:G:A	159595797	NA,A	NA,G	NA,1	NA,-inf	NA,inf	NA,0.8371	7.87596e-05	9.22237e-05
3	chr5:160212758:C:T	160212758	NA,T	NA,C	NA,1	NA,-inf	NA,inf	NA,1.02181	7.87117e-05	9.25311e-05
3	chr5:159332053:G:A	159332053	NA,A	NA,G	NA,1	NA,inf	NA,inf	NA,0.826121	7.87049e-05	9.29428e-05
3	chr5:160530474:C:G	160530474	NA,G	NA,C	NA,1	NA,-inf	NA,inf	NA,0.805484	7.86302e-05	9.09198e-05
3	chr5:158733418:T:C	158733418	NA,C	NA,T	NA,1	NA,-inf	NA,inf	NA,0.843171	7.85591e-05	9.21217e-05
3	chr5:160343614:A:G	160343614	NA,G	NA,A	NA,1	NA,-inf	NA,inf	NA,0.761082	7.84786e-05	9.07024e-05
3	chr5:159039275:T:A	159039275	A,A	T,T	1,1	inf,-inf	inf,inf	1.43178,0.244444	7.84701e-05	8.55584e-05
3	chr5:160496072:G:T	160496072	T,NA	G,NA	1,NA	inf,NA	inf,NA	1.16258,NA	7.84603e-05	9.04876e-05
3	chr5:159492447:C:G	159492447	NA,G	NA,C	NA,1	NA,inf	NA,inf	NA,0.844879	7.84025e-05	9.21706e-05
3	chr5:159437732:A:G	159437732	G,G	A,A	1,1	inf,inf	inf,inf	0.783982,1.39866	7.83513e-05	9.37296e-05
3	chr5:158709051:G:C	158709051	C,NA	G,NA	1,NA	inf,NA	inf,NA	1.0597,NA	7.81911e-05	9.57622e-05
3	chr5:159564782:A:G	159564782	G,G	A,A	1,1	inf,inf	inf,inf	1.04419,1.35372	7.80068e-05	9.0695e-05
3	chr5:160237942:C:T	160237942	T,T	C,C	1,1	-inf,inf	inf,inf	1.00627,1.05153	7.79784e-05	9.33238e-05
3	chr5:159646171:A:C	159646171	C,C	A,A	1,1	inf,inf	inf,inf	1.49643,0.614311	7.79124e-05	9.38533e-05
3	chr5:159052736:C:T	159052736	NA,T	NA,C	NA,1	NA,inf	NA,inf	NA,0.837429	7.78812e-05	9.20068e-05
3	chr5:160200713:A:G	160200713	G,G	A,A	1,1	-inf,-inf	inf,inf	2.99113,1.00045	7.78513e-05	9.08962e-05
3	chr5:159729120:G:A	159729120	NA,A	NA,G	NA,1	NA,-inf	NA,inf	NA,0.853844	7.76912e-05	9.1524e-05
3	chr5:158768647:T:C	158768647	NA,C	NA,T	NA,1	NA,inf	NA,inf	NA,0.825471	7.76695e-05	8.77815e-05
3	chr5:159481710:G:C	159481710	NA,C	NA,G	NA,1	NA,inf	NA,inf	NA,0.838487	7.76111e-05	9.12445e-05
3	chr5:160186358:C:T	160186358	T,T	C,C	1,1	inf,inf	inf,inf	3.93934,0.194283	7.76045e-05	9.09653e-05
3	chr5:159696109:G:A	159696109	A,A	G,G	1,1	-inf,-inf	inf,inf	0.170639,1.79396	7.76012e-05	9.0634e-05
3	chr5:160388423:T:G	160388423	NA,G	NA,T	NA,1	NA,-inf	NA,inf	NA,0.766335	7.75852e-05	9.08379e-05
3	chr5:159696877:C:T	159696877	T,T	C,C	1,1	-inf,-inf	inf,inf	0.185265,1.78511	7.75323e-05	9.0547e-05
3	chr5:158396364:G:A	158396364	NA,A	NA,G	NA,1	NA,inf	NA,inf	NA,0.823325	7.7515e-05	9.07457e-05
3	chr5:158724070:T:C	158724070	NA,C	NA,T	NA,1	NA,-inf	NA,inf	NA,0.817507	7.74661e-05	9.16685e-05
3	chr5:159104703:A:G	159104703	G,G	A,A	1,1	inf,inf	inf,inf	1.51213,0.472405	7.74391e-05	8.69255e-05
3	chr5:158767836:T:C	158767836	NA,C	NA,T	NA,1	NA,inf	NA,inf	NA,0.82272	7.73087e-05	8.7382e-05
3	chr5:160585493:C:T	160585493	NA,T	NA,C	NA,1	NA,inf	NA,inf	NA,0.851823	7.72812e-05	9.01083e-05
3	chr5:160546579:A:G	160546579	NA,G	NA,A	NA,1	NA,inf	NA,inf	NA,0.786462	7.71152e-05	8.98593e-05
3	chr5:160082219:T:C	160082219	NA,C	NA,T	NA,1	NA,-inf	NA,inf	NA,0.691219	7.71105e-05	9.07686e-05
3	chr5:158559695:T:G	158559695	NA,G	NA,T	NA,1	NA,inf	NA,inf	NA,0.832891	7.69566e-05	8.93422e-05
3	chr5:159711299:A:G	159711299	NA,G	NA,A	NA,1	NA,inf	NA,inf	NA,0.823846	7.67785e-05	9.05318e-05
3	chr5:160507588:A:G	160507588	G,G	A,A	1,1	inf,inf	inf,inf	0.162673,1.81736	7.66866e-05	8.56397e-05
3	chr5:160624219:C:T	160624219	T,T	C,C	1,1	inf,-inf	inf,inf	0.621203,1.09643	7.66644e-05	8.90044e-05
3	chr5:160377032:A:G	160377032	NA,G	NA,A	NA,1	NA,inf	NA,inf	NA,0.792856	7.66441e-05	9.05387e-05
3	chr5:158635511:G:A	158635511	A,NA	G,NA	1,NA	-inf,NA	inf,NA	0.949539,NA	7.65075e-05	8.65146e-05
3	chr5:158602985:C:T	158602985	T,NA	C,NA	1,NA	-inf,NA	inf,NA	0.994409,NA	7.64489e-05	8.80241e-05
3	chr5:159019779:T:C	159019779	C,NA	T,NA	1,NA	-inf,NA	inf,NA	1.02629,NA	7.64033e-05	8.87924e-05
3	chr5:159769750:G:A	159769750	NA,A	NA,G	NA,1	NA,inf	NA,inf	NA,0.737579	7.63899e-05	8.98021e-05
3	chr5:160330285:A:T	160330285	NA,T	NA,A	NA,1	NA,inf	NA,inf	NA,0.831184	7.63698e-05	8.8339e-05
3	chr5:160346095:G:A	160346095	NA,A	NA,G	NA,1	NA,-inf	NA,inf	NA,0.756006	7.63298e-05	8.92125e-05
3	chr5:159497018:T:C	159497018	NA,C	NA,T	NA,1	NA,-inf	NA,inf	NA,0.80673	7.62767e-05	9.02271e-05
3	chr5:159810884:T:C	159810884	NA,C	NA,T	NA,1	NA,-inf	NA,inf	NA,0.849785	7.62126e-05	8.95736e-05
3	chr5:159737474:C:T	159737474	T,T	C,C	1,1	inf,-inf	inf,inf	0.00242832,1.80427	7.61568e-05	9.02838e-05
3	chr5:159162726:G:A	159162726	A,NA	G,NA	1,NA	-inf,NA	inf,NA	1.00739,NA	7.61487e-05	8.87983e-05
3	chr5:160272996:A:G	160272996	NA,G	NA,A	NA,1	NA,-inf	NA,inf	NA,0.85604	7.61428e-05	9.02936e-05
3	chr5:158378835:T:G	158378835	NA,G	NA,T	NA,1	NA,inf	NA,inf	NA,0.814168	7.61424e-05	8.89647e-05
3	chr5:158489772:G:A	158489772	NA,A	NA,G	NA,1	NA,inf	NA,inf	NA,0.81523	7.60871e-05	8.90434e-05
3	chr5:159376471:G:A	159376471	A,NA	G,NA	1,NA	inf,NA	inf,NA	1.24016,NA	7.60619e-05	9.11642e-05
3	chr5:158489298:C:T	158489298	NA,T	NA,C	NA,1	NA,inf	NA,inf	NA,0.813635	7.58868e-05	8.88098e-05
3	chr5:158489371:G:T	158489371	NA,T	NA,G	NA,1	NA,inf	NA,inf	NA,0.813635	7.58868e-05	8.88098e-05
3	chr5:159757996:C:A	159757996	NA,A	NA,C	NA,1	NA,-inf	NA,inf	NA,0.758652	7.57137e-05	8.94821e-05
3	chr5:160271852:G:A	160271852	NA,A	NA,G	NA,1	NA,-inf	NA,inf	NA,0.851472	7.56811e-05	8.97545e-05
3	chr5:158767876:T:C	158767876	NA,C	NA,T	NA,1	NA,inf	NA,inf	NA,0.806884	7.53146e-05	8.51741e-05
3	chr5:158725113:T:C	158725113	NA,C	NA,T	NA,1	NA,-inf	NA,inf	NA,0.809623	7.5295e-05	8.86632e-05
3	chr5:160513436:C:T	160513436	T,T	C,C	1,1	inf,inf	inf,inf	0.46351,1.77838	7.52689e-05	8.34795e-05
3	chr5:158983073:C:G	158983073	G,G	C,C	1,1	inf,-inf	inf,inf	2.57003,0.366002	7.50989e-05	0.000151558
3	chr5:160436410:G:A	160436410	NA,A	NA,G	NA,1	NA,-inf	NA,inf	NA,0.749514	7.49864e-05	8.85481e-05
3	chr5:160286499:A:G	160286499	NA,G	NA,A	NA,1	NA,inf	NA,inf	NA,0.880395	7.49703e-05	8.72739e-05
3	chr5:159684720:C:T	159684720	NA,T	NA,C	NA,1	NA,inf	NA,inf	NA,0.812289	7.49156e-05	8.8272e-05
3	chr5:159393390:C:G	159393390	NA,G	NA,C	NA,1	NA,inf	NA,inf	NA,0.791857	7.48733e-05	8.77863e-05
3	chr5:159810486:T:C	159810486	NA,C	NA,T	NA,1	NA,-inf	NA,inf	NA,0.838544	7.48318e-05	8.79546e-05
3	chr5:159813193:T:C	159813193	NA,C	NA,T	NA,1	NA,-inf	NA,inf	NA,0.838487	7.48288e-05	8.79503e-05
3	chr5:160086107:T:C	160086107	NA,C	NA,T	NA,1	NA,-inf	NA,inf	NA,0.711647	7.47728e-05	8.78792e-05
3	chr5:159808198:G:A	159808198	NA,A	NA,G	NA,1	NA,-inf	NA,inf	NA,0.837902	7.47592e-05	8.78687e-05
3	chr5:160185431:G:A	160185431	A,A	G,G	1,1	inf,inf	inf,inf	3.95085,0.0409213	7.4728e-05	8.74188e-05
3	chr5:159532150:C:T	159532150	T,NA	C,NA	1,NA	-inf,NA	inf,NA	0.936389,NA	7.47017e-05	8.76168e-05
3	chr5:159593371:G:C	159593371	NA,C	NA,G	NA,1	NA,-inf	NA,inf	NA,0.781134	7.46969e-05	8.7943e-05
3	chr5:160387331:C:T	160387331	NA,T	NA,C	NA,1	NA,-inf	NA,inf	NA,0.704054	7.46364e-05	8.7046e-05
3	chr5:160059012:G:A	160059012	A,A	G,G	1,1	inf,inf	inf,inf	3.33492,0.131907	7.46122e-05	8.76348e-05
3	chr5:159768713:G:A	159768713	NA,A	NA,G	NA,1	NA,inf	NA,inf	NA,0.713853	7.45543e-05	8.76466e-05
3	chr5:159797816:G:A	159797816	NA,A	NA,G	NA,1	NA,-inf	NA,inf	NA,0.743655	7.45504e-05	8.79921e-05
3	chr5:159981659:C:CTTATTTT	159981659	NA,CTTATTTT	NA,C	NA,1	NA,-inf	NA,inf	NA,0.879391	7.45339e-05	8.7201e-05
3	chr5:160202015:T:C	160202015	C,C	T,T	1,1	-inf,-inf	inf,inf	2.87893,1.03122	7.45219e-05	8.71091e-05
3	chr5:159807830:C:G	159807830	NA,G	NA,C	NA,1	NA,-inf	NA,inf	NA,0.835871	7.45127e-05	8.75795e-05
3	chr5:158469820:C:A	158469820	NA,A	NA,C	NA,1	NA,inf	NA,inf	NA,0.803805	7.45023e-05	8.71921e-05
3	chr5:160106917:A:G	160106917	NA,G	NA,A	NA,1	NA,-inf	NA,inf	NA,0.667572	7.44723e-05	8.76591e-05
3	chr5:160096652:C:T	160096652	NA,T	NA,C	NA,1	NA,-inf	NA,inf	NA,0.671755	7.44703e-05	8.76783e-05
3	chr5:159808257:C:T	159808257	NA,T	NA,C	NA,1	NA,-inf	NA,inf	NA,0.834814	7.44516e-05	8.7511e-05
3	chr5:159813587:T:A	159813587	NA,A	NA,T	NA,1	NA,-inf	NA,inf	NA,0.835438	7.44428e-05	8.74985e-05
3	chr5:159174559:A:G	159174559	NA,G	NA,A	NA,1	NA,inf	NA,inf	NA,0.817585	7.44392e-05	8.72641e-05
3	chr5:159969906:TAC:T	159969906	NA,T	NA,TAC	NA,1	NA,-inf	NA,inf	NA,1.07551	7.44159e-05	8.75699e-05
3	chr5:160305521:G:A	160305521	NA,A	NA,G	NA,1	NA,inf	NA,inf	NA,0.857084	7.42899e-05	8.63988e-05
3	chr5:158733992:G:T	158733992	NA,T	NA,G	NA,1	NA,-inf	NA,inf	NA,0.789288	7.42693e-05	8.79135e-05
3	chr5:159827155:T:G	159827155	NA,G	NA,T	NA,1	NA,-inf	NA,inf	NA,0.834026	7.42444e-05	8.73547e-05
3	chr5:160288157:A:C	160288157	NA,C	NA,A	NA,1	NA,-inf	NA,inf	NA,0.780751	7.42246e-05	8.89563e-05
3	chr5:159833065:T:C	159833065	NA,C	NA,T	NA,1	NA,-inf	NA,inf	NA,0.799975	7.41283e-05	8.73338e-05
3	chr5:158355720:A:ATT	158355720	NA,ATT	NA,A	NA,1	NA,inf	NA,inf	NA,0.799269	7.40925e-05	8.77362e-05
3	chr5:160092949:A:G	160092949	NA,G	NA,A	NA,1	NA,-inf	NA,inf	NA,0.668645	7.40532e-05	8.71857e-05
3	chr5:159953071:A:G	159953071	NA,G	NA,A	NA,1	NA,-inf	NA,inf	NA,0.688548	7.40408e-05	8.77239e-05
3	chr5:159836202:C:T	159836202	NA,T	NA,C	NA,1	NA,-inf	NA,inf	NA,0.838131	7.40127e-05	8.73442e-05
3	chr5:158943196:C:G	158943196	NA,G	NA,C	NA,1	NA,inf	NA,inf	NA,0.781984	7.39784e-05	8.78931e-05
3	chr5:159821707:C:T	159821707	NA,T	NA,C	NA,1	NA,-inf	NA,inf	NA,0.829228	7.39566e-05	8.70043e-05
3	chr5:158549451:G:A	158549451	NA,A	NA,G	NA,1	NA,inf	NA,inf	NA,0.804484	7.39473e-05	8.64707e-05
3	chr5:160273992:C:T	160273992	NA,T	NA,C	NA,1	NA,-inf	NA,inf	NA,0.828089	7.3885e-05	8.75755e-05
3	chr5:159496689:A:G	159496689	NA,G	NA,A	NA,1	NA,inf	NA,inf	NA,0.790564	7.38674e-05	8.72299e-05
3	chr5:159750021:C:T	159750021	NA,T	NA,C	NA,1	NA,inf	NA,inf	NA,0.797575	7.38431e-05	8.60304e-05
3	chr5:159820051:G:A	159820051	NA,A	NA,G	NA,1	NA,-inf	NA,inf	NA,0.828213	7.3835e-05	8.68614e-05
3	chr5:159693076:T:C	159693076	NA,C	NA,T	NA,1	NA,inf	NA,inf	NA,0.803322	7.38131e-05	8.69737e-05
3	chr5:159795631:C:T	159795631	NA,T	NA,C	NA,1	NA,inf	NA,inf	NA,0.814253	7.37379e-05	8.66897e-05
3	chr5:160325408:A:G	160325408	NA,G	NA,A	NA,1	NA,inf	NA,inf	NA,0.823439	7.37113e-05	8.53485e-05
3	chr5:160321160:A:G	160321160	G,G	A,A	1,1	-inf,-inf	inf,inf	0.281626,1.80089	7.3679e-05	8.63153e-05
3	chr5:159442105:A:T	159442105	NA,T	NA,A	NA,1	NA,inf	NA,inf	NA,0.805844	7.36507e-05	8.63828e-05
3	chr5:160327658:A:T	160327658	NA,T	NA,A	NA,1	NA,inf	NA,inf	NA,0.820369	7.35649e-05	8.51711e-05
3	chr5:159806653:C:T	159806653	NA,T	NA,C	NA,1	NA,-inf	NA,inf	NA,0.827727	7.35321e-05	8.64289e-05
3	chr5:158991482:C:T	158991482	T,T	C,C	1,1	inf,-inf	inf,inf	2.49413,0.43977	7.35221e-05	0.000145844
3	chr5:159682247:T:G	159682247	NA,G	NA,T	NA,1	NA,inf	NA,inf	NA,0.800825	7.35089e-05	8.66159e-05
3	chr5:159679645:G:A	159679645	NA,A	NA,G	NA,1	NA,inf	NA,inf	NA,0.800799	7.35034e-05	8.6609e-05
3	chr5:160002098:C:T	160002098	NA,T	NA,C	NA,1	NA,inf	NA,inf	NA,0.884189	7.34546e-05	8.62198e-05
3	chr5:160475622:C:A	160475622	NA,A	NA,C	NA,1	NA,inf	NA,inf	NA,0.785861	7.3399e-05	8.57617e-05
3	chr5:158958661:C:T	158958661	T,NA	C,NA	1,NA	-inf,NA	inf,NA	0.899271,NA	7.33111e-05	8.40164e-05
3	chr5:158482930:T:C	158482930	NA,C	NA,T	NA,1	NA,inf	NA,inf	NA,0.792223	7.32346e-05	8.57112e-05
3	chr5:159703726:C:A	159703726	NA,A	NA,C	NA,1	NA,inf	NA,inf	NA,0.801688	7.31795e-05	8.63467e-05
3	chr5:160229187:C:T	160229187	T,T	C,C	1,1	-inf,inf	inf,inf	3.03849,0.442307	7.31213e-05	8.59862e-05
3	chr5:159682807:A:G	159682807	NA,G	NA,A	NA,1	NA,-inf	NA,inf	NA,0.841703	7.31157e-05	8.65885e-05
3	chr5:158990578:T:C	158990578	NA,C	NA,T	NA,1	NA,inf	NA,inf	NA,0.800767	7.30961e-05	8.51167e-05
3	chr5:160573453:G:A	160573453	NA,A	NA,G	NA,1	NA,-inf	NA,inf	NA,0.78143	7.30714e-05	8.6418e-05
3	chr5:160647338:A:G	160647338	G,G	A,A	1,1	inf,-inf	inf,inf	1.52664,0.413067	7.30267e-05	8.56689e-05
3	chr5:160659570:C:T	160659570	NA,T	NA,C	NA,1	NA,-inf	NA,inf	NA,0.763234	7.2976e-05	8.66815e-05
3	chr5:158766810:C:T	158766810	T,T	C,C	1,1	inf,inf	inf,inf	1.06761,1.23078	7.29342e-05	7.93635e-05
3	chr5:160048548:G:A	160048548	NA,A	NA,G	NA,1	NA,-inf	NA,inf	NA,0.662948	7.27601e-05	8.56378e-05
3	chr5:159672013:GT:G	159672013	NA,G	NA,GT	NA,1	NA,inf	NA,inf	NA,0.784597	7.26753e-05	8.4791e-05
3	chr5:159757340:TTCCTTCATCTC:T	159757340	NA,T	NA,TTCCTTCATCTC	NA,1	NA,inf	NA,inf	NA,0.785562	7.26656e-05	8.54931e-05
3	chr5:159630036:C:T	159630036	NA,T	NA,C	NA,1	NA,-inf	NA,inf	NA,0.771699	7.26643e-05	8.56345e-05
3	chr5:159941713:T:TATGG	159941713	NA,TATGG	NA,T	NA,1	NA,inf	NA,inf	NA,0.872202	7.26e-05	8.49989e-05
3	chr5:159973416:G:A	159973416	A,NA	G,NA	1,NA	-inf,NA	inf,NA	2.17921,NA	7.25248e-05	8.60006e-05
3	chr5:159007028:G:T	159007028	T,T	G,G	1,1	inf,-inf	inf,inf	1.92191,0.466997	7.25221e-05	9.23441e-05
3	chr5:160301603:TTTTG:T	160301603	NA,T	NA,TTTTG	NA,1	NA,inf	NA,inf	NA,0.842164	7.24388e-05	8.42691e-05
3	chr5:159380031:A:C	159380031	NA,C	NA,A	NA,1	NA,inf	NA,inf	NA,0.788483	7.24255e-05	8.49524e-05
3	chr5:158886273:C:T	158886273	T,T	C,C	1,1	inf,inf	inf,inf	1.94066,0.410248	7.24059e-05	9.34995e-05
3	chr5:159603327:C:T	159603327	NA,T	NA,C	NA,1	NA,-inf	NA,inf	NA,0.762906	7.23941e-05	8.52311e-05
3	chr5:159456340:T:C	159456340	NA,C	NA,T	NA,1	NA,inf	NA,inf	NA,0.798822	7.23617e-05	8.50432e-05
3	chr5:159998781:T:A	159998781	NA,A	NA,T	NA,1	NA,inf	NA,inf	NA,0.868421	7.22948e-05	8.48798e-05
3	chr5:160196058:G:A	160196058	NA,A	NA,G	NA,1	NA,inf	NA,inf	NA,1.04589	7.22352e-05	8.45098e-05
3	chr5:159715571:G:T	159715571	NA,T	NA,G	NA,1	NA,inf	NA,inf	NA,0.775458	7.21371e-05	8.5117e-05
3	chr5:158407252:G:A	158407252	NA,A	NA,G	NA,1	NA,inf	NA,inf	NA,0.782383	7.21363e-05	8.45482e-05
3	chr5:160523408:C:T	160523408	NA,T	NA,C	NA,1	NA,inf	NA,inf	NA,0.738275	7.19665e-05	8.42595e-05
3	chr5:159568927:T:C	159568927	NA,C	NA,T	NA,1	NA,-inf	NA,inf	NA,0.768457	7.19655e-05	8.47369e-05
3	chr5:159955141:GCT:G	159955141	NA,G	NA,GCT	NA,1	NA,inf	NA,inf	NA,0.82971	7.19445e-05	8.46726e-05
3	chr5:160293758:A:C	160293758	NA,C	NA,A	NA,1	NA,-inf	NA,inf	NA,0.737698	7.19444e-05	8.45595e-05
3	chr5:158967838:C:T	158967838	T,T	C,C	1,1	inf,-inf	inf,inf	1.95497,0.426635	7.19285e-05	9.14847e-05
3	chr5:160271690:C:T	160271690	NA,T	NA,C	NA,1	NA,-inf	NA,inf	NA,0.819176	7.173e-05	8.50466e-05
3	chr5:158863087:T:C	158863087	C,C	T,T	1,1	inf,inf	inf,inf	2.01659,0.272766	7.1643e-05	9.43572e-05
3	chr5:160111692:A:G	160111692	NA,G	NA,A	NA,1	NA,-inf	NA,inf	NA,0.649697	7.15949e-05	8.42942e-05
3	chr5:158468344:C:T	158468344	NA,T	NA,C	NA,1	NA,inf	NA,inf	NA,0.778426	7.14938e-05	8.36998e-05
3	chr5:158810259:C:T	158810259	NA,T	NA,C	NA,1	NA,inf	NA,inf	NA,0.766248	7.14464e-05	8.48033e-05
3	chr5:160137741:C:T	160137741	T,T	C,C	1,1	inf,inf	inf,inf	3.28824,0.140775	7.11651e-05	8.3348e-05
3	chr5:160323403:T:A	160323403	NA,A	NA,T	NA,1	NA,inf	NA,inf	NA,0.80226	7.11526e-05	8.24179e-05
3	chr5:159696413:A:G	159696413	G,G	A,A	1,1	-inf,-inf	inf,inf	0.166063,1.7509	7.11445e-05	8.30983e-05
3	chr5:159820708:C:T	159820708	NA,T	NA,C	NA,1	NA,-inf	NA,inf	NA,0.804061	7.09935e-05	8.35233e-05
3	chr5:159298317:C:T	159298317	T,NA	C,NA	1,NA	inf,NA	inf,NA	1.03435,NA	7.09715e-05	8.46629e-05
3	chr5:159733060:G:T	159733060	NA,T	NA,G	NA,1	NA,inf	NA,inf	NA,0.762093	7.09699e-05	8.33184e-05
3	chr5:158545027:T:A	158545027	NA,A	NA,T	NA,1	NA,inf	NA,inf	NA,0.781018	7.09441e-05	8.29924e-05
3	chr5:160175899:G:A	160175899	NA,A	NA,G	NA,1	NA,inf	NA,inf	NA,0.857682	7.08356e-05	8.37285e-05
3	chr5:158959589:T:G	158959589	NA,G	NA,T	NA,1	NA,-inf	NA,inf	NA,0.762178	7.0824e-05	8.33556e-05
3	chr5:159467298:C:T	159467298	NA,T	NA,C	NA,1	NA,inf	NA,inf	NA,0.708925	7.07866e-05	8.32176e-05
3	chr5:158514502:A:G	158514502	NA,G	NA,A	NA,1	NA,inf	NA,inf	NA,0.781478	7.07849e-05	8.32618e-05
3	chr5:160520954:T:C	160520954	NA,C	NA,T	NA,1	NA,inf	NA,inf	NA,0.734588	7.07298e-05	8.29092e-05
3	chr5:159299602:A:G	159299602	NA,G	NA,A	NA,1	NA,-inf	NA,inf	NA,0.761356	7.07129e-05	8.30266e-05
3	chr5:160519629:T:A	160519629	NA,A	NA,T	NA,1	NA,inf	NA,inf	NA,0.730671	7.06538e-05	8.27863e-05
3	chr5:160095357:C:T	160095357	NA,T	NA,C	NA,1	NA,-inf	NA,inf	NA,0.642223	7.06534e-05	8.31874e-05
3	chr5:159749942:G:T	159749942	T,T	G,G	1,1	-inf,-inf	inf,inf	0.140481,1.73587	7.06456e-05	8.36804e-05
3	chr5:160574442:T:A	160574442	NA,A	NA,T	NA,1	NA,-inf	NA,inf	NA,0.744625	7.06015e-05	8.29586e-05
3	chr5:158987815:T:C	158987815	C,C	T,T	1,1	inf,-inf	inf,inf	1.99265,0.360132	7.06009e-05	8.97388e-05
3	chr5:160449881:A:G	160449881	G,G	A,A	1,1	inf,inf	inf,inf	0.174142,1.79967	7.04337e-05	8.28305e-05
3	chr5:159151953:C:T	159151953	T,T	C,C	1,1	inf,inf	inf,inf	0.225531,1.69976	7.04144e-05	8.07493e-05
3	chr5:160523711:A:G	160523711	NA,G	NA,A	NA,1	NA,inf	NA,inf	NA,0.724461	7.03946e-05	8.24174e-05
3	chr5:159055495:T:C	159055495	C,C	T,T	1,1	-inf,inf	inf,inf	0.639994,1.35951	7.03693e-05	8.19467e-05
3	chr5:159947442:C:T	159947442	NA,T	NA,C	NA,1	NA,-inf	NA,inf	NA,0.793011	7.02807e-05	8.29801e-05
3	chr5:158604446:T:C	158604446	NA,C	NA,T	NA,1	NA,-inf	NA,inf	NA,0.752681	7.02764e-05	8.28228e-05
3	chr5:159199339:C:A	159199339	A,A	C,C	1,1	inf,inf	inf,inf	1.03275,1.27299	7.01898e-05	8.27775e-05
3	chr5:159404403:G:A	159404403	A,A	G,G	1,1	inf,inf	inf,inf	1.01081,1.09719	7.01065e-05	8.41388e-05
3	chr5:158697858:A:G	158697858	NA,G	NA,A	NA,1	NA,inf	NA,inf	NA,0.753503	7.00538e-05	8.2209e-05
3	chr5:158955635:G:T	158955635	NA,T	NA,G	NA,1	NA,-inf	NA,inf	NA,0.755951	7.00481e-05	8.2647e-05
3	chr5:160201106:T:A	160201106	A,A	T,T	1,1	-inf,-inf	inf,inf	3.24978,0.404823	7.00343e-05	8.23298e-05
3	chr5:158593320:G:A	158593320	NA,A	NA,G	NA,1	NA,inf	NA,inf	NA,0.782124	7.00215e-05	8.21253e-05
3	chr5:159518826:T:C	159518826	C,C	T,T	1,1	inf,-inf	inf,inf	0.967888,0.996167	7.00118e-05	8.12299e-05
3	chr5:159378882:A:G	159378882	NA,G	NA,A	NA,1	NA,-inf	NA,inf	NA,0.784835	7.00003e-05	8.3047e-05
3	chr5:158596212:T:C	158596212	NA,C	NA,T	NA,1	NA,inf	NA,inf	NA,0.778867	6.99889e-05	8.11309e-05
3	chr5:159050972:T:C	159050972	C,NA	T,NA	1,NA	inf,NA	inf,NA	0.250365,NA	6.99835e-05	7.43725e-05
3	chr5:158343915:C:G	158343915	NA,G	NA,C	NA,1	NA,inf	NA,inf	NA,0.76136	6.99489e-05	8.27595e-05
3	chr5:160387635:T:C	160387635	NA,C	NA,T	NA,1	NA,-inf	NA,inf	NA,0.698766	6.99356e-05	8.07728e-05
3	chr5:159831286:A:G	159831286	NA,G	NA,A	NA,1	NA,-inf	NA,inf	NA,0.763992	6.98943e-05	8.23478e-05
3	chr5:160620258:C:G	160620258	G,G	C,C	1,1	-inf,inf	inf,inf	0.0138029,1.68981	6.9888e-05	8.23636e-05
3	chr5:159816637:G:A	159816637	NA,A	NA,G	NA,1	NA,-inf	NA,inf	NA,0.791845	6.9752e-05	8.20711e-05
3	chr5:159844832:T:A	159844832	NA,A	NA,T	NA,1	NA,-inf	NA,inf	NA,0.764542	6.97243e-05	8.24508e-05
3	chr5:160104967:C:T	160104967	NA,T	NA,C	NA,1	NA,-inf	NA,inf	NA,0.634638	6.97102e-05	8.20756e-05
3	chr5:158811543:T:G	158811543	NA,G	NA,T	NA,1	NA,inf	NA,inf	NA,0.757015	6.96007e-05	8.08317e-05
3	chr5:160274623:G:A	160274623	A,NA	G,NA	1,NA	-inf,NA	inf,NA	1.93063,NA	6.95955e-05	8.2796e-05
3	chr5:160384127:A:G	160384127	NA,G	NA,A	NA,1	NA,-inf	NA,inf	NA,0.725516	6.9578e-05	8.08014e-05
3	chr5:159769664:G:A	159769664	NA,A	NA,G	NA,1	NA,inf	NA,inf	NA,0.674119	6.95746e-05	8.18032e-05
3	chr5:158766002:T:C	158766002	NA,C	NA,T	NA,1	NA,inf	NA,inf	NA,0.750275	6.95739e-05	8.25618e-05
3	chr5:158443838:G:A	158443838	NA,A	NA,G	NA,1	NA,inf	NA,inf	NA,0.746407	6.94971e-05	8.11682e-05
3	chr5:158575330:G:T	158575330	NA,T	NA,G	NA,1	NA,inf	NA,inf	NA,0.739428	6.94298e-05	8.10916e-05
3	chr5:159724028:C:T	159724028	T,T	C,C	1,1	inf,-inf	inf,inf	0.0247915,1.79112	6.93999e-05	8.23689e-05
3	chr5:158346144:A:G	158346144	NA,G	NA,A	NA,1	NA,inf	NA,inf	NA,0.760068	6.93957e-05	8.21717e-05
3	chr5:160083523:T:C	160083523	NA,C	NA,T	NA,1	NA,-inf	NA,inf	NA,0.632099	6.93761e-05	8.16848e-05
3	chr5:160519731:A:C	160519731	NA,C	NA,A	NA,1	NA,inf	NA,inf	NA,0.721842	6.92344e-05	8.11652e-05
3	chr5:158533039:C:T	158533039	NA,T	NA,C	NA,1	NA,inf	NA,inf	NA,0.75793	6.91973e-05	8.10294e-05
3	chr5:158751362:G:A	158751362	NA,A	NA,G	NA,1	NA,inf	NA,inf	NA,0.765194	6.91685e-05	7.96499e-05
3	chr5:160470979:G:A	160470979	NA,A	NA,G	NA,1	NA,inf	NA,inf	NA,0.771581	6.91473e-05	8.1031e-05
3	chr5:158416297:T:C	158416297	C,NA	T,NA	1,NA	inf,NA	inf,NA	1.02559,NA	6.91368e-05	8.29568e-05
3	chr5:160096932:TA:T	160096932	NA,T	NA,TA	NA,1	NA,-inf	NA,inf	NA,0.629905	6.9125e-05	8.13893e-05
3	chr5:158786952:C:T	158786952	NA,T	NA,C	NA,1	NA,inf	NA,inf	NA,0.771762	6.90946e-05	8.04808e-05
3	chr5:159829755:C:T	159829755	NA,T	NA,C	NA,1	NA,inf	NA,inf	NA,0.747565	6.90518e-05	8.1298e-05
3	chr5:160112928:A:C	160112928	NA,C	NA,A	NA,1	NA,-inf	NA,inf	NA,0.629307	6.90471e-05	8.1297e-05
3	chr5:160478706:G:A	160478706	NA,A	NA,G	NA,1	NA,-inf	NA,inf	NA,0.722154	6.9042e-05	7.9978e-05
3	chr5:160083604:G:A	160083604	NA,A	NA,G	NA,1	NA,-inf	NA,inf	NA,0.629072	6.90233e-05	8.12696e-05
3	chr5:160099242:A:G	160099242	NA,G	NA,A	NA,1	NA,-inf	NA,inf	NA,0.629005	6.90196e-05	8.12651e-05
3	chr5:158969207:C:T	158969207	T,T	C,C	1,1	inf,-inf	inf,inf	1.98778,0.353632	6.9005e-05	8.75744e-05
3	chr5:160077420:G:C	160077420	NA,C	NA,G	NA,1	NA,-inf	NA,inf	NA,0.62833	6.89317e-05	8.1162e-05
3	chr5:160058891:C:G	160058891	NA,G	NA,C	NA,1	NA,-inf	NA,inf	NA,0.630276	6.88876e-05	8.11152e-05
3	chr5:158728251:C:G	158728251	NA,G	NA,C	NA,1	NA,-inf	NA,inf	NA,0.73167	6.88443e-05	8.05038e-05
3	chr5:159637223:C:T	159637223	NA,T	NA,C	NA,1	NA,inf	NA,inf	NA,0.755398	6.88142e-05	8.08188e-05
3	chr5:160106490:T:TGTAG	160106490	NA,TGTAG	NA,T	NA,1	NA,-inf	NA,inf	NA,0.627166	6.87899e-05	8.09958e-05
3	chr5:160087181:G:C	160087181	NA,C	NA,G	NA,1	NA,-inf	NA,inf	NA,0.626782	6.8742e-05	8.09373e-05
3	chr5:160470186:C:A	160470186	NA,A	NA,C	NA,1	NA,inf	NA,inf	NA,0.767883	6.87341e-05	8.05487e-05
3	chr5:160097500:C:T	160097500	NA,T	NA,C	NA,1	NA,-inf	NA,inf	NA,0.626124	6.86813e-05	8.08676e-05
3	chr5:159600478:G:T	159600478	NA,T	NA,G	NA,1	NA,inf	NA,inf	NA,0.754474	6.86419e-05	8.06208e-05
3	chr5:160090550:C:T	160090550	NA,T	NA,C	NA,1	NA,-inf	NA,inf	NA,0.625838	6.86413e-05	8.08214e-05
3	chr5:160113083:C:T	160113083	NA,T	NA,C	NA,1	NA,-inf	NA,inf	NA,0.625456	6.85829e-05	8.07513e-05
3	chr5:160112817:T:C	160112817	NA,C	NA,T	NA,1	NA,-inf	NA,inf	NA,0.623778	6.83826e-05	8.05158e-05
3	chr5:158911389:T:C	158911389	C,C	T,T	1,1	inf,inf	inf,inf	2.05591,0.0256303	6.83812e-05	8.99975e-05
3	chr5:160113682:G:A	160113682	NA,A	NA,G	NA,1	NA,-inf	NA,inf	NA,0.623691	6.83711e-05	8.05025e-05
3	chr5:160113923:T:TC	160113923	NA,TC	NA,T	NA,1	NA,-inf	NA,inf	NA,0.623691	6.83711e-05	8.05025e-05
3	chr5:160113825:C:A	160113825	NA,A	NA,C	NA,1	NA,-inf	NA,inf	NA,0.623691	6.83711e-05	8.05025e-05
3	chr5:160094223:C:T	160094223	NA,T	NA,C	NA,1	NA,-inf	NA,inf	NA,0.623691	6.83711e-05	8.05025e-05
3	chr5:160573757:G:C	160573757	NA,C	NA,G	NA,1	NA,-inf	NA,inf	NA,0.711802	6.83675e-05	8.15621e-05
3	chr5:158748710:G:A	158748710	NA,A	NA,G	NA,1	NA,inf	NA,inf	NA,0.757458	6.83657e-05	7.87414e-05
3	chr5:160096548:T:C	160096548	NA,C	NA,T	NA,1	NA,-inf	NA,inf	NA,0.623612	6.83604e-05	8.04899e-05
3	chr5:160104994:C:G	160104994	NA,G	NA,C	NA,1	NA,-inf	NA,inf	NA,0.623399	6.83382e-05	8.04638e-05
3	chr5:160135757:T:A	160135757	NA,A	NA,T	NA,1	NA,inf	NA,inf	NA,0.841873	6.83133e-05	8.01265e-05
3	chr5:160323945:C:T	160323945	NA,T	NA,C	NA,1	NA,inf	NA,inf	NA,0.776668	6.83009e-05	7.91477e-05
3	chr5:159403482:T:G	159403482	NA,G	NA,T	NA,1	NA,inf	NA,inf	NA,0.732079	6.82967e-05	7.98336e-05
3	chr5:159778848:A:T	159778848	NA,T	NA,A	NA,1	NA,-inf	NA,inf	NA,0.711136	6.82791e-05	8.07221e-05
3	chr5:160104996:T:C	160104996	NA,C	NA,T	NA,1	NA,-inf	NA,inf	NA,0.622787	6.82575e-05	8.03688e-05
3	chr5:160460309:A:T	160460309	NA,T	NA,A	NA,1	NA,-inf	NA,inf	NA,0.704046	6.82448e-05	7.96841e-05
3	chr5:160101621:G:A	160101621	NA,A	NA,G	NA,1	NA,-inf	NA,inf	NA,0.622602	6.82399e-05	8.03483e-05
3	chr5:159713318:A:T	159713318	NA,T	NA,A	NA,1	NA,inf	NA,inf	NA,0.74318	6.82285e-05	8.04472e-05
3	chr5:160088158:C:T	160088158	NA,T	NA,C	NA,1	NA,-inf	NA,inf	NA,0.622008	6.81709e-05	8.02668e-05
3	chr5:159746834:T:C	159746834	C,C	T,T	1,1	inf,-inf	inf,inf	0.0813161,1.72464	6.81532e-05	8.07238e-05
3	chr5:159591323:C:T	159591323	NA,T	NA,C	NA,1	NA,-inf	NA,inf	NA,0.726745	6.81528e-05	8.02611e-05
3	chr5:160104527:G:A	160104527	NA,A	NA,G	NA,1	NA,-inf	NA,inf	NA,0.621863	6.81522e-05	8.02452e-05
3	chr5:160116161:T:C	160116161	NA,C	NA,T	NA,1	NA,-inf	NA,inf	NA,0.621746	6.81454e-05	8.02358e-05
3	chr5:160094760:G:T	160094760	NA,T	NA,G	NA,1	NA,-inf	NA,inf	NA,0.621725	6.81324e-05	8.02216e-05
3	chr5:160112937:A:G	160112937	NA,G	NA,A	NA,1	NA,-inf	NA,inf	NA,0.621283	6.80846e-05	8.01662e-05
3	chr5:160089404:G:A	160089404	NA,A	NA,G	NA,1	NA,-inf	NA,inf	NA,0.620925	6.80521e-05	8.0127e-05
3	chr5:160108139:T:TTTC	160108139	NA,TTTC	NA,T	NA,1	NA,-inf	NA,inf	NA,0.621001	6.80495e-05	8.01246e-05
3	chr5:160104992:A:G	160104992	NA,G	NA,A	NA,1	NA,-inf	NA,inf	NA,0.620847	6.80282e-05	8.00993e-05
3	chr5:159621613:C:G	159621613	NA,G	NA,C	NA,1	NA,-inf	NA,inf	NA,0.732084	6.7959e-05	8.00151e-05
3	chr5:158664184:C:T	158664184	NA,T	NA,C	NA,1	NA,inf	NA,inf	NA,0.754373	6.794e-05	8.03493e-05
3	chr5:160112491:A:C	160112491	NA,C	NA,A	NA,1	NA,-inf	NA,inf	NA,0.619912	6.79125e-05	7.9963e-05
3	chr5:159393016:T:C	159393016	NA,C	NA,T	NA,1	NA,inf	NA,inf	NA,0.73181	6.7903e-05	7.96498e-05
3	chr5:160544518:T:C	160544518	C,NA	T,NA	1,NA	-inf,NA	inf,NA	1.26873,NA	6.78882e-05	8.0029e-05
3	chr5:159583067:T:C	159583067	NA,C	NA,T	NA,1	NA,-inf	NA,inf	NA,0.725323	6.78726e-05	7.99244e-05
3	chr5:159569903:A:G	159569903	NA,G	NA,A	NA,1	NA,-inf	NA,inf	NA,0.749705	6.78227e-05	8.00857e-05
3	chr5:159420720:G:A	159420720	A,A	G,G	1,1	inf,-inf	inf,inf	0.174823,1.80329	6.77848e-05	8.10258e-05
3	chr5:160664957:A:C	160664957	NA,C	NA,A	NA,1	NA,-inf	NA,inf	NA,0.745349	6.77488e-05	7.96635e-05
3	chr5:159617519:T:A	159617519	A,A	T,T	1,1	inf,-inf	inf,inf	1.6738,0.0183591	6.77113e-05	8.08683e-05
3	chr5:160335679:C:T	160335679	NA,T	NA,C	NA,1	NA,inf	NA,inf	NA,0.776579	6.77067e-05	7.84933e-05
3	chr5:160199814:C:T	160199814	T,T	C,C	1,1	-inf,-inf	inf,inf	3.22355,0.402167	6.7671e-05	7.95414e-05
3	chr5:159832726:A:G	159832726	NA,G	NA,A	NA,1	NA,-inf	NA,inf	NA,0.709617	6.75479e-05	7.981e-05
3	chr5:160446210:T:A	160446210	NA,A	NA,T	NA,1	NA,-inf	NA,inf	NA,0.699219	6.74414e-05	7.87459e-05
3	chr5:159861445:C:T	159861445	T,T	C,C	1,1	inf,-inf	inf,inf	0.251024,1.63538	6.74361e-05	8.14011e-05
3	chr5:158776245:AT:A	158776245	NA,A	NA,AT	NA,1	NA,-inf	NA,inf	NA,0.730869	6.73882e-05	7.88276e-05
3	chr5:159488594:T:C	159488594	C,NA	T,NA	1,NA	-inf,NA	inf,NA	0.780595,NA	6.73324e-05	7.64015e-05
3	chr5:159446484:T:C	159446484	NA,C	NA,T	NA,1	NA,-inf	NA,inf	NA,0.727749	6.72152e-05	7.9549e-05
3	chr5:160519628:T:TGCC	160519628	NA,TGCC	NA,T	NA,1	NA,inf	NA,inf	NA,0.70082	6.72147e-05	7.87728e-05
3	chr5:160519634:G:GCCCT	160519634	NA,GCCCT	NA,G	NA,1	NA,inf	NA,inf	NA,0.70082	6.72147e-05	7.87728e-05
3	chr5:160277506:C:G	160277506	G,G	C,C	1,1	inf,-inf	inf,inf	0.013872,1.74731	6.72095e-05	7.9278e-05
3	chr5:160097864:A:T	160097864	NA,T	NA,A	NA,1	NA,-inf	NA,inf	NA,0.614087	6.72044e-05	7.91301e-05
3	chr5:159755251:T:G	159755251	NA,G	NA,T	NA,1	NA,inf	NA,inf	NA,0.80002	6.71563e-05	7.84656e-05
3	chr5:160088797:A:G	160088797	NA,G	NA,A	NA,1	NA,-inf	NA,inf	NA,0.612886	6.70847e-05	7.89893e-05
3	chr5:160085261:G:A	160085261	NA,A	NA,G	NA,1	NA,-inf	NA,inf	NA,0.61236	6.70281e-05	7.89216e-05
3	chr5:160094190:A:T	160094190	NA,T	NA,A	NA,1	NA,-inf	NA,inf	NA,0.612039	6.69828e-05	7.88693e-05
3	chr5:159759368:C:T	159759368	NA,T	NA,C	NA,1	NA,inf	NA,inf	NA,0.763814	6.69764e-05	7.87214e-05
3	chr5:160110702:A:G	160110702	NA,G	NA,A	NA,1	NA,-inf	NA,inf	NA,0.611926	6.69742e-05	7.88611e-05
3	chr5:159043761:G:A	159043761	A,NA	G,NA	1,NA	-inf,NA	inf,NA	0.883789,NA	6.6969e-05	7.7705e-05
3	chr5:159336212:G:A	159336212	NA,A	NA,G	NA,1	NA,inf	NA,inf	NA,0.72652	6.6924e-05	7.85716e-05
3	chr5:159655168:G:A	159655168	A,NA	G,NA	1,NA	inf,NA	inf,NA	0.811992,NA	6.69191e-05	7.5873e-05
3	chr5:159928994:G:A	159928994	NA,A	NA,G	NA,1	NA,-inf	NA,inf	NA,0.688901	6.68235e-05	7.86544e-05
3	chr5:160098435:C:CTA	160098435	NA,CTA	NA,C	NA,1	NA,-inf	NA,inf	NA,0.610372	6.67905e-05	7.86433e-05
3	chr5:158372621:C:T	158372621	NA,T	NA,C	NA,1	NA,inf	NA,inf	NA,0.771402	6.67391e-05	7.77607e-05
3	chr5:158346943:G:A	158346943	NA,A	NA,G	NA,1	NA,inf	NA,inf	NA,0.736106	6.66677e-05	7.89249e-05
3	chr5:160618915:T:A	160618915	NA,A	NA,T	NA,1	NA,-inf	NA,inf	NA,0.714875	6.66389e-05	7.83164e-05
3	chr5:159124031:C:CA	159124031	NA,CA	NA,C	NA,1	NA,-inf	NA,inf	NA,0.737606	6.65886e-05	7.8336e-05
3	chr5:158598819:C:T	158598819	NA,T	NA,C	NA,1	NA,inf	NA,inf	NA,0.750011	6.65063e-05	7.80194e-05
3	chr5:158728146:C:T	158728146	NA,T	NA,C	NA,1	NA,-inf	NA,inf	NA,0.7246	6.65037e-05	7.79011e-05
3	chr5:159668974:A:G	159668974	NA,G	NA,A	NA,1	NA,inf	NA,inf	NA,0.729238	6.64145e-05	7.75257e-05
3	chr5:159836471:C:T	159836471	NA,T	NA,C	NA,1	NA,inf	NA,inf	NA,0.758026	6.63681e-05	7.82127e-05
3	chr5:160095956:G:A	160095956	NA,A	NA,G	NA,1	NA,inf	NA,inf	NA,0.815565	6.63452e-05	7.78756e-05
3	chr5:159682202:G:A	159682202	NA,A	NA,G	NA,1	NA,inf	NA,inf	NA,0.74407	6.63405e-05	7.82659e-05
3	chr5:159769676:A:T	159769676	NA,T	NA,A	NA,1	NA,-inf	NA,inf	NA,0.692378	6.63348e-05	7.84353e-05
3	chr5:158966834:T:G	158966834	G,G	T,T	1,1	inf,-inf	inf,inf	1.99261,0.3168	6.63186e-05	8.41693e-05
3	chr5:160441240:C:A	160441240	NA,A	NA,C	NA,1	NA,-inf	NA,inf	NA,0.773246	6.63054e-05	7.79765e-05
3	chr5:159729181:G:A	159729181	NA,A	NA,G	NA,1	NA,inf	NA,inf	NA,0.649494	6.62406e-05	7.79804e-05
3	chr5:160113973:TTCC:T	160113973	NA,T	NA,TTCC	NA,1	NA,-inf	NA,inf	NA,0.605519	6.62215e-05	7.7974e-05
3	chr5:158865653:A:G	158865653	NA,G	NA,A	NA,1	NA,inf	NA,inf	NA,0.715476	6.61649e-05	7.85197e-05
3	chr5:159588112:G:A	159588112	NA,A	NA,G	NA,1	NA,-inf	NA,inf	NA,0.708955	6.61541e-05	7.79005e-05
3	chr5:160603121:G:A	160603121	NA,A	NA,G	NA,1	NA,-inf	NA,inf	NA,0.729089	6.61406e-05	7.85302e-05
3	chr5:159261655:T:C	159261655	C,C	T,T	1,1	-inf,-inf	inf,inf	1.25584,0.880058	6.61396e-05	7.57672e-05
3	chr5:160436238:G:C	160436238	NA,C	NA,G	NA,1	NA,-inf	NA,inf	NA,0.859547	6.61209e-05	7.66739e-05
3	chr5:160376530:G:A	160376530	NA,A	NA,G	NA,1	NA,inf	NA,inf	NA,0.702684	6.609e-05	7.80424e-05
3	chr5:160125938:T:C	160125938	NA,C	NA,T	NA,1	NA,-inf	NA,inf	NA,0.628846	6.58427e-05	7.76103e-05
3	chr5:158439239:T:C	158439239	NA,C	NA,T	NA,1	NA,-inf	NA,inf	NA,0.730544	6.5837e-05	7.77395e-05
3	chr5:159995509:GA:G	159995509	NA,G	NA,GA	NA,1	NA,inf	NA,inf	NA,0.719442	6.58339e-05	7.76269e-05
3	chr5:160288642:G:A	160288642	NA,A	NA,G	NA,1	NA,-inf	NA,inf	NA,0.712766	6.58162e-05	7.73649e-05
3	chr5:160081372:A:G	160081372	NA,G	NA,A	NA,1	NA,-inf	NA,inf	NA,0.601353	6.57569e-05	7.74273e-05
3	chr5:158657460:T:C	158657460	NA,C	NA,T	NA,1	NA,inf	NA,inf	NA,0.745095	6.57447e-05	7.71121e-05
3	chr5:159770936:C:A	159770936	NA,A	NA,C	NA,1	NA,-inf	NA,inf	NA,0.687037	6.57434e-05	7.7735e-05
3	chr5:160199785:T:C	160199785	C,C	T,T	1,1	-inf,-inf	inf,inf	2.95865,0.953209	6.56823e-05	7.66502e-05
3	chr5:160095595:C:T	160095595	NA,T	NA,C	NA,1	NA,-inf	NA,inf	NA,0.600645	6.56803e-05	7.73363e-05
3	chr5:160667374:A:T	160667374	NA,T	NA,A	NA,1	NA,-inf	NA,inf	NA,0.71802	6.55867e-05	7.70605e-05
3	chr5:160124703:C:G	160124703	NA,G	NA,C	NA,1	NA,-inf	NA,inf	NA,0.599418	6.55093e-05	7.71369e-05
3	chr5:159673463:G:C	159673463	NA,C	NA,G	NA,1	NA,inf	NA,inf	NA,0.720487	6.55045e-05	7.64692e-05
3	chr5:158398565:A:G	158398565	NA,G	NA,A	NA,1	NA,-inf	NA,inf	NA,0.728256	6.54654e-05	7.73041e-05
3	chr5:160079919:A:G	160079919	NA,G	NA,A	NA,1	NA,-inf	NA,inf	NA,0.598568	6.54225e-05	7.70344e-05
3	chr5:159617312:A:G	159617312	G,G	A,A	1,1	inf,inf	inf,inf	1.65137,0.0510873	6.54087e-05	7.80121e-05
3	chr5:160121947:T:A	160121947	NA,A	NA,T	NA,1	NA,-inf	NA,inf	NA,0.597925	6.53358e-05	7.69325e-05
3	chr5:159714700:AT:A	159714700	NA,A	NA,AT	NA,1	NA,inf	NA,inf	NA,0.715882	6.52703e-05	7.69695e-05
3	chr5:160563403:T:C	160563403	NA,C	NA,T	NA,1	NA,-inf	NA,inf	NA,0.743049	6.52651e-05	7.70519e-05
3	chr5:158596294:C:T	158596294	T,NA	C,NA	1,NA	-inf,NA	inf,NA	0.906275,NA	6.52078e-05	7.51516e-05
3	chr5:158380951:C:G	158380951	NA,G	NA,C	NA,1	NA,inf	NA,inf	NA,0.710915	6.51879e-05	7.61577e-05
3	chr5:158994280:T:C	158994280	NA,C	NA,T	NA,1	NA,inf	NA,inf	NA,0.709862	6.51398e-05	7.71263e-05
3	chr5:159715807:G:A	159715807	NA,A	NA,G	NA,1	NA,inf	NA,inf	NA,0.714266	6.51016e-05	7.67704e-05
3	chr5:159831133:T:C	159831133	NA,C	NA,T	NA,1	NA,-inf	NA,inf	NA,0.721265	6.51015e-05	7.67015e-05
3	chr5:158991893:T:C	158991893	NA,C	NA,T	NA,1	NA,inf	NA,inf	NA,0.709323	6.50834e-05	7.70592e-05
3	chr5:159143492:C:T	159143492	T,T	C,C	1,1	-inf,inf	inf,inf	2.06922,0.285305	6.50294e-05	8.40554e-05
3	chr5:160366881:G:A	160366881	NA,A	NA,G	NA,1	NA,-inf	NA,inf	NA,0.654499	6.49617e-05	7.59887e-05
3	chr5:160386788:G:T	160386788	NA,T	NA,G	NA,1	NA,inf	NA,inf	NA,0.730689	6.49244e-05	7.63705e-05
3	chr5:158655252:T:A	158655252	NA,A	NA,T	NA,1	NA,-inf	NA,inf	NA,0.723886	6.4792e-05	7.66571e-05
3	chr5:159181118:G:C	159181118	NA,C	NA,G	NA,1	NA,-inf	NA,inf	NA,0.693537	6.46714e-05	7.72165e-05
3	chr5:158812065:G:A	158812065	NA,A	NA,G	NA,1	NA,-inf	NA,inf	NA,0.706257	6.46636e-05	7.59924e-05
3	chr5:160125370:C:T	160125370	NA,T	NA,C	NA,1	NA,-inf	NA,inf	NA,0.61849	6.46618e-05	7.62192e-05
3	chr5:160121133:G:A	160121133	NA,A	NA,G	NA,1	NA,-inf	NA,inf	NA,0.618414	6.46482e-05	7.62032e-05
3	chr5:159139024:G:A	159139024	A,A	G,G	1,1	-inf,inf	inf,inf	2.02172,0.344743	6.46168e-05	8.34226e-05
3	chr5:160604746:T:A	160604746	NA,A	NA,T	NA,1	NA,-inf	NA,inf	NA,0.714927	6.45794e-05	7.66707e-05
3	chr5:158831613:T:C	158831613	C,NA	T,NA	1,NA	inf,NA	inf,NA	1.01961,NA	6.45699e-05	7.52865e-05
3	chr5:158570175:A:G	158570175	NA,G	NA,A	NA,1	NA,-inf	NA,inf	NA,0.692372	6.45169e-05	7.56984e-05
3	chr5:160095285:T:C	160095285	NA,C	NA,T	NA,1	NA,-inf	NA,inf	NA,0.590115	6.44654e-05	7.59085e-05
3	chr5:159622005:G:A	159622005	A,A	G,G	1,1	inf,-inf	inf,inf	1.64832,0.0605496	6.4462e-05	7.71051e-05
3	chr5:158679017:A:G	158679017	NA,G	NA,A	NA,1	NA,inf	NA,inf	NA,0.715671	6.44594e-05	7.39632e-05
3	chr5:159108026:A:C	159108026	C,C	A,A	1,1	inf,-inf	inf,inf	0.830549,1.32901	6.44521e-05	7.84078e-05
3	chr5:160601220:A:G	160601220	NA,G	NA,A	NA,1	NA,-inf	NA,inf	NA,0.712728	6.44434e-05	7.64711e-05
3	chr5:159670311:A:G	159670311	NA,G	NA,A	NA,1	NA,inf	NA,inf	NA,0.710004	6.44142e-05	7.52057e-05
3	chr5:160333233:C:T	160333233	NA,T	NA,C	NA,1	NA,inf	NA,inf	NA,0.745186	6.43558e-05	7.46425e-05
3	chr5:160333441:A:T	160333441	NA,T	NA,A	NA,1	NA,inf	NA,inf	NA,0.744665	6.43195e-05	7.46007e-05
3	chr5:159161133:T:G	159161133	NA,G	NA,T	NA,1	NA,inf	NA,inf	NA,0.711009	6.42984e-05	7.60435e-05
3	chr5:159770674:T:A	159770674	NA,A	NA,T	NA,1	NA,-inf	NA,inf	NA,0.726023	6.42814e-05	7.56589e-05
3	chr5:160286948:A:C	160286948	C,C	A,A	1,1	inf,inf	inf,inf	0.562646,0.602443	6.42262e-05	7.7606e-05
3	chr5:158992106:A:G	158992106	NA,G	NA,A	NA,1	NA,inf	NA,inf	NA,0.69999	6.42217e-05	7.60561e-05
3	chr5:160096281:A:AC	160096281	NA,AC	NA,A	NA,1	NA,-inf	NA,inf	NA,0.587557	6.41761e-05	7.55685e-05
3	chr5:159787915:A:G	159787915	NA,G	NA,A	NA,1	NA,-inf	NA,inf	NA,0.709281	6.41383e-05	7.5974e-05
3	chr5:160376541:T:C	160376541	NA,C	NA,T	NA,1	NA,inf	NA,inf	NA,0.684282	6.41287e-05	7.57245e-05
3	chr5:158602264:C:A	158602264	NA,A	NA,C	NA,1	NA,inf	NA,inf	NA,0.69106	6.41209e-05	7.49333e-05
3	chr5:159608176:A:G	159608176	NA,G	NA,A	NA,1	NA,inf	NA,inf	NA,0.724635	6.4099e-05	7.45309e-05
3	chr5:160329796:T:C	160329796	NA,C	NA,T	NA,1	NA,inf	NA,inf	NA,0.737115	6.40901e-05	7.43224e-05
3	chr5:160202041:C:G	160202041	G,G	C,C	1,1	-inf,-inf	inf,inf	2.97776,0.80124	6.40592e-05	7.47324e-05
3	chr5:158601359:G:A	158601359	NA,A	NA,G	NA,1	NA,inf	NA,inf	NA,0.69009	6.40209e-05	7.48169e-05
3	chr5:160239951:A:G	160239951	NA,G	NA,A	NA,1	NA,-inf	NA,inf	NA,0.606771	6.40063e-05	7.48694e-05
3	chr5:159767370:C:T	159767370	NA,T	NA,C	NA,1	NA,-inf	NA,inf	NA,0.760705	6.39637e-05	7.55981e-05
3	chr5:159380980:C:T	159380980	NA,T	NA,C	NA,1	NA,inf	NA,inf	NA,0.700281	6.38885e-05	7.49885e-05
3	chr5:159108033:C:A	159108033	A,A	C,C	1,1	inf,-inf	inf,inf	0.825306,1.33187	6.37687e-05	7.74801e-05
3	chr5:159922881:C:T	159922881	NA,T	NA,C	NA,1	NA,inf	NA,inf	NA,0.757448	6.37363e-05	7.50223e-05
3	chr5:158518114:T:C	158518114	NA,C	NA,T	NA,1	NA,inf	NA,inf	NA,0.708798	6.36221e-05	7.44965e-05
3	chr5:160078734:G:C	160078734	NA,C	NA,G	NA,1	NA,-inf	NA,inf	NA,0.609134	6.36083e-05	7.4975e-05
3	chr5:160095463:T:C	160095463	NA,C	NA,T	NA,1	NA,-inf	NA,inf	NA,0.608833	6.35759e-05	7.4937e-05
3	chr5:158382179:A:G	158382179	NA,G	NA,A	NA,1	NA,inf	NA,inf	NA,0.712092	6.35508e-05	7.44596e-05
3	chr5:160082115:G:A	160082115	NA,A	NA,G	NA,1	NA,-inf	NA,inf	NA,0.581228	6.34718e-05	7.47389e-05
3	chr5:159143746:G:A	159143746	A,A	G,G	1,1	-inf,inf	inf,inf	2.11372,0.187	6.34121e-05	8.19563e-05
3	chr5:160199015:C:T	160199015	NA,T	NA,C	NA,1	NA,inf	NA,inf	NA,0.764833	6.3356e-05	7.45581e-05
3	chr5:158370149:G:T	158370149	NA,T	NA,G	NA,1	NA,inf	NA,inf	NA,0.702808	6.33427e-05	7.50032e-05
3	chr5:159773063:G:T	159773063	NA,T	NA,G	NA,1	NA,-inf	NA,inf	NA,0.663774	6.33098e-05	7.48565e-05
3	chr5:158441350:G:A	158441350	NA,A	NA,G	NA,1	NA,inf	NA,inf	NA,0.704394	6.32951e-05	7.42508e-05
3	chr5:160568350:C:T	160568350	T,T	C,C	1,1	inf,-inf	inf,inf	0.242206,1.44479	6.32843e-05	7.53813e-05
3	chr5:159715244:CT:C	159715244	NA,C	NA,CT	NA,1	NA,inf	NA,inf	NA,0.694895	6.3217e-05	7.4551e-05
3	chr5:160103990:G:A	160103990	NA,A	NA,G	NA,1	NA,-inf	NA,inf	NA,0.57782	6.32037e-05	7.44297e-05
3	chr5:160512341:T:C	160512341	NA,C	NA,T	NA,1	NA,-inf	NA,inf	NA,0.706843	6.31952e-05	7.39949e-05
3	chr5:160333437:A:G	160333437	NA,G	NA,A	NA,1	NA,inf	NA,inf	NA,0.733533	6.31936e-05	7.33076e-05
3	chr5:160102332:A:G	160102332	NA,G	NA,A	NA,1	NA,-inf	NA,inf	NA,0.578471	6.31909e-05	7.44092e-05
3	chr5:160334421:T:C	160334421	NA,C	NA,T	NA,1	NA,inf	NA,inf	NA,0.732607	6.31363e-05	7.32471e-05
3	chr5:159961342:TG:T	159961342	T,T	TG,TG	1,1	inf,inf	inf,inf	1.40477,0.445592	6.31081e-05	7.34114e-05
3	chr5:158919803:G:A	158919803	A,NA	G,NA	1,NA	-inf,NA	inf,NA	0.840264,NA	6.29649e-05	7.22101e-05
3	chr5:160485282:A:G	160485282	NA,G	NA,A	NA,1	NA,-inf	NA,inf	NA,0.777284	6.2958e-05	7.49519e-05
3	chr5:159072370:C:G	159072370	NA,G	NA,C	NA,1	NA,inf	NA,inf	NA,0.688183	6.29483e-05	7.42724e-05
3	chr5:159999382:C:T	159999382	NA,T	NA,C	NA,1	NA,inf	NA,inf	NA,0.771577	6.29209e-05	7.37846e-05
3	chr5:159961345:A:C	159961345	C,C	A,A	1,1	inf,inf	inf,inf	1.40355,0.444751	6.28825e-05	7.31493e-05
3	chr5:159803138:G:A	159803138	NA,A	NA,G	NA,1	NA,-inf	NA,inf	NA,0.726725	6.28354e-05	7.38576e-05
3	chr5:159928955:G:A	159928955	NA,A	NA,G	NA,1	NA,-inf	NA,inf	NA,0.651686	6.28338e-05	7.39736e-05
3	chr5:160070956:C:T	160070956	NA,T	NA,C	NA,1	NA,-inf	NA,inf	NA,0.58179	6.28113e-05	7.39614e-05
3	chr5:158822480:A:G	158822480	NA,G	NA,A	NA,1	NA,inf	NA,inf	NA,0.691894	6.27796e-05	7.41982e-05
3	chr5:160331503:C:T	160331503	NA,T	NA,C	NA,1	NA,inf	NA,inf	NA,0.728342	6.27232e-05	7.27657e-05
3	chr5:159560721:T:C	159560721	C,NA	T,NA	1,NA	-inf,NA	inf,NA	0.797679,NA	6.26792e-05	7.35042e-05
3	chr5:159913134:G:A	159913134	NA,A	NA,G	NA,1	NA,inf	NA,inf	NA,0.613572	6.26185e-05	7.40197e-05
3	chr5:158481101:G:T	158481101	NA,T	NA,G	NA,1	NA,inf	NA,inf	NA,0.705796	6.26138e-05	7.39503e-05
3	chr5:159717300:T:A	159717300	NA,A	NA,T	NA,1	NA,inf	NA,inf	NA,0.623288	6.24997e-05	7.35264e-05
3	chr5:160557559:G:A	160557559	NA,A	NA,G	NA,1	NA,-inf	NA,inf	NA,0.717932	6.24577e-05	7.36413e-05
3	chr5:160537647:C:G	160537647	NA,G	NA,C	NA,1	NA,-inf	NA,inf	NA,0.645122	6.24565e-05	7.16584e-05
3	chr5:159588241:G:A	159588241	A,A	G,G	1,1	inf,-inf	inf,inf	1.61162,0.0932557	6.24451e-05	7.45636e-05
3	chr5:158926591:GC:G	158926591	NA,G	NA,GC	NA,1	NA,-inf	NA,inf	NA,0.681924	6.24331e-05	7.3141e-05
3	chr5:160368019:G:C	160368019	NA,C	NA,G	NA,1	NA,-inf	NA,inf	NA,0.665404	6.2433e-05	7.37296e-05
3	chr5:158426118:G:A	158426118	NA,A	NA,G	NA,1	NA,-inf	NA,inf	NA,0.697257	6.23585e-05	7.36272e-05
3	chr5:158515344:C:G	158515344	NA,G	NA,C	NA,1	NA,inf	NA,inf	NA,0.672974	6.23232e-05	7.28685e-05
3	chr5:160302450:G:A	160302450	NA,A	NA,G	NA,1	NA,inf	NA,inf	NA,0.71083	6.22821e-05	7.23375e-05
3	chr5:158426086:G:A	158426086	NA,A	NA,G	NA,1	NA,-inf	NA,inf	NA,0.696447	6.22776e-05	7.35318e-05
3	chr5:160329512:G:A	160329512	NA,A	NA,G	NA,1	NA,inf	NA,inf	NA,0.717779	6.2275e-05	7.22391e-05
3	chr5:159550679:T:C	159550679	NA,C	NA,T	NA,1	NA,-inf	NA,inf	NA,0.671989	6.22705e-05	7.34188e-05
3	chr5:160101294:G:A	160101294	NA,A	NA,G	NA,1	NA,-inf	NA,inf	NA,0.56996	6.22517e-05	7.33049e-05
3	chr5:158676991:G:T	158676991	NA,T	NA,G	NA,1	NA,inf	NA,inf	NA,0.685806	6.22196e-05	7.3577e-05
3	chr5:158428111:T:A	158428111	NA,A	NA,T	NA,1	NA,-inf	NA,inf	NA,0.695547	6.21886e-05	7.34266e-05
3	chr5:159620450:G:A	159620450	NA,A	NA,G	NA,1	NA,-inf	NA,inf	NA,0.672401	6.21048e-05	7.32208e-05
3	chr5:159945683:A:G	159945683	NA,G	NA,A	NA,1	NA,inf	NA,inf	NA,0.518387	6.2063e-05	7.28393e-05
3	chr5:160208949:T:C	160208949	C,C	T,T	1,1	-inf,-inf	inf,inf	2.56873,0.552391	6.20606e-05	7.24539e-05
3	chr5:159716838:C:T	159716838	NA,T	NA,C	NA,1	NA,inf	NA,inf	NA,0.619077	6.20458e-05	7.29912e-05
3	chr5:158969552:C:T	158969552	T,NA	C,NA	1,NA	inf,NA	inf,NA	0.992068,NA	6.20427e-05	7.06771e-05
3	chr5:159714265:C:T	159714265	NA,T	NA,C	NA,1	NA,inf	NA,inf	NA,0.684077	6.20192e-05	7.31361e-05
3	chr5:159714274:C:A	159714274	NA,A	NA,C	NA,1	NA,inf	NA,inf	NA,0.683326	6.19456e-05	7.30494e-05
3	chr5:159269622:T:C	159269622	NA,C	NA,T	NA,1	NA,-inf	NA,inf	NA,0.701003	6.19149e-05	7.28697e-05
3	chr5:159410818:C:T	159410818	NA,T	NA,C	NA,1	NA,-inf	NA,inf	NA,0.688848	6.18695e-05	7.26681e-05
3	chr5:158321820:G:A	158321820	NA,A	NA,G	NA,1	NA,inf	NA,inf	NA,0.674458	6.18662e-05	7.26877e-05
3	chr5:159625538:C:A	159625538	A,NA	C,NA	1,NA	-inf,NA	inf,NA	0.941884,NA	6.17154e-05	7.21712e-05
3	chr5:158650936:T:C	158650936	NA,C	NA,T	NA,1	NA,-inf	NA,inf	NA,0.690691	6.17113e-05	7.24633e-05
3	chr5:159253359:A:T	159253359	T,NA	A,NA	1,NA	inf,NA	inf,NA	0.40457,NA	6.17035e-05	6.6758e-05
3	chr5:159928716:G:A	159928716	NA,A	NA,G	NA,1	NA,-inf	NA,inf	NA,0.6403	6.16736e-05	7.26092e-05
3	chr5:159124858:A:G	159124858	NA,G	NA,A	NA,1	NA,inf	NA,inf	NA,0.69865	6.16476e-05	7.23708e-05
3	chr5:160520574:T:C	160520574	NA,C	NA,T	NA,1	NA,-inf	NA,inf	NA,0.678382	6.15635e-05	7.14102e-05
3	chr5:160494366:G:A	160494366	NA,A	NA,G	NA,1	NA,-inf	NA,inf	NA,0.761119	6.15317e-05	7.32566e-05
3	chr5:158371657:AC:A	158371657	NA,A	NA,AC	NA,1	NA,inf	NA,inf	NA,0.69691	6.14733e-05	7.24308e-05
3	chr5:160115684:C:T	160115684	NA,T	NA,C	NA,1	NA,-inf	NA,inf	NA,0.588572	6.14628e-05	7.24497e-05
3	chr5:159677709:T:C	159677709	NA,C	NA,T	NA,1	NA,inf	NA,inf	NA,0.699064	6.14347e-05	7.24534e-05
3	chr5:158378507:G:A	158378507	NA,A	NA,G	NA,1	NA,inf	NA,inf	NA,0.679484	6.13917e-05	7.19398e-05
3	chr5:158447323:C:T	158447323	NA,T	NA,C	NA,1	NA,-inf	NA,inf	NA,0.686735	6.13159e-05	7.23953e-05
3	chr5:159443295:T:A	159443295	NA,A	NA,T	NA,1	NA,inf	NA,inf	NA,0.624783	6.13005e-05	7.20592e-05
3	chr5:159660933:G:A	159660933	NA,A	NA,G	NA,1	NA,inf	NA,inf	NA,0.677058	6.12485e-05	7.1524e-05
3	chr5:158583552:G:A	158583552	NA,A	NA,G	NA,1	NA,inf	NA,inf	NA,0.689347	6.12404e-05	7.12621e-05
3	chr5:158419409:C:A	158419409	NA,A	NA,C	NA,1	NA,inf	NA,inf	NA,0.68244	6.12058e-05	7.24253e-05
3	chr5:160123799:T:C	160123799	NA,C	NA,T	NA,1	NA,-inf	NA,inf	NA,0.584735	6.1132e-05	7.20605e-05
3	chr5:158424574:T:C	158424574	NA,C	NA,T	NA,1	NA,inf	NA,inf	NA,0.680439	6.11097e-05	7.17234e-05
3	chr5:158649129:C:T	158649129	NA,T	NA,C	NA,1	NA,-inf	NA,inf	NA,0.679966	6.11037e-05	7.17092e-05
3	chr5:158455000:AAAGACTCC:A	158455000	A,A	AAAGACTCC,AAAGACTCC	1,1	-inf,inf	inf,inf	1.64051,0.0181833	6.1096e-05	7.01025e-05
3	chr5:160448786:G:T	160448786	NA,T	NA,G	NA,1	NA,inf	NA,inf	NA,0.702977	6.10533e-05	7.13826e-05
3	chr5:159872090:C:T	159872090	NA,T	NA,C	NA,1	NA,-inf	NA,inf	NA,0.639386	6.10136e-05	7.22255e-05
3	chr5:159555720:A:G	159555720	G,NA	A,NA	1,NA	inf,NA	inf,NA	0.90173,NA	6.09841e-05	7.30181e-05
3	chr5:160200295:C:T	160200295	NA,T	NA,C	NA,1	NA,inf	NA,inf	NA,0.802597	6.09806e-05	7.19121e-05
3	chr5:159599343:A:G	159599343	NA,G	NA,A	NA,1	NA,inf	NA,inf	NA,0.693041	6.095e-05	7.09039e-05
3	chr5:159026142:T:C	159026142	C,NA	T,NA	1,NA	inf,NA	inf,NA	0.204465,NA	6.09481e-05	6.51048e-05
3	chr5:159725127:G:A	159725127	NA,A	NA,G	NA,1	NA,inf	NA,inf	NA,0.599643	6.0908e-05	7.17027e-05
3	chr5:158778068:A:T	158778068	NA,T	NA,A	NA,1	NA,inf	NA,inf	NA,0.668411	6.08927e-05	7.22132e-05
3	chr5:158412761:A:G	158412761	NA,G	NA,A	NA,1	NA,inf	NA,inf	NA,0.67806	6.08774e-05	7.14457e-05
3	chr5:159977317:G:A	159977317	NA,A	NA,G	NA,1	NA,inf	NA,inf	NA,0.738628	6.08372e-05	7.14117e-05
3	chr5:159391959:G:A	159391959	NA,A	NA,G	NA,1	NA,-inf	NA,inf	NA,0.660744	6.08197e-05	7.19305e-05
3	chr5:158666444:G:A	158666444	NA,A	NA,G	NA,1	NA,inf	NA,inf	NA,0.694972	6.07598e-05	7.12813e-05
3	chr5:158383215:C:T	158383215	NA,T	NA,C	NA,1	NA,inf	NA,inf	NA,0.677749	6.07596e-05	7.18988e-05
3	chr5:158394950:A:T	158394950	NA,T	NA,A	NA,1	NA,inf	NA,inf	NA,0.677218	6.07093e-05	7.18391e-05
3	chr5:158389649:A:T	158389649	NA,T	NA,A	NA,1	NA,inf	NA,inf	NA,0.676915	6.06815e-05	7.18062e-05
3	chr5:159715909:T:C	159715909	NA,C	NA,T	NA,1	NA,inf	NA,inf	NA,0.668339	6.06808e-05	7.15653e-05
3	chr5:158998005:C:A	158998005	A,A	C,C	1,1	inf,-inf	inf,inf	1.9159,0.340909	6.06501e-05	7.69015e-05
3	chr5:160525292:T:C	160525292	NA,C	NA,T	NA,1	NA,-inf	NA,inf	NA,0.634882	6.06397e-05	7.06608e-05
3	chr5:158370701:C:T	158370701	NA,T	NA,C	NA,1	NA,inf	NA,inf	NA,0.675217	6.06353e-05	7.17943e-05
3	chr5:160439492:C:A	160439492	NA,A	NA,C	NA,1	NA,-inf	NA,inf	NA,0.625703	6.06084e-05	7.14811e-05
3	chr5:160239543:A:G	160239543	NA,G	NA,A	NA,1	NA,-inf	NA,inf	NA,0.574491	6.0574e-05	7.08752e-05
3	chr5:159629761:C:T	159629761	T,T	C,C	1,1	inf,-inf	inf,inf	1.62044,0.0313395	6.0555e-05	7.23918e-05
3	chr5:160539740:C:G	160539740	NA,G	NA,C	NA,1	NA,inf	NA,inf	NA,0.670857	6.0553e-05	7.04157e-05
3	chr5:159496405:G:T	159496405	NA,T	NA,G	NA,1	NA,inf	NA,inf	NA,0.689558	6.05448e-05	7.12019e-05
3	chr5:159494094:C:G	159494094	NA,G	NA,C	NA,1	NA,inf	NA,inf	NA,0.689165	6.05082e-05	7.11591e-05
3	chr5:160423593:A:G	160423593	G,NA	A,NA	1,NA	-inf,NA	inf,NA	1.03372,NA	6.04944e-05	6.98755e-05
3	chr5:159003557:G:A	159003557	A,NA	G,NA	1,NA	inf,NA	inf,NA	0.960517,NA	6.04901e-05	6.86918e-05
3	chr5:160201925:G:A	160201925	NA,A	NA,G	NA,1	NA,inf	NA,inf	NA,0.796723	6.04573e-05	7.12956e-05
3	chr5:158941500:C:T	158941500	NA,T	NA,C	NA,1	NA,-inf	NA,inf	NA,0.663503	6.03754e-05	7.07665e-05
3	chr5:160196035:AT:A	160196035	A,NA	AT,NA	1,NA	-inf,NA	inf,NA	2.34143,NA	6.03606e-05	7.14142e-05
3	chr5:159464460:T:C	159464460	NA,C	NA,T	NA,1	NA,inf	NA,inf	NA,0.681689	6.03446e-05	7.07962e-05
3	chr5:160582392:C:T	160582392	NA,T	NA,C	NA,1	NA,inf	NA,inf	NA,0.608337	6.03286e-05	7.01441e-05
3	chr5:159434496:T:C	159434496	NA,C	NA,T	NA,1	NA,-inf	NA,inf	NA,0.643234	6.03175e-05	7.15306e-05
3	chr5:160558433:C:T	160558433	NA,T	NA,C	NA,1	NA,-inf	NA,inf	NA,0.692872	6.02973e-05	7.10048e-05
3	chr5:160203850:C:T	160203850	NA,T	NA,C	NA,1	NA,inf	NA,inf	NA,0.749224	6.02631e-05	7.0952e-05
3	chr5:159954148:T:A	159954148	NA,A	NA,T	NA,1	NA,-inf	NA,inf	NA,0.618846	6.02527e-05	7.13565e-05
3	chr5:159282974:A:T	159282974	T,T	A,A	1,1	inf,inf	inf,inf	0.835529,0.900702	6.02299e-05	6.81953e-05
3	chr5:160579655:T:C	160579655	C,NA	T,NA	1,NA	inf,NA	inf,NA	0.644592,NA	6.01768e-05	7.10287e-05
3	chr5:159877962:C:T	159877962	NA,T	NA,C	NA,1	NA,-inf	NA,inf	NA,0.630527	6.0134e-05	7.11795e-05
3	chr5:159745542:A:C	159745542	NA,C	NA,A	NA,1	NA,-inf	NA,inf	NA,0.655466	6.01234e-05	7.10165e-05
3	chr5:159585586:G:A	159585586	NA,A	NA,G	NA,1	NA,-inf	NA,inf	NA,0.650076	6.01033e-05	7.07961e-05
3	chr5:159273559:A:G	159273559	G,G	A,A	1,1	inf,inf	inf,inf	0.830309,0.905937	6.00814e-05	6.8043e-05
3	chr5:159430464:T:C	159430464	C,C	T,T	1,1	-inf,-inf	inf,inf	0.115978,1.62243	6.00184e-05	7.24091e-05
3	chr5:160428637:C:T	160428637	NA,T	NA,C	NA,1	NA,-inf	NA,inf	NA,0.618679	5.99957e-05	7.0343e-05
3	chr5:159661840:G:C	159661840	NA,C	NA,G	NA,1	NA,inf	NA,inf	NA,0.664786	5.99651e-05	7.00452e-05
3	chr5:160373837:TC:T	160373837	NA,T	NA,TC	NA,1	NA,inf	NA,inf	NA,0.639603	5.99549e-05	7.07952e-05
3	chr5:158816934:G:A	158816934	NA,A	NA,G	NA,1	NA,inf	NA,inf	NA,0.652194	5.99407e-05	7.02074e-05
3	chr5:158331267:G:A	158331267	NA,A	NA,G	NA,1	NA,-inf	NA,inf	NA,0.676016	5.98064e-05	7.03721e-05
3	chr5:159784434:G:A	159784434	NA,A	NA,G	NA,1	NA,inf	NA,inf	NA,0.681337	5.97899e-05	7.03512e-05
3	chr5:158498365:C:T	158498365	NA,T	NA,C	NA,1	NA,inf	NA,inf	NA,0.668883	5.9744e-05	7.00136e-05
3	chr5:160179627:G:A	160179627	A,A	G,G	1,1	inf,-inf	inf,inf	3.64645,0.0538237	5.96972e-05	6.98887e-05
```
