## Supplementary material for "Characterization of shared and ancestry-specific signals driving complex traits using multi-ancestry fine-mapping": susiex_nc3.cs80.snp (part 1 of 2)

```
BP	SNP	PIP(CS1)	LogBF(CS1,Pop1)	LogBF(CS1,Pop2)	PIP(CS2)	LogBF(CS2,Pop1)	LogBF(CS2,Pop2)	PIP(CS3)	LogBF(CS3,Pop1)	LogBF(CS3,Pop2)
158315908	chr5:158315908:T:C	1.5973e-11	-1.67032	-1.43932	1.1177e-06	-1.62758	-1.42253	6.1217e-06	-1.6388	-1.42795
158316287	chr5:158316287:C:T	2.46046e-11	-1.65368	-1.02393	1.69414e-06	-1.60759	-1.02661	9.73217e-06	-1.61775	-0.985401
158316309	chr5:158316309:G:A	4.41264e-11	-1.81044	-0.283037	3.07402e-06	-1.7265	-0.3119	1.73819e-05	-1.78189	-0.241272
158316354	chr5:158316354:C:T	6.57815e-11	-1.6942	-4.92792e-10	4.419e-06	-1.67547	-4.92792e-10	2.39605e-05	-1.70218	-4.92792e-10
158316635	chr5:158316635:A:G	8.48129e-11	-2.2016e-10	-1.44009	5.59172e-06	-2.2016e-10	-1.44009	3.11931e-05	-2.2016e-10	-1.43839
158316738	chr5:158316738:C:T	9.42582e-11	-2.2016e-10	-1.3345	6.03281e-06	-2.2016e-10	-1.36417	3.49821e-05	-2.2016e-10	-1.32375
158316773	chr5:158316773:G:T	2.00419e-11	-1.54258	-1.34014	1.62114e-06	-1.35993	-1.31832	8.35768e-06	-1.43426	-1.32114
158317289	chr5:158317289:G:A	5.494e-11	-1.8743	-4.92792e-10	3.55589e-06	-1.89277	-4.92792e-10	2.00557e-05	-1.88007	-4.92792e-10
158317801	chr5:158317801:G:A	8.72838e-11	-1.41137	-4.92792e-10	7.0253e-06	-1.21186	-4.92792e-10	3.71942e-05	-1.26244	-4.92792e-10
158318033	chr5:158318033:T:A	9.52328e-11	-1.32421	-4.92792e-10	5.73372e-06	-1.41502	-4.92792e-10	3.54416e-05	-1.3107	-4.92792e-10
158318161	chr5:158318161:G:C	1.89584e-11	-1.88699	-1.05131	1.25781e-06	-1.8816	-1.05041	7.38051e-06	-1.87943	-1.00031
158318255	chr5:158318255:C:T	1.28189e-11	-1.84639	-1.48322	8.99421e-07	-1.77691	-1.49047	4.98252e-06	-1.78628	-1.48637
158318366	chr5:158318366:T:C	2.05694e-11	-1.74419	-1.11254	1.44609e-06	-1.66372	-1.12879	8.30293e-06	-1.67416	-1.08782
158318466	chr5:158318466:C:T	1.34969e-11	-1.88004	-1.39804	9.18199e-07	-1.84075	-1.40597	5.11602e-06	-1.86605	-1.38016
158318824	chr5:158318824:A:T	1.0933e-10	-2.2016e-10	-1.18616	7.22914e-06	-2.2016e-10	-1.18326	4.07953e-05	-2.2016e-10	-1.17002
158319050	chr5:158319050:G:A	1.2929e-10	-1.01848	-4.92792e-10	8.95036e-06	-0.969686	-4.92792e-10	4.35853e-05	-1.10387	-4.92792e-10
158319092	chr5:158319092:C:T	1.39388e-11	-1.83301	-1.41285	9.77951e-07	-1.75843	-1.42524	5.45792e-06	-1.76794	-1.41358
158319166	chr5:158319166:C:G	5.054e-11	-0.465317	-1.49246	4.15948e-06	-0.239956	-1.49604	2.05389e-05	-0.360801	-1.49547
158319254	chr5:158319254:G:A	8.21759e-11	-2.2016e-10	-1.47168	5.40463e-06	-2.2016e-10	-1.47412	3.00031e-05	-2.2016e-10	-1.47729
158319282	chr5:158319282:T:C	1.32079e-11	-1.8667	-1.43302	8.93215e-07	-1.85887	-1.41544	4.9766e-06	-1.85633	-1.41751
158319302	chr5:158319302:C:T	1.21458e-11	-1.88451	-1.49905	8.09368e-07	-1.8756	-1.49728	4.56483e-06	-1.87253	-1.48768
158319595	chr5:158319595:A:G	7.19682e-11	-1.60431	-4.92792e-10	5.2744e-06	-1.49851	-4.92792e-10	2.78817e-05	-1.55062	-4.92792e-10
158319625	chr5:158319625:T:C	1.30803e-11	-1.86967	-1.43976	8.83625e-07	-1.86221	-1.42289	4.92302e-06	-1.8598	-1.42487
158319836	chr5:158319836:C:T	1.37226e-11	-1.84255	-1.41894	9.58364e-07	-1.77244	-1.43147	5.34734e-06	-1.78147	-1.42052
158319844	chr5:158319844:C:T	2.30991e-11	-1.87834	-0.862402	1.48107e-06	-1.89467	-0.87394	8.84864e-06	-1.89003	-0.8083
158319882	chr5:158319882:G:A	1.3455e-11	-1.85443	-1.42676	9.119e-07	-1.84493	-1.40867	5.08199e-06	-1.84211	-1.41077
158320441	chr5:158320441:A:G	1.30568e-11	-1.86046	-1.45077	8.82383e-07	-1.85174	-1.43477	4.9178e-06	-1.84897	-1.43675
158320588	chr5:158320588:C:A	1.27005e-10	-2.2016e-10	-1.03631	8.54526e-06	-2.2016e-10	-1.016	4.97783e-05	-2.2016e-10	-0.97101
158320785	chr5:158320785:G:A	9.25907e-11	-2.2016e-10	-1.35235	6.26824e-06	-2.2016e-10	-1.32588	3.47846e-05	-2.2016e-10	-1.32941
158320989	chr5:158320989:A:T	9.50291e-11	-2.2016e-10	-1.32636	6.07469e-06	-2.2016e-10	-1.35725	3.52604e-05	-2.2016e-10	-1.31583
158321197	chr5:158321197:G:C	1.29505e-11	-1.8663	-1.4531	8.74192e-07	-1.85839	-1.43745	4.87144e-06	-1.85579	-1.43941
158321498	chr5:158321498:C:T	1.04608e-10	-1.86603	0.635705	6.60311e-06	-1.89732	0.623481	3.66903e-05	-1.87799	0.601918
158321557	chr5:158321557:A:G	1.57881e-10	-2.2016e-10	-0.8187	1.02531e-05	-2.2016e-10	-0.8338	5.80186e-05	-2.2016e-10	-0.817826
158321583	chr5:158321583:T:C	2.04037e-11	-1.41221	-1.45261	1.72713e-06	-1.15851	-1.45641	8.32331e-06	-1.31384	-1.44569
158321820	chr5:158321820:G:A	1.60877e-10	-2.2016e-10	-0.799899	1.08219e-05	-2.2016e-10	-0.779805	6.18662e-05	-2.2016e-10	-0.753615
158322054	chr5:158322054:A:C	8.16794e-11	-2.2016e-10	-1.47774	5.43042e-06	-2.2016e-10	-1.46936	2.99258e-05	-2.2016e-10	-1.47987
158322351	chr5:158322351:T:C	7.12999e-11	-1.61364	-4.92792e-10	4.69638e-06	-1.61459	-4.92792e-10	2.50686e-05	-1.65697	-4.92792e-10
158322480	chr5:158322480:T:A	1.30016e-11	-1.86448	-1.45099	8.7813e-07	-1.85631	-1.43503	4.8939e-06	-1.85357	-1.43703
158322537	chr5:158322537:G:A	8.79409e-11	-2.2016e-10	-1.40387	5.8498e-06	-2.2016e-10	-1.39497	3.30122e-05	-2.2016e-10	-1.38171
158323126	chr5:158323126:C:T	1.28353e-11	-1.86595	-1.46238	8.65532e-07	-1.85804	-1.44775	4.82435e-06	-1.85536	-1.44955
158323304	chr5:158323304:A:G	1.07552e-10	-2.2016e-10	-1.20257	7.27226e-06	-2.2016e-10	-1.17731	3.94353e-05	-2.2016e-10	-1.20393
158323341	chr5:158323341:A:G	1.31951e-11	-1.88271	-1.41798	8.91107e-07	-1.87807	-1.39861	4.96264e-06	-1.87531	-1.40135
158323352	chr5:158323352:G:A	8.06783e-11	-2.2016e-10	-1.49007	5.33599e-06	-2.2016e-10	-1.48691	2.97731e-05	-2.2016e-10	-1.48498
158323412	chr5:158323412:C:A	1.5272e-10	-2.2016e-10	-0.85193	9.92153e-06	-2.2016e-10	-0.866673	5.61305e-05	-2.2016e-10	-0.85091
158323546	chr5:158323546:T:C	1.30149e-11	-1.86173	-1.45271	8.79095e-07	-1.85342	-1.43682	4.90077e-06	-1.85046	-1.43873
158323661	chr5:158323661:A:T	1.28263e-11	-1.86698	-1.46206	8.64649e-07	-1.85939	-1.44742	4.81938e-06	-1.85671	-1.44924
158323995	chr5:158323995:A:G	1.30382e-11	-1.85664	-1.45602	8.80619e-07	-1.84777	-1.44074	4.90931e-06	-1.84477	-1.44268
158324825	chr5:158324825:A:C	1.39937e-10	-2.2016e-10	-0.939346	9.21106e-06	-2.2016e-10	-0.940975	5.03074e-05	-2.2016e-10	-0.960438
158325154	chr5:158325154:C:A	8.01966e-11	-2.2016e-10	-1.49606	5.29602e-06	-2.2016e-10	-1.49443	2.95434e-05	-2.2016e-10	-1.49273
158325517	chr5:158325517:T:G	8.041e-11	-2.2016e-10	-1.4934	5.31075e-06	-2.2016e-10	-1.49165	2.96363e-05	-2.2016e-10	-1.48959
158326097	chr5:158326097:T:C	2.2051e-11	-1.73382	-1.05336	1.55108e-06	-1.65078	-1.07165	8.92785e-06	-1.66133	-1.02808
158326176	chr5:158326176:A:G	9.37231e-11	-1.34019	-4.92792e-10	5.7988e-06	-1.40373	-4.92792e-10	3.36895e-05	-1.3614	-4.92792e-10
158326406	chr5:158326406:A:G	1.28697e-11	-1.87382	-1.45184	8.67778e-07	-1.86694	-1.43626	4.83468e-06	-1.86444	-1.43833
158326532	chr5:158326532:A:G	2.66163e-11	-1.86182	-0.7372	1.69109e-06	-1.88688	-0.749125	1.02e-05	-1.8788	-0.677403
158327361	chr5:158327361:C:T	8.12262e-11	-2.2016e-10	-1.4833	5.36566e-06	-2.2016e-10	-1.48136	2.99538e-05	-2.2016e-10	-1.47893
158327413	chr5:158327413:A:G	4.07738e-11	-0.669316	-1.50318	3.29299e-06	-0.46385	-1.50573	1.6401e-05	-0.575947	-1.5053
158327451	chr5:158327451:T:C	3.91547e-10	-2.2016e-10	0.0895671	2.41639e-05	-2.2016e-10	0.0234785	0.000150743	-2.2016e-10	0.136987
158327635	chr5:158327635:A:G	5.59474e-11	-0.412613	-1.44351	4.64821e-06	-0.183846	-1.44105	2.30144e-05	-0.302513	-1.43996
158327920	chr5:158327920:A:T	1.46843e-11	-1.75931	-1.43445	1.06193e-06	-1.6806	-1.42069	5.78962e-06	-1.69088	-1.43165
158328431	chr5:158328431:G:T	5.54044e-11	-1.86588	-4.92792e-10	3.72536e-06	-1.84622	-4.92792e-10	2.17224e-05	-1.80025	-4.92792e-10
158328460	chr5:158328460:T:C	1.18251e-11	-1.89722	-1.5131	8.03792e-07	-1.86623	-1.51356	4.34706e-06	-1.89592	-1.51317
158328613	chr5:158328613:C:T	1.60996e-10	-2.2016e-10	-0.799158	1.04563e-05	-2.2016e-10	-0.814178	5.9187e-05	-2.2016e-10	-0.797888
158328747	chr5:158328747:C:T	1.4526e-11	-1.88054	-1.32406	9.88623e-07	-1.87483	-1.29799	5.50174e-06	-1.87281	-1.30071
158328854	chr5:158328854:A:G	1.28984e-11	-1.89253	-1.4309	8.45202e-07	-1.89028	-1.43928	4.78951e-06	-1.89104	-1.42113
158329001	chr5:158329001:TG:T	1.01621e-10	-2.2016e-10	-1.25929	6.74699e-06	-2.2016e-10	-1.25228	3.73015e-05	-2.2016e-10	-1.25956
158329073	chr5:158329073:A:G	1.17512e-10	-2.2016e-10	-1.114	7.80773e-06	-2.2016e-10	-1.10627	4.44116e-05	-2.2016e-10	-1.08509
158329302	chr5:158329302:A:C	8.0998e-11	-2.2016e-10	-1.48611	5.34706e-06	-2.2016e-10	-1.48483	2.96678e-05	-2.2016e-10	-1.48853
158329684	chr5:158329684:G:A	1.02913e-10	-2.2016e-10	-1.24665	6.79092e-06	-2.2016e-10	-1.24579	3.79784e-05	-2.2016e-10	-1.24157
158330223	chr5:158330223:T:A	3.35429e-11	-1.89282	-0.474898	2.22565e-06	-1.88903	-0.4723	1.3403e-05	-1.88756	-0.395549
158330663	chr5:158330663:G:A	3.40042e-11	-1.88788	-0.466173	2.25727e-06	-1.88291	-0.464315	1.36053e-05	-1.8809	-0.387223
158330876	chr5:158330876:A:G	1.34036e-10	-2.2016e-10	-0.982427	8.6866e-06	-2.2016e-10	-0.999599	4.80112e-05	-2.2016e-10	-1.00715
158330977	chr5:158330977:ATC:A	2.66619e-11	-1.884	-0.713304	1.71928e-06	-1.89669	-0.722781	1.03429e-05	-1.89381	-0.648486
158331210	chr5:158331210:A:T	1.42802e-11	-1.8769	-1.34476	9.71117e-07	-1.87065	-1.32003	5.40617e-06	-1.86843	-1.32262
158331267	chr5:158331267:G:A	1.62612e-10	-2.2016e-10	-0.789169	1.05662e-05	-2.2016e-10	-0.803722	5.98064e-05	-2.2016e-10	-0.787477
158331435	chr5:158331435:A:G	3.11688e-11	-1.88839	-0.55273	2.06895e-06	-1.8835	-0.55084	1.24304e-05	-1.8815	-0.476951
158331514	chr5:158331514:A:G	7.96407e-11	-2.2016e-10	-1.50301	5.25406e-06	-2.2016e-10	-1.50238	2.92942e-05	-2.2016e-10	-1.5012
158331532	chr5:158331532:T:C	3.0523e-11	-1.88518	-0.576881	2.02768e-06	-1.87961	-0.574875	1.21753e-05	-1.87735	-0.501832
158331888	chr5:158331888:G:A	3.41162e-11	-0.987028	-1.36374	1.68657e-06	-1.27725	-1.36143	1.02765e-05	-1.19148	-1.35724
158332270	chr5:158332270:G:T	1.57753e-10	-2.2016e-10	-0.819511	1.02463e-05	-2.2016e-10	-0.834466	5.79827e-05	-2.2016e-10	-0.818444
158332662	chr5:158332662:G:A	3.41548e-10	-2.2016e-10	-0.0470503	2.11342e-05	-2.2016e-10	-0.110489	0.000131142	-2.2016e-10	-0.0023094
158333239	chr5:158333239:T:C	3.13978e-11	-1.88246	-0.551336	2.08721e-06	-1.87634	-0.549209	1.25431e-05	-1.87388	-0.475533
158333390	chr5:158333390:G:A	3.4446e-11	-0.990179	-1.35097	1.70572e-06	-1.27878	-1.34861	1.03705e-05	-1.19533	-1.3443
158333507	chr5:158333507:T:C	1.07389e-10	-2.2016e-10	-1.20408	7.236e-06	-2.2016e-10	-1.18231	3.92501e-05	-2.2016e-10	-1.20863
158333690	chr5:158333690:A:G	1.38085e-11	-1.85681	-1.39845	9.55851e-07	-1.79482	-1.41172	5.3507e-06	-1.8025	-1.39886
158333900	chr5:158333900:A:C	6.3804e-11	-1.72472	-4.92792e-10	4.22384e-06	-1.72064	-4.92792e-10	2.43679e-05	-1.68532	-4.92792e-10
158334299	chr5:158334299:TC:T	1.19474e-10	-2.2016e-10	-1.09744	7.52492e-06	-2.2016e-10	-1.14316	4.46962e-05	-2.2016e-10	-1.0787
158334548	chr5:158334548:C:T	2.09578e-11	-1.35756	-1.48046	1.17905e-06	-1.51223	-1.48445	7.50488e-06	-1.37737	-1.48566
158334601	chr5:158334601:A:AT	1.59387e-10	-2.2016e-10	-0.809204	1.04797e-05	-2.2016e-10	-0.811936	5.70829e-05	-2.2016e-10	-0.834084
158334934	chr5:158334934:G:A	7.99405e-11	-2.2016e-10	-1.49926	5.27858e-06	-2.2016e-10	-1.49772	2.94405e-05	-2.2016e-10	-1.49622
158334986	chr5:158334986:T:C	1.20427e-11	-1.87967	-1.51241	7.99735e-07	-1.87077	-1.51408	4.46713e-06	-1.86798	-1.51387
158335218	chr5:158335218:A:G	1.43496e-11	-1.8809	-1.33592	9.75559e-07	-1.87521	-1.31092	5.43037e-06	-1.8732	-1.31338
158335316	chr5:158335316:G:A	1.37966e-10	-2.2016e-10	-0.953528	8.9707e-06	-2.2016e-10	-0.967417	5.06835e-05	-2.2016e-10	-0.952989
158335477	chr5:158335477:G:T	2.52582e-11	-1.88292	-0.768471	1.63009e-06	-1.89646	-0.776292	9.78266e-06	-1.89328	-0.704696
158335687	chr5:158335687:A:G	1.19902e-10	-2.2016e-10	-1.09386	7.54419e-06	-2.2016e-10	-1.1406	4.50263e-05	-2.2016e-10	-1.07134
158335964	chr5:158335964:G:T	8.02094e-11	-2.2016e-10	-1.4959	5.27265e-06	-2.2016e-10	-1.49885	2.92988e-05	-2.2016e-10	-1.50104
158336117	chr5:158336117:T:G	1.22637e-11	-1.89631	-1.47759	8.2616e-07	-1.87356	-1.47879	4.47691e-06	-1.89706	-1.48259
158336155	chr5:158336155:T:C	1.42235e-10	-2.2016e-10	-0.92306	9.57102e-06	-2.2016e-10	-0.902641	5.44559e-05	-2.2016e-10	-0.881197
158336328	chr5:158336328:T:C	2.11162e-11	-1.86108	-0.96942	1.45163e-06	-1.85281	-0.935886	8.08709e-06	-1.84963	-0.93869
158336940	chr5:158336940:G:A	6.1814e-10	-2.2016e-10	0.546177	3.98125e-05	-2.2016e-10	0.5228	0.000226195	-2.2016e-10	0.54281
158337738	chr5:158337738:C:T	4.6373e-10	-2.2016e-10	0.258764	2.83602e-05	-2.2016e-10	0.183607	0.000179211	-2.2016e-10	0.309974
158337826	chr5:158337826:A:G	1.44408e-10	-2.2016e-10	-0.907895	9.37694e-06	-2.2016e-10	-0.923127	5.30246e-05	-2.2016e-10	-0.907833
158337965	chr5:158337965:A:C	9.30984e-11	-2.2016e-10	-1.34688	6.24004e-06	-2.2016e-10	-1.33039	3.40649e-05	-2.2016e-10	-1.35032
158338577	chr5:158338577:T:C	1.0339e-10	-2.2016e-10	-1.24203	6.85055e-06	-2.2016e-10	-1.23705	3.84348e-05	-2.2016e-10	-1.22963
158338735	chr5:158338735:T:A	1.36817e-11	-1.85899	-1.4055	9.31114e-07	-1.84652	-1.38623	5.17893e-06	-1.8421	-1.39189
158338926	chr5:158338926:A:G	1.37994e-11	-1.87464	-1.38127	9.38819e-07	-1.86469	-1.35982	5.21443e-06	-1.86158	-1.36558
158338963	chr5:158338963:C:A	1.0298e-10	-2.2016e-10	-1.246	6.82291e-06	-2.2016e-10	-1.2411	3.82786e-05	-2.2016e-10	-1.2337
158339159	chr5:158339159:C:T	2.25188e-11	-1.71282	-1.05337	1.59046e-06	-1.62569	-1.07166	9.14335e-06	-1.63747	-1.02809
158339270	chr5:158339270:C:T	1.17646e-10	-2.2016e-10	-1.11286	7.40192e-06	-2.2016e-10	-1.15964	4.40951e-05	-2.2016e-10	-1.09224
158339295	chr5:158339295:T:C	2.225e-11	-1.86959	-0.908609	1.53133e-06	-1.86217	-0.873073	8.52801e-06	-1.85953	-0.875701
158339460	chr5:158339460:C:T	1.07971e-10	-2.2016e-10	-1.19868	7.17353e-06	-2.2016e-10	-1.19098	3.96292e-05	-2.2016e-10	-1.19902
158339502	chr5:158339502:C:T	1.3008e-10	-2.2016e-10	-1.01239	8.46097e-06	-2.2016e-10	-1.02592	4.77783e-05	-2.2016e-10	-1.01202
158339871	chr5:158339871:T:C	2.14483e-11	-1.87274	-0.942154	1.4739e-06	-1.86587	-0.907601	8.2101e-06	-1.86332	-0.909906
158340156	chr5:158340156:T:C	1.25805e-10	-2.2016e-10	-1.04581	8.18811e-06	-2.2016e-10	-1.0587	4.62103e-05	-2.2016e-10	-1.04539
158340197	chr5:158340197:C:T	2.26124e-10	-2.2016e-10	-0.459456	1.41608e-05	-2.2016e-10	-0.510906	8.69296e-05	-2.2016e-10	-0.413491
158341102	chr5:158341102:C:T	5.37206e-11	-1.89674	-4.92792e-10	3.54014e-06	-1.89721	-4.92792e-10	1.97197e-05	-1.89697	-4.92792e-10
158341244	chr5:158341244:A:G	2.18926e-11	-1.87408	-0.920308	1.50545e-06	-1.86733	-0.884963	8.3869e-06	-1.86475	-0.887168
158341363	chr5:158341363:C:T	2.19158e-11	-1.87675	-0.916578	1.507e-06	-1.87038	-0.880885	8.39297e-06	-1.86793	-0.883262
158341451	chr5:158341451:A:C	1.25731e-11	-1.89687	-1.45211	8.50622e-07	-1.87026	-1.45291	4.59357e-06	-1.89661	-1.45733
158341549	chr5:158341549:A:G	2.21159e-11	-1.87219	-0.912057	1.52127e-06	-1.86509	-0.876746	8.47616e-06	-1.86242	-0.878909
158342091	chr5:158342091:A:G	1.06931e-10	-2.2016e-10	-1.20835	6.87263e-06	-2.2016e-10	-1.23383	4.03394e-05	-2.2016e-10	-1.18126
158342499	chr5:158342499:T:C	2.20743e-11	-1.87299	-0.913134	1.51782e-06	-1.86611	-0.877995	8.45704e-06	-1.86344	-0.880153
158342625	chr5:158342625:C:T	1.23669e-10	-2.2016e-10	-1.06293	8.05059e-06	-2.2016e-10	-1.07564	4.54221e-05	-2.2016e-10	-1.06259
158343174	chr5:158343174:T:G	2.40803e-11	-1.8595	-0.839643	1.53015e-06	-1.88553	-0.850483	9.16867e-06	-1.87695	-0.785848
158343371	chr5:158343371:C:T	8.43171e-11	-2.2016e-10	-1.44595	5.64937e-06	-2.2016e-10	-1.42984	3.08718e-05	-2.2016e-10	-1.44875
158343577	chr5:158343577:C:T	2.67386e-11	-1.87949	-0.714945	1.77787e-06	-1.8704	-0.715564	1.06389e-05	-1.86678	-0.647286
158343915	chr5:158343915:C:G	1.94167e-10	-2.2016e-10	-0.611822	1.28113e-05	-2.2016e-10	-0.61105	6.99489e-05	-2.2016e-10	-0.630825
158344029	chr5:158344029:A:C	2.07556e-11	-1.87585	-0.971868	1.42514e-06	-1.86924	-0.937868	7.94032e-06	-1.86675	-0.939888
158344049	chr5:158344049:GA:G	1.4119e-10	-2.2016e-10	-0.93043	9.50922e-06	-2.2016e-10	-0.909119	5.55968e-05	-2.2016e-10	-0.860463
158344091	chr5:158344091:C:T	1.2306e-10	-2.2016e-10	-1.06786	8.01443e-06	-2.2016e-10	-1.08014	4.52164e-05	-2.2016e-10	-1.06713
158344155	chr5:158344155:G:C	2.73746e-11	-1.19136	-1.37956	1.48339e-06	-1.36306	-1.40399	9.80574e-06	-1.21848	-1.37714
158344263	chr5:158344263:G:A	1.36517e-11	-1.86174	-1.40494	9.22791e-07	-1.85303	-1.38871	5.10303e-06	-1.84997	-1.39878
158344813	chr5:158344813:AT:A	9.68699e-11	0.0715112	-1.37868	8.35675e-06	0.33699	-1.3753	4.0828e-05	0.203682	-1.3729
158344900	chr5:158344900:G:A	2.13429e-11	-1.87202	-0.947794	1.46716e-06	-1.86492	-0.913125	8.17699e-06	-1.86222	-0.915049
158345061	chr5:158345061:G:A	1.37418e-11	-1.84151	-1.41859	9.60624e-07	-1.77131	-1.43024	5.36576e-06	-1.78035	-1.4182
158345177	chr5:158345177:G:A	1.27403e-10	-2.2016e-10	-1.03318	8.29484e-06	-2.2016e-10	-1.04575	4.68222e-05	-2.2016e-10	-1.03223
158345228	chr5:158345228:T:C	2.33986e-10	-2.2016e-10	-0.425279	1.45416e-05	-2.2016e-10	-0.484368	8.95565e-05	-2.2016e-10	-0.38372
158345399	chr5:158345399:A:G	2.08468e-11	-1.87993	-0.963411	1.43006e-06	-1.87401	-0.929654	7.965e-06	-1.87175	-0.931779
158345437	chr5:158345437:A:G	7.22488e-11	-1.60042	-4.92792e-10	5.0162e-06	-1.54871	-4.92792e-10	2.68316e-05	-1.58901	-4.92792e-10
158345576	chr5:158345576:C:T	1.08571e-10	-1.19314	-4.92792e-10	7.08196e-06	-1.20383	-4.92792e-10	3.65674e-05	-1.27943	-4.92792e-10
158345642	chr5:158345642:A:G	8.30096e-11	-2.2016e-10	-1.46158	5.48545e-06	-2.2016e-10	-1.45928	3.07059e-05	-2.2016e-10	-1.45413
158345700	chr5:158345700:T:C	8.03192e-11	-2.2016e-10	-1.49453	5.32927e-06	-2.2016e-10	-1.48817	2.94415e-05	-2.2016e-10	-1.49619
158346035	chr5:158346035:A:G	1.26753e-11	-1.86137	-1.47952	8.81088e-07	-1.8012	-1.48678	4.89255e-06	-1.80903	-1.48184
158346125	chr5:158346125:GAAGA:G	9.78808e-11	-2.2016e-10	-1.29679	6.55715e-06	-2.2016e-10	-1.28082	3.53877e-05	-2.2016e-10	-1.31223
158346144	chr5:158346144:A:G	1.94831e-10	-2.2016e-10	-0.608404	1.27768e-05	-2.2016e-10	-0.613752	6.93957e-05	-2.2016e-10	-0.638765
158346347	chr5:158346347:A:C	2.18286e-11	-1.87581	-0.921509	1.50023e-06	-1.8692	-0.886557	8.3572e-06	-1.86669	-0.888775
158346585	chr5:158346585:G:A	2.22036e-11	-1.87068	-0.909601	1.52767e-06	-1.86351	-0.874132	8.51279e-06	-1.86074	-0.876281
158346600	chr5:158346600:A:G	1.28233e-11	-1.89668	-1.4326	8.66236e-07	-1.87146	-1.43351	4.67984e-06	-1.89681	-1.43851
158346637	chr5:158346637:T:C	1.22923e-10	-2.2016e-10	-1.06898	8.00326e-06	-2.2016e-10	-1.08153	4.51422e-05	-2.2016e-10	-1.06877
158346943	chr5:158346943:G:A	1.87104e-10	-2.2016e-10	-0.648871	1.22579e-05	-2.2016e-10	-0.655213	6.66677e-05	-2.2016e-10	-0.678869
158347158	chr5:158347158:A:T	3.0354e-11	-1.2361	-1.23151	1.56687e-06	-1.48	-1.2323	9.40988e-06	-1.41304	-1.22379
158347524	chr5:158347524:A:G	2.19661e-11	-1.87113	-0.919912	1.51061e-06	-1.86407	-0.884793	8.41764e-06	-1.86132	-0.886941
158347766	chr5:158347766:G:A	2.44309e-11	-1.87093	-0.813763	1.56169e-06	-1.89205	-0.823564	9.36004e-06	-1.88592	-0.756215
158347853	chr5:158347853:G:A	1.26946e-11	-1.85784	-1.48152	8.84468e-07	-1.79556	-1.48859	4.90822e-06	-1.80384	-1.48384
158347982	chr5:158347982:G:A	1.85168e-11	-1.4756	-1.48626	1.05736e-06	-1.62115	-1.48446	6.64047e-06	-1.50358	-1.48183
158348855	chr5:158348855:T:C	9.34403e-11	-2.2016e-10	-1.34322	6.26315e-06	-2.2016e-10	-1.3267	3.41953e-05	-2.2016e-10	-1.3465
158349325	chr5:158349325:C:A	5.89481e-11	-1.80388	-4.92792e-10	3.59761e-06	-1.88111	-4.92792e-10	2.1217e-05	-1.82379	-4.92792e-10
158349437	chr5:158349437:T:A	1.03207e-10	-2.2016e-10	-1.2438	6.83868e-06	-2.2016e-10	-1.23879	3.83681e-05	-2.2016e-10	-1.23136
158350217	chr5:158350217:A:G	1.27968e-11	-1.89663	-1.43471	8.6406e-07	-1.87166	-1.43583	4.66887e-06	-1.89684	-1.44083
158350392	chr5:158350392:T:A	3.48548e-11	-1.88312	-0.446227	2.4784e-06	-1.82703	-0.42674	1.39944e-05	-1.84192	-0.398007
158350662	chr5:158350662:A:G	8.20466e-11	-0.0570815	-1.41617	7.02898e-06	0.20169	-1.41303	3.44642e-05	0.0723381	-1.41101
158350754	chr5:158350754:T:C	8.50595e-11	-2.2016e-10	-1.43719	5.61528e-06	-2.2016e-10	-1.43589	3.10865e-05	-2.2016e-10	-1.44181
158351250	chr5:158351250:TTTTA:T	2.18394e-11	-1.8782	-0.91862	1.50065e-06	-1.87205	-0.883429	8.35989e-06	-1.86961	-0.88553
158351805	chr5:158351805:A:G	2.61092e-10	-2.2016e-10	-0.315666	1.71294e-05	-2.2016e-10	-0.320584	0.000102523	-2.2016e-10	-0.248506
158351824	chr5:158351824:T:C	1.38963e-11	-1.86942	-1.3795	9.46331e-07	-1.85843	-1.35812	5.26037e-06	-1.85482	-1.36357
158351935	chr5:158351935:C:T	1.6678e-10	-2.2016e-10	-0.763864	1.0941e-05	-2.2016e-10	-0.768861	5.95578e-05	-2.2016e-10	-0.791642
158352327	chr5:158352327:G:T	6.38722e-11	-1.72365	-4.92792e-10	4.21161e-06	-1.72353	-4.92792e-10	2.31824e-05	-1.7352	-4.92792e-10
158352391	chr5:158352391:G:A	8.64981e-11	-2.2016e-10	-1.42042	5.71233e-06	-2.2016e-10	-1.41875	3.16162e-05	-2.2016e-10	-1.42492
158352468	chr5:158352468:C:A	2.82546e-11	-1.88407	-0.655212	1.87759e-06	-1.87606	-0.655333	1.12612e-05	-1.87275	-0.584474
158352477	chr5:158352477:A:T	1.14563e-10	-2.2016e-10	-1.13941	7.69524e-06	-2.2016e-10	-1.12078	4.44978e-05	-2.2016e-10	-1.08315
158352564	chr5:158352564:T:C	1.24819e-11	-1.89708	-1.45918	8.46352e-07	-1.86858	-1.45962	4.56658e-06	-1.8963	-1.46353
158352631	chr5:158352631:G:A	2.16852e-10	-2.2016e-10	-0.501325	1.39973e-05	-2.2016e-10	-0.522519	7.87733e-05	-2.2016e-10	-0.512015
158352649	chr5:158352649:A:G	2.06431e-11	-1.87102	-0.98214	1.4193e-06	-1.86357	-0.94764	7.90661e-06	-1.86099	-0.949901
158352692	chr5:158352692:C:T	2.07208e-11	-1.87734	-0.972064	1.42309e-06	-1.87102	-0.937532	7.92775e-06	-1.86854	-0.939677
158353209	chr5:158353209:A:G	2.19659e-11	-1.85258	-0.938469	1.39493e-06	-1.88148	-0.947055	8.35451e-06	-1.87184	-0.883951
158353804	chr5:158353804:CTTAT:C	1.82506e-11	-1.87917	-1.09717	1.24513e-06	-1.87305	-1.06909	6.91483e-06	-1.87076	-1.07417
158354186	chr5:158354186:G:A	1.23867e-11	-1.85594	-1.50797	7.83978e-07	-1.89666	-1.5081	4.4766e-06	-1.87012	-1.50961
158354461	chr5:158354461:T:A	7.93346e-11	-2.2016e-10	-1.50686	5.24683e-06	-2.2016e-10	-1.50376	2.92027e-05	-2.2016e-10	-1.50433
158354490	chr5:158354490:T:G	1.14813e-10	-2.2016e-10	-1.13724	7.49176e-06	-2.2016e-10	-1.14758	4.22051e-05	-2.2016e-10	-1.13605
158354618	chr5:158354618:G:T	1.30851e-11	-1.88541	-1.42366	8.84013e-07	-1.87828	-1.40638	4.91347e-06	-1.87578	-1.41083
158354763	chr5:158354763:A:G	9.74699e-11	-2.2016e-10	-1.30099	6.4559e-06	-2.2016e-10	-1.29639	3.61794e-05	-2.2016e-10	-1.2901
158355045	chr5:158355045:C:T	1.27882e-10	0.362815	-1.39225	1.1235e-05	0.646678	-1.38903	5.44076e-05	0.504651	-1.38674
158355238	chr5:158355238:C:T	1.25783e-11	-1.87003	-1.47853	8.04723e-07	-1.89719	-1.48145	4.56962e-06	-1.88101	-1.47815
158355318	chr5:158355318:C:T	9.75728e-11	-2.2016e-10	-1.29994	6.38057e-06	-2.2016e-10	-1.30812	3.53907e-05	-2.2016e-10	-1.31214
158355458	chr5:158355458:T:C	1.69189e-11	-1.87939	-1.17272	1.08977e-06	-1.8939	-1.18152	6.1766e-06	-1.89243	-1.16539
158355677	chr5:158355677:G:T	5.84091e-11	-1.89423	0.0811612	3.86222e-06	-1.87492	0.06478	2.33727e-05	-1.88666	0.159634
158355720	chr5:158355720:A:ATT	2.07867e-10	-2.2016e-10	-0.54364	1.36445e-05	-2.2016e-10	-0.548045	7.40925e-05	-2.2016e-10	-0.573275
158356138	chr5:158356138:G:A	7.49775e-11	-0.147211	-1.41614	5.90688e-06	0.0517524	-1.43702	2.9918e-05	-0.0691132	-1.41102
158356172	chr5:158356172:G:A	1.57338e-11	-1.7734	-1.35133	1.12178e-06	-1.68614	-1.36032	6.11223e-06	-1.7388	-1.3295
158356202	chr5:158356202:G:A	9.05009e-11	0.0204394	-1.39562	7.78686e-06	0.283758	-1.3927	3.81066e-05	0.151901	-1.3901
158356244	chr5:158356244:A:G	5.56754e-11	-1.861	-4.92792e-10	3.75832e-06	-1.83741	-4.92792e-10	2.1159e-05	-1.82652	-4.92792e-10
158356378	chr5:158356378:CCT:C	1.18728e-10	-2.2016e-10	-1.1037	7.73883e-06	-2.2016e-10	-1.11513	4.36253e-05	-2.2016e-10	-1.10295
158356476	chr5:158356476:A:G	1.98201e-11	-1.88795	-1.00589	1.3856e-06	-1.8609	-0.974345	7.54354e-06	-1.877	-0.980895
158356488	chr5:158356488:G:C	2.00532e-11	-1.88696	-0.995191	1.40407e-06	-1.85896	-0.963041	7.63891e-06	-1.87554	-0.96979
158356522	chr5:158356522:A:G	8.62233e-11	0.0069803	-1.43058	7.40069e-06	0.268522	-1.42833	3.62179e-05	0.137254	-1.42629
158356784	chr5:158356784:T:G	8.66741e-11	0.0281832	-1.44657	7.45575e-06	0.292093	-1.44449	3.64497e-05	0.159909	-1.44257
158357042	chr5:158357042:T:C	1.10069e-10	-2.2016e-10	-1.17943	7.37949e-06	-2.2016e-10	-1.16268	4.26356e-05	-2.2016e-10	-1.1259
158357175	chr5:158357175:A:G	1.88974e-11	-1.42738	-1.51414	1.0591e-06	-1.59067	-1.5133	6.52357e-06	-1.48902	-1.51415
158357205	chr5:158357205:C:G	1.30074e-10	-2.2016e-10	-1.01243	8.62217e-06	-2.2016e-10	-1.00704	4.88789e-05	-2.2016e-10	-0.989243
158357272	chr5:158357272:C:T	3.02201e-11	-1.28662	-1.18541	2.07835e-06	-1.2347	-1.19511	1.0599e-05	-1.32826	-1.18957
158357505	chr5:158357505:G:T	7.97712e-11	-2.2016e-10	-1.50138	5.23896e-06	-2.2016e-10	-1.50526	2.91885e-05	-2.2016e-10	-1.50482
158357831	chr5:158357831:C:T	2.70833e-11	-1.84767	-0.733957	1.71736e-06	-1.87785	-0.742741	1.03675e-05	-1.86683	-0.673078
158359001	chr5:158359001:T:C	1.69838e-11	-1.88683	-1.16144	1.10974e-06	-1.89684	-1.16042	6.32143e-06	-1.89728	-1.13736
158359924	chr5:158359924:G:A	6.55312e-11	-1.69801	-4.92792e-10	4.71675e-06	-1.61026	-4.92792e-10	2.51327e-05	-1.65442	-4.92792e-10
158360239	chr5:158360239:T:G	1.40152e-10	-2.2016e-10	-0.937808	8.88683e-06	-2.2016e-10	-0.97681	5.29851e-05	-2.2016e-10	-0.908579
158361134	chr5:158361134:T:A	9.09035e-11	-0.50045	-0.87029	6.6463e-06	-0.412982	-0.854337	3.28036e-05	-0.527132	-0.860919
158361153	chr5:158361153:T:C	2.55138e-11	-1.77274	-0.868586	1.78312e-06	-1.74636	-0.836655	9.92275e-06	-1.74922	-0.834544
158361927	chr5:158361927:C:T	9.08987e-11	-2.2016e-10	-1.37079	5.95658e-06	-2.2016e-10	-1.37688	3.2984e-05	-2.2016e-10	-1.38257
158362017	chr5:158362017:T:C	1.78347e-11	-1.48865	-1.51074	1.01256e-06	-1.64113	-1.50778	6.14704e-06	-1.55084	-1.51178
158362033	chr5:158362033:G:T	5.37003e-11	-1.89712	-4.92792e-10	3.58052e-06	-1.88587	-4.92792e-10	1.97595e-05	-1.89495	-4.92792e-10
158362356	chr5:158362356:T:A	1.16323e-10	-2.2016e-10	-1.12417	7.58756e-06	-2.2016e-10	-1.13487	4.27516e-05	-2.2016e-10	-1.12318
158362461	chr5:158362461:G:T	1.30786e-10	-2.2016e-10	-1.00698	8.51386e-06	-2.2016e-10	-1.01968	4.80563e-05	-2.2016e-10	-1.00622
158362964	chr5:158362964:A:G	8.67722e-11	0.0811402	-1.49839	7.48604e-06	0.349161	-1.4975	3.66515e-05	0.219634	-1.49677
158363288	chr5:158363288:T:A	1.18683e-10	-2.2016e-10	-1.10409	7.73996e-06	-2.2016e-10	-1.11498	4.36258e-05	-2.2016e-10	-1.10294
158363337	chr5:158363337:A:C	1.15709e-10	-2.2016e-10	-1.12946	7.54777e-06	-2.2016e-10	-1.14013	4.25232e-05	-2.2016e-10	-1.12854
158363505	chr5:158363505:G:A	6.32165e-11	-0.236972	-1.497	5.22091e-06	-0.0165149	-1.49219	2.57164e-05	-0.134831	-1.49663
158363523	chr5:158363523:C:T	9.2283e-11	0.142524	-1.4982	7.9755e-06	0.412265	-1.49727	3.89328e-05	0.279779	-1.49653
158363969	chr5:158363969:G:A	2.19409e-10	-2.2016e-10	-0.4896	1.44974e-05	-2.2016e-10	-0.487412	7.91113e-05	-2.2016e-10	-0.507734
158364130	chr5:158364130:A:G	2.7034e-11	-1.89529	-0.688154	1.78918e-06	-1.87515	-0.704475	1.06449e-05	-1.88639	-0.62712
158364262	chr5:158364262:C:T	7.93977e-11	-2.2016e-10	-1.50607	5.25694e-06	-2.2016e-10	-1.50183	2.91213e-05	-2.2016e-10	-1.50712
158364455	chr5:158364455:C:T	1.95413e-11	-1.75448	-1.15353	1.35701e-06	-1.72616	-1.12994	7.54143e-06	-1.72881	-1.12936
158364991	chr5:158364991:G:A	3.64707e-10	-2.2016e-10	0.0185544	2.30557e-05	-2.2016e-10	-0.0234683	0.000129224	-2.2016e-10	-0.01704
158365430	chr5:158365430:A:G	1.13943e-10	-2.2016e-10	-1.14484	7.53845e-06	-2.2016e-10	-1.14136	4.30301e-05	-2.2016e-10	-1.11669
158365467	chr5:158365467:A:G	1.00364e-10	-2.2016e-10	-1.27174	6.65812e-06	-2.2016e-10	-1.26554	3.73253e-05	-2.2016e-10	-1.25892
158365595	chr5:158365595:A:C	2.20608e-10	-2.2016e-10	-0.48415	1.3745e-05	-2.2016e-10	-0.540704	8.44148e-05	-2.2016e-10	-0.442846
158365981	chr5:158365981:C:T	9.16132e-11	-2.2016e-10	-1.36296	6.07108e-06	-2.2016e-10	-1.35784	3.39986e-05	-2.2016e-10	-1.35227
158366009	chr5:158366009:C:T	7.8977e-11	-2.2016e-10	-1.51138	5.22178e-06	-2.2016e-10	-1.50854	2.89829e-05	-2.2016e-10	-1.51188
158366031	chr5:158366031:G:A	1.01835e-10	-2.2016e-10	-1.25718	6.75645e-06	-2.2016e-10	-1.25088	3.78834e-05	-2.2016e-10	-1.24408
158366290	chr5:158366290:A:T	7.90075e-11	-2.2016e-10	-1.511	5.22452e-06	-2.2016e-10	-1.50802	2.89938e-05	-2.2016e-10	-1.51151
158366314	chr5:158366314:A:G	9.51389e-11	-2.2016e-10	-1.3252	6.30184e-06	-2.2016e-10	-1.32054	3.53046e-05	-2.2016e-10	-1.31458
158366438	chr5:158366438:A:G	3.44543e-11	-1.89096	-0.449942	2.29741e-06	-1.86351	-0.466085	1.3868e-05	-1.87782	-0.371182
158366494	chr5:158366494:C:T	2.77748e-11	-1.88408	-0.672324	1.86703e-06	-1.85065	-0.686375	1.09013e-05	-1.86817	-0.621533
158366600	chr5:158366600:T:C	1.00465e-10	-2.2016e-10	-1.27073	6.66446e-06	-2.2016e-10	-1.26459	3.73604e-05	-2.2016e-10	-1.25798
158367049	chr5:158367049:A:G	6.86729e-11	-0.141315	-1.50987	5.82873e-06	0.11078	-1.50936	2.87248e-05	-0.0118624	-1.50897
158367145	chr5:158367145:C:A	8.99862e-11	-2.2016e-10	-1.38088	5.95532e-06	-2.2016e-10	-1.3771	3.32829e-05	-2.2016e-10	-1.37355
158367164	chr5:158367164:A:G	1.01925e-10	-2.2016e-10	-1.2563	6.75906e-06	-2.2016e-10	-1.2505	3.79027e-05	-2.2016e-10	-1.24357
158367274	chr5:158367274:A:G	1.02841e-10	-2.2016e-10	-1.24735	6.82046e-06	-2.2016e-10	-1.24145	3.82515e-05	-2.2016e-10	-1.23441
158367340	chr5:158367340:A:T	1.97883e-11	-1.75047	-1.14497	1.37459e-06	-1.72167	-1.12155	7.63723e-06	-1.72465	-1.1209
158367446	chr5:158367446:A:C	2.18152e-10	-2.2016e-10	-0.495347	1.3597e-05	-2.2016e-10	-0.551534	8.34543e-05	-2.2016e-10	-0.45429
158367563	chr5:158367563:T:C	2.45067e-10	-2.2016e-10	-0.379007	1.52417e-05	-2.2016e-10	-0.437348	9.40659e-05	-2.2016e-10	-0.334593
158367652	chr5:158367652:T:C	1.02428e-10	-2.2016e-10	-1.25138	6.79098e-06	-2.2016e-10	-1.24579	3.80894e-05	-2.2016e-10	-1.23865
158367702	chr5:158367702:A:G	7.97384e-11	-2.2016e-10	-1.50179	5.25909e-06	-2.2016e-10	-1.50142	2.9381e-05	-2.2016e-10	-1.49824
158367829	chr5:158367829:T:C	7.49953e-11	-0.0534771	-1.50964	6.39613e-06	0.203476	-1.50916	3.14396e-05	0.0782467	-1.50877
158368693	chr5:158368693:G:A	2.06278e-11	-1.8874	-0.966499	1.36757e-06	-1.85934	-0.989	7.87801e-06	-1.87539	-0.939124
158369078	chr5:158369078:C:T	1.24814e-11	-1.8573	-1.499	7.87617e-07	-1.89656	-1.50356	4.50808e-06	-1.87359	-1.49913
158369179	chr5:158369179:G:A	7.98374e-11	-2.2016e-10	-1.50055	5.29337e-06	-2.2016e-10	-1.49493	2.9281e-05	-2.2016e-10	-1.50165
158369203	chr5:158369203:G:A	8.95951e-11	-2.2016e-10	-1.38524	5.92913e-06	-2.2016e-10	-1.3815	3.32056e-05	-2.2016e-10	-1.37587
158369268	chr5:158369268:C:T	1.08276e-10	-2.2016e-10	-1.19586	7.15662e-06	-2.2016e-10	-1.19334	3.96762e-05	-2.2016e-10	-1.19784
158369278	chr5:158369278:C:T	5.86467e-11	-0.332645	-1.47636	4.8168e-06	-0.11979	-1.46948	2.37636e-05	-0.234407	-1.47603
158369309	chr5:158369309:A:G	2.29349e-11	-1.89391	-0.853969	1.52086e-06	-1.87198	-0.870118	8.96063e-06	-1.88426	-0.801488
158370050	chr5:158370050:G:A	8.17315e-11	-2.2016e-10	-1.4771	5.43588e-06	-2.2016e-10	-1.46836	2.99417e-05	-2.2016e-10	-1.47934
158370069	chr5:158370069:T:C	2.19345e-11	-1.67493	-1.11755	1.53412e-06	-1.63977	-1.09365	8.51477e-06	-1.64401	-1.09278
158370072	chr5:158370072:CCA:C	1.24735e-11	-1.8519	-1.50503	7.83444e-07	-1.89556	-1.50988	4.49664e-06	-1.8706	-1.50466
158370149	chr5:158370149:G:T	1.77564e-10	-2.2016e-10	-0.701208	1.1661e-05	-2.2016e-10	-0.705129	6.33427e-05	-2.2016e-10	-0.730029
158370284	chr5:158370284:T:C	1.10384e-10	-2.2016e-10	-1.17657	7.29681e-06	-2.2016e-10	-1.17394	4.04625e-05	-2.2016e-10	-1.17821
158370701	chr5:158370701:C:T	1.69893e-10	-2.2016e-10	-0.74537	1.11596e-05	-2.2016e-10	-0.749081	6.06353e-05	-2.2016e-10	-0.773713
158370714	chr5:158370714:T:C	2.13464e-11	-1.70892	-1.11074	1.4888e-06	-1.67601	-1.08739	8.26589e-06	-1.67987	-1.08658
158371271	chr5:158371271:A:G	1.02851e-10	-2.2016e-10	-1.24726	6.80108e-06	-2.2016e-10	-1.2443	3.80861e-05	-2.2016e-10	-1.23874
158371362	chr5:158371362:A:C	8.87353e-11	-2.2016e-10	-1.39488	5.87078e-06	-2.2016e-10	-1.39139	3.28698e-05	-2.2016e-10	-1.38604
158371408	chr5:158371408:G:A	3.08072e-10	-0.150206	-4.92792e-10	1.05742e-05	-0.802962	-4.92792e-10	5.2978e-05	-0.908713	-4.92792e-10
158371620	chr5:158371620:T:C	1.21869e-10	-2.2016e-10	-1.07759	8.05611e-06	-2.2016e-10	-1.07495	4.46357e-05	-2.2016e-10	-1.08006
158371644	chr5:158371644:T:C	5.39602e-11	-1.89229	-4.92792e-10	3.62899e-06	-1.87243	-4.92792e-10	1.98813e-05	-1.88881	-4.92792e-10
158371657	chr5:158371657:AC:A	1.69831e-10	-2.2016e-10	-0.745734	1.0958e-05	-2.2016e-10	-0.767313	6.14733e-05	-2.2016e-10	-0.759987
158371744	chr5:158371744:AAG:A	9.27623e-11	-2.2016e-10	-1.3505	6.14097e-06	-2.2016e-10	-1.3464	3.44133e-05	-2.2016e-10	-1.34015
158372596	chr5:158372596:A:G	1.55539e-11	-1.89598	-1.24025	1.04575e-06	-1.87407	-1.24258	5.82089e-06	-1.89695	-1.22019
158372621	chr5:158372621:C:T	1.75673e-10	-2.2016e-10	-0.711915	1.10221e-05	-2.2016e-10	-0.761474	6.67391e-05	-2.2016e-10	-0.677798
158372665	chr5:158372665:C:T	9.26939e-11	-2.2016e-10	-1.35124	6.14024e-06	-2.2016e-10	-1.34652	3.44041e-05	-2.2016e-10	-1.34041
158372942	chr5:158372942:T:G	1.09023e-10	-2.2016e-10	-1.18898	7.21254e-06	-2.2016e-10	-1.18556	4.03638e-05	-2.2016e-10	-1.18066
158373098	chr5:158373098:G:A	2.17482e-11	-1.71372	-1.08729	1.51786e-06	-1.68221	-1.06187	8.42501e-06	-1.6858	-1.06158
158373381	chr5:158373381:C:T	1.73831e-09	1.10307	0.477057	0.000165516	1.48554	0.462145	0.000839535	1.32153	0.532726
158373456	chr5:158373456:A:T	1.38949e-11	-1.75668	-1.49234	9.48833e-07	-1.72665	-1.48725	5.24518e-06	-1.72978	-1.4915
158373612	chr5:158373612:A:G	1.15378e-10	-2.2016e-10	-1.13232	7.63883e-06	-2.2016e-10	-1.12814	4.25226e-05	-2.2016e-10	-1.12855
158373654	chr5:158373654:A:G	1.56815e-11	-1.76176	-1.3663	1.08071e-06	-1.7333	-1.35046	5.94482e-06	-1.73753	-1.35854
158373835	chr5:158373835:C:T	5.73916e-11	-1.83064	-4.92792e-10	3.56321e-06	-1.89072	-4.92792e-10	2.0716e-05	-1.84768	-4.92792e-10
158373841	chr5:158373841:T:G	2.97679e-10	-2.2016e-10	-0.184522	1.96017e-05	-2.2016e-10	-0.185766	0.000118058	-2.2016e-10	-0.107411
158373936	chr5:158373936:A:G	1.65846e-11	-1.87787	-1.19419	1.07345e-06	-1.89511	-1.19539	6.17117e-06	-1.89017	-1.16853
158374342	chr5:158374342:G:A	1.49705e-10	-2.2016e-10	-0.871873	1.02703e-05	-2.2016e-10	-0.832128	5.8392e-05	-2.2016e-10	-0.81141
158374710	chr5:158374710:C:T	2.69795e-11	-1.88161	-0.703852	1.77352e-06	-1.89423	-0.694187	9.59988e-06	-1.88171	-0.735133
158374777	chr5:158374777:T:C	1.31784e-11	-1.8917	-1.41026	8.88561e-07	-1.86896	-1.41058	4.85736e-06	-1.89293	-1.40517
158374869	chr5:158374869:G:A	2.58087e-10	-0.327242	-4.92792e-10	1.52246e-05	-0.43847	-4.92792e-10	8.88043e-05	-0.392154	-4.92792e-10
158374968	chr5:158374968:G:A	1.2304e-10	0.132758	-1.20079	5.98454e-06	-0.171395	-1.2008	3.90876e-05	-0.0174288	-1.19536
158374981	chr5:158374981:C:T	8.65402e-11	-2.2016e-10	-1.41993	5.68641e-06	-2.2016e-10	-1.4233	3.1434e-05	-2.2016e-10	-1.4307
158375262	chr5:158375262:T:A	2.0246e-10	-1.88751	1.31751	1.36392e-05	-1.82062	1.27218	8.53961e-05	-1.86355	1.43226
158375886	chr5:158375886:C:G	5.47032e-11	-1.87862	-4.92792e-10	3.55447e-06	-1.89317	-4.92792e-10	2.02878e-05	-1.86857	-4.92792e-10
158375915	chr5:158375915:C:T	1.31334e-10	-2.2016e-10	-1.00279	8.74511e-06	-2.2016e-10	-0.992885	4.81921e-05	-2.2016e-10	-1.0034
158376326	chr5:158376326:C:T	1.46498e-11	-1.74967	-1.44644	8.46553e-07	-1.8788	-1.44917	4.88637e-06	-1.83919	-1.45295
158376402	chr5:158376402:T:C	4.73233e-11	-0.569883	-1.45365	2.46256e-06	-0.804458	-1.45572	1.55755e-05	-0.676702	-1.45619
158376413	chr5:158376413:G:A	1.78241e-10	-0.697402	-4.92792e-10	9.1311e-06	-0.949695	-4.92792e-10	5.52167e-05	-0.867325	-4.92792e-10
158376622	chr5:158376622:G:A	1.5424e-11	-1.88237	-1.26224	9.9638e-07	-1.89148	-1.27353	5.5748e-06	-1.89685	-1.26349
158377372	chr5:158377372:T:C	7.16693e-11	-1.60848	-4.92792e-10	3.97692e-06	-1.78087	-4.92792e-10	2.54009e-05	-1.6438	-4.92792e-10
158377449	chr5:158377449:C:T	1.45234e-11	-1.89655	-1.30822	9.61104e-07	-1.88576	-1.31529	5.3495e-06	-1.89626	-1.30533
158377684	chr5:158377684:C:G	1.60938e-10	-2.2016e-10	-0.799521	1.05505e-05	-2.2016e-10	-0.805211	5.74953e-05	-2.2016e-10	-0.826887
158378396	chr5:158378396:A:G	4.48826e-11	-0.562354	-1.51413	2.3636e-06	-0.787049	-1.51415	1.49645e-05	-0.658763	-1.51414
158378507	chr5:158378507:G:A	1.59323e-10	-2.2016e-10	-0.809607	1.05485e-05	-2.2016e-10	-0.805392	6.13917e-05	-2.2016e-10	-0.761314
158378835	chr5:158378835:T:G	1.93689e-10	-2.2016e-10	-0.614286	1.28231e-05	-2.2016e-10	-0.610134	7.61424e-05	-2.2016e-10	-0.545984
158379242	chr5:158379242:G:A	3.88591e-11	-1.89122	-0.329376	2.49251e-06	-1.89732	-0.350769	1.48947e-05	-1.89134	-0.286248
158380414	chr5:158380414:G:A	3.62451e-11	-0.783352	-1.50688	1.97315e-06	-0.975403	-1.50635	1.23247e-05	-0.86024	-1.50674
158380430	chr5:158380430:T:C	8.89062e-11	-2.2016e-10	-1.39296	5.82923e-06	-2.2016e-10	-1.39849	3.28315e-05	-2.2016e-10	-1.3872
158380591	chr5:158380591:C:T	4.03558e-11	-0.676049	-1.50675	2.17893e-06	-0.876366	-1.50618	1.36832e-05	-0.755849	-1.50657
158380629	chr5:158380629:G:A	1.562e-10	-0.829399	-4.92792e-10	1.42276e-05	-0.506194	-4.92792e-10	5.34587e-05	-0.899679	-4.92792e-10
158380787	chr5:158380787:G:A	1.44209e-11	-1.78995	-1.42191	8.54889e-07	-1.89278	-1.42539	4.8555e-06	-1.86831	-1.43016
158380951	chr5:158380951:C:G	1.63969e-10	-2.2016e-10	-0.780864	1.09703e-05	-2.2016e-10	-0.766187	6.51879e-05	-2.2016e-10	-0.701315
158381152	chr5:158381152:GCCTTCT:G	2.56494e-11	-1.81542	-0.8206	1.60683e-06	-1.86668	-0.820439	8.97827e-06	-1.86883	-0.81495
158381452	chr5:158381452:T:G	1.6151e-10	-2.2016e-10	-0.795974	1.05365e-05	-2.2016e-10	-0.806538	5.84202e-05	-2.2016e-10	-0.810927
158381745	chr5:158381745:C:CTG	1.2198e-10	-0.113315	-0.963368	6.11808e-06	-0.386899	-0.963233	3.94194e-05	-0.247556	-0.956776
158381859	chr5:158381859:G:A	9.06902e-11	-2.2016e-10	-1.37309	5.98662e-06	-2.2016e-10	-1.37185	3.36697e-05	-2.2016e-10	-1.36199
158382179	chr5:158382179:A:G	1.66566e-10	-2.2016e-10	-0.765147	1.09094e-05	-2.2016e-10	-0.771759	6.35508e-05	-2.2016e-10	-0.72675
158382753	chr5:158382753:C:T	1.68572e-11	-1.77829	-1.27747	9.91007e-07	-1.88921	-1.28121	5.68492e-06	-1.85983	-1.28094
158382985	chr5:158382985:C:T	1.47535e-11	-1.83947	-1.34959	9.31726e-07	-1.88072	-1.35138	5.11481e-06	-1.88193	-1.36452
158383215	chr5:158383215:C:T	1.69902e-10	-2.2016e-10	-0.745318	1.11397e-05	-2.2016e-10	-0.750861	6.07596e-05	-2.2016e-10	-0.771664
158383337	chr5:158383337:G:A	9.05467e-11	-2.2016e-10	-1.37467	5.9204e-06	-2.2016e-10	-1.38298	3.25226e-05	-2.2016e-10	-1.39665
158383777	chr5:158383777:C:T	1.08555e-10	-0.288942	-0.90434	5.57872e-06	-0.538216	-0.904204	3.55927e-05	-0.408495	-0.897953
158383828	chr5:158383828:A:G	1.71274e-11	-1.61192	-1.42794	9.74734e-07	-1.75342	-1.43355	5.88887e-06	-1.67977	-1.42576
158383925	chr5:158383925:G:A	5.80472e-11	-1.81928	-4.92792e-10	3.54171e-06	-1.89677	-4.92792e-10	2.15721e-05	-1.80719	-4.92792e-10
158384214	chr5:158384214:A:G	7.94472e-11	-2.2016e-10	-1.50545	5.23655e-06	-2.2016e-10	-1.50572	2.91523e-05	-2.2016e-10	-1.50605
158384407	chr5:158384407:A:C	1.75259e-11	-1.5895	-1.42736	9.90735e-07	-1.73777	-1.43292	6.0076e-06	-1.66052	-1.42504
158384450	chr5:158384450:G:A	9.16422e-11	-2.2016e-10	-1.36265	6.00507e-06	-2.2016e-10	-1.36878	3.34318e-05	-2.2016e-10	-1.36908
158384675	chr5:158384675:C:T	1.50973e-11	-1.81643	-1.34959	9.44161e-07	-1.86746	-1.35138	5.18096e-06	-1.86908	-1.36452
158385012	chr5:158385012:T:C	1.81702e-11	-1.70643	-1.27432	1.09476e-06	-1.7862	-1.28464	6.574e-06	-1.71704	-1.27843
158385221	chr5:158385221:C:A	1.5939e-11	-1.77432	-1.33745	9.83143e-07	-1.83941	-1.33897	5.38082e-06	-1.84215	-1.35359
158385804	chr5:158385804:C:T	1.15399e-10	-0.233657	-0.898483	5.91786e-06	-0.485902	-0.897504	3.78629e-05	-0.353688	-0.890929
158386005	chr5:158386005:T:C	1.4744e-11	-1.89724	-1.29247	9.69147e-07	-1.89233	-1.30039	5.42313e-06	-1.89731	-1.29061
158386140	chr5:158386140:A:G	1.55528e-11	-1.89693	-1.23937	1.01962e-06	-1.89367	-1.24828	5.71972e-06	-1.89712	-1.23755
158386459	chr5:158386459:A:T	2.03795e-11	-1.81822	-1.04779	1.23665e-06	-1.89688	-1.05209	6.99093e-06	-1.88187	-1.05211
158386910	chr5:158386910:AGC:A	1.30542e-10	-2.2016e-10	-1.00884	8.67133e-06	-2.2016e-10	-1.00136	4.94744e-05	-2.2016e-10	-0.977133
158387220	chr5:158387220:T:C	2.0181e-11	-1.75282	-1.12298	1.23236e-06	-1.82564	-1.12681	7.28761e-06	-1.75904	-1.13338
158387232	chr5:158387232:A:G	6.72835e-11	-0.401982	-1.26964	3.47509e-06	-0.645438	-1.27032	2.2028e-05	-0.519339	-1.26694
158387332	chr5:158387332:T:C	6.12864e-11	-1.76498	-4.92792e-10	4.1238e-06	-1.7446	-4.92792e-10	2.1822e-05	-1.79567	-4.92792e-10
158387353	chr5:158387353:G:A	5.39924e-11	-1.8917	-4.92792e-10	3.55707e-06	-1.89244	-4.92792e-10	1.98063e-05	-1.89259	-4.92792e-10
158387392	chr5:158387392:T:C	7.89011e-11	-2.2016e-10	-1.51234	5.1975e-06	-2.2016e-10	-1.5132	2.89374e-05	-2.2016e-10	-1.51345
158387490	chr5:158387490:T:C	5.44162e-11	-1.88388	-4.92792e-10	3.65216e-06	-1.86606	-4.92792e-10	2.02364e-05	-1.8711	-4.92792e-10
158387615	chr5:158387615:G:A	7.94418e-11	-2.2016e-10	-1.50551	5.23619e-06	-2.2016e-10	-1.50579	2.91504e-05	-2.2016e-10	-1.50612
158387919	chr5:158387919:G:A	1.5283e-10	-2.2016e-10	-0.851214	9.9505e-06	-2.2016e-10	-0.863757	5.50564e-05	-2.2016e-10	-0.870232
158388036	chr5:158388036:C:T	1.38901e-10	-0.94678	-4.92792e-10	9.56612e-06	-0.903153	-4.92792e-10	4.95077e-05	-0.976461	-4.92792e-10
158388127	chr5:158388127:G:A	9.15308e-11	-2.2016e-10	-1.36386	6.04264e-06	-2.2016e-10	-1.36254	3.39913e-05	-2.2016e-10	-1.35248
158388498	chr5:158388498:G:A	5.79455e-11	-1.82104	-4.92792e-10	3.93662e-06	-1.79106	-4.92792e-10	2.11665e-05	-1.82617	-4.92792e-10
158388801	chr5:158388801:T:C	1.25639e-10	-2.2016e-10	-1.04712	8.0561e-06	-2.2016e-10	-1.07495	4.70324e-05	-2.2016e-10	-1.02775
158389037	chr5:158389037:T:G	1.54294e-11	-1.65405	-1.49021	8.88028e-07	-1.78901	-1.49112	5.32115e-06	-1.71383	-1.49307
158389048	chr5:158389048:G:A	3.1611e-10	-2.2016e-10	-0.124448	2.11154e-05	-2.2016e-10	-0.111378	0.000127286	-2.2016e-10	-0.0321546
158389119	chr5:158389119:A:G	1.54811e-11	-1.79863	-1.34229	9.56762e-07	-1.85519	-1.35039	5.61108e-06	-1.80947	-1.34438
158389134	chr5:158389134:G:A	1.64667e-11	-1.89732	-1.18188	1.11769e-06	-1.85486	-1.19526	6.08205e-06	-1.88527	-1.18798
158389140	chr5:158389140:C:T	1.34211e-11	-1.83563	-1.44808	8.81513e-07	-1.84449	-1.44301	5.0082e-06	-1.81509	-1.45242
158389335	chr5:158389335:A:G	1.67102e-11	-1.78535	-1.27916	1.02592e-06	-1.84648	-1.28931	6.04284e-06	-1.79705	-1.28267
158389519	chr5:158389519:C:T	7.94472e-11	-2.2016e-10	-1.50545	5.23655e-06	-2.2016e-10	-1.50572	2.91523e-05	-2.2016e-10	-1.50605
158389649	chr5:158389649:A:T	1.69673e-10	-2.2016e-10	-0.746668	1.11251e-05	-2.2016e-10	-0.752173	6.06815e-05	-2.2016e-10	-0.77295
158390285	chr5:158390285:A:G	2.04236e-11	-1.74378	-1.12006	1.24223e-06	-1.81924	-1.12524	7.36338e-06	-1.75002	-1.13205
158390545	chr5:158390545:G:A	1.4428e-11	-1.79909	-1.41228	9.45215e-07	-1.81138	-1.40635	5.3983e-06	-1.77419	-1.41832
158390600	chr5:158390600:A:G	1.59092e-11	-1.69664	-1.41701	9.26731e-07	-1.81464	-1.42283	5.51372e-06	-1.7572	-1.41415
158390627	chr5:158390627:G:A	1.36593e-10	-2.2016e-10	-0.963535	9.05668e-06	-2.2016e-10	-0.957878	5.32183e-05	-2.2016e-10	-0.904186
158390651	chr5:158390651:A:G	7.88067e-11	-2.2016e-10	-1.51354	5.1946e-06	-2.2016e-10	-1.51376	2.89219e-05	-2.2016e-10	-1.51399
158390767	chr5:158390767:G:A	1.32697e-11	-1.84353	-1.45153	8.72402e-07	-1.85118	-1.4467	4.9516e-06	-1.82312	-1.45576
158391010	chr5:158391010:A:G	1.99967e-11	-1.77188	-1.1131	1.22692e-06	-1.83876	-1.11811	7.21531e-06	-1.77739	-1.125
158391072	chr5:158391072:C:T	1.40212e-11	-1.83983	-1.40014	8.70542e-07	-1.89696	-1.40306	4.85427e-06	-1.89032	-1.40841
158391483	chr5:158391483:C:T	1.32355e-11	-1.84215	-1.45548	8.6994e-07	-1.8499	-1.45081	4.94073e-06	-1.8215	-1.45958
158391666	chr5:158391666:T:C	8.65791e-11	-2.2016e-10	-1.41948	5.67246e-06	-2.2016e-10	-1.42576	3.15175e-05	-2.2016e-10	-1.42805
158391732	chr5:158391732:C:A	1.33129e-11	-1.83762	-1.45419	8.73995e-07	-1.84658	-1.44948	4.96588e-06	-1.81763	-1.45837
158391760	chr5:158391760:G:A	6.88812e-11	-1.64816	-4.92792e-10	4.25072e-06	-1.71429	-4.92792e-10	2.4803e-05	-1.66762	-4.92792e-10
158391806	chr5:158391806:G:A	1.34382e-11	-1.84066	-1.44177	8.83081e-07	-1.84913	-1.43659	5.01009e-06	-1.82081	-1.44633
158391866	chr5:158391866:G:A	1.35886e-11	-1.85947	-1.41184	8.63582e-07	-1.89307	-1.41498	4.77478e-06	-1.89587	-1.41937
158392225	chr5:158392225:C:CAGTT	1.15981e-10	-1.12712	-4.92792e-10	7.22466e-06	-1.18388	-4.92792e-10	4.0717e-05	-1.17194	-4.92792e-10
158392356	chr5:158392356:A:C	7.95753e-11	-2.2016e-10	-1.50383	5.24487e-06	-2.2016e-10	-1.50413	2.91977e-05	-2.2016e-10	-1.5045
158392616	chr5:158392616:A:G	1.43344e-11	-1.89733	-1.32055	9.43466e-07	-1.89103	-1.32855	5.26933e-06	-1.89732	-1.31937
158392752	chr5:158392752:A:T	8.68083e-11	-2.2016e-10	-1.41684	5.68546e-06	-2.2016e-10	-1.42347	3.15486e-05	-2.2016e-10	-1.42706
158392969	chr5:158392969:C:T	1.12461e-10	-2.2016e-10	-1.15793	7.43488e-06	-2.2016e-10	-1.1552	4.2133e-05	-2.2016e-10	-1.13776
158393022	chr5:158393022:T:C	1.33463e-11	-1.84725	-1.44205	8.78172e-07	-1.85451	-1.43678	4.97453e-06	-1.82774	-1.44652
158393215	chr5:158393215:G:A	1.32412e-11	-1.84044	-1.45676	8.7e-07	-1.84859	-1.45205	4.94372e-06	-1.81976	-1.46071
158393594	chr5:158393594:C:T	1.69467e-11	-1.895	-1.15546	1.12742e-06	-1.87141	-1.17004	6.19047e-06	-1.89313	-1.16245
158393803	chr5:158393803:A:G	2.08317e-10	-2.2016e-10	-0.541478	1.378e-05	-2.2016e-10	-0.538161	8.08146e-05	-2.2016e-10	-0.486431
158393804	chr5:158393804:G:A	9.21563e-11	-1.75912	0.402063	6.31176e-06	-1.73968	0.420714	3.33127e-05	-1.78166	0.40901
158393915	chr5:158393915:C:T	1.41346e-11	-1.83507	-1.39685	9.29056e-07	-1.84406	-1.3909	5.26564e-06	-1.81374	-1.40365
158394233	chr5:158394233:T:C	7.94218e-11	-2.2016e-10	-1.50577	5.23491e-06	-2.2016e-10	-1.50603	2.91434e-05	-2.2016e-10	-1.50636
158394241	chr5:158394241:T:C	9.36921e-11	-2.2016e-10	-1.34052	6.19734e-06	-2.2016e-10	-1.33726	3.48922e-05	-2.2016e-10	-1.32632
158394380	chr5:158394380:A:T	8.83146e-11	-2.2016e-10	-1.39963	5.80813e-06	-2.2016e-10	-1.40212	3.2677e-05	-2.2016e-10	-1.39192
158394650	chr5:158394650:C:T	1.32113e-11	-1.84504	-1.45443	8.68409e-07	-1.85275	-1.44972	4.92815e-06	-1.82506	-1.45857
158394950	chr5:158394950:A:T	1.69757e-10	-2.2016e-10	-0.746171	1.11304e-05	-2.2016e-10	-0.751701	6.07093e-05	-2.2016e-10	-0.772493
158395106	chr5:158395106:T:A	2.21569e-11	-1.88567	-0.896723	1.44679e-06	-1.8864	-0.90563	7.89689e-06	-1.8973	-0.914816
158395244	chr5:158395244:G:A	1.82253e-11	-1.83	-1.14773	1.11678e-06	-1.89733	-1.15361	6.2956e-06	-1.88663	-1.15211
158395246	chr5:158395246:T:C	1.82349e-11	-1.82982	-1.14738	1.11717e-06	-1.89733	-1.15326	6.29856e-06	-1.8865	-1.15176
158395536	chr5:158395536:A:G	4.49081e-10	-2.2016e-10	0.226666	3.05685e-05	-2.2016e-10	0.258589	0.000174605	-2.2016e-10	0.28394
158395540	chr5:158395540:C:G	8.7442e-11	-2.2016e-10	-1.40956	5.73075e-06	-2.2016e-10	-1.41553	3.1833e-05	-2.2016e-10	-1.41809
158395668	chr5:158395668:C:G	1.39539e-11	-1.83236	-1.41241	8.59479e-07	-1.8973	-1.41551	4.81159e-06	-1.88764	-1.41992
158396024	chr5:158396024:C:T	7.9715e-11	-2.2016e-10	-1.50208	5.25421e-06	-2.2016e-10	-1.50235	2.92494e-05	-2.2016e-10	-1.50273
158396218	chr5:158396218:T:G	8.26749e-11	-2.2016e-10	-1.46562	5.44854e-06	-2.2016e-10	-1.46603	3.05026e-05	-2.2016e-10	-1.46078
158396364	chr5:158396364:G:A	2.00039e-10	-2.2016e-10	-0.582026	1.32316e-05	-2.2016e-10	-0.578776	7.7515e-05	-2.2016e-10	-0.528118
158396444	chr5:158396444:A:T	6.02478e-11	-1.78207	-4.92792e-10	3.79756e-06	-1.82702	-4.92792e-10	2.18093e-05	-1.79625	-4.92792e-10
158396798	chr5:158396798:G:C	1.14913e-10	-1.13636	-4.92792e-10	6.28385e-06	-1.3234	-4.92792e-10	3.7239e-05	-1.26123	-4.92792e-10
158396882	chr5:158396882:G:A	7.94447e-11	-2.2016e-10	-1.50548	5.23639e-06	-2.2016e-10	-1.50575	2.91515e-05	-2.2016e-10	-1.50608
158397175	chr5:158397175:T:C	2.101e-11	-1.8896	-0.945943	1.38326e-06	-1.88184	-0.955101	7.52017e-06	-1.8971	-0.963905
158397276	chr5:158397276:G:T	1.43225e-11	-1.8223	-1.39641	9.40317e-07	-1.83224	-1.39068	5.34475e-06	-1.79915	-1.40332
158397473	chr5:158397473:A:G	2.10859e-11	-1.88672	-0.945215	1.37966e-06	-1.88527	-0.954274	7.52497e-06	-1.89733	-0.963037
158397548	chr5:158397548:G:A	1.95543e-11	-1.80481	-1.10254	1.46953e-06	-1.65984	-1.1166	7.71599e-06	-1.73087	-1.10443
158397625	chr5:158397625:A:G	1.28648e-10	-2.2016e-10	-1.02346	8.58512e-06	-2.2016e-10	-1.01135	5.0307e-05	-2.2016e-10	-0.960445
158397892	chr5:158397892:T:G	2.07002e-10	-2.2016e-10	-0.547812	1.29983e-05	-2.2016e-10	-0.596566	7.94804e-05	-2.2016e-10	-0.503079
158397949	chr5:158397949:T:C	7.63309e-11	-1.54546	-4.92792e-10	4.99993e-06	-1.55196	-4.92792e-10	2.61919e-05	-1.61314	-4.92792e-10
158398565	chr5:158398565:A:G	1.81581e-10	-2.2016e-10	-0.678835	1.18393e-05	-2.2016e-10	-0.689958	6.54654e-05	-2.2016e-10	-0.697067
158398988	chr5:158398988:T:C	1.94795e-11	-1.81842	-1.09276	1.18087e-06	-1.897	-1.09813	6.68856e-06	-1.88175	-1.09644
158399273	chr5:158399273:G:A	2.02648e-11	-1.82272	-1.04893	1.22037e-06	-1.89698	-1.06525	6.96844e-06	-1.88534	-1.05186
158399832	chr5:158399832:GATA:G	1.61625e-11	-1.5969	-1.50095	9.61019e-07	-1.69864	-1.5025	5.32099e-06	-1.70632	-1.50061
158400203	chr5:158400203:T:C	1.73351e-10	-0.72522	-4.92792e-10	8.8874e-06	-0.976746	-4.92792e-10	5.36113e-05	-0.89683	-4.92792e-10
158400377	chr5:158400377:C:T	7.88236e-11	-2.2016e-10	-1.51333	5.19646e-06	-2.2016e-10	-1.5134	2.89356e-05	-2.2016e-10	-1.51352
158400378	chr5:158400378:G:A	2.32912e-11	-1.79225	-0.940215	1.36317e-06	-1.89258	-0.958993	7.86296e-06	-1.87181	-0.944613
158400509	chr5:158400509:A:G	2.05794e-11	-1.81414	-1.04211	1.22981e-06	-1.89615	-1.05837	7.04272e-06	-1.88169	-1.0449
158400975	chr5:158400975:C:T	6.14885e-11	-1.76169	-4.92792e-10	3.87522e-06	-1.80678	-4.92792e-10	2.22488e-05	-1.7763	-4.92792e-10
158400999	chr5:158400999:G:A	7.11278e-11	-1.61606	-4.92792e-10	4.33473e-06	-1.69472	-4.92792e-10	2.62323e-05	-1.6116	-4.92792e-10
158402535	chr5:158402535:G:T	1.47881e-11	-1.7852	-1.40152	9.68209e-07	-1.79771	-1.39598	5.54373e-06	-1.75757	-1.40836
158402644	chr5:158402644:C:T	7.87589e-11	-2.2016e-10	-1.51415	5.19318e-06	-2.2016e-10	-1.51403	2.89237e-05	-2.2016e-10	-1.51393
158402678	chr5:158402678:G:A	1.9352e-11	-1.81994	-1.09781	1.17467e-06	-1.89708	-1.10331	6.64947e-06	-1.88242	-1.10163
158403039	chr5:158403039:A:G	1.39729e-11	-1.83186	-1.41157	8.60118e-07	-1.89729	-1.41478	4.81681e-06	-1.88735	-1.41913
158403377	chr5:158403377:CT:C	7.94472e-11	-2.2016e-10	-1.50545	5.23655e-06	-2.2016e-10	-1.50572	2.91523e-05	-2.2016e-10	-1.50605
158403423	chr5:158403423:A:G	2.09971e-10	-2.2016e-10	-0.533568	1.38893e-05	-2.2016e-10	-0.530264	8.13798e-05	-2.2016e-10	-0.479462
158403878	chr5:158403878:A:T	9.18095e-11	-2.2016e-10	-1.36082	5.9911e-06	-2.2016e-10	-1.37111	3.3803e-05	-2.2016e-10	-1.35804
158404242	chr5:158404242:G:A	1.11659e-10	-2.2016e-10	-1.16509	7.49421e-06	-2.2016e-10	-1.14725	3.98884e-05	-2.2016e-10	-1.1925
158404394	chr5:158404394:T:C	9.55157e-11	-2.2016e-10	-1.32125	6.31265e-06	-2.2016e-10	-1.31882	3.52671e-05	-2.2016e-10	-1.31564
158404429	chr5:158404429:A:G	1.1284e-10	-2.2016e-10	-1.15457	7.46091e-06	-2.2016e-10	-1.1517	4.22494e-05	-2.2016e-10	-1.135
158404787	chr5:158404787:C:G	6.95959e-11	-1.63783	-4.92792e-10	4.28663e-06	-1.70588	-4.92792e-10	2.50381e-05	-1.65819	-4.92792e-10
158405079	chr5:158405079:T:G	1.63475e-10	-2.2016e-10	-0.783879	1.07215e-05	-2.2016e-10	-0.789125	5.84186e-05	-2.2016e-10	-0.810955
158405292	chr5:158405292:A:G	2.32885e-11	-1.83561	-0.896965	1.41535e-06	-1.89729	-0.916712	8.05877e-06	-1.89012	-0.901706
158405420	chr5:158405420:C:T	1.21529e-11	-1.87017	-1.5128	7.90896e-07	-1.88258	-1.51339	4.49792e-06	-1.86239	-1.51259
158405741	chr5:158405741:G:A	1.87785e-11	-1.83549	-1.11233	1.38363e-06	-1.71062	-1.12605	7.31529e-06	-1.77493	-1.11369
158406009	chr5:158406009:T:C	3.13606e-11	-1.76151	-0.673478	1.80692e-06	-1.88525	-0.684511	1.0358e-05	-1.85135	-0.689479
158406319	chr5:158406319:T:C	1.09772e-10	-2.2016e-10	-1.18214	7.27535e-06	-2.2016e-10	-1.17689	4.16948e-05	-2.2016e-10	-1.14821
158406499	chr5:158406499:A:C	9.03181e-11	-2.2016e-10	-1.3772	5.91653e-06	-2.2016e-10	-1.38363	3.28652e-05	-2.2016e-10	-1.38617
158406555	chr5:158406555:A:C	8.60589e-11	-2.2016e-10	-1.42551	5.64986e-06	-2.2016e-10	-1.42975	3.14589e-05	-2.2016e-10	-1.42991
158407252	chr5:158407252:G:A	1.88114e-10	-2.2016e-10	-0.643489	1.24127e-05	-2.2016e-10	-0.642663	7.21363e-05	-2.2016e-10	-0.600032
158407570	chr5:158407570:T:G	1.44808e-11	-1.82379	-1.38393	8.95297e-07	-1.87278	-1.3992	5.33394e-06	-1.83562	-1.36888
158407612	chr5:158407612:T:C	1.8752e-11	-1.81787	-1.13137	1.13572e-06	-1.89699	-1.13712	6.43083e-06	-1.88158	-1.13591
158407873	chr5:158407873:A:T	2.06468e-11	-1.82132	-1.03166	1.24169e-06	-1.89687	-1.04804	7.09694e-06	-1.88468	-1.03424
158407956	chr5:158407956:A:G	1.4311e-11	-1.81396	-1.40555	9.36908e-07	-1.82632	-1.40023	5.34123e-06	-1.79076	-1.41237
158408484	chr5:158408484:C:T	7.89863e-11	-2.2016e-10	-1.51126	5.20655e-06	-2.2016e-10	-1.51146	2.89894e-05	-2.2016e-10	-1.51166
158408517	chr5:158408517:A:G	2.02499e-10	-2.2016e-10	-0.569802	1.31635e-05	-2.2016e-10	-0.583935	8.04839e-05	-2.2016e-10	-0.490531
158408545	chr5:158408545:C:T	8.83465e-11	-2.2016e-10	-1.39927	5.79049e-06	-2.2016e-10	-1.40516	3.21725e-05	-2.2016e-10	-1.40748
158408584	chr5:158408584:G:A	1.24696e-11	-1.85214	-1.5051	8.14766e-07	-1.85993	-1.50631	4.6778e-06	-1.83533	-1.50043
158408661	chr5:158408661:T:C	7.91189e-11	-2.2016e-10	-1.50959	5.22014e-06	-2.2016e-10	-1.50886	2.9104e-05	-2.2016e-10	-1.50771
158408937	chr5:158408937:C:T	1.57919e-10	-2.2016e-10	-0.818458	1.03465e-05	-2.2016e-10	-0.824736	5.664e-05	-2.2016e-10	-0.841874
158409736	chr5:158409736:T:C	1.08477e-10	-2.2016e-10	-1.194	7.18899e-06	-2.2016e-10	-1.18883	4.11793e-05	-2.2016e-10	-1.16065
158410396	chr5:158410396:T:A	1.35607e-10	0.00724428	-0.978019	6.74568e-06	-0.276863	-0.975615	4.35354e-05	-0.135831	-0.969185
158410552	chr5:158410552:T:C	5.34437e-10	-2.2016e-10	0.400676	3.59781e-05	-2.2016e-10	0.42153	0.000196871	-2.2016e-10	0.403959
158410775	chr5:158410775:ATTTG:A	6.0226e-10	-2.2016e-10	0.520151	4.05874e-05	-2.2016e-10	0.542078	0.000221995	-2.2016e-10	0.524064
158411534	chr5:158411534:G:A	4.67204e-11	-1.82344	-0.212915	3.44703e-06	-1.68917	-0.234698	1.92515e-05	-1.75814	-0.162862
158411765	chr5:158411765:T:G	7.88658e-11	-2.2016e-10	-1.51279	5.19894e-06	-2.2016e-10	-1.51293	2.89489e-05	-2.2016e-10	-1.51306
158411793	chr5:158411793:G:A	1.85175e-10	-0.659236	-4.92792e-10	9.42912e-06	-0.917577	-4.92792e-10	5.70388e-05	-0.834857	-4.92792e-10
158411845	chr5:158411845:G:A	5.48155e-11	-1.87657	-4.92792e-10	3.72624e-06	-1.84598	-4.92792e-10	2.03045e-05	-1.86775	-4.92792e-10
158411862	chr5:158411862:C:G	7.88658e-11	-2.2016e-10	-1.51279	5.19895e-06	-2.2016e-10	-1.51292	2.89489e-05	-2.2016e-10	-1.51306
158412664	chr5:158412664:C:A	7.96496e-11	-2.2016e-10	-1.5029	5.24934e-06	-2.2016e-10	-1.50328	2.92216e-05	-2.2016e-10	-1.50368
158412761	chr5:158412761:A:G	1.60413e-10	-2.2016e-10	-0.80279	1.05688e-05	-2.2016e-10	-0.803473	6.08774e-05	-2.2016e-10	-0.769727
158412969	chr5:158412969:A:C	1.65149e-11	-1.69439	-1.38189	1.07798e-06	-1.71102	-1.37528	6.25994e-06	-1.6556	-1.38882
158414087	chr5:158414087:T:C	1.52803e-10	0.602379	-1.45377	7.03088e-06	0.240468	-1.45154	4.57641e-05	0.393103	-1.44819
158414178	chr5:158414178:T:G	5.693e-11	-1.83872	-4.92792e-10	3.58254e-06	-1.88531	-4.92792e-10	1.99104e-05	-1.88735	-4.92792e-10
158414219	chr5:158414219:T:C	6.14821e-11	-0.258134	-1.50366	3.04688e-06	-0.543728	-1.50353	1.9284e-05	-0.415539	-1.50377
158414569	chr5:158414569:T:A	1.64565e-10	-2.2016e-10	-0.777232	1.07916e-05	-2.2016e-10	-0.782608	5.88085e-05	-2.2016e-10	-0.804303
158415731	chr5:158415731:C:T	4.31398e-11	-0.602609	-1.51348	2.11723e-06	-0.897963	-1.51331	1.24809e-05	-0.840837	-1.51356
158415850	chr5:158415850:T:G	9.40748e-11	-2.2016e-10	-1.33645	6.16024e-06	-2.2016e-10	-1.34326	3.42027e-05	-2.2016e-10	-1.34629
158416297	chr5:158416297:T:C	2.14694e-10	-0.511327	-4.92792e-10	1.38208e-05	-0.535209	-4.92792e-10	6.91368e-05	-0.642502	-4.92792e-10
158417097	chr5:158417097:G:A	1.75599e-11	-1.81026	-1.20467	1.32636e-06	-1.66141	-1.21754	6.92016e-06	-1.73931	-1.20484
158417193	chr5:158417193:C:T	9.70471e-11	-1.30534	-4.92792e-10	6.46393e-06	-1.29514	-4.92792e-10	3.43823e-05	-1.34105	-4.92792e-10
158417527	chr5:158417527:T:C	1.80272e-11	-1.79919	-1.18947	1.07349e-06	-1.8952	-1.19527	6.14387e-06	-1.87061	-1.19252
158417548	chr5:158417548:C:T	1.83266e-11	-1.78948	-1.18271	1.08237e-06	-1.89358	-1.18865	6.2169e-06	-1.86539	-1.18593
158417836	chr5:158417836:T:A	9.07832e-11	-2.2016e-10	-1.37206	5.95531e-06	-2.2016e-10	-1.3771	3.31754e-05	-2.2016e-10	-1.37678
158417878	chr5:158417878:G:A	1.37598e-11	-1.79787	-1.46092	8.21191e-07	-1.89499	-1.46339	4.67718e-06	-1.87006	-1.46584
158418047	chr5:158418047:C:T	8.17809e-11	-2.2016e-10	-1.47649	5.38822e-06	-2.2016e-10	-1.47716	2.99828e-05	-2.2016e-10	-1.47796
158418080	chr5:158418080:G:A	1.41269e-10	-2.2016e-10	-0.929874	9.33727e-06	-2.2016e-10	-0.927367	5.47487e-05	-2.2016e-10	-0.875836
158418395	chr5:158418395:G:A	1.47459e-11	-1.76652	-1.42305	9.67088e-07	-1.77781	-1.41703	5.5723e-06	-1.73288	-1.4279
158418971	chr5:158418971:G:T	8.0627e-11	-2.2016e-10	-1.49071	5.31145e-06	-2.2016e-10	-1.49152	2.956e-05	-2.2016e-10	-1.49217
158419409	chr5:158419409:C:A	1.71149e-10	-2.2016e-10	-0.738004	1.122e-05	-2.2016e-10	-0.743684	6.12058e-05	-2.2016e-10	-0.764347
158419801	chr5:158419801:G:T	1.45834e-11	-1.89731	-1.30335	9.48732e-07	-1.89071	-1.3233	5.38815e-06	-1.89602	-1.29836
158420064	chr5:158420064:G:A	1.50081e-11	-1.7669	-1.40505	8.72226e-07	-1.88709	-1.41099	5.05168e-06	-1.85687	-1.402
158420184	chr5:158420184:A:C	1.48018e-11	-1.78341	-1.40237	8.70319e-07	-1.89132	-1.40895	5.01766e-06	-1.86576	-1.39987
158420351	chr5:158420351:T:C	1.47516e-11	-1.77532	-1.41386	8.62541e-07	-1.88935	-1.41991	4.9825e-06	-1.86135	-1.41131
158420622	chr5:158420622:C:T	1.5904e-11	-1.79547	-1.31849	1.04203e-06	-1.80818	-1.31203	5.9351e-06	-1.76896	-1.32874
158421168	chr5:158421168:G:T	1.5586e-11	-1.81115	-1.32301	1.02217e-06	-1.82281	-1.31665	5.80529e-06	-1.78665	-1.33317
158422091	chr5:158422091:ATAT:A	1.54863e-11	-1.79973	-1.34085	1.01453e-06	-1.81208	-1.33487	5.77956e-06	-1.77363	-1.35063
158422287	chr5:158422287:G:A	1.78252e-11	-1.81578	-1.18415	1.31827e-06	-1.68828	-1.19678	6.9211e-06	-1.76051	-1.1835
158422493	chr5:158422493:A:G	1.05298e-10	-2.2016e-10	-1.22375	6.86297e-06	-2.2016e-10	-1.23524	3.84258e-05	-2.2016e-10	-1.22986
158422914	chr5:158422914:T:C	1.03912e-10	-2.2016e-10	-1.237	6.87405e-06	-2.2016e-10	-1.23363	3.88528e-05	-2.2016e-10	-1.21881
158423166	chr5:158423166:A:G	9.42793e-11	-2.2016e-10	-1.33428	6.16965e-06	-2.2016e-10	-1.34174	3.42744e-05	-2.2016e-10	-1.34419
158423449	chr5:158423449:A:T	9.72148e-11	-2.2016e-10	-1.30362	6.43295e-06	-2.2016e-10	-1.29995	3.62379e-05	-2.2016e-10	-1.28848
158424132	chr5:158424132:T:C	1.58359e-11	-1.79638	-1.32188	1.038e-06	-1.8089	-1.31519	5.91154e-06	-1.76985	-1.33184
158424387	chr5:158424387:G:A	1.5565e-11	-1.79658	-1.33894	1.01957e-06	-1.80923	-1.33277	5.81131e-06	-1.77022	-1.34856
158424413	chr5:158424413:T:G	1.50402e-11	-1.75931	-1.41051	8.69136e-07	-1.88488	-1.41675	5.0434e-06	-1.85242	-1.40808
158424516	chr5:158424516:A:T	1.40212e-10	-2.2016e-10	-0.937381	9.34e-06	-2.2016e-10	-0.927074	5.14861e-05	-2.2016e-10	-0.937276
158424572	chr5:158424572:C:T	1.46416e-11	-1.77194	-1.42473	8.53273e-07	-1.88883	-1.43123	4.91994e-06	-1.86033	-1.42496
158424574	chr5:158424574:T:C	1.61279e-10	-2.2016e-10	-0.797402	1.06143e-05	-2.2016e-10	-0.799183	6.11097e-05	-2.2016e-10	-0.765919
158424769	chr5:158424769:G:T	3.00066e-11	-1.76454	-0.714579	2.03242e-06	-1.72009	-0.732067	1.13647e-05	-1.75303	-0.695039
158424911	chr5:158424911:T:C	1.53219e-11	-1.79073	-1.36052	1.00313e-06	-1.80374	-1.35451	5.72974e-06	-1.76364	-1.36928
158425116	chr5:158425116:C:A	1.64005e-10	-2.2016e-10	-0.780643	1.07558e-05	-2.2016e-10	-0.785936	5.86145e-05	-2.2016e-10	-0.807607
158426001	chr5:158426001:G:A	1.60593e-11	-1.78933	-1.31491	1.0517e-06	-1.80255	-1.30842	5.99604e-06	-1.7622	-1.32529
158426086	chr5:158426086:G:A	1.72396e-10	-2.2016e-10	-0.730743	1.12547e-05	-2.2016e-10	-0.740591	6.22776e-05	-2.2016e-10	-0.746988
158426118	chr5:158426118:G:A	1.72616e-10	-2.2016e-10	-0.729468	1.12692e-05	-2.2016e-10	-0.739308	6.23585e-05	-2.2016e-10	-0.745689
158427883	chr5:158427883:C:T	1.36062e-11	-1.89368	-1.37634	9.05359e-07	-1.88852	-1.37228	4.94906e-06	-1.89667	-1.38272
158427960	chr5:158427960:C:T	4.06324e-11	-1.84322	-0.332754	2.68361e-06	-1.83803	-0.336193	1.53721e-05	-1.87685	-0.26918
158428111	chr5:158428111:T:A	1.72145e-10	-2.2016e-10	-0.732202	1.12385e-05	-2.2016e-10	-0.742039	6.21886e-05	-2.2016e-10	-0.748417
158428401	chr5:158428401:C:T	5.47735e-11	-1.87733	-4.92792e-10	3.72457e-06	-1.84643	-4.92792e-10	2.02944e-05	-1.86825	-4.92792e-10
158428457	chr5:158428457:T:A	1.27174e-09	-2.2016e-10	1.2676	8.40943e-05	-2.2016e-10	1.27056	0.000520601	-2.2016e-10	1.37639
158428554	chr5:158428554:A:G	8.65064e-11	-2.2016e-10	-1.42032	5.74e-06	-2.2016e-10	-1.41392	3.27993e-05	-2.2016e-10	-1.38818
158428625	chr5:158428625:A:G	8.11698e-11	-2.2016e-10	-1.484	5.3693e-06	-2.2016e-10	-1.48068	3.00472e-05	-2.2016e-10	-1.47582
158428645	chr5:158428645:T:C	1.39094e-11	-1.78912	-1.45885	8.22817e-07	-1.89278	-1.46362	4.71457e-06	-1.86939	-1.45854
158428973	chr5:158428973:G:C	1.50872e-10	-0.864105	-4.92792e-10	9.21987e-06	-0.940019	-4.92792e-10	5.09254e-05	-0.948228	-4.92792e-10
158429503	chr5:158429503:T:C	2.51731e-11	-1.40203	-1.25274	1.48837e-06	-1.50109	-1.26261	8.97993e-06	-1.42793	-1.25567
158429561	chr5:158429561:A:T	1.36419e-11	-1.81013	-1.45726	8.21328e-07	-1.89621	-1.462	4.67365e-06	-1.87971	-1.45694
158429768	chr5:158429768:G:A	1.38244e-11	-1.81032	-1.44379	8.32068e-07	-1.89622	-1.449	4.73761e-06	-1.87972	-1.44334
158429798	chr5:158429798:G:A	1.37499e-11	-1.81534	-1.44417	8.31313e-07	-1.89672	-1.44941	4.72505e-06	-1.88193	-1.44378
158429818	chr5:158429818:C:T	3.09493e-09	-2.2016e-10	2.15698	0.000205169	-2.2016e-10	2.16245	0.00128503	-2.2016e-10	2.27994
158430010	chr5:158430010:C:CA	1.46021e-11	-1.82302	-1.37635	8.86878e-07	-1.89721	-1.38421	5.03768e-06	-1.88514	-1.3765
158430418	chr5:158430418:G:T	1.32247e-11	-1.86003	-1.43843	8.41139e-07	-1.8918	-1.44258	4.64847e-06	-1.89554	-1.44651
158430437	chr5:158430437:C:T	1.49443e-11	-1.79299	-1.38322	9.77821e-07	-1.8055	-1.37831	5.58783e-06	-1.76615	-1.39185
158430903	chr5:158430903:G:A	1.18628e-10	-2.2016e-10	-1.10455	7.61862e-06	-2.2016e-10	-1.13079	4.43182e-05	-2.2016e-10	-1.08719
158431003	chr5:158431003:G:T	1.36786e-11	-1.82	-1.44471	8.30393e-07	-1.89705	-1.45018	4.71248e-06	-1.88381	-1.44457
158431127	chr5:158431127:TTA:T	3.38322e-10	-2.2016e-10	-0.0565403	2.19674e-05	-2.2016e-10	-0.0718205	0.000124168	-2.2016e-10	-0.0569568
158431229	chr5:158431229:A:G	1.53789e-11	-1.79816	-1.34938	1.00705e-06	-1.81057	-1.34379	5.74118e-06	-1.77184	-1.35909
158431384	chr5:158431384:G:A	9.51093e-11	-2.2016e-10	-1.32551	6.23264e-06	-2.2016e-10	-1.33158	3.48873e-05	-2.2016e-10	-1.32647
158432272	chr5:158432272:A:T	1.65244e-11	-1.83226	-1.24344	1.01515e-06	-1.89716	-1.24919	5.71403e-06	-1.88656	-1.24911
158432396	chr5:158432396:G:A	2.29429e-11	-1.43173	-1.3158	1.36489e-06	-1.52616	-1.32415	8.20819e-06	-1.4553	-1.31816
158432625	chr5:158432625:T:C	1.5303e-11	-1.81601	-1.33647	9.21513e-07	-1.89677	-1.34635	5.25516e-06	-1.88207	-1.33731
158432806	chr5:158432806:A:G	5.42239e-11	-1.88742	-4.92792e-10	3.54396e-06	-1.89614	-4.92792e-10	1.97129e-05	-1.89732	-4.92792e-10
158432959	chr5:158432959:C:T	1.43017e-11	-1.78573	-1.43443	8.42824e-07	-1.89198	-1.4404	4.8403e-06	-1.86728	-1.43433
158433016	chr5:158433016:C:G	1.5692e-10	-2.2016e-10	-0.824804	1.00416e-05	-2.2016e-10	-0.85464	5.5919e-05	-2.2016e-10	-0.854684
158433577	chr5:158433577:C:T	1.48464e-10	-2.2016e-10	-0.880198	9.86406e-06	-2.2016e-10	-0.872482	5.81533e-05	-2.2016e-10	-0.815507
158433620	chr5:158433620:G:A	1.4682e-11	-1.87754	-1.31638	9.69572e-07	-1.88202	-1.31026	5.4071e-06	-1.86412	-1.32676
158433631	chr5:158433631:A:G	1.52498e-11	-1.80604	-1.34993	9.10445e-07	-1.89568	-1.35953	5.20714e-06	-1.87756	-1.351
158433737	chr5:158433737:G:A	8.04034e-11	-2.2016e-10	-1.49348	5.31681e-06	-2.2016e-10	-1.49051	2.96312e-05	-2.2016e-10	-1.48976
158434050	chr5:158434050:T:C	5.8226e-11	-0.464799	-1.35141	2.97928e-06	-0.718862	-1.35084	1.86913e-05	-0.597801	-1.35273
158434225	chr5:158434225:T:G	7.9276e-11	-2.2016e-10	-1.5076	5.22829e-06	-2.2016e-10	-1.5073	2.90959e-05	-2.2016e-10	-1.50799
158434312	chr5:158434312:C:T	1.61554e-10	-2.2016e-10	-0.795698	1.06578e-05	-2.2016e-10	-0.795093	5.81292e-05	-2.2016e-10	-0.815921
158434333	chr5:158434333:G:A	8.8317e-11	-2.2016e-10	-1.39961	5.78661e-06	-2.2016e-10	-1.40583	3.21463e-05	-2.2016e-10	-1.40829
158434444	chr5:158434444:T:G	8.82613e-11	-2.2016e-10	-1.40024	5.79841e-06	-2.2016e-10	-1.4038	3.27136e-05	-2.2016e-10	-1.3908
158434455	chr5:158434455:G:A	1.46781e-11	-1.81416	-1.38002	8.84156e-07	-1.8966	-1.3879	5.03767e-06	-1.88127	-1.38037
158434831	chr5:158434831:C:T	1.38763e-11	-1.81548	-1.43488	8.38644e-07	-1.89669	-1.44066	4.76883e-06	-1.8818	-1.43469
158434904	chr5:158434904:G:A	9.91076e-11	-2.2016e-10	-1.28433	6.55782e-06	-2.2016e-10	-1.28072	3.69536e-05	-2.2016e-10	-1.26893
158435116	chr5:158435116:A:C	6.00068e-11	-1.78608	-4.92792e-10	3.78124e-06	-1.83133	-4.92792e-10	2.17133e-05	-1.80067	-4.92792e-10
158435228	chr5:158435228:T:C	1.58856e-11	-1.79805	-1.31707	1.04135e-06	-1.81046	-1.3104	5.92787e-06	-1.77171	-1.32722
158435384	chr5:158435384:T:G	1.38354e-11	-1.82096	-1.43234	8.4042e-07	-1.89709	-1.43815	4.77e-06	-1.88414	-1.43211
158435419	chr5:158435419:A:G	1.43072e-11	-1.81474	-1.40504	8.62807e-07	-1.89664	-1.41231	4.91368e-06	-1.88147	-1.4051
158435606	chr5:158435606:C:T	6.14896e-10	-2.2016e-10	0.540915	4.15571e-05	-2.2016e-10	0.565687	0.000227556	-2.2016e-10	0.548809
158435607	chr5:158435607:G:A	1.38375e-11	-1.8177	-1.43546	8.38024e-07	-1.89686	-1.44123	4.7623e-06	-1.8826	-1.43526
158435681	chr5:158435681:A:C	8.40087e-11	-2.2016e-10	-1.44962	5.5486e-06	-2.2016e-10	-1.44783	3.09767e-05	-2.2016e-10	-1.44536
158435729	chr5:158435729:C:G	8.82501e-11	-2.2016e-10	-1.40036	5.79005e-06	-2.2016e-10	-1.40524	3.22342e-05	-2.2016e-10	-1.40556
158435963	chr5:158435963:A:G	2.64428e-11	-1.75151	-0.854041	1.79357e-06	-1.70495	-0.872223	9.98641e-06	-1.7398	-0.837566
158436000	chr5:158436000:C:T	1.39396e-11	-1.81245	-1.43335	8.40139e-07	-1.8964	-1.43917	4.78327e-06	-1.8804	-1.43306
158436175	chr5:158436175:G:T	9.11864e-11	-2.2016e-10	-1.36763	5.98523e-06	-2.2016e-10	-1.37209	3.33437e-05	-2.2016e-10	-1.37172
158436296	chr5:158436296:G:A	1.49355e-11	-1.80792	-1.36888	8.94624e-07	-1.89586	-1.37687	5.11014e-06	-1.87828	-1.36908
158436306	chr5:158436306:A:T	1.38056e-11	-1.82445	-1.43101	8.41297e-07	-1.89724	-1.43696	4.77007e-06	-1.88542	-1.43081
158436524	chr5:158436524:C:T	8.58707e-11	-2.2016e-10	-1.4277	5.62967e-06	-2.2016e-10	-1.43333	3.12446e-05	-2.2016e-10	-1.43674
158436541	chr5:158436541:C:T	8.17576e-11	-2.2016e-10	-1.47678	5.38559e-06	-2.2016e-10	-1.47765	2.99683e-05	-2.2016e-10	-1.47845
158436556	chr5:158436556:C:A	1.60786e-11	-1.79512	-1.30793	1.05395e-06	-1.80786	-1.30098	6.00038e-06	-1.76858	-1.31819
158436577	chr5:158436577:G:A	1.44538e-11	-1.81324	-1.39634	8.70245e-07	-1.89646	-1.4039	4.96082e-06	-1.88066	-1.39635
158437298	chr5:158437298:C:CTA	1.66778e-11	-1.84479	-1.22166	1.0381e-06	-1.89585	-1.22814	5.811e-06	-1.89117	-1.22767
158437326	chr5:158437326:A:G	1.5371e-11	-1.80238	-1.34567	9.14935e-07	-1.89515	-1.35514	5.2405e-06	-1.87583	-1.34634
158437340	chr5:158437340:T:C	8.02456e-11	-2.2016e-10	-1.49545	5.28677e-06	-2.2016e-10	-1.49617	2.94248e-05	-2.2016e-10	-1.49675
158437432	chr5:158437432:C:T	9.06973e-11	-2.2016e-10	-1.37301	5.95357e-06	-2.2016e-10	-1.37739	3.31668e-05	-2.2016e-10	-1.37704
158437803	chr5:158437803:A:G	9.22987e-11	-2.2016e-10	-1.35551	6.19362e-06	-2.2016e-10	-1.33786	3.50093e-05	-2.2016e-10	-1.32298
158438230	chr5:158438230:A:G	8.10845e-11	-2.2016e-10	-1.48505	5.36798e-06	-2.2016e-10	-1.48093	3.00422e-05	-2.2016e-10	-1.47599
158438405	chr5:158438405:A:G	1.56477e-11	-1.79612	-1.33409	1.0253e-06	-1.80865	-1.32774	5.84453e-06	-1.76953	-1.34355
158438751	chr5:158438751:T:A	9.31071e-11	-1.34679	-4.92792e-10	6.11288e-06	-1.35098	-4.92792e-10	3.22495e-05	-1.40509	-4.92792e-10
158438783	chr5:158438783:T:C	1.21677e-10	-2.2016e-10	-1.07917	8.06307e-06	-2.2016e-10	-1.07409	4.63094e-05	-2.2016e-10	-1.04324
158439028	chr5:158439028:T:G	1.57505e-11	-1.7969	-1.32676	9.34283e-07	-1.89405	-1.3353	5.37946e-06	-1.87254	-1.32346
158439043	chr5:158439043:G:A	8.89855e-11	-2.2016e-10	-1.39207	5.81244e-06	-2.2016e-10	-1.40138	3.197e-05	-2.2016e-10	-1.41379
158439229	chr5:158439229:T:C	8.9619e-11	-2.2016e-10	-1.38497	5.88391e-06	-2.2016e-10	-1.38916	3.27784e-05	-2.2016e-10	-1.38882
158439239	chr5:158439239:T:C	1.82203e-10	-2.2016e-10	-0.67542	1.19031e-05	-2.2016e-10	-0.684581	6.5837e-05	-2.2016e-10	-0.691407
158439459	chr5:158439459:C:T	1.26491e-11	-1.8469	-1.49606	7.93006e-07	-1.8955	-1.4978	4.42399e-06	-1.89193	-1.49962
158439622	chr5:158439622:C:T	1.62411e-11	-1.84408	-1.24892	1.01087e-06	-1.89596	-1.25461	5.65975e-06	-1.89097	-1.25424
158440136	chr5:158440136:G:T	9.28435e-11	-2.2016e-10	-1.34962	6.12671e-06	-2.2016e-10	-1.34872	3.36505e-05	-2.2016e-10	-1.36256
158440202	chr5:158440202:A:G	1.38315e-11	-1.8461	-1.40748	8.61251e-07	-1.89613	-1.41462	4.84521e-06	-1.8931	-1.4075
158440423	chr5:158440423:A:G	1.43825e-11	-1.81422	-1.40031	8.66837e-07	-1.89658	-1.40771	4.93939e-06	-1.88112	-1.40022
158440557	chr5:158440557:A:T	1.61734e-10	-2.2016e-10	-0.794587	1.06005e-05	-2.2016e-10	-0.800479	5.7862e-05	-2.2016e-10	-0.820528
158440587	chr5:158440587:C:T	1.45395e-11	-1.80115	-1.40252	8.66355e-07	-1.89486	-1.40998	4.95813e-06	-1.8749	-1.40266
158440702	chr5:158440702:C:T	1.40172e-11	-1.81106	-1.42919	8.43655e-07	-1.89624	-1.43515	4.80654e-06	-1.87971	-1.4289
158440962	chr5:158440962:G:A	7.87866e-11	-2.2016e-10	-1.5138	5.19407e-06	-2.2016e-10	-1.51386	2.89206e-05	-2.2016e-10	-1.51404
158441350	chr5:158441350:G:A	1.66763e-10	-2.2016e-10	-0.763966	1.09563e-05	-2.2016e-10	-0.76747	6.32951e-05	-2.2016e-10	-0.730781
158441550	chr5:158441550:A:G	1.61708e-11	-1.78057	-1.31676	9.47737e-07	-1.89026	-1.3248	5.48799e-06	-1.86363	-1.3124
158441802	chr5:158441802:C:T	7.91983e-11	-2.2016e-10	-1.50858	5.22302e-06	-2.2016e-10	-1.5083	2.90682e-05	-2.2016e-10	-1.50894
158442271	chr5:158442271:G:A	1.52744e-10	-2.2016e-10	-0.851773	9.65407e-06	-2.2016e-10	-0.894001	5.79451e-05	-2.2016e-10	-0.819093
158442449	chr5:158442449:T:G	1.61133e-11	-1.76451	-1.33638	9.32733e-07	-1.88619	-1.34482	5.42143e-06	-1.85499	-1.33324
158442563	chr5:158442563:A:C	8.10189e-11	-2.2016e-10	-1.48586	5.34394e-06	-2.2016e-10	-1.48542	2.99008e-05	-2.2016e-10	-1.4807
158442574	chr5:158442574:CTT:C	1.63298e-11	-1.79182	-1.29572	1.07017e-06	-1.80475	-1.28881	6.09495e-06	-1.76487	-1.30626
158442804	chr5:158442804:A:G	7.36057e-11	-0.0679183	-1.5139	3.59164e-06	-0.36887	-1.5139	2.26608e-05	-0.244073	-1.51388
158442859	chr5:158442859:T:C	1.30785e-10	-2.2016e-10	-1.00698	8.65636e-06	-2.2016e-10	-1.00309	5.06487e-05	-2.2016e-10	-0.953676
158442893	chr5:158442893:A:C	2.35366e-11	-1.60129	-1.1207	1.40843e-06	-1.69636	-1.12255	8.02626e-06	-1.69537	-1.1005
158443033	chr5:158443033:G:T	1.56451e-11	-1.80206	-1.32832	1.02561e-06	-1.81418	-1.32191	5.83849e-06	-1.77622	-1.33789
158443054	chr5:158443054:A:T	2.04839e-11	-1.80444	-1.05646	1.54895e-06	-1.65194	-1.07187	8.08669e-06	-1.73146	-1.05691
158443162	chr5:158443162:A:G	1.44852e-11	-1.80621	-1.4012	8.66898e-07	-1.89563	-1.40859	4.95271e-06	-1.87747	-1.40118
158443361	chr5:158443361:G:A	7.66833e-11	-1.54085	-4.92792e-10	5.20067e-06	-1.51259	-4.92792e-10	2.6705e-05	-1.59374	-4.92792e-10
158443534	chr5:158443534:T:C	1.60727e-11	-1.79958	-1.30383	9.54156e-07	-1.89465	-1.31366	5.47741e-06	-1.87429	-1.30366
158443838	chr5:158443838:G:A	1.73342e-10	-2.2016e-10	-0.725273	1.16718e-05	-2.2016e-10	-0.704206	6.94971e-05	-2.2016e-10	-0.637304
158443934	chr5:158443934:A:T	1.59778e-11	-1.77885	-1.33049	9.35241e-07	-1.89017	-1.33816	5.41532e-06	-1.8631	-1.32626
158444533	chr5:158444533:C:T	1.26727e-10	-2.2016e-10	-1.0385	8.38643e-06	-2.2016e-10	-1.03477	4.89949e-05	-2.2016e-10	-0.986874
158444567	chr5:158444567:C:T	7.98404e-11	-2.2016e-10	-1.50051	5.26173e-06	-2.2016e-10	-1.50092	2.92855e-05	-2.2016e-10	-1.5015
158444600	chr5:158444600:G:T	8.59707e-11	-2.2016e-10	-1.42653	5.67063e-06	-2.2016e-10	-1.42608	3.15484e-05	-2.2016e-10	-1.42707
158444676	chr5:158444676:C:T	1.49372e-11	-1.789	-1.38768	8.81633e-07	-1.89257	-1.39479	5.06796e-06	-1.86881	-1.38684
158444756	chr5:158444756:C:T	9.36369e-11	-2.2016e-10	-1.34111	6.12492e-06	-2.2016e-10	-1.34902	3.40122e-05	-2.2016e-10	-1.35187
158444794	chr5:158444794:A:C	1.69725e-11	-1.60487	-1.44408	1.02395e-06	-1.69658	-1.44113	5.68632e-06	-1.69454	-1.44599
158445662	chr5:158445662:C:T	8.18445e-11	-2.2016e-10	-1.47572	5.38056e-06	-2.2016e-10	-1.47859	2.99563e-05	-2.2016e-10	-1.47885
158446080	chr5:158446080:T:C	1.47237e-11	-1.81255	-1.37853	8.87807e-07	-1.89669	-1.3837	5.02479e-06	-1.877	-1.38721
158446159	chr5:158446159:C:T	8.09982e-11	-2.2016e-10	-1.48611	5.33646e-06	-2.2016e-10	-1.48682	2.9698e-05	-2.2016e-10	-1.48751
158446364	chr5:158446364:C:T	7.8797e-11	-2.2016e-10	-1.51366	5.19501e-06	-2.2016e-10	-1.51368	2.89455e-05	-2.2016e-10	-1.51318
158446519	chr5:158446519:C:T	1.96617e-11	-1.82251	-1.07936	1.19466e-06	-1.89726	-1.08626	6.78472e-06	-1.88167	-1.08225
158446622	chr5:158446622:A:G	1.98583e-11	-1.82342	-1.0685	1.20681e-06	-1.8973	-1.0761	6.85211e-06	-1.8822	-1.07183
158446626	chr5:158446626:C:A	1.12328e-10	-2.2016e-10	-1.15911	7.38597e-06	-2.2016e-10	-1.1618	4.10406e-05	-2.2016e-10	-1.16403
158447323	chr5:158447323:C:T	1.69731e-10	-2.2016e-10	-0.746327	1.10799e-05	-2.2016e-10	-0.756249	6.13159e-05	-2.2016e-10	-0.76255
158447460	chr5:158447460:T:C	1.0731e-10	0.297011	-1.50183	5.05548e-06	-0.0394103	-1.5015	3.25691e-05	0.104767	-1.49999
158448161	chr5:158448161:C:T	7.88185e-11	-2.2016e-10	-1.51339	5.19704e-06	-2.2016e-10	-1.51329	2.89335e-05	-2.2016e-10	-1.51359
158448223	chr5:158448223:C:T	1.61982e-11	-1.75379	-1.34185	9.30487e-07	-1.88305	-1.35038	5.41919e-06	-1.84896	-1.33969
158448385	chr5:158448385:C:T	1.60034e-11	-1.76354	-1.3442	9.25587e-07	-1.88597	-1.35273	5.3763e-06	-1.85456	-1.34203
158448578	chr5:158448578:G:C	2.10379e-11	-1.74063	-1.09359	1.19915e-06	-1.87941	-1.10036	6.98119e-06	-1.83597	-1.0994
158448686	chr5:158448686:G:T	1.49558e-11	-1.82313	-1.35231	9.8136e-07	-1.83378	-1.34641	5.5673e-06	-1.80014	-1.36154
158448969	chr5:158448969:GCA:G	1.28378e-10	-2.2016e-10	-1.02556	8.56652e-06	-2.2016e-10	-1.01352	5.01758e-05	-2.2016e-10	-0.963056
158449351	chr5:158449351:C:G	1.59477e-11	-1.75945	-1.35177	9.19835e-07	-1.88478	-1.36016	5.34797e-06	-1.85221	-1.34967
158449367	chr5:158449367:C:T	1.59492e-11	-1.75936	-1.35177	9.19851e-07	-1.88476	-1.36016	5.34809e-06	-1.85219	-1.34967
158449466	chr5:158449466:T:G	1.99937e-11	-1.79713	-1.088	1.18584e-06	-1.89475	-1.09617	6.80472e-06	-1.86904	-1.09193
158449578	chr5:158449578:T:C	1.60112e-11	-1.75633	-1.35093	9.21516e-07	-1.88381	-1.3593	5.3626e-06	-1.85039	-1.34874
158449615	chr5:158449615:C:T	1.93848e-11	-1.89433	-1.02172	1.25524e-06	-1.88785	-1.0462	6.72262e-06	-1.89498	-1.07813
158449774	chr5:158449774:C:T	1.61443e-11	-1.75652	-1.34245	9.29154e-07	-1.88385	-1.35101	5.40782e-06	-1.85049	-1.34025
158449876	chr5:158449876:T:C	1.60772e-11	-1.75934	-1.3438	9.27086e-07	-1.88477	-1.35232	5.39135e-06	-1.85218	-1.34161
158449962	chr5:158449962:G:A	2.32303e-10	-2.2016e-10	-0.432494	1.5142e-05	-2.2016e-10	-0.443907	8.91937e-05	-2.2016e-10	-0.387779
158450021	chr5:158450021:C:A	3.92979e-11	-0.889215	-1.32015	2.0328e-06	-1.14788	-1.30409	1.27418e-05	-1.00234	-1.33136
158450060	chr5:158450060:T:C	1.62403e-11	-1.75974	-1.3333	9.3666e-07	-1.88486	-1.34195	5.44868e-06	-1.85236	-1.33085
158450100	chr5:158450100:C:T	5.82274e-11	-1.81618	-4.92792e-10	3.72238e-06	-1.84702	-4.92792e-10	2.12268e-05	-1.82333	-4.92792e-10
158450185	chr5:158450185:T:C	8.04222e-11	-2.2016e-10	-1.49325	5.31812e-06	-2.2016e-10	-1.49026	2.96387e-05	-2.2016e-10	-1.48951
158450437	chr5:158450437:G:A	6.01908e-11	-1.78302	-4.92792e-10	3.9048e-06	-1.79917	-4.92792e-10	2.10647e-05	-1.83099	-4.92792e-10
158450445	chr5:158450445:G:C	1.78086e-11	-1.72339	-1.27747	1.00319e-06	-1.86922	-1.28897	5.86952e-06	-1.83145	-1.27736
158450651	chr5:158450651:A:G	8.90257e-11	-2.2016e-10	-1.39161	5.84366e-06	-2.2016e-10	-1.39602	3.25536e-05	-2.2016e-10	-1.3957
158450830	chr5:158450830:C:T	1.9638e-11	-1.89632	-1.00675	1.34092e-06	-1.84901	-1.01901	7.12871e-06	-1.88367	-1.03079
158450950	chr5:158450950:C:T	5.77901e-10	-2.2016e-10	0.478864	3.76496e-05	-2.2016e-10	0.466942	0.000219163	-2.2016e-10	0.511228
158451041	chr5:158451041:C:A	1.96948e-11	-1.88264	-1.01755	1.28784e-06	-1.87876	-1.02966	6.9913e-06	-1.89594	-1.03799
158451114	chr5:158451114:C:T	3.17861e-10	-2.2016e-10	-0.118923	2.11836e-05	-2.2016e-10	-0.108154	0.0001274	-2.2016e-10	-0.0312551
158451152	chr5:158451152:A:G	1.33364e-11	-1.88832	-1.40172	9.89356e-07	-1.76244	-1.40964	5.00903e-06	-1.84859	-1.41876
158452256	chr5:158452256:A:G	1.33771e-11	-1.88634	-1.40065	9.67384e-07	-1.79224	-1.4023	4.99233e-06	-1.85962	-1.41106
158452475	chr5:158452475:T:G	1.21089e-10	-2.2016e-10	-1.08401	7.91177e-06	-2.2016e-10	-1.09303	4.45857e-05	-2.2016e-10	-1.08117
158452481	chr5:158452481:C:T	1.31741e-11	-1.8912	-1.41109	9.39804e-07	-1.80949	-1.41398	4.88798e-06	-1.86943	-1.42238
158452605	chr5:158452605:C:T	1.44453e-10	-2.2016e-10	-0.907587	9.48821e-06	-2.2016e-10	-0.911331	5.17166e-05	-2.2016e-10	-0.93281
158452994	chr5:158452994:C:T	2.73678e-11	-1.88903	-0.68214	1.94273e-06	-1.80219	-0.695098	1.00675e-05	-1.86533	-0.703948
158453073	chr5:158453073:A:G	8.05192e-11	-2.2016e-10	-1.49204	5.31286e-06	-2.2016e-10	-1.49125	2.97033e-05	-2.2016e-10	-1.48733
158453786	chr5:158453786:C:T	1.43046e-10	-0.917372	-4.92792e-10	8.88835e-06	-0.976639	-4.92792e-10	4.53555e-05	-1.06406	-4.92792e-10
158454242	chr5:158454242:T:A	1.00098e-10	-2.2016e-10	-1.27439	6.5573e-06	-2.2016e-10	-1.2808	3.66978e-05	-2.2016e-10	-1.27587
158454639	chr5:158454639:T:C	1.34455e-11	-1.76865	-1.51324	7.81461e-07	-1.89539	-1.51258	4.43312e-06	-1.87986	-1.50962
158455000	chr5:158455000:AAAGACTCC:A	1.91837e-10	0.887633	-1.51152	9.00682e-06	0.548671	-1.51207	6.1096e-05	0.74707	-1.51321
158455154	chr5:158455154:T:C	2.93503e-10	-2.2016e-10	-0.198652	1.90947e-05	-2.2016e-10	-0.211971	0.000111655	-2.2016e-10	-0.163176
158456059	chr5:158456059:A:T	8.1892e-11	-2.2016e-10	-1.47514	5.4262e-06	-2.2016e-10	-1.47014	3.02584e-05	-2.2016e-10	-1.46881
158456297	chr5:158456297:A:G	2.86592e-10	-2.2016e-10	-0.222477	1.86689e-05	-2.2016e-10	-0.234521	0.000109099	-2.2016e-10	-0.18633
158456665	chr5:158456665:T:G	1.09175e-10	-1.18759	-4.92792e-10	6.93061e-06	-1.22543	-4.92792e-10	3.80965e-05	-1.23847	-4.92792e-10
158456802	chr5:158456802:C:A	5.56469e-11	-1.86151	-4.92792e-10	3.55499e-06	-1.89303	-4.92792e-10	2.02182e-05	-1.87201	-4.92792e-10
158457152	chr5:158457152:AC:A	1.34891e-11	-1.82865	-1.45	8.35549e-07	-1.89249	-1.44856	4.74802e-06	-1.87505	-1.44581
158457400	chr5:158457400:T:C	7.34182e-11	-1.66291	0.0785393	5.26075e-06	-1.57917	0.0780602	2.96733e-05	-1.65116	0.162821
158457414	chr5:158457414:A:G	5.76759e-11	-1.8257	-4.92792e-10	3.62923e-06	-1.87236	-4.92792e-10	2.01573e-05	-1.87502	-4.92792e-10
158457589	chr5:158457589:C:T	9.49897e-11	-2.2016e-10	-1.32677	6.29411e-06	-2.2016e-10	-1.32177	3.53506e-05	-2.2016e-10	-1.31327
158457698	chr5:158457698:C:T	1.41645e-11	-1.71645	-1.51335	8.53785e-07	-1.8058	-1.51366	4.83705e-06	-1.789	-1.51328
158457748	chr5:158457748:G:A	9.50337e-11	-2.2016e-10	-1.32631	6.24061e-06	-2.2016e-10	-1.3303	3.52036e-05	-2.2016e-10	-1.31744
158457778	chr5:158457778:A:T	9.68365e-11	-2.2016e-10	-1.30751	6.34593e-06	-2.2016e-10	-1.31357	3.55123e-05	-2.2016e-10	-1.30871
158457848	chr5:158457848:A:C	1.00619e-10	-2.2016e-10	-1.2692	6.54448e-06	-2.2016e-10	-1.28276	3.65322e-05	-2.2016e-10	-1.28039
158457909	chr5:158457909:G:A	8.98231e-11	-2.2016e-10	-1.3827	6.01021e-06	-2.2016e-10	-1.36792	3.39109e-05	-2.2016e-10	-1.35485
158458233	chr5:158458233:C:T	1.45833e-10	-2.2016e-10	-0.898077	9.52008e-06	-2.2016e-10	-0.907978	5.37836e-05	-2.2016e-10	-0.893621
158458993	chr5:158458993:G:C	2.90998e-10	-2.2016e-10	-0.207224	2.00665e-05	-2.2016e-10	-0.162327	0.000100321	-2.2016e-10	-0.270213
158459277	chr5:158459277:T:C	9.47415e-11	-2.2016e-10	-1.32939	6.21062e-06	-2.2016e-10	-1.33512	3.47464e-05	-2.2016e-10	-1.33051
158459619	chr5:158459619:T:C	1.44903e-11	-1.69309	-1.51397	8.69304e-07	-1.78733	-1.51411	4.92551e-06	-1.77019	-1.51397
158459945	chr5:158459945:G:A	1.45612e-11	-1.68887	-1.51331	8.71654e-07	-1.78509	-1.51365	4.94309e-06	-1.76732	-1.51328
158460277	chr5:158460277:C:T	8.00963e-11	-2.2016e-10	-1.49731	5.26525e-06	-2.2016e-10	-1.50025	2.92844e-05	-2.2016e-10	-1.50154
158460417	chr5:158460417:A:T	1.39204e-10	-2.2016e-10	-0.944596	9.28432e-06	-2.2016e-10	-0.933053	5.45733e-05	-2.2016e-10	-0.879044
158460500	chr5:158460500:G:C	1.24843e-10	-1.87385	0.820374	7.71945e-06	-1.86522	0.747587	4.95972e-05	-1.84811	0.873458
158460596	chr5:158460596:T:C	7.07604e-10	-2.2016e-10	0.681346	4.63094e-05	-2.2016e-10	0.673965	0.000284805	-2.2016e-10	0.773217
158460632	chr5:158460632:G:A	1.13944e-10	-2.2016e-10	-1.14483	7.44856e-06	-2.2016e-10	-1.15336	4.25013e-05	-2.2016e-10	-1.12905
158460898	chr5:158460898:A:T	9.38325e-11	-2.2016e-10	-1.33903	6.20599e-06	-2.2016e-10	-1.33587	3.53227e-05	-2.2016e-10	-1.31406
158460958	chr5:158460958:T:C	1.244e-11	-1.86487	-1.49475	7.96477e-07	-1.89443	-1.4945	4.43595e-06	-1.89252	-1.49633
158461133	chr5:158461133:G:A	8.2144e-11	-2.2016e-10	-1.47206	5.44263e-06	-2.2016e-10	-1.46712	3.03602e-05	-2.2016e-10	-1.46546
158461262	chr5:158461262:G:A	9.38208e-11	-2.2016e-10	-1.33915	6.20533e-06	-2.2016e-10	-1.33597	3.53186e-05	-2.2016e-10	-1.31418
158462383	chr5:158462383:A:G	1.88606e-11	-1.87857	-1.06489	1.19542e-06	-1.89655	-1.08633	7.21667e-06	-1.89413	-1.00806
158462554	chr5:158462554:A:G	1.35578e-10	-2.2016e-10	-0.970988	8.8344e-06	-2.2016e-10	-0.982727	5.06208e-05	-2.2016e-10	-0.954227
158462775	chr5:158462775:C:T	1.20619e-10	-2.2016e-10	-1.0879	7.87988e-06	-2.2016e-10	-1.09707	4.50432e-05	-2.2016e-10	-1.07097
158462830	chr5:158462830:G:A	8.10129e-10	-2.2016e-10	0.816655	5.42025e-05	-2.2016e-10	0.831346	0.000332936	-2.2016e-10	0.929362
158464106	chr5:158464106:T:A	1.5276e-09	-2.2016e-10	1.45091	0.000100365	-2.2016e-10	1.44743	0.000624192	-2.2016e-10	1.55787
158464229	chr5:158464229:T:C	1.18726e-10	-2.2016e-10	-1.10372	7.75564e-06	-2.2016e-10	-1.11296	4.43093e-05	-2.2016e-10	-1.0874
158464870	chr5:158464870:G:A	1.25438e-11	-1.84996	-1.50135	7.94979e-07	-1.88928	-1.50154	4.43623e-06	-1.88597	-1.50281
158465522	chr5:158465522:C:T	1.39458e-11	-1.73247	-1.51289	8.4489e-07	-1.81663	-1.5133	4.78193e-06	-1.80079	-1.51296
158465724	chr5:158465724:C:A	2.57565e-11	-1.88248	-0.749368	1.62898e-06	-1.89544	-0.777993	1.00876e-05	-1.8956	-0.671675
158466352	chr5:158466352:G:C	1.34962e-11	-1.82499	-1.45314	8.33194e-07	-1.89122	-1.45265	4.74224e-06	-1.87279	-1.44929
158466582	chr5:158466582:G:C	9.6354e-11	-2.2016e-10	-1.31251	6.2779e-06	-2.2016e-10	-1.32434	3.50496e-05	-2.2016e-10	-1.32183
158467169	chr5:158467169:A:G	2.29742e-10	-0.443582	-4.92792e-10	1.66526e-05	-0.348813	-4.92792e-10	8.06538e-05	-0.488424	-4.92792e-10
158467345	chr5:158467345:AT:A	1.23127e-10	-2.2016e-10	-1.06732	8.25672e-06	-2.2016e-10	-1.05035	4.71694e-05	-2.2016e-10	-1.02484
158468002	chr5:158468002:AC:A	5.39475e-11	-1.89253	-4.92792e-10	3.57571e-06	-1.88722	-4.92792e-10	1.97271e-05	-1.89659	-4.92792e-10
158468005	chr5:158468005:G:A	1.28603e-11	-1.84164	-1.48476	8.03642e-07	-1.89588	-1.4841	4.54022e-06	-1.88373	-1.48188
158468041	chr5:158468041:T:C	1.38379e-11	-1.74338	-1.50974	8.432e-07	-1.82306	-1.50887	4.73603e-06	-1.8136	-1.50979
158468229	chr5:158468229:C:T	5.41507e-11	-1.88877	-4.92792e-10	3.77494e-06	-1.833	-4.92792e-10	1.9961e-05	-1.88481	-4.92792e-10
158468344	chr5:158468344:C:T	1.85361e-10	-2.2016e-10	-0.658231	1.22066e-05	-2.2016e-10	-0.6594	7.14938e-05	-2.2016e-10	-0.608978
158468464	chr5:158468464:C:A	8.40343e-11	-2.2016e-10	-1.44931	5.52778e-06	-2.2016e-10	-1.45159	3.19059e-05	-2.2016e-10	-1.4158
158469046	chr5:158469046:G:A	8.00641e-11	-2.2016e-10	-1.49771	5.26351e-06	-2.2016e-10	-1.50058	2.92738e-05	-2.2016e-10	-1.5019
158469525	chr5:158469525:A:G	7.86155e-11	-1.51597	-4.92792e-10	4.83677e-06	-1.58513	-4.92792e-10	2.93438e-05	-1.49951	-4.92792e-10
158469638	chr5:158469638:C:G	7.94732e-11	-2.2016e-10	-1.50512	5.22235e-06	-2.2016e-10	-1.50843	2.89599e-05	-2.2016e-10	-1.51268
158469778	chr5:158469778:C:T	1.44591e-11	-1.70124	-1.50797	8.65774e-07	-1.79854	-1.50697	4.89909e-06	-1.78147	-1.50807
158469820	chr5:158469820:C:A	1.92833e-10	-2.2016e-10	-0.618716	1.26906e-05	-2.2016e-10	-0.620522	7.45023e-05	-2.2016e-10	-0.567759
158470301	chr5:158470301:T:TA	1.22657e-10	-2.2016e-10	-1.07115	8.23295e-06	-2.2016e-10	-1.05324	4.70197e-05	-2.2016e-10	-1.02802
158470429	chr5:158470429:G:A	1.38096e-11	-1.83313	-1.42204	8.65515e-07	-1.88296	-1.42285	4.82143e-06	-1.87892	-1.4266
158470466	chr5:158470466:C:T	7.51879e-11	-1.59717	0.0366222	5.35376e-06	-1.50254	0.0189596	2.87464e-05	-1.58279	0.0627075
158470979	chr5:158470979:C:T	2.43748e-10	-2.2016e-10	-0.384405	1.58069e-05	-2.2016e-10	-0.400935	9.1763e-05	-2.2016e-10	-0.35938
158471095	chr5:158471095:T:G	1.36392e-11	-1.82581	-1.44178	8.51943e-07	-1.87945	-1.44217	4.75096e-06	-1.8749	-1.44534
158472226	chr5:158472226:A:G	2.40561e-10	-2.2016e-10	-0.397565	1.5805e-05	-2.2016e-10	-0.401056	8.9622e-05	-2.2016e-10	-0.382989
158472608	chr5:158472608:A:G	1.35777e-11	-1.83413	-1.43798	9.70211e-07	-1.76086	-1.43076	5.11973e-06	-1.81477	-1.43071
158473821	chr5:158473821:G:A	1.24176e-11	-1.88908	-1.47234	8.13606e-07	-1.89563	-1.47203	4.54571e-06	-1.8973	-1.4671
158473963	chr5:158473963:G:A	2.80733e-10	-2.2016e-10	-0.243134	1.8438e-05	-2.2016e-10	-0.246968	0.000109865	-2.2016e-10	-0.179338
158474016	chr5:158474016:T:G	1.22896e-11	-1.89148	-1.48031	8.05832e-07	-1.89719	-1.48007	4.47785e-06	-1.89593	-1.48351
158474080	chr5:158474080:A:G	9.52215e-11	-2.2016e-10	-1.32433	6.31889e-06	-2.2016e-10	-1.31784	3.54693e-05	-2.2016e-10	-1.30992
158474546	chr5:158474546:T:C	8.94737e-11	-2.2016e-10	-1.38659	5.87872e-06	-2.2016e-10	-1.39004	3.28406e-05	-2.2016e-10	-1.38692
158474738	chr5:158474738:G:A	1.46735e-11	-1.85682	-1.33768	9.3704e-07	-1.8743	-1.35211	5.18594e-06	-1.89713	-1.33551
158474849	chr5:158474849:T:C	2.47791e-10	-2.2016e-10	-0.367952	1.64196e-05	-2.2016e-10	-0.362902	9.66642e-05	-2.2016e-10	-0.307347
158475483	chr5:158475483:T:C	1.49028e-11	-1.66501	-1.51398	1.07254e-06	-1.57748	-1.51388	5.54136e-06	-1.65335	-1.513
158475672	chr5:158475672:C:G	1.47538e-11	-1.82678	-1.36226	1.03052e-06	-1.77493	-1.35639	5.48902e-06	-1.82108	-1.35476
158477058	chr5:158477058:G:A	1.21316e-11	-1.89478	-1.48994	8.0356e-07	-1.89064	-1.48945	4.47093e-06	-1.89528	-1.48572
158477831	chr5:158477831:G:T	1.19891e-11	-1.89728	-1.49927	7.95803e-07	-1.8906	-1.49918	4.44287e-06	-1.88584	-1.50145
158478070	chr5:158478070:A:T	2.32654e-10	-2.2016e-10	-0.430986	1.49261e-05	-2.2016e-10	-0.458272	8.48546e-05	-2.2016e-10	-0.437651
158478409	chr5:158478409:G:A	9.25171e-11	-2.2016e-10	-1.35315	6.13909e-06	-2.2016e-10	-1.3467	3.4475e-05	-2.2016e-10	-1.33836
158479471	chr5:158479471:C:T	8.73464e-10	-2.2016e-10	0.891928	5.86062e-05	-2.2016e-10	0.909461	0.000360793	-2.2016e-10	1.00972
158479580	chr5:158479580:TC:T	3.00865e-11	-1.84303	-0.633429	1.80903e-06	-1.89716	-0.671432	1.13784e-05	-1.87718	-0.569695
158479622	chr5:158479622:C:T	8.19553e-11	-2.2016e-10	-1.47437	5.43356e-06	-2.2016e-10	-1.46879	3.07604e-05	-2.2016e-10	-1.45236
158479676	chr5:158479676:T:A	1.45633e-10	-2.2016e-10	-0.899448	9.50695e-06	-2.2016e-10	-0.909358	5.3709e-05	-2.2016e-10	-0.895009
158479764	chr5:158479764:TC:T	2.53845e-10	-2.2016e-10	-0.343815	1.73386e-05	-2.2016e-10	-0.308445	0.000105092	-2.2016e-10	-0.223751
158479942	chr5:158479942:A:T	1.04968e-10	-2.2016e-10	-1.22688	6.84622e-06	-2.2016e-10	-1.23768	3.77125e-05	-2.2016e-10	-1.2486
158480405	chr5:158480405:T:C	8.4557e-10	-2.2016e-10	0.859473	5.67757e-05	-2.2016e-10	0.877728	0.000349198	-2.2016e-10	0.977051
158481023	chr5:158481023:G:A	1.58717e-10	-2.2016e-10	-0.813417	1.03083e-05	-2.2016e-10	-0.828427	5.84006e-05	-2.2016e-10	-0.811264
158481101	chr5:158481101:G:T	1.7527e-10	-2.2016e-10	-0.714214	1.1337e-05	-2.2016e-10	-0.73331	6.26138e-05	-2.2016e-10	-0.741604
158481114	chr5:158481114:T:C	9.67829e-11	-2.2016e-10	-1.30807	6.42359e-06	-2.2016e-10	-1.3014	3.59173e-05	-2.2016e-10	-1.29737
158481569	chr5:158481569:T:C	9.32499e-11	-1.34526	-4.92792e-10	6.0872e-06	-1.35519	-4.92792e-10	2.99841e-05	-1.47792	-4.92792e-10
158481958	chr5:158481958:G:A	1.29182e-11	-1.82472	-1.49718	8.99621e-07	-1.76911	-1.49805	5.11031e-06	-1.74425	-1.50308
158482573	chr5:158482573:C:A	6.89953e-11	-1.6465	-4.92792e-10	4.20914e-06	-1.72412	-4.92792e-10	2.43455e-05	-1.68624	-4.92792e-10
158482752	chr5:158482752:G:A	1.51108e-10	-2.2016e-10	-0.862542	1.00136e-05	-2.2016e-10	-0.857434	5.74296e-05	-2.2016e-10	-0.828029
158482797	chr5:158482797:A:G	5.46942e-10	-2.2016e-10	0.423805	3.58674e-05	-2.2016e-10	0.418449	0.000218609	-2.2016e-10	0.508694
158482823	chr5:158482823:C:T	5.7219e-11	-1.83365	-4.92792e-10	3.85755e-06	-1.81135	-4.92792e-10	2.08574e-05	-1.84088	-4.92792e-10
158482930	chr5:158482930:T:C	1.89214e-10	-2.2016e-10	-0.637661	1.24773e-05	-2.2016e-10	-0.63747	7.32346e-05	-2.2016e-10	-0.584921
158483217	chr5:158483217:C:T	7.96557e-11	-2.2016e-10	-1.50282	5.26248e-06	-2.2016e-10	-1.50078	2.9338e-05	-2.2016e-10	-1.49971
158483260	chr5:158483260:G:A	1.02347e-10	-2.2016e-10	-1.25217	6.73333e-06	-2.2016e-10	-1.25431	3.69732e-05	-2.2016e-10	-1.2684
158484396	chr5:158484396:G:A	8.5675e-11	-2.2016e-10	-1.42998	5.63257e-06	-2.2016e-10	-1.43281	3.1313e-05	-2.2016e-10	-1.43456
158484687	chr5:158484687:C:T	2.35944e-10	-2.2016e-10	-0.416943	1.5272e-05	-2.2016e-10	-0.435358	9.7087e-05	-2.2016e-10	-0.302982
158484767	chr5:158484767:T:G	7.89913e-11	-2.2016e-10	-1.5112	5.20601e-06	-2.2016e-10	-1.51157	2.90148e-05	-2.2016e-10	-1.51078
158484786	chr5:158484786:G:A	8.17803e-11	-2.2016e-10	-1.4765	5.40275e-06	-2.2016e-10	-1.47447	3.01082e-05	-2.2016e-10	-1.47379
158485216	chr5:158485216:T:C	8.05876e-11	-2.2016e-10	-1.49119	5.29538e-06	-2.2016e-10	-1.49454	2.98148e-05	-2.2016e-10	-1.48359
158486036	chr5:158486036:C:A	8.13056e-11	-2.2016e-10	-1.48232	5.36932e-06	-2.2016e-10	-1.48068	3.00774e-05	-2.2016e-10	-1.47481
158486759	chr5:158486759:T:C	1.32918e-10	-2.2016e-10	-0.990808	8.80555e-06	-2.2016e-10	-0.985998	4.92663e-05	-2.2016e-10	-0.98135
158486832	chr5:158486832:A:T	1.19416e-11	-1.88815	-1.51236	7.80182e-07	-1.89714	-1.51247	4.35532e-06	-1.8971	-1.51009
158487646	chr5:158487646:C:T	7.96698e-11	-2.2016e-10	-1.50265	5.2436e-06	-2.2016e-10	-1.50437	2.91672e-05	-2.2016e-10	-1.50554
158487659	chr5:158487659:GGA:G	2.08877e-11	-1.36139	-1.47999	9.79565e-07	-1.69936	-1.48267	6.06006e-06	-1.58468	-1.49219
158487697	chr5:158487697:G:A	7.95318e-11	-2.2016e-10	-1.50438	5.24064e-06	-2.2016e-10	-1.50494	2.92286e-05	-2.2016e-10	-1.50344
158487821	chr5:158487821:C:A	9.70196e-11	-2.2016e-10	-1.30563	6.42922e-06	-2.2016e-10	-1.30053	3.61379e-05	-2.2016e-10	-1.29125
158488018	chr5:158488018:C:T	8.55082e-11	-2.2016e-10	-1.43193	5.62122e-06	-2.2016e-10	-1.43483	3.12495e-05	-2.2016e-10	-1.43659
158488085	chr5:158488085:A:G	8.01243e-11	-2.2016e-10	-1.49696	5.26798e-06	-2.2016e-10	-1.49973	2.96273e-05	-2.2016e-10	-1.48989
158488149	chr5:158488149:C:A	8.55082e-11	-2.2016e-10	-1.43193	5.62122e-06	-2.2016e-10	-1.43483	3.12495e-05	-2.2016e-10	-1.43659
158488193	chr5:158488193:TAGAACA:T	1.21935e-11	-1.87318	-1.50646	8.32117e-07	-1.83788	-1.50729	4.69933e-06	-1.82008	-1.51109
158488200	chr5:158488200:TATCTA:T	1.21934e-11	-1.87251	-1.50714	8.32462e-07	-1.83682	-1.50793	4.70297e-06	-1.81888	-1.51151
158488872	chr5:158488872:C:T	8.60375e-11	-2.2016e-10	-1.42576	5.65532e-06	-2.2016e-10	-1.42878	3.14367e-05	-2.2016e-10	-1.43061
158489009	chr5:158489009:TG:T	8.39869e-11	-2.2016e-10	-1.44988	5.51595e-06	-2.2016e-10	-1.45374	3.08137e-05	-2.2016e-10	-1.45063
158489298	chr5:158489298:C:T	1.95964e-10	-2.2016e-10	-0.60261	1.29239e-05	-2.2016e-10	-0.602306	7.58868e-05	-2.2016e-10	-0.549347
158489371	chr5:158489371:G:T	1.95964e-10	-2.2016e-10	-0.60261	1.29239e-05	-2.2016e-10	-0.602306	7.58868e-05	-2.2016e-10	-0.549347
158489706	chr5:158489706:C:G	1.31443e-11	-1.80001	-1.50454	8.28659e-07	-1.84475	-1.50458	4.54333e-06	-1.8562	-1.50873
158489772	chr5:158489772:G:A	1.96471e-10	-2.2016e-10	-0.600026	1.29571e-05	-2.2016e-10	-0.599737	7.60871e-05	-2.2016e-10	-0.546711
158490267	chr5:158490267:G:A	2.48711e-11	-1.68215	-0.984685	1.35555e-06	-1.83994	-1.01724	8.92314e-06	-1.75763	-0.932313
158490310	chr5:158490310:C:T	8.45769e-11	-2.2016e-10	-1.44288	5.55543e-06	-2.2016e-10	-1.4466	3.10355e-05	-2.2016e-10	-1.44346
158491520	chr5:158491520:C:A	1.62827e-11	-1.82945	-1.26099	1.00352e-06	-1.88817	-1.26969	5.429e-06	-1.89204	-1.29479
158491932	chr5:158491932:C:T	1.22917e-11	-1.85838	-1.51323	8.49191e-07	-1.81135	-1.5135	4.80504e-06	-1.79478	-1.51414
158491938	chr5:158491938:T:C	1.98961e-11	-1.38394	-1.50607	9.39362e-07	-1.71938	-1.50455	5.91546e-06	-1.60323	-1.49779
158491951	chr5:158491951:C:T	1.18574e-11	-1.89501	-1.51258	7.81188e-07	-1.8956	-1.51272	4.37021e-06	-1.89329	-1.51049
158492064	chr5:158492064:G:A	1.18451e-11	-1.89603	-1.51259	7.82101e-07	-1.89442	-1.51273	4.37766e-06	-1.89156	-1.51052
158492805	chr5:158492805:G:A	8.61347e-11	-2.2016e-10	-1.42463	5.66167e-06	-2.2016e-10	-1.42766	3.14713e-05	-2.2016e-10	-1.42951
158493001	chr5:158493001:G:C	5.82396e-11	-1.81597	-4.92792e-10	3.74716e-06	-1.84038	-4.92792e-10	2.10576e-05	-1.83133	-4.92792e-10
158493133	chr5:158493133:A:G	2.06492e-10	-2.2016e-10	-0.550275	1.36529e-05	-2.2016e-10	-0.547431	8.03644e-05	-2.2016e-10	-0.492018
158493155	chr5:158493155:A:T	2.16686e-11	-1.70601	-1.09866	1.20059e-06	-1.85152	-1.12705	7.78301e-06	-1.77544	-1.0512
158493357	chr5:158493357:C:T	9.46307e-11	-1.33056	-4.92792e-10	6.74827e-06	-1.25209	-4.92792e-10	3.66957e-05	-1.27593	-4.92792e-10
158493505	chr5:158493505:A:G	1.02412e-10	-2.2016e-10	-1.25153	6.73569e-06	-2.2016e-10	-1.25396	3.6995e-05	-2.2016e-10	-1.26781
158493837	chr5:158493837:A:C	1.39491e-10	-2.2016e-10	-0.94254	9.15943e-06	-2.2016e-10	-0.946596	5.12556e-05	-2.2016e-10	-0.941765
158494380	chr5:158494380:T:C	1.06013e-10	-1.21698	-4.92792e-10	7.18041e-06	-1.19002	-4.92792e-10	3.58295e-05	-1.29982	-4.92792e-10
158494932	chr5:158494932:T:G	1.23182e-11	-1.86848	-1.50098	8.42284e-07	-1.83097	-1.50205	4.75324e-06	-1.81243	-1.50734
158494964	chr5:158494964:AT:A	7.88026e-11	-2.2016e-10	-1.51359	5.19638e-06	-2.2016e-10	-1.51342	2.89428e-05	-2.2016e-10	-1.51327
158495104	chr5:158495104:T:C	1.02678e-10	-2.2016e-10	-1.24894	6.75299e-06	-2.2016e-10	-1.2514	3.70875e-05	-2.2016e-10	-1.26531
158495150	chr5:158495150:T:C	1.2977e-11	-1.81802	-1.49934	8.22364e-07	-1.85765	-1.4993	4.58409e-06	-1.86517	-1.49083
158495593	chr5:158495593:C:A	1.27242e-11	-1.89427	-1.44276	8.35982e-07	-1.89679	-1.44374	4.73992e-06	-1.89514	-1.42743
158495947	chr5:158495947:GGC:G	2.27024e-11	-1.69392	-1.06415	1.24957e-06	-1.84526	-1.09332	8.15094e-06	-1.76559	-1.01487
158495962	chr5:158495962:G:A	1.25056e-10	-2.2016e-10	-1.05178	8.06634e-06	-2.2016e-10	-1.07368	4.74603e-05	-2.2016e-10	-1.0187
158496306	chr5:158496306:C:T	2.36972e-10	-2.2016e-10	-0.412595	1.55095e-05	-2.2016e-10	-0.419929	9.11578e-05	-2.2016e-10	-0.365998
158496877	chr5:158496877:C:T	2.06673e-11	-1.36266	-1.48932	9.652e-07	-1.70502	-1.49178	6.01232e-06	-1.58512	-1.49966
158496980	chr5:158496980:T:C	1.02208e-10	-2.2016e-10	-1.25352	6.78108e-06	-2.2016e-10	-1.24724	3.81566e-05	-2.2016e-10	-1.23689
158497049	chr5:158497049:T:C	1.04051e-10	-2.2016e-10	-1.23566	6.90584e-06	-2.2016e-10	-1.22901	3.88744e-05	-2.2016e-10	-1.21825
158497224	chr5:158497224:G:A	1.24475e-11	-1.89684	-1.46218	8.23448e-07	-1.89289	-1.46275	4.66248e-06	-1.89056	-1.44848
158497230	chr5:158497230:C:T	1.3531e-10	-2.2016e-10	-0.972972	8.88821e-06	-2.2016e-10	-0.976654	4.9747e-05	-2.2016e-10	-0.971639
158497298	chr5:158497298:C:T	1.28057e-11	-1.8341	-1.49654	8.13624e-07	-1.87121	-1.49643	4.55443e-06	-1.87524	-1.48725
158497585	chr5:158497585:G:C	9.17869e-11	-2.2016e-10	-1.36107	6.06422e-06	-2.2016e-10	-1.35897	3.38879e-05	-2.2016e-10	-1.35553
158497623	chr5:158497623:C:A	1.24096e-11	-1.89675	-1.46532	8.20779e-07	-1.8931	-1.46579	4.6455e-06	-1.89077	-1.45192
158497663	chr5:158497663:C:G	8.40769e-11	-2.2016e-10	-1.44881	5.52924e-06	-2.2016e-10	-1.45133	3.17696e-05	-2.2016e-10	-1.42008
158497967	chr5:158497967:G:A	7.87736e-11	-2.2016e-10	-1.51396	5.19422e-06	-2.2016e-10	-1.51383	2.89293e-05	-2.2016e-10	-1.51374
158498216	chr5:158498216:T:C	2.09387e-11	-1.37568	-1.46326	9.84798e-07	-1.71051	-1.46619	6.08926e-06	-1.5937	-1.47836
158498289	chr5:158498289:T:C	1.76362e-11	-1.5592	-1.45138	8.75099e-07	-1.8389	-1.45589	5.21864e-06	-1.7575	-1.46886
158498365	chr5:158498365:C:T	1.56469e-10	-2.2016e-10	-0.827678	1.02701e-05	-2.2016e-10	-0.832148	5.9744e-05	-2.2016e-10	-0.788521
158498855	chr5:158498855:G:T	1.23971e-11	-1.88938	-1.47369	8.13118e-07	-1.8934	-1.47486	4.61285e-06	-1.88693	-1.46281
158499078	chr5:158499078:TC:T	1.2619e-11	-1.8765	-1.46883	8.26598e-07	-1.88206	-1.46975	4.70975e-06	-1.87073	-1.45822
158499085	chr5:158499085:A:G	1.28327e-11	-1.85971	-1.46884	8.38798e-07	-1.86745	-1.46972	4.79808e-06	-1.85219	-1.45818
158499953	chr5:158499953:G:A	1.32127e-11	-1.87526	-1.4241	9.02249e-07	-1.83551	-1.42874	4.9138e-06	-1.85932	-1.42722
158500276	chr5:158500276:CT:C	6.71359e-11	-1.67382	-4.92792e-10	4.68772e-06	-1.61643	-4.92792e-10	2.50045e-05	-1.65953	-4.92792e-10
158500411	chr5:158500411:G:A	5.84496e-11	-1.81237	-4.92792e-10	3.6529e-06	-1.86586	-4.92792e-10	2.01747e-05	-1.87416	-4.92792e-10
158500751	chr5:158500751:T:C	1.30061e-10	-2.2016e-10	-1.01254	8.51073e-06	-2.2016e-10	-1.02005	4.77954e-05	-2.2016e-10	-1.01166
158500912	chr5:158500912:G:T	1.34249e-10	-2.2016e-10	-0.980842	8.80997e-06	-2.2016e-10	-0.985496	5.00885e-05	-2.2016e-10	-0.964799
158500938	chr5:158500938:G:C	8.54585e-11	-2.2016e-10	-1.43251	5.64796e-06	-2.2016e-10	-1.43009	3.16231e-05	-2.2016e-10	-1.4247
158500960	chr5:158500960:A:G	2.96987e-10	-0.186849	-4.92792e-10	1.86517e-05	-0.235445	-4.92792e-10	9.12732e-05	-0.364732	-4.92792e-10
158500976	chr5:158500976:G:A	2.43039e-11	-1.87854	-0.811362	1.56401e-06	-1.89631	-0.817818	8.94786e-06	-1.8877	-0.799475
158501188	chr5:158501188:T:C	1.22918e-11	-1.8685	-1.5031	8.03653e-07	-1.8764	-1.50357	4.58072e-06	-1.85924	-1.49749
158501373	chr5:158501373:A:T	1.24218e-11	-1.85905	-1.50203	8.11104e-07	-1.86823	-1.50251	4.63622e-06	-1.84853	-1.49616
158501407	chr5:158501407:C:T	1.23103e-11	-1.86697	-1.50314	8.04675e-07	-1.87506	-1.50363	4.58806e-06	-1.85755	-1.49758
158501616	chr5:158501616:C:T	1.19162e-11	-1.88987	-1.51277	7.8008e-07	-1.89705	-1.51269	4.39029e-06	-1.8891	-1.5101
158502199	chr5:158502199:C:A	7.97414e-11	-2.2016e-10	-1.50175	5.23638e-06	-2.2016e-10	-1.50575	2.90034e-05	-2.2016e-10	-1.51117
158502743	chr5:158502743:A:C	1.13514e-10	-2.2016e-10	-1.14861	7.5165e-06	-2.2016e-10	-1.14428	4.20387e-05	-2.2016e-10	-1.14
158503125	chr5:158503125:T:G	1.61225e-11	-1.89731	-1.20301	1.09691e-06	-1.85811	-1.21077	5.77097e-06	-1.88703	-1.23872
158503325	chr5:158503325:C:T	1.18144e-11	-1.89732	-1.5139	7.7953e-07	-1.89649	-1.51395	4.33873e-06	-1.89704	-1.51397
158503559	chr5:158503559:C:T	1.26608e-11	-1.83788	-1.50415	8.24744e-07	-1.84953	-1.50454	4.73369e-06	-1.8252	-1.49869
158503636	chr5:158503636:G:T	1.26063e-11	-1.84486	-1.50148	8.21575e-07	-1.85596	-1.50195	4.71183e-06	-1.83305	-1.49546
158503818	chr5:158503818:A:C	5.89101e-11	-1.80453	-4.92792e-10	3.71769e-06	-1.84828	-4.92792e-10	2.11034e-05	-1.82916	-4.92792e-10
158504241	chr5:158504241:A:G	1.14788e-10	-2.2016e-10	-1.13745	7.49943e-06	-2.2016e-10	-1.14655	4.17545e-05	-2.2016e-10	-1.14678
158504492	chr5:158504492:C:T	1.36065e-11	-1.89706	-1.37294	9.20648e-07	-1.86604	-1.37801	4.91828e-06	-1.89093	-1.3947
158504577	chr5:158504577:G:A	2.3563e-11	-1.87811	-0.842757	1.51685e-06	-1.8962	-0.848551	8.67707e-06	-1.88735	-0.830556
158504668	chr5:158504668:T:C	1.32353e-11	-1.89721	-1.40044	8.98038e-07	-1.864	-1.40493	4.80108e-06	-1.88996	-1.41979
158504825	chr5:158504825:T:C	1.31679e-11	-1.88815	-1.41461	8.78863e-07	-1.87617	-1.41434	4.83323e-06	-1.87645	-1.42663
158504859	chr5:158504859:G:A	3.03206e-11	-1.13681	-1.3319	1.59529e-06	-1.37855	-1.31577	1.01065e-05	-1.21714	-1.34827
158504990	chr5:158504990:T:C	1.25085e-11	-1.84992	-1.5042	8.15785e-07	-1.86035	-1.50463	4.67021e-06	-1.83856	-1.49883
158505117	chr5:158505117:C:T	1.26302e-11	-1.8413	-1.50315	8.22862e-07	-1.85275	-1.5036	4.72067e-06	-1.82914	-1.4975
158505550	chr5:158505550:G:T	1.19418e-11	-1.89664	-1.50385	7.86462e-07	-1.8973	-1.50429	4.3656e-06	-1.8957	-1.50913
158506011	chr5:158506011:A:G	8.53967e-11	-2.2016e-10	-1.43323	5.64385e-06	-2.2016e-10	-1.43081	3.15995e-05	-2.2016e-10	-1.42545
158506057	chr5:158506057:T:C	1.25668e-11	-1.84716	-1.50233	8.19338e-07	-1.85787	-1.50277	4.69554e-06	-1.83549	-1.49649
158506425	chr5:158506425:G:A	1.25914e-11	-1.84909	-1.49844	8.21174e-07	-1.8595	-1.4989	4.70863e-06	-1.83748	-1.49171
158506769	chr5:158506769:T:C	1.18187e-11	-1.89671	-1.51414	7.78755e-07	-1.89729	-1.51415	4.34697e-06	-1.89573	-1.51337
158507115	chr5:158507115:A:G	1.00905e-10	-2.2016e-10	-1.26636	6.65334e-06	-2.2016e-10	-1.26626	3.75892e-05	-2.2016e-10	-1.25187
158507485	chr5:158507485:T:G	1.24937e-11	-1.84918	-1.50614	8.14819e-07	-1.85963	-1.50654	4.66224e-06	-1.8377	-1.50139
158508694	chr5:158508694:G:A	6.4694e-11	-1.71087	-4.92792e-10	4.04346e-06	-1.76428	-4.92792e-10	2.3733e-05	-1.71172	-4.92792e-10
158509048	chr5:158509048:T:C	1.30127e-10	-2.2016e-10	-1.01203	8.5153e-06	-2.2016e-10	-1.01952	4.78229e-05	-2.2016e-10	-1.01108
158509155	chr5:158509155:G:T	2.33946e-10	-2.2016e-10	-0.42545	1.5389e-05	-2.2016e-10	-0.427725	8.57331e-05	-2.2016e-10	-0.42735
158509176	chr5:158509176:G:A	4.80303e-10	-2.2016e-10	0.293878	3.23132e-05	-2.2016e-10	0.314095	0.000196353	-2.2016e-10	0.401327
158509201	chr5:158509201:T:C	9.2457e-11	-2.2016e-10	-1.3538	6.07576e-06	-2.2016e-10	-1.35707	3.55652e-05	-2.2016e-10	-1.30722
158510175	chr5:158510175:A:C	1.42186e-11	-1.88391	-1.34207	9.26366e-07	-1.89177	-1.3461	5.08515e-06	-1.89032	-1.36194
158510418	chr5:158510418:A:G	1.35616e-11	-1.88572	-1.38758	8.84684e-07	-1.89293	-1.39097	4.86741e-06	-1.89164	-1.40439
158510514	chr5:158510514:A:G	1.34508e-11	-1.88552	-1.39598	8.77633e-07	-1.89277	-1.39913	4.83089e-06	-1.89146	-1.4121
158510602	chr5:158510602:T:C	1.32082e-11	-1.88376	-1.41594	8.61357e-07	-1.89162	-1.41901	4.74802e-06	-1.89018	-1.43069
158510647	chr5:158510647:G:A	1.37097e-11	-1.8828	-1.37963	8.93345e-07	-1.89108	-1.38309	4.91405e-06	-1.88953	-1.39696
158510686	chr5:158510686:C:T	5.37832e-11	-1.89558	-4.92792e-10	3.54398e-06	-1.89613	-4.92792e-10	1.9727e-05	-1.8966	-4.92792e-10
158510870	chr5:158510870:G:A	8.97327e-11	-2.2016e-10	-1.3837	5.91529e-06	-2.2016e-10	-1.38384	3.32658e-05	-2.2016e-10	-1.37406
158511002	chr5:158511002:G:A	3.47323e-10	-2.2016e-10	-0.030282	2.2874e-05	-2.2016e-10	-0.0313796	0.000138346	-2.2016e-10	0.0511672
158511062	chr5:158511062:A:G	2.37549e-11	-1.87023	-0.842521	1.51806e-06	-1.894	-0.849944	8.70556e-06	-1.88088	-0.833746
158511079	chr5:158511079:C:T	2.92798e-11	-1.88162	-0.622024	1.90941e-06	-1.89387	-0.620716	1.08841e-05	-1.89433	-0.596956
158511494	chr5:158511494:C:A	1.33968e-11	-1.88697	-1.39855	8.74563e-07	-1.89367	-1.40174	4.81411e-06	-1.89248	-1.41456
158511794	chr5:158511794:GC:G	7.39085e-11	-1.57771	-4.92792e-10	4.93871e-06	-1.56428	-4.92792e-10	2.54089e-05	-1.64349	-4.92792e-10
158511816	chr5:158511816:A:G	1.18395e-11	-1.89576	-1.51334	7.79483e-07	-1.89732	-1.51319	4.36122e-06	-1.89507	-1.51077
158511897	chr5:158511897:GT:G	1.18438e-11	-1.89526	-1.51348	7.79423e-07	-1.89725	-1.51333	4.36264e-06	-1.89445	-1.51106
158512319	chr5:158512319:A:G	1.35128e-11	-1.88694	-1.38996	8.81869e-07	-1.89367	-1.39342	4.85188e-06	-1.89247	-1.40676
158512394	chr5:158512394:G:A	1.37064e-11	-1.88688	-1.37579	8.94358e-07	-1.89367	-1.37936	4.91678e-06	-1.89246	-1.39347
158512406	chr5:158512406:C:A	1.42333e-11	-1.81207	-1.41289	1.0918e-06	-1.65485	-1.41871	5.43002e-06	-1.75256	-1.43409
158512575	chr5:158512575:G:A	1.35808e-11	-1.88826	-1.38362	8.86741e-07	-1.89442	-1.38716	4.87637e-06	-1.89336	-1.40083
158513003	chr5:158513003:C:T	1.68446e-11	-1.80565	-1.25086	1.28726e-06	-1.64942	-1.25944	6.30349e-06	-1.74733	-1.29016
158513147	chr5:158513147:A:G	2.6687e-11	-1.668	-0.928363	1.76099e-06	-1.66652	-0.928982	9.38445e-06	-1.75091	-0.888627
158513166	chr5:158513166:G:A	1.48947e-11	-1.88365	-1.29589	9.69661e-07	-1.89164	-1.30055	5.2999e-06	-1.89015	-1.32075
158513205	chr5:158513205:C:T	9.69452e-11	-2.2016e-10	-1.30639	6.38375e-06	-2.2016e-10	-1.30763	3.51962e-05	-2.2016e-10	-1.31765
158513236	chr5:158513236:A:G	1.21918e-11	-1.87085	-1.50892	8.36972e-07	-1.82969	-1.50966	4.54853e-06	-1.85416	-1.50962
158513285	chr5:158513285:A:G	1.45667e-11	-1.87468	-1.32712	9.45992e-07	-1.88542	-1.33148	5.18251e-06	-1.88331	-1.34999
158513556	chr5:158513556:T:C	2.04205e-10	-2.2016e-10	-0.561415	1.34328e-05	-2.2016e-10	-0.56368	7.9341e-05	-2.2016e-10	-0.504835
158513888	chr5:158513888:A:T	1.47306e-11	-1.88422	-1.30639	9.59067e-07	-1.89208	-1.31109	5.24483e-06	-1.89064	-1.33071
158514145	chr5:158514145:T:C	1.30278e-10	-2.2016e-10	-1.01087	8.52945e-06	-2.2016e-10	-1.01786	4.8529e-05	-2.2016e-10	-0.996427
158514502	chr5:158514502:A:G	1.9261e-10	-2.2016e-10	-0.61987	1.24776e-05	-2.2016e-10	-0.637446	7.07849e-05	-2.2016e-10	-0.618943
158514724	chr5:158514724:TACTC:T	1.43753e-10	-2.2016e-10	-0.912445	9.51004e-06	-2.2016e-10	-0.909033	5.45748e-05	-2.2016e-10	-0.879016
158514857	chr5:158514857:T:A	1.49393e-11	-1.78151	-1.39503	9.4784e-07	-1.82205	-1.3929	5.47889e-06	-1.78438	-1.39331
158514937	chr5:158514937:T:C	7.88033e-11	-2.2016e-10	-1.51358	5.19956e-06	-2.2016e-10	-1.51281	2.89599e-05	-2.2016e-10	-1.51268
158515095	chr5:158515095:A:G	8.55589e-11	-2.2016e-10	-1.43133	5.6445e-06	-2.2016e-10	-1.4307	3.13754e-05	-2.2016e-10	-1.43257
158515344	chr5:158515344:C:G	1.55336e-10	-2.2016e-10	-0.834945	1.05457e-05	-2.2016e-10	-0.805658	6.23232e-05	-2.2016e-10	-0.746255
158515688	chr5:158515688:G:T	1.35136e-11	-1.89511	-1.38173	8.88641e-07	-1.89619	-1.38326	4.86001e-06	-1.89731	-1.40024
158516221	chr5:158516221:C:T	1.36411e-11	-1.89416	-1.37329	8.95926e-07	-1.89673	-1.37455	4.89987e-06	-1.89729	-1.39209
158516313	chr5:158516313:A:G	2.59388e-11	-1.88321	-0.741591	1.69845e-06	-1.89311	-0.738553	9.65349e-06	-1.89496	-0.716307
158516468	chr5:158516468:C:A	1.33223e-11	-1.89338	-1.39772	8.7405e-07	-1.89701	-1.39898	4.79038e-06	-1.89718	-1.4148
158516959	chr5:158516959:T:A	1.1814e-11	-1.8973	-1.51396	7.80205e-07	-1.89556	-1.51401	4.33812e-06	-1.89732	-1.51383
158516988	chr5:158516988:A:AT	1.59191e-11	-1.89102	-1.222	1.05976e-06	-1.88037	-1.22297	5.75287e-06	-1.8814	-1.24749
158517029	chr5:158517029:C:T	3.63795e-11	-1.88351	-0.403025	2.38627e-06	-1.89289	-0.398757	1.36368e-05	-1.89511	-0.370706
158517041	chr5:158517041:C:T	3.64774e-11	-1.88082	-0.403025	2.38307e-06	-1.89423	-0.398757	1.36525e-05	-1.89396	-0.370706
158517169	chr5:158517169:A:T	6.88635e-11	-1.64841	-4.92792e-10	4.15667e-06	-1.73667	-4.92792e-10	2.42243e-05	-1.69123	-4.92792e-10
158517219	chr5:158517219:C:A	1.26914e-11	-1.88448	-1.45513	8.61316e-07	-1.85204	-1.45863	4.7075e-06	-1.87192	-1.45751
158517828	chr5:158517828:T:C	1.03629e-10	-2.2016e-10	-1.23972	6.71819e-06	-2.2016e-10	-1.25656	3.90341e-05	-2.2016e-10	-1.21415
158518114	chr5:158518114:T:C	1.65691e-10	-2.2016e-10	-0.770414	1.08749e-05	-2.2016e-10	-0.77492	6.36221e-05	-2.2016e-10	-0.725628
158518319	chr5:158518319:A:G	1.33097e-11	-1.87519	-1.41685	8.58932e-07	-1.89535	-1.41809	4.73674e-06	-1.88986	-1.43338
158518591	chr5:158518591:T:G	1.92561e-11	-1.7761	-1.14661	1.44156e-06	-1.63742	-1.15824	7.07317e-06	-1.72593	-1.19635
158518669	chr5:158518669:T:A	8.11481e-11	-2.2016e-10	-1.48426	5.3305e-06	-2.2016e-10	-1.48794	2.9606e-05	-2.2016e-10	-1.49061
158518844	chr5:158518844:T:C	1.39346e-11	-1.76991	-1.47625	8.80056e-07	-1.81315	-1.476	5.10057e-06	-1.77313	-1.4761
158518907	chr5:158518907:A:G	1.3364e-11	-1.87331	-1.41467	8.61454e-07	-1.89473	-1.41579	4.75195e-06	-1.88873	-1.43131
158518990	chr5:158518990:C:T	6.36146e-11	-1.7277	-4.92792e-10	3.5413e-06	-1.89689	-4.92792e-10	2.27143e-05	-1.75559	-4.92792e-10
158519293	chr5:158519293:C:A	1.75573e-11	-1.81816	-1.19691	1.292e-06	-1.69902	-1.20617	6.42931e-06	-1.7769	-1.24082
158519316	chr5:158519316:G:T	6.99134e-11	-1.63328	-4.92792e-10	4.94943e-06	-1.56211	-4.92792e-10	2.61581e-05	-1.61443	-4.92792e-10
158520120	chr5:158520120:T:C	8.23456e-11	-2.2016e-10	-1.46961	5.4296e-06	-2.2016e-10	-1.46952	3.03909e-05	-2.2016e-10	-1.46445
158520400	chr5:158520400:C:T	1.84845e-11	-1.76518	-1.19843	1.39094e-06	-1.62245	-1.20895	6.82501e-06	-1.71366	-1.24434
158520475	chr5:158520475:T:C	1.00338e-10	-2.2016e-10	-1.27199	6.60578e-06	-2.2016e-10	-1.27344	3.63688e-05	-2.2016e-10	-1.28488
158520529	chr5:158520529:A:G	3.56994e-11	-1.88512	-0.420289	2.36694e-06	-1.89172	-0.408064	1.40951e-05	-1.89576	-0.337002
158520870	chr5:158520870:A:G	1.152e-10	-2.2016e-10	-1.13387	7.4452e-06	-2.2016e-10	-1.15381	4.35722e-05	-2.2016e-10	-1.10417
158522475	chr5:158522475:T:C	5.95318e-10	-2.2016e-10	0.508557	4.00691e-05	-2.2016e-10	0.529224	0.000244552	-2.2016e-10	0.620837
158522545	chr5:158522545:T:C	1.32854e-11	-1.79802	-1.49586	1.05585e-06	-1.61297	-1.49407	5.32881e-06	-1.71083	-1.49464
158522996	chr5:158522996:C:A	1.23779e-10	-2.2016e-10	-1.06204	8.09992e-06	-2.2016e-10	-1.06953	4.54584e-05	-2.2016e-10	-1.06179
158523117	chr5:158523117:G:T	1.82539e-11	-1.71508	-1.26108	1.4236e-06	-1.54134	-1.26686	6.92029e-06	-1.65043	-1.29371
158523375	chr5:158523375:A:G	7.90022e-11	-2.2016e-10	-1.51106	5.21624e-06	-2.2016e-10	-1.5096	2.89442e-05	-2.2016e-10	-1.51322
158523564	chr5:158523564:T:C	9.13277e-11	-2.2016e-10	-1.36608	5.93399e-06	-2.2016e-10	-1.38068	3.20774e-05	-2.2016e-10	-1.41044
158524569	chr5:158524569:C:T	2.15221e-11	-1.71148	-1.09997	1.67955e-06	-1.5354	-1.10745	8.06995e-06	-1.64531	-1.14513
158524836	chr5:158524836:G:A	1.72477e-11	-1.76918	-1.26368	1.30312e-06	-1.62361	-1.27301	6.42199e-06	-1.71734	-1.30152
158524918	chr5:158524918:C:T	9.1917e-11	-2.2016e-10	-1.35965	5.99873e-06	-2.2016e-10	-1.36983	3.29266e-05	-2.2016e-10	-1.38431
158524947	chr5:158524947:A:G	1.5725e-11	-1.66677	-1.45851	1.19257e-06	-1.52334	-1.46194	6.07656e-06	-1.60292	-1.47123
158524974	chr5:158524974:C:T	1.77925e-11	-1.80079	-1.20096	1.32186e-06	-1.67064	-1.2117	6.54561e-06	-1.75502	-1.24477
158525132	chr5:158525132:C:T	4.91287e-10	-2.2016e-10	0.31649	3.29589e-05	-2.2016e-10	0.33388	0.000199768	-2.2016e-10	0.418569
158525197	chr5:158525197:A:G	1.3084e-11	-1.87481	-1.43434	9.13421e-07	-1.8149	-1.43703	4.95117e-06	-1.84616	-1.43281
158525639	chr5:158525639:A:G	1.34734e-11	-1.85643	-1.4234	8.95089e-07	-1.85012	-1.42209	5.0098e-06	-1.86323	-1.40397
158525664	chr5:158525664:G:A	1.0208e-10	-2.2016e-10	-1.25478	6.7637e-06	-2.2016e-10	-1.24981	3.79618e-05	-2.2016e-10	-1.24201
158525827	chr5:158525827:G:T	5.41834e-11	-1.88816	-4.92792e-10	3.55199e-06	-1.89387	-4.92792e-10	1.97161e-05	-1.89715	-4.92792e-10
158525947	chr5:158525947:T:C	1.51995e-11	-1.72894	-1.43033	1.13132e-06	-1.60399	-1.434	5.82002e-06	-1.67172	-1.44557
158526212	chr5:158526212:A:G	5.61156e-11	-1.85312	-4.92792e-10	4.75321e-06	-1.60256	-4.92792e-10	2.05412e-05	-1.85616	-4.92792e-10
158526381	chr5:158526381:G:A	5.61389e-11	-1.85271	-4.92792e-10	3.6344e-06	-1.87094	-4.92792e-10	2.07785e-05	-1.84467	-4.92792e-10
158526560	chr5:158526560:T:C	1.62533e-11	-1.59868	-1.49356	1.5584e-06	-1.21978	-1.49794	6.88059e-06	-1.44539	-1.50449
158526805	chr5:158526805:C:T	1.49001e-11	-1.78842	-1.39075	9.96091e-07	-1.77398	-1.39132	5.53045e-06	-1.79693	-1.37139
158527070	chr5:158527070:T:C	5.38093e-11	-1.89509	-4.92792e-10	3.59445e-06	-1.88199	-4.92792e-10	1.98944e-05	-1.88815	-4.92792e-10
158527211	chr5:158527211:C:A	1.49052e-11	-1.68845	-1.49038	1.36522e-06	-1.36557	-1.48449	6.29804e-06	-1.56861	-1.46974
158527267	chr5:158527267:T:C	1.66513e-11	-1.58917	-1.47888	1.60007e-06	-1.20663	-1.48471	7.02959e-06	-1.43472	-1.49374
158527344	chr5:158527344:A:G	8.93428e-11	-2.2016e-10	-1.38806	5.91155e-06	-2.2016e-10	-1.38447	3.32587e-05	-2.2016e-10	-1.37427
158527363	chr5:158527363:G:A	1.66402e-11	-1.57597	-1.49275	1.61324e-06	-1.18596	-1.49717	7.07757e-06	-1.4178	-1.50385
158527435	chr5:158527435:G:A	6.20663e-11	-1.75233	-4.92792e-10	3.89945e-06	-1.80054	-4.92792e-10	2.27226e-05	-1.75523	-4.92792e-10
158527456	chr5:158527456:AT:A	8.12055e-11	-2.2016e-10	-1.48356	5.33671e-06	-2.2016e-10	-1.48677	2.96323e-05	-2.2016e-10	-1.48973
158527654	chr5:158527654:G:A	1.38862e-11	-1.75929	-1.49035	9.57533e-07	-1.71147	-1.4933	5.06122e-06	-1.75585	-1.50113
158527867	chr5:158527867:T:A	1.1364e-09	-2.2016e-10	1.15508	7.55575e-05	-2.2016e-10	1.16351	0.000465304	-2.2016e-10	1.2641
158528010	chr5:158528010:G:A	1.70886e-11	-1.66666	-1.37546	1.60463e-06	-1.3262	-1.36228	7.51183e-06	-1.53222	-1.32989
158528347	chr5:158528347:C:T	1.42583e-11	-1.80712	-1.41608	9.52134e-07	-1.79374	-1.41669	5.28548e-06	-1.81473	-1.39889
158528522	chr5:158528522:G:A	7.88029e-11	-2.2016e-10	-1.51359	5.19938e-06	-2.2016e-10	-1.51284	2.89555e-05	-2.2016e-10	-1.51283
158529737	chr5:158529737:G:A	5.80414e-10	-2.2016e-10	0.483203	3.88695e-05	-2.2016e-10	0.49883	0.000230101	-2.2016e-10	0.559928
158529926	chr5:158529926:G:A	5.39486e-11	-1.89251	-4.92792e-10	3.58639e-06	-1.88423	-4.92792e-10	1.97904e-05	-1.89339	-4.92792e-10
158530359	chr5:158530359:A:C	8.07957e-11	-2.2016e-10	-1.48861	5.31877e-06	-2.2016e-10	-1.49014	2.9527e-05	-2.2016e-10	-1.49328
158530533	chr5:158530533:A:G	1.79622e-11	-1.55473	-1.43754	1.75446e-06	-1.15401	-1.44521	7.58972e-06	-1.39233	-1.45946
158530634	chr5:158530634:G:A	1.78554e-11	-1.55114	-1.44709	1.74848e-06	-1.14847	-1.45416	7.56375e-06	-1.38777	-1.46745
158530786	chr5:158530786:G:GT	1.78446e-11	-1.55352	-1.44532	1.74372e-06	-1.15283	-1.45253	7.54745e-06	-1.39134	-1.46604
158530848	chr5:158530848:G:A	2.26595e-11	-1.88231	-0.87765	1.49678e-06	-1.84965	-0.908409	8.18416e-06	-1.8702	-0.906188
158532258	chr5:158532258:A:G	5.5732e-11	-1.85998	-4.92792e-10	3.79689e-06	-1.8272	-4.92792e-10	2.08605e-05	-1.84073	-4.92792e-10
158532423	chr5:158532423:T:C	1.97882e-11	-1.6356	-1.25985	1.45769e-06	-1.52951	-1.25502	7.82046e-06	-1.58763	-1.23422
158532661	chr5:158532661:A:G	5.481e-11	-1.87667	-4.92792e-10	3.70191e-06	-1.85253	-4.92792e-10	2.01793e-05	-1.87393	-4.92792e-10
158532915	chr5:158532915:C:T	8.26663e-11	-1.46573	-4.92792e-10	5.3946e-06	-1.47598	-4.92792e-10	3.1727e-05	-1.42142	-4.92792e-10
158532933	chr5:158532933:G:A	1.00786e-10	-2.2016e-10	-1.26754	6.63607e-06	-2.2016e-10	-1.26886	3.61779e-05	-2.2016e-10	-1.29014
158533039	chr5:158533039:C:T	1.7953e-10	-2.2016e-10	-0.690196	1.18328e-05	-2.2016e-10	-0.690505	6.91973e-05	-2.2016e-10	-0.641628
158533838	chr5:158533838:C:T	3.21483e-10	-2.2016e-10	-0.107594	2.16433e-05	-2.2016e-10	-0.0866851	0.000124147	-2.2016e-10	-0.0571263
158534132	chr5:158534132:T:C	7.91752e-11	-2.2016e-10	-1.50888	5.21617e-06	-2.2016e-10	-1.50962	2.93363e-05	-2.2016e-10	-1.49976
158534775	chr5:158534775:A:C	8.06976e-11	-2.2016e-10	-1.48983	5.31225e-06	-2.2016e-10	-1.49137	2.94894e-05	-2.2016e-10	-1.49456
158534796	chr5:158534796:T:C	1.33439e-11	-1.78037	-1.50911	1.18123e-06	-1.48421	-1.51062	5.43172e-06	-1.67269	-1.51364
158534859	chr5:158534859:A:T	4.54747e-11	-1.8928	-0.170588	3.07709e-06	-1.88284	-0.15456	1.83594e-05	-1.89729	-0.0711618
158535077	chr5:158535077:T:C	1.8522e-11	-1.88042	-1.08116	1.22814e-06	-1.8661	-1.08977	6.98706e-06	-1.88143	-1.05309
158535139	chr5:158535139:C:G	8.042e-11	-2.2016e-10	-1.49328	5.3191e-06	-2.2016e-10	-1.49008	2.96008e-05	-2.2016e-10	-1.49079
158535472	chr5:158535472:G:A	7.94799e-11	-2.2016e-10	-1.50503	5.25163e-06	-2.2016e-10	-1.50284	2.92324e-05	-2.2016e-10	-1.50331
158535570	chr5:158535570:C:T	7.90923e-11	-2.2016e-10	-1.50992	5.22255e-06	-2.2016e-10	-1.50839	2.90745e-05	-2.2016e-10	-1.50873
158535713	chr5:158535713:G:A	7.94814e-11	-2.2016e-10	-1.50502	5.25173e-06	-2.2016e-10	-1.50282	2.92329e-05	-2.2016e-10	-1.50329
158536452	chr5:158536452:G:A	3.57609e-11	-1.86784	-0.435839	2.39174e-06	-1.8189	-0.47046	1.28539e-05	-1.84645	-0.478492
158536530	chr5:158536530:GCACAGAGCCATGGTGCCCTC:G	7.89884e-11	-2.2016e-10	-1.51124	5.21445e-06	-2.2016e-10	-1.50995	2.90308e-05	-2.2016e-10	-1.51023
158536787	chr5:158536787:C:T	1.19781e-10	-2.2016e-10	-1.09487	8.0188e-06	-2.2016e-10	-1.07959	4.50024e-05	-2.2016e-10	-1.07187
158537366	chr5:158537366:T:C	1.19327e-10	-2.2016e-10	-1.09867	7.98772e-06	-2.2016e-10	-1.08347	4.48265e-05	-2.2016e-10	-1.07579
158537657	chr5:158537657:T:C	1.19715e-10	-2.2016e-10	-1.09542	8.01449e-06	-2.2016e-10	-1.08013	4.49783e-05	-2.2016e-10	-1.07241
158537676	chr5:158537676:A:G	1.19742e-10	-2.2016e-10	-1.0952	8.01597e-06	-2.2016e-10	-1.07994	4.49866e-05	-2.2016e-10	-1.07223
158537748	chr5:158537748:G:A	2.60242e-11	-1.7337	-0.88781	1.71095e-06	-1.73365	-0.890677	9.27505e-06	-1.80239	-0.848875
158537772	chr5:158537772:A:G	1.37571e-11	-1.84901	-1.40997	9.27102e-07	-1.82431	-1.41276	5.14802e-06	-1.84745	-1.39253
158538223	chr5:158538223:G:A	1.1558e-10	-2.2016e-10	-1.13058	7.73278e-06	-2.2016e-10	-1.11591	4.33825e-05	-2.2016e-10	-1.10853
158538546	chr5:158538546:C:T	2.54589e-11	-1.88636	-0.757108	1.67185e-06	-1.85682	-0.790628	9.14824e-06	-1.87588	-0.789144
158538642	chr5:158538642:T:C	1.59731e-11	-1.59548	-1.51415	1.60273e-06	-1.17565	-1.51402	6.9069e-06	-1.43432	-1.51174
158538658	chr5:158538658:G:A	8.03963e-11	-2.2016e-10	-1.49357	5.32012e-06	-2.2016e-10	-1.48989	2.96152e-05	-2.2016e-10	-1.4903
158539036	chr5:158539036:A:G	1.19781e-10	-2.2016e-10	-1.09487	8.0188e-06	-2.2016e-10	-1.07959	4.50024e-05	-2.2016e-10	-1.07187
158539116	chr5:158539116:CAAG:C	7.98691e-11	-2.2016e-10	-1.50015	5.2817e-06	-2.2016e-10	-1.49713	2.94046e-05	-2.2016e-10	-1.49744
158539157	chr5:158539157:A:G	2.49451e-11	-1.88364	-0.780218	1.64372e-06	-1.8511	-0.813319	8.98332e-06	-1.87156	-0.811657
158539380	chr5:158539380:ATTCCTATGTCAGGTACAAACTTC:A	2.52255e-11	-1.8893	-0.76338	1.65312e-06	-1.86223	-0.796484	9.0595e-06	-1.87978	-0.794994
158539506	chr5:158539506:T:C	9.31365e-11	-2.2016e-10	-1.34647	6.12901e-06	-2.2016e-10	-1.34835	3.38035e-05	-2.2016e-10	-1.35802
158539516	chr5:158539516:A:G	4.49066e-10	-2.2016e-10	0.226632	2.89569e-05	-2.2016e-10	0.204428	0.000192943	-2.2016e-10	0.383808
158539610	chr5:158539610:T:C	1.20315e-10	-2.2016e-10	-1.09043	8.0566e-06	-2.2016e-10	-1.07489	4.5217e-05	-2.2016e-10	-1.06712
158539672	chr5:158539672:G:A	1.64148e-11	-1.56821	-1.51414	1.67246e-06	-1.13311	-1.51397	7.1452e-06	-1.40063	-1.51152
158539762	chr5:158539762:T:C	1.19359e-10	-2.2016e-10	-1.09841	7.9901e-06	-2.2016e-10	-1.08318	4.48378e-05	-2.2016e-10	-1.07554
158539975	chr5:158539975:T:C	1.19853e-10	-2.2016e-10	-1.09427	8.0238e-06	-2.2016e-10	-1.07897	4.50312e-05	-2.2016e-10	-1.07123
158540170	chr5:158540170:C:T	1.19781e-10	-2.2016e-10	-1.09487	8.0188e-06	-2.2016e-10	-1.07959	4.50024e-05	-2.2016e-10	-1.07187
158540187	chr5:158540187:C:A	1.19866e-10	-2.2016e-10	-1.09417	8.02444e-06	-2.2016e-10	-1.07889	4.50348e-05	-2.2016e-10	-1.07115
158540531	chr5:158540531:T:C	1.19558e-10	-2.2016e-10	-1.09673	8.00371e-06	-2.2016e-10	-1.08148	4.49172e-05	-2.2016e-10	-1.07377
158540583	chr5:158540583:T:A	8.35894e-11	-2.2016e-10	-1.45462	5.5302e-06	-2.2016e-10	-1.45116	3.1017e-05	-2.2016e-10	-1.44405
158540615	chr5:158540615:A:G	1.1973e-10	-2.2016e-10	-1.0953	8.01556e-06	-2.2016e-10	-1.08	4.4985e-05	-2.2016e-10	-1.07226
158540654	chr5:158540654:T:C	1.19781e-10	-2.2016e-10	-1.09487	8.0188e-06	-2.2016e-10	-1.07959	4.50024e-05	-2.2016e-10	-1.07187
158540694	chr5:158540694:C:T	1.00144e-10	-2.2016e-10	-1.27393	6.44049e-06	-2.2016e-10	-1.29878	3.54385e-05	-2.2016e-10	-1.31079
158540717	chr5:158540717:T:C	2.05312e-11	-1.5381	-1.32049	1.80182e-06	-1.24363	-1.32895	8.28652e-06	-1.41404	-1.34992
158541045	chr5:158541045:G:C	3.37594e-10	-2.2016e-10	-0.0586932	2.2619e-05	-2.2016e-10	-0.0425905	0.000134122	-2.2016e-10	0.0201629
158541127	chr5:158541127:G:A	1.1994e-10	-2.2016e-10	-1.09354	8.02996e-06	-2.2016e-10	-1.0782	4.50654e-05	-2.2016e-10	-1.07047
158541183	chr5:158541183:C:G	1.26295e-11	-1.8325	-1.512	9.70142e-07	-1.67939	-1.51231	4.95555e-06	-1.76531	-1.51277
158541247	chr5:158541247:C:T	1.38524e-11	-1.86117	-1.39091	9.30834e-07	-1.83975	-1.3933	5.19143e-06	-1.86004	-1.37154
158541669	chr5:158541669:G:C	1.37815e-11	-1.86563	-1.39158	9.24174e-07	-1.84622	-1.39401	5.15777e-06	-1.86577	-1.37231
158541670	chr5:158541670:G:A	7.8879e-11	-2.2016e-10	-1.51262	5.20215e-06	-2.2016e-10	-1.51231	2.89474e-05	-2.2016e-10	-1.51311
158541681	chr5:158541681:A:T	1.19682e-10	-2.2016e-10	-1.0957	8.01227e-06	-2.2016e-10	-1.08041	4.49654e-05	-2.2016e-10	-1.0727
158541919	chr5:158541919:T:G	1.19781e-10	-2.2016e-10	-1.09487	8.0188e-06	-2.2016e-10	-1.07959	4.50024e-05	-2.2016e-10	-1.07187
158542031	chr5:158542031:A:G	1.42543e-10	-2.2016e-10	-0.920898	9.38804e-06	-2.2016e-10	-0.921944	5.07099e-05	-2.2016e-10	-0.952468
158542467	chr5:158542467:T:C	1.59951e-11	-1.59704	-1.51121	1.37008e-06	-1.33657	-1.50994	6.53828e-06	-1.49495	-1.50597
158542506	chr5:158542506:G:A	3.47861e-11	-1.89531	-0.436013	2.37179e-06	-1.87692	-0.420813	1.39528e-05	-1.8964	-0.346509
158542869	chr5:158542869:C:T	8.11804e-11	-2.2016e-10	-1.48386	5.34394e-06	-2.2016e-10	-1.48542	2.96503e-05	-2.2016e-10	-1.48912
158543185	chr5:158543185:A:G	1.19108e-10	-2.2016e-10	-1.10051	7.97304e-06	-2.2016e-10	-1.08531	4.47434e-05	-2.2016e-10	-1.07765
158543258	chr5:158543258:A:T	1.17088e-10	-2.2016e-10	-1.11762	7.83529e-06	-2.2016e-10	-1.10274	4.3963e-05	-2.2016e-10	-1.09524
158543268	chr5:158543268:C:T	1.41096e-11	-1.75796	-1.47572	1.14171e-06	-1.54637	-1.48248	5.86112e-06	-1.64915	-1.4611
158543398	chr5:158543398:G:A	1.19841e-10	-2.2016e-10	-1.09437	8.02296e-06	-2.2016e-10	-1.07907	4.50261e-05	-2.2016e-10	-1.07135
158543424	chr5:158543424:C:T	1.23899e-11	-1.87495	-1.48871	8.41172e-07	-1.84354	-1.4908	4.53037e-06	-1.87135	-1.49643
158543977	chr5:158543977:T:C	3.42984e-11	-1.89064	-0.454801	2.30289e-06	-1.88707	-0.440148	1.36662e-05	-1.89726	-0.3664
158544055	chr5:158544055:C:T	1.20853e-10	-2.2016e-10	-1.08596	8.07832e-06	-2.2016e-10	-1.0722	4.53088e-05	-2.2016e-10	-1.06509
158544363	chr5:158544363:A:G	1.0365e-10	-2.2016e-10	-1.23952	6.85485e-06	-2.2016e-10	-1.23642	3.83545e-05	-2.2016e-10	-1.23172
158544806	chr5:158544806:G:A	2.16992e-11	-1.89365	-0.909612	1.44215e-06	-1.86679	-0.928461	8.10756e-06	-1.8824	-0.903392
158544896	chr5:158544896:A:C	9.71073e-11	-1.30472	-4.92792e-10	6.46531e-06	-1.29493	-4.92792e-10	3.25943e-05	-1.39445	-4.92792e-10
158544899	chr5:158544899:C:T	1.52594e-10	-2.2016e-10	-0.852761	1.01913e-05	-2.2016e-10	-0.83985	5.73257e-05	-2.2016e-10	-0.82984
158545027	chr5:158545027:T:A	1.8508e-10	-2.2016e-10	-0.659748	1.2049e-05	-2.2016e-10	-0.672401	7.09441e-05	-2.2016e-10	-0.616697
158545139	chr5:158545139:T:G	1.46539e-10	-2.2016e-10	-0.89325	9.78253e-06	-2.2016e-10	-0.880782	5.50094e-05	-2.2016e-10	-0.871086
158545170	chr5:158545170:A:G	1.31413e-11	-1.8177	-1.48707	1.02439e-06	-1.64967	-1.48761	5.22632e-06	-1.73845	-1.48643
158545198	chr5:158545198:A:AGGT	1.41188e-10	-2.2016e-10	-0.930446	9.04397e-06	-2.2016e-10	-0.959283	5.05552e-05	-2.2016e-10	-0.955524
158545545	chr5:158545545:A:G	8.39801e-11	-2.2016e-10	-1.44996	5.55772e-06	-2.2016e-10	-1.44619	3.09195e-05	-2.2016e-10	-1.4472
158545583	chr5:158545583:G:A	8.5102e-11	-2.2016e-10	-1.43669	5.63333e-06	-2.2016e-10	-1.43268	3.13332e-05	-2.2016e-10	-1.43391
158546102	chr5:158546102:C:T	2.25392e-11	-1.41209	-1.35319	1.25663e-06	-1.59625	-1.3367	7.7208e-06	-1.46686	-1.36781
158546218	chr5:158546218:A:G	5.01911e-10	-2.2016e-10	0.337885	3.2313e-05	-2.2016e-10	0.314089	0.00018736	-2.2016e-10	0.354441
158546822	chr5:158546822:AT:A	5.87299e-11	-1.80759	-4.92792e-10	3.70013e-06	-1.85301	-4.92792e-10	2.10036e-05	-1.8339	-4.92792e-10
158547130	chr5:158547130:T:C	3.47595e-11	-1.89732	-0.434764	2.41156e-06	-1.86154	-0.419571	1.40402e-05	-1.89143	-0.345235
158547430	chr5:158547430:T:G	8.6002e-11	-2.2016e-10	-1.42617	5.69988e-06	-2.2016e-10	-1.42094	3.17218e-05	-2.2016e-10	-1.42159
158547552	chr5:158547552:G:A	2.32074e-10	-2.2016e-10	-0.433482	1.51639e-05	-2.2016e-10	-0.442465	9.01313e-05	-2.2016e-10	-0.377322
158547574	chr5:158547574:G:A	1.46986e-10	-2.2016e-10	-0.890198	9.81315e-06	-2.2016e-10	-0.877657	5.51832e-05	-2.2016e-10	-0.86793
158547613	chr5:158547613:A:G	1.73877e-11	-1.89663	-1.12814	1.15894e-06	-1.8806	-1.13328	6.48357e-06	-1.89134	-1.11798
158548463	chr5:158548463:T:C	8.42864e-11	-2.2016e-10	-1.44632	5.57487e-06	-2.2016e-10	-1.44311	3.11541e-05	-2.2016e-10	-1.43964
158548656	chr5:158548656:C:T	7.93482e-11	-2.2016e-10	-1.50669	5.23212e-06	-2.2016e-10	-1.50656	2.91067e-05	-2.2016e-10	-1.50762
158548731	chr5:158548731:C:T	1.49849e-10	-2.2016e-10	-0.870913	1.00103e-05	-2.2016e-10	-0.857764	5.63037e-05	-2.2016e-10	-0.84783
158548814	chr5:158548814:T:C	1.05506e-10	-2.2016e-10	-1.22177	6.89066e-06	-2.2016e-10	-1.23121	3.86248e-05	-2.2016e-10	-1.2247
158548962	chr5:158548962:G:T	1.23062e-11	-1.86383	-1.50661	7.91664e-07	-1.88937	-1.50563	4.42005e-06	-1.88344	-1.509
158549366	chr5:158549366:A:G	1.37649e-10	-0.955832	-4.92792e-10	7.9248e-06	-1.09138	-4.92792e-10	5.09352e-05	-0.948035	-4.92792e-10
158549451	chr5:158549451:G:A	1.91842e-10	-2.2016e-10	-0.623864	1.25241e-05	-2.2016e-10	-0.633724	7.39473e-05	-2.2016e-10	-0.575236
158549998	chr5:158549998:AC:A	7.93968e-11	-2.2016e-10	-1.50608	5.23536e-06	-2.2016e-10	-1.50595	2.91234e-05	-2.2016e-10	-1.50705
158550000	chr5:158550000:AC:A	7.9436e-11	-2.2016e-10	-1.50559	5.23786e-06	-2.2016e-10	-1.50547	2.91364e-05	-2.2016e-10	-1.5066
158550041	chr5:158550041:A:C	1.47774e-10	-2.2016e-10	-0.884856	9.86634e-06	-2.2016e-10	-0.872252	5.5484e-05	-2.2016e-10	-0.862495
158550140	chr5:158550140:T:G	1.59925e-11	-1.89261	-1.21581	1.07582e-06	-1.86799	-1.22031	5.97663e-06	-1.88313	-1.2076
158550158	chr5:158550158:G:A	1.46986e-10	-2.2016e-10	-0.890198	9.81315e-06	-2.2016e-10	-0.877657	5.51832e-05	-2.2016e-10	-0.86793
158550332	chr5:158550332:A:G	1.19243e-10	-2.2016e-10	-1.09937	7.92877e-06	-2.2016e-10	-1.09088	4.49859e-05	-2.2016e-10	-1.07224
158550415	chr5:158550415:A:G	1.34918e-11	-1.80716	-1.4713	9.11715e-07	-1.78125	-1.47256	4.99225e-06	-1.81198	-1.45873
158550590	chr5:158550590:G:A	1.46577e-10	-2.2016e-10	-0.892986	9.78536e-06	-2.2016e-10	-0.880493	5.50265e-05	-2.2016e-10	-0.870774
158550881	chr5:158550881:G:A	1.47062e-10	-2.2016e-10	-0.889684	9.81912e-06	-2.2016e-10	-0.877049	5.52157e-05	-2.2016e-10	-0.867343
158551106	chr5:158551106:C:T	1.04574e-10	-1.23064	-4.92792e-10	6.98969e-06	-1.21694	-4.92792e-10	3.48339e-05	-1.328	-4.92792e-10
158551461	chr5:158551461:C:T	8.28167e-11	-2.2016e-10	-1.46391	5.47832e-06	-2.2016e-10	-1.46058	3.04814e-05	-2.2016e-10	-1.46147
158551615	chr5:158551615:C:T	8.18065e-11	-1.47618	-4.92792e-10	6.32587e-06	-1.31673	-4.92792e-10	3.16616e-05	-1.42348	-4.92792e-10
158551660	chr5:158551660:T:C	1.50314e-11	-1.68292	-1.48748	1.16565e-06	-1.51987	-1.48823	5.82213e-06	-1.62123	-1.49569
158552654	chr5:158552654:C:T	8.54419e-11	-2.2016e-10	-1.4327	5.66232e-06	-2.2016e-10	-1.42755	3.15146e-05	-2.2016e-10	-1.42814
158552841	chr5:158552841:TC:T	8.61424e-11	-2.2016e-10	-1.42454	5.71012e-06	-2.2016e-10	-1.41914	3.17798e-05	-2.2016e-10	-1.41976
158553043	chr5:158553043:G:A	1.70915e-11	-1.89729	-1.14467	1.13413e-06	-1.88544	-1.15007	6.35647e-06	-1.89411	-1.135
158553091	chr5:158553091:T:G	1.77384e-11	-1.56832	-1.43649	1.42346e-06	-1.37038	-1.43792	6.85999e-06	-1.50117	-1.45171
158553548	chr5:158553548:A:G	8.02041e-11	-2.2016e-10	-1.49596	5.28729e-06	-2.2016e-10	-1.49607	2.94464e-05	-2.2016e-10	-1.49602
158553736	chr5:158553736:T:C	8.40537e-11	-2.2016e-10	-1.44908	5.5535e-06	-2.2016e-10	-1.44695	3.06832e-05	-2.2016e-10	-1.45487
158553877	chr5:158553877:G:A	1.03704e-10	-2.2016e-10	-1.239	6.90678e-06	-2.2016e-10	-1.22888	3.86963e-05	-2.2016e-10	-1.22285
158554059	chr5:158554059:G:A	5.5135e-11	-1.87075	-4.92792e-10	4.07187e-06	-1.75728	-4.92792e-10	2.15804e-05	-1.80681	-4.92792e-10
158554189	chr5:158554189:G:A	1.06901e-10	-2.2016e-10	-1.20863	7.00609e-06	-2.2016e-10	-1.2146	4.13672e-05	-2.2016e-10	-1.1561
158554757	chr5:158554757:T:C	8.1311e-11	-2.2016e-10	-1.48226	5.36952e-06	-2.2016e-10	-1.48064	3.00863e-05	-2.2016e-10	-1.47452
158554765	chr5:158554765:C:T	7.94323e-11	-2.2016e-10	-1.50563	5.25157e-06	-2.2016e-10	-1.50285	2.91935e-05	-2.2016e-10	-1.50464
158554899	chr5:158554899:C:T	8.04859e-11	-2.2016e-10	-1.49246	5.32996e-06	-2.2016e-10	-1.48804	2.96005e-05	-2.2016e-10	-1.4908
158554955	chr5:158554955:T:G	5.59992e-11	-1.8552	-4.92792e-10	3.60447e-06	-1.8792	-4.92792e-10	2.03087e-05	-1.86754	-4.92792e-10
158555091	chr5:158555091:C:T	9.094e-11	-2.2016e-10	-1.37034	5.96857e-06	-2.2016e-10	-1.37487	3.34182e-05	-2.2016e-10	-1.36949
158555130	chr5:158555130:T:C	7.87792e-11	-2.2016e-10	-1.51389	5.1951e-06	-2.2016e-10	-1.51367	2.89204e-05	-2.2016e-10	-1.51404
158555292	chr5:158555292:G:A	1.10852e-10	-2.2016e-10	-1.17234	7.40294e-06	-2.2016e-10	-1.1595	4.1616e-05	-2.2016e-10	-1.1501
158555322	chr5:158555322:C:T	1.50671e-11	-1.74215	-1.42587	1.06683e-06	-1.67049	-1.4262	5.96455e-06	-1.67874	-1.41401
158555748	chr5:158555748:T:G	1.28908e-11	-1.82045	-1.50357	8.93524e-07	-1.76938	-1.50458	4.94425e-06	-1.78008	-1.50028
158555771	chr5:158555771:A:G	1.32622e-11	-1.7956	-1.50002	9.25802e-07	-1.73724	-1.50123	5.11979e-06	-1.7492	-1.49628
158555842	chr5:158555842:T:C	9.75302e-11	-2.2016e-10	-1.30038	6.42295e-06	-2.2016e-10	-1.3015	3.62115e-05	-2.2016e-10	-1.28921
158556106	chr5:158556106:T:C	1.38818e-11	-1.88585	-1.36411	9.75041e-07	-1.81829	-1.36837	5.05698e-06	-1.8677	-1.39013
158556313	chr5:158556313:T:A	1.34112e-11	-1.78212	-1.50233	9.39376e-07	-1.72047	-1.50345	5.18919e-06	-1.73311	-1.4989
158556587	chr5:158556587:G:A	8.62333e-11	-2.2016e-10	-1.42348	5.70596e-06	-2.2016e-10	-1.41987	3.18036e-05	-2.2016e-10	-1.41901
158556708	chr5:158556708:C:T	5.74516e-11	-1.8296	-4.92792e-10	3.6494e-06	-1.86682	-4.92792e-10	2.17873e-05	-1.79726	-4.92792e-10
158556764	chr5:158556764:A:G	1.33274e-11	-1.78947	-1.50125	9.31789e-07	-1.72961	-1.50242	5.15002e-06	-1.74191	-1.49768
158557392	chr5:158557392:T:C	8.84284e-11	-2.2016e-10	-1.39835	5.80908e-06	-2.2016e-10	-1.40196	3.25049e-05	-2.2016e-10	-1.3972
158557471	chr5:158557471:A:G	1.84771e-11	-1.74878	-1.21523	1.259e-06	-1.7148	-1.21626	7.29778e-06	-1.7039	-1.18712
158557544	chr5:158557544:A:G	5.57036e-11	-1.86049	-4.92792e-10	3.59254e-06	-1.88252	-4.92792e-10	2.02209e-05	-1.87187	-4.92792e-10
158557628	chr5:158557628:A:G	8.04068e-11	-2.2016e-10	-1.49344	5.2915e-06	-2.2016e-10	-1.49528	2.95451e-05	-2.2016e-10	-1.49267
158557752	chr5:158557752:T:C	5.43722e-10	-2.2016e-10	0.4179	3.32227e-05	-2.2016e-10	0.341853	0.000215211	-2.2016e-10	0.493027
158557764	chr5:158557764:TTCTC:T	1.21231e-11	-1.89686	-1.48856	8.0827e-07	-1.8846	-1.48964	4.52411e-06	-1.89417	-1.475
158557947	chr5:158557947:T:C	7.89326e-11	-2.2016e-10	-1.51194	5.21155e-06	-2.2016e-10	-1.5105	2.89943e-05	-2.2016e-10	-1.51149
158558660	chr5:158558660:G:A	4.25207e-11	-1.88097	-0.249574	2.81775e-06	-1.8933	-0.232143	1.69792e-05	-1.89518	-0.151419
158558748	chr5:158558748:T:G	8.84983e-11	-2.2016e-10	-1.39756	5.86418e-06	-2.2016e-10	-1.39252	3.28164e-05	-2.2016e-10	-1.38766
158558792	chr5:158558792:C:T	3.7078e-11	-1.86063	-0.40689	2.34511e-06	-1.88824	-0.420809	1.36918e-05	-1.87612	-0.38567
158559349	chr5:158559349:T:C	4.29578e-11	-1.82589	-0.294433	2.83458e-06	-1.83175	-0.287737	1.76559e-05	-1.78341	-0.224114
158559386	chr5:158559386:A:T	3.82983e-10	-2.2016e-10	0.0674522	2.5207e-05	-2.2016e-10	0.065741	0.000153455	-2.2016e-10	0.154819
158559548	chr5:158559548:C:G	1.82702e-11	-1.58813	-1.38714	1.36822e-06	-1.46216	-1.38571	7.45831e-06	-1.47971	-1.38955
158559695	chr5:158559695:T:G	1.90324e-10	-2.2016e-10	-0.631812	1.23863e-05	-2.2016e-10	-0.644786	7.69566e-05	-2.2016e-10	-0.535347
158560211	chr5:158560211:A:G	1.55356e-11	-1.71977	-1.41764	1.07574e-06	-1.66686	-1.4215	6.36281e-06	-1.65123	-1.37688
158560240	chr5:158560240:C:T	1.51239e-11	-1.67469	-1.48957	1.10409e-06	-1.57179	-1.49057	6.00938e-06	-1.59237	-1.49289
158560762	chr5:158560762:G:A	1.22295e-10	-2.2016e-10	-1.0741	8.1747e-06	-2.2016e-10	-1.06034	4.59552e-05	-2.2016e-10	-1.05092
158560832	chr5:158560832:C:T	6.18532e-11	-1.75578	-4.92792e-10	3.77503e-06	-1.83297	-4.92792e-10	2.07447e-05	-1.8463	-4.92792e-10
158562972	chr5:158562972:T:C	1.72075e-11	-1.69808	-1.33711	1.13897e-06	-1.69237	-1.33889	6.5259e-06	-1.68991	-1.3129
158563173	chr5:158563173:G:A	1.37899e-11	-1.75452	-1.50208	1.01578e-06	-1.6431	-1.50262	5.30456e-06	-1.70545	-1.50457
158563282	chr5:158563282:T:G	1.33459e-11	-1.78814	-1.50119	9.69671e-07	-1.68984	-1.50234	5.13003e-06	-1.74552	-1.49795
158563906	chr5:158563906:T:C	1.17616e-10	-2.2016e-10	-1.11312	7.85846e-06	-2.2016e-10	-1.09979	4.41546e-05	-2.2016e-10	-1.09089
158563934	chr5:158563934:C:T	5.76786e-11	-1.82565	-4.92792e-10	3.65981e-06	-1.86397	-4.92792e-10	2.07396e-05	-1.84654	-4.92792e-10
158564018	chr5:158564018:ACC:A	1.52401e-11	-1.73098	-1.42563	1.13085e-06	-1.61323	-1.42518	6.00391e-06	-1.6725	-1.41368
158564796	chr5:158564796:C:T	9.64997e-11	-2.2016e-10	-1.311	6.32367e-06	-2.2016e-10	-1.31708	3.53703e-05	-2.2016e-10	-1.31272
158565203	chr5:158565203:C:T	1.97741e-10	-2.2016e-10	-0.593579	1.28632e-05	-2.2016e-10	-0.607008	8.00752e-05	-2.2016e-10	-0.495623
158565215	chr5:158565215:T:A	1.71421e-11	-1.71439	-1.32461	1.1342e-06	-1.70908	-1.32637	6.5009e-06	-1.70695	-1.2997
158565435	chr5:158565435:T:A	8.97252e-11	-2.2016e-10	-1.38379	5.92557e-06	-2.2016e-10	-1.3821	3.1844e-05	-2.2016e-10	-1.41774
158565656	chr5:158565656:C:T	1.38209e-11	-1.76368	-1.49068	1.01394e-06	-1.65604	-1.4915	5.29919e-06	-1.71672	-1.49431
158566025	chr5:158566025:C:T	4.48111e-10	-2.2016e-10	0.224503	2.98292e-05	-2.2016e-10	0.234109	0.000162544	-2.2016e-10	0.212358
158567536	chr5:158567536:A:G	1.7432e-11	-1.51164	-1.51059	1.1221e-06	-1.53582	-1.51036	6.33633e-06	-1.52111	-1.51118
158567890	chr5:158567890:T:G	8.68618e-11	-2.2016e-10	-1.41622	5.71667e-06	-2.2016e-10	-1.41799	3.20928e-05	-2.2016e-10	-1.40996
158568094	chr5:158568094:T:G	5.85145e-11	-1.86732	0.0560567	3.7345e-06	-1.89136	0.0475981	2.21823e-05	-1.8811	0.101809
158568643	chr5:158568643:T:A	3.92225e-11	-1.89023	-0.321062	2.6454e-06	-1.88573	-0.302824	1.57452e-05	-1.89732	-0.224731
158568686	chr5:158568686:G:T	8.23628e-11	-2.2016e-10	-1.4694	5.41873e-06	-2.2016e-10	-1.47152	3.10847e-05	-2.2016e-10	-1.44187
158568779	chr5:158568779:C:G	1.49214e-10	-2.2016e-10	-0.875155	1.00954e-05	-2.2016e-10	-0.849304	5.95944e-05	-2.2016e-10	-0.791028
158568795	chr5:158568795:G:A	1.92947e-11	-1.41084	-1.50986	1.26453e-06	-1.41661	-1.51007	7.14026e-06	-1.40371	-1.50913
158569018	chr5:158569018:T:G	1.95996e-11	-1.39215	-1.51288	1.28572e-06	-1.39703	-1.51303	7.25815e-06	-1.38397	-1.51249
158569321	chr5:158569321:C:T	1.81056e-11	-1.47025	-1.51407	1.18867e-06	-1.47451	-1.51403	6.70133e-06	-1.46215	-1.51413
158569984	chr5:158569984:A:T	5.3906e-11	-1.8933	-4.92792e-10	3.54316e-06	-1.89636	-4.92792e-10	1.97336e-05	-1.89626	-4.92792e-10
158570175	chr5:158570175:A:G	1.63917e-10	-2.2016e-10	-0.781178	1.11821e-05	-2.2016e-10	-0.747062	6.45169e-05	-2.2016e-10	-0.711663
158570480	chr5:158570480:ATCAGTTGTTAAACTTTGTTTACTG:A	8.01891e-11	-2.2016e-10	-1.49615	5.29773e-06	-2.2016e-10	-1.4941	2.96274e-05	-2.2016e-10	-1.48989
158571236	chr5:158571236:A:C	1.19226e-10	-2.2016e-10	-1.09952	7.83991e-06	-2.2016e-10	-1.10215	4.4002e-05	-2.2016e-10	-1.09435
158571562	chr5:158571562:G:A	2.92549e-11	-1.35028	-1.15421	1.93638e-06	-1.34912	-1.15144	1.08425e-05	-1.34197	-1.15314
158571602	chr5:158571602:C:T	1.0627e-10	-2.2016e-10	-1.21456	7.00225e-06	-2.2016e-10	-1.21515	4.04399e-05	-2.2016e-10	-1.17877
158571756	chr5:158571756:T:C	1.92532e-11	-1.40881	-1.51405	1.26476e-06	-1.41248	-1.51402	7.13033e-06	-1.4001	-1.51413
158572014	chr5:158572014:G:A	2.00013e-11	-1.37477	-1.50997	1.3126e-06	-1.3792	-1.51016	7.41354e-06	-1.36607	-1.50921
158572051	chr5:158572051:T:C	1.93717e-11	-1.40384	-1.51289	1.27113e-06	-1.40848	-1.51299	7.1741e-06	-1.39566	-1.51246
158572111	chr5:158572111:A:G	1.00919e-10	-2.2016e-10	-1.26622	6.71675e-06	-2.2016e-10	-1.25678	3.70751e-05	-2.2016e-10	-1.26564
158572299	chr5:158572299:T:C	1.23001e-10	-2.2016e-10	-1.06835	8.08781e-06	-2.2016e-10	-1.07102	4.54065e-05	-2.2016e-10	-1.06293
158572747	chr5:158572747:A:G	2.2336e-11	-1.42411	-1.35023	1.30964e-06	-1.53867	-1.35296	8.30241e-06	-1.43506	-1.32699
158573191	chr5:158573191:CT:C	1.23136e-10	-2.2016e-10	-1.06725	8.09313e-06	-2.2016e-10	-1.07036	4.54547e-05	-2.2016e-10	-1.06187
158573218	chr5:158573218:G:A	1.90841e-11	-1.41795	-1.51373	1.17497e-06	-1.48644	-1.51369	7.09014e-06	-1.40595	-1.51394
158573432	chr5:158573432:G:A	5.37354e-11	-1.89647	-4.92792e-10	3.55175e-06	-1.89394	-4.92792e-10	1.97149e-05	-1.89722	-4.92792e-10
158573827	chr5:158573827:T:C	2.46976e-11	-1.41563	-1.25821	1.44568e-06	-1.53096	-1.26184	9.24866e-06	-1.42554	-1.22857
158573836	chr5:158573836:G:A	2.33282e-11	-1.35934	-1.37153	1.35763e-06	-1.48173	-1.37391	8.66379e-06	-1.36985	-1.34959
158573930	chr5:158573930:C:T	7.27041e-11	-1.59414	-4.92792e-10	4.91971e-06	-1.56813	-4.92792e-10	2.56362e-05	-1.63459	-4.92792e-10
158574104	chr5:158574104:G:A	1.2053e-10	-2.2016e-10	-1.08864	7.92326e-06	-2.2016e-10	-1.09158	4.44931e-05	-2.2016e-10	-1.08326
158574128	chr5:158574128:G:A	2.33442e-11	-1.36915	-1.36104	1.35971e-06	-1.4904	-1.36371	8.67444e-06	-1.37966	-1.33855
158574166	chr5:158574166:G:A	5.98268e-10	0.5135	-4.92792e-10	4.19258e-05	0.57452	-4.92792e-10	0.000196449	0.401815	-4.92792e-10
158574301	chr5:158574301:A:T	1.61582e-11	-1.59327	-1.50484	1.16235e-06	-1.50511	-1.50583	6.22474e-06	-1.54859	-1.50147
158574501	chr5:158574501:G:A	1.14117e-10	-2.2016e-10	-1.14331	7.49697e-06	-2.2016e-10	-1.14688	4.17573e-05	-2.2016e-10	-1.14672
158575080	chr5:158575080:G:A	6.84001e-11	-1.83084	0.175675	4.28726e-06	-1.87096	0.165223	2.56904e-05	-1.8521	0.219633
158575330	chr5:158575330:G:T	1.71543e-10	-2.2016e-10	-0.735707	1.16624e-05	-2.2016e-10	-0.705006	6.94298e-05	-2.2016e-10	-0.638274
158575345	chr5:158575345:TCA:T	5.56133e-11	-1.87257	0.0104568	3.66832e-06	-1.88704	0.0253924	2.22669e-05	-1.89086	0.11537
158575826	chr5:158575826:A:G	1.52709e-10	-2.2016e-10	-0.852002	1.01977e-05	-2.2016e-10	-0.839223	5.74963e-05	-2.2016e-10	-0.826868
158576012	chr5:158576012:A:G	2.52522e-11	-1.21699	-1.43464	1.44336e-06	-1.35761	-1.4368	9.16841e-06	-1.23636	-1.42647
158576254	chr5:158576254:G:T	6.49216e-11	-1.70736	-4.92792e-10	4.1191e-06	-1.74575	-4.92792e-10	2.45208e-05	-1.67907	-4.92792e-10
158576430	chr5:158576430:T:C	1.14405e-10	-2.2016e-10	-1.14079	7.46347e-06	-2.2016e-10	-1.15136	4.49215e-05	-2.2016e-10	-1.07367
158576657	chr5:158576657:G:T	9.10611e-11	-2.2016e-10	-1.36901	6.05387e-06	-2.2016e-10	-1.36068	3.3868e-05	-2.2016e-10	-1.35612
158576813	chr5:158576813:T:C	1.06714e-10	-2.2016e-10	-1.21039	7.10208e-06	-2.2016e-10	-1.20099	3.97945e-05	-2.2016e-10	-1.19486
158576871	chr5:158576871:C:T	6.86056e-11	-1.65216	-4.92792e-10	3.54447e-06	-1.89599	-4.92792e-10	2.44581e-05	-1.68163	-4.92792e-10
158577244	chr5:158577244:G:A	1.11197e-10	-2.2016e-10	-1.16923	7.40441e-06	-2.2016e-10	-1.1593	4.14861e-05	-2.2016e-10	-1.15323
158577311	chr5:158577311:C:T	8.09896e-11	-2.2016e-10	-1.48622	5.33098e-06	-2.2016e-10	-1.48785	3.04111e-05	-2.2016e-10	-1.46378
158577367	chr5:158577367:T:C	1.21384e-11	-1.89723	-1.48694	8.07808e-07	-1.88973	-1.48508	4.42151e-06	-1.89677	-1.49534
158577675	chr5:158577675:T:C	1.23528e-11	-1.87699	-1.48967	8.01794e-07	-1.8944	-1.48788	4.4686e-06	-1.88394	-1.49758
158577706	chr5:158577706:C:T	9.90181e-11	-2.2016e-10	-1.28524	6.57169e-06	-2.2016e-10	-1.27861	3.74455e-05	-2.2016e-10	-1.2557
158577741	chr5:158577741:G:A	4.62711e-10	0.256563	-4.92792e-10	3.19456e-05	0.302654	-4.92792e-10	0.0001407	0.0680424	-4.92792e-10
158577762	chr5:158577762:A:T	1.32649e-11	-1.86926	-1.42616	8.51874e-07	-1.89013	-1.43157	4.75276e-06	-1.8814	-1.43846
158577799	chr5:158577799:C:T	7.92549e-11	-2.2016e-10	-1.50787	5.22005e-06	-2.2016e-10	-1.50887	2.94246e-05	-2.2016e-10	-1.49676
158578313	chr5:158578313:T:G	1.13023e-10	-2.2016e-10	-1.15295	7.37399e-06	-2.2016e-10	-1.16342	4.43273e-05	-2.2016e-10	-1.08699
158578353	chr5:158578353:G:T	3.16919e-11	-1.32907	-1.0954	1.95243e-06	-1.39895	-1.09336	1.17939e-05	-1.31641	-1.0946
158578494	chr5:158578494:CA:C	3.19245e-11	-1.31783	-1.09933	1.96599e-06	-1.38821	-1.09717	1.18854e-05	-1.3049	-1.09839
158578790	chr5:158578790:A:G	2.43807e-11	-1.51682	-1.16992	2.2828e-06	-1.14764	-1.18834	1.1114e-05	-1.35914	-1.11124
158578961	chr5:158578961:G:T	1.00693e-10	-2.2016e-10	-1.26846	6.70182e-06	-2.2016e-10	-1.259	3.75701e-05	-2.2016e-10	-1.25238
158579021	chr5:158579021:G:A	1.21203e-11	-1.89727	-1.48838	8.07043e-07	-1.88911	-1.48665	4.4164e-06	-1.89659	-1.49668
158580081	chr5:158580081:G:C	8.95366e-11	-2.2016e-10	-1.38589	5.90031e-06	-2.2016e-10	-1.38638	3.31372e-05	-2.2016e-10	-1.37793
158580256	chr5:158580256:C:T	3.13193e-11	-1.40617	-1.03013	1.93948e-06	-1.47126	-1.0277	1.16556e-05	-1.39451	-1.02829
158580291	chr5:158580291:G:A	7.99238e-11	-2.2016e-10	-1.49946	5.24734e-06	-2.2016e-10	-1.50366	2.91321e-05	-2.2016e-10	-1.50675
158580478	chr5:158580478:A:T	1.13887e-10	-2.2016e-10	-1.14534	7.42946e-06	-2.2016e-10	-1.15593	4.4696e-05	-2.2016e-10	-1.07871
158580521	chr5:158580521:A:G	1.21487e-11	-1.89715	-1.48617	8.07335e-07	-1.88697	-1.48843	4.54114e-06	-1.89521	-1.4702
158581296	chr5:158581296:C:T	1.20445e-11	-1.89681	-1.49513	7.99314e-07	-1.89174	-1.49364	4.38967e-06	-1.8972	-1.50213
158581356	chr5:158581356:A:T	5.71118e-11	-1.83553	-4.92792e-10	4.13836e-06	-1.74108	-4.92792e-10	2.23633e-05	-1.77117	-4.92792e-10
158581366	chr5:158581366:T:C	1.21616e-11	-1.8968	-1.48546	8.07464e-07	-1.89176	-1.48348	4.42488e-06	-1.8972	-1.49414
158582181	chr5:158582181:C:T	8.79913e-11	-2.2016e-10	-1.4033	5.84264e-06	-2.2016e-10	-1.3962	3.26964e-05	-2.2016e-10	-1.39132
158582211	chr5:158582211:G:A	6.1045e-11	-1.85465	0.0857226	3.87197e-06	-1.88526	0.0776428	2.3091e-05	-1.87165	0.132501
158582330	chr5:158582330:C:T	7.8803e-11	-2.2016e-10	-1.51359	5.19347e-06	-2.2016e-10	-1.51398	2.89251e-05	-2.2016e-10	-1.51388
158582331	chr5:158582331:G:A	9.30148e-11	-2.2016e-10	-1.34778	6.12914e-06	-2.2016e-10	-1.34833	3.44773e-05	-2.2016e-10	-1.33829
158582482	chr5:158582482:C:T	1.12343e-10	-2.2016e-10	-1.15898	7.38961e-06	-2.2016e-10	-1.16131	4.14534e-05	-2.2016e-10	-1.15402
158582643	chr5:158582643:A:AG	2.58443e-11	-1.30982	-1.31863	1.49231e-06	-1.43752	-1.32354	9.60937e-06	-1.32056	-1.29529
158582655	chr5:158582655:G:A	7.87826e-11	-2.2016e-10	-1.51385	5.19563e-06	-2.2016e-10	-1.51356	2.89534e-05	-2.2016e-10	-1.5129
158582809	chr5:158582809:GC:G	7.95863e-11	-2.2016e-10	-1.5037	5.25494e-06	-2.2016e-10	-1.50221	2.90863e-05	-2.2016e-10	-1.50832
158583330	chr5:158583330:G:A	5.34601e-11	-1.68714	-0.214464	3.23387e-06	-1.76435	-0.223347	1.96438e-05	-1.72495	-0.175872
158583424	chr5:158583424:G:A	9.92834e-10	-2.2016e-10	1.02002	6.73127e-05	-2.2016e-10	1.04797	0.000409384	-2.2016e-10	1.13607
158583484	chr5:158583484:C:G	1.26935e-10	-2.2016e-10	-1.03686	8.3447e-06	-2.2016e-10	-1.03975	4.68722e-05	-2.2016e-10	-1.03117
158583552	chr5:158583552:G:A	1.53237e-10	-2.2016e-10	-0.848552	1.00222e-05	-2.2016e-10	-0.856582	6.12404e-05	-2.2016e-10	-0.763783
158583553	chr5:158583553:G:A	1.21142e-11	-1.89609	-1.49007	8.02217e-07	-1.89342	-1.48834	4.40719e-06	-1.89732	-1.49803
158583560	chr5:158583560:A:G	1.20857e-11	-1.89731	-1.49121	8.05109e-07	-1.88864	-1.48952	4.407e-06	-1.89645	-1.49895
158583564	chr5:158583564:G:A	1.20731e-11	-1.89493	-1.49463	8.07781e-07	-1.87837	-1.49648	4.51333e-06	-1.89061	-1.48094
158583571	chr5:158583571:C:T	8.37138e-11	-2.2016e-10	-1.45313	5.50526e-06	-2.2016e-10	-1.45568	3.05197e-05	-2.2016e-10	-1.46022
158583694	chr5:158583694:G:A	1.14179e-10	-2.2016e-10	-1.14277	7.4506e-06	-2.2016e-10	-1.15309	4.4856e-05	-2.2016e-10	-1.07513
158583826	chr5:158583826:C:G	2.22354e-10	-0.476268	-4.92792e-10	1.46918e-05	-0.474089	-4.92792e-10	8.64512e-05	-0.41901	-4.92792e-10
158583984	chr5:158583984:AT:A	1.21188e-11	-1.89579	-1.48999	8.14076e-07	-1.87848	-1.4886	4.42876e-06	-1.89179	-1.49868
158584071	chr5:158584071:C:T	2.61716e-10	-2.2016e-10	-0.313277	1.70693e-05	-2.2016e-10	-0.324098	0.000100424	-2.2016e-10	-0.269187
158584092	chr5:158584092:T:C	1.27994e-10	-2.2016e-10	-1.02856	8.41415e-06	-2.2016e-10	-1.03147	4.72656e-05	-2.2016e-10	-1.02281
158584421	chr5:158584421:C:T	1.22249e-10	-2.2016e-10	-1.07448	8.03618e-06	-2.2016e-10	-1.07743	4.51221e-05	-2.2016e-10	-1.06922
158584422	chr5:158584422:A:G	1.21089e-11	-1.89627	-1.49032	8.02262e-07	-1.89306	-1.48864	4.40622e-06	-1.89732	-1.49825
158584493	chr5:158584493:C:T	8.96132e-11	-2.2016e-10	-1.38504	5.90543e-06	-2.2016e-10	-1.38551	3.31696e-05	-2.2016e-10	-1.37696
158584571	chr5:158584571:G:T	9.49313e-11	-2.2016e-10	-1.32739	6.19045e-06	-2.2016e-10	-1.33837	3.62416e-05	-2.2016e-10	-1.28838
158584779	chr5:158584779:G:C	2.99394e-11	-1.38035	-1.10101	1.8479e-06	-1.44861	-1.09872	1.11176e-05	-1.37019	-1.09988
158584810	chr5:158584810:C:T	1.1368e-10	-2.2016e-10	-1.14716	7.41962e-06	-2.2016e-10	-1.15725	4.46529e-05	-2.2016e-10	-1.07967
158585654	chr5:158585654:C:T	4.1634e-10	-2.2016e-10	0.150965	2.65365e-05	-2.2016e-10	0.117141	0.000152454	-2.2016e-10	0.148276
158586848	chr5:158586848:T:C	2.20037e-11	-1.50927	-1.28006	1.33114e-06	-1.59125	-1.2841	8.33054e-06	-1.50773	-1.25093
158586853	chr5:158586853:T:C	1.20023e-11	-1.89713	-1.49831	7.97764e-07	-1.89037	-1.49695	4.37994e-06	-1.89693	-1.50462
158587126	chr5:158587126:G:A	1.26807e-10	-2.2016e-10	-1.03787	8.3374e-06	-2.2016e-10	-1.04063	4.68354e-05	-2.2016e-10	-1.03195
158587178	chr5:158587178:C:T	9.73271e-11	-2.2016e-10	-1.30246	6.4823e-06	-2.2016e-10	-1.29231	3.58343e-05	-2.2016e-10	-1.29968
158587254	chr5:158587254:A:G	7.95508e-11	-2.2016e-10	-1.50414	5.24932e-06	-2.2016e-10	-1.50328	2.90735e-05	-2.2016e-10	-1.50876
158587476	chr5:158587476:A:AT	2.21e-11	-1.53496	-1.25	1.34142e-06	-1.61364	-1.25401	8.3852e-06	-1.53317	-1.21895
158587496	chr5:158587496:G:A	7.99601e-11	-2.2016e-10	-1.49901	5.26347e-06	-2.2016e-10	-1.50059	2.92407e-05	-2.2016e-10	-1.50303
158587734	chr5:158587734:G:T	5.45928e-11	-1.88064	-4.92792e-10	3.81229e-06	-1.82315	-4.92792e-10	2.02516e-05	-1.87035	-4.92792e-10
158588202	chr5:158588202:A:G	8.6269e-11	-2.2016e-10	-1.42307	5.70746e-06	-2.2016e-10	-1.41961	3.07995e-05	-2.2016e-10	-1.45109
158588290	chr5:158588290:G:A	8.95668e-11	-2.2016e-10	-1.38555	5.90401e-06	-2.2016e-10	-1.38575	3.31603e-05	-2.2016e-10	-1.37723
158588459	chr5:158588459:C:A	5.38446e-11	-1.86256	-0.0318712	3.50079e-06	-1.89167	-0.016724	2.14651e-05	-1.88554	0.0733792
158588895	chr5:158588895:G:A	3.87243e-11	-1.39462	-0.829454	2.47045e-06	-1.42945	-0.827525	1.46718e-05	-1.36702	-0.825645
158588966	chr5:158588966:T:C	8.70391e-11	-2.2016e-10	-1.41418	5.72855e-06	-2.2016e-10	-1.41592	3.21612e-05	-2.2016e-10	-1.40783
158589846	chr5:158589846:A:G	1.5699e-10	-2.2016e-10	-0.824355	1.01695e-05	-2.2016e-10	-0.841988	5.86968e-05	-2.2016e-10	-0.806203
158590049	chr5:158590049:C:T	8.45787e-11	-2.2016e-10	-1.44286	5.60809e-06	-2.2016e-10	-1.43717	3.13568e-05	-2.2016e-10	-1.43316
158590341	chr5:158590341:T:G	8.6543e-11	-2.2016e-10	-1.4199	5.69094e-06	-2.2016e-10	-1.4225	3.18602e-05	-2.2016e-10	-1.41723
158590475	chr5:158590475:G:T	1.1597e-10	-2.2016e-10	-1.12721	7.56772e-06	-2.2016e-10	-1.13749	4.56288e-05	-2.2016e-10	-1.05805
158590861	chr5:158590861:C:T	8.81006e-11	-2.2016e-10	-1.40206	5.79108e-06	-2.2016e-10	-1.40506	3.24374e-05	-2.2016e-10	-1.39928
158591360	chr5:158591360:A:G	1.16514e-10	-2.2016e-10	-1.12252	7.79023e-06	-2.2016e-10	-1.10851	4.37143e-05	-2.2016e-10	-1.10091
158591912	chr5:158591912:G:A	4.73588e-10	-2.2016e-10	0.279799	3.19772e-05	-2.2016e-10	0.303642	0.000190379	-2.2016e-10	0.370427
158591993	chr5:158591993:A:G	1.19683e-10	-2.2016e-10	-1.09569	7.80592e-06	-2.2016e-10	-1.1065	4.72075e-05	-2.2016e-10	-1.02404
158592060	chr5:158592060:G:C	1.25901e-11	-1.84206	-1.50556	8.62863e-07	-1.80375	-1.50513	4.71722e-06	-1.81983	-1.50754
158592097	chr5:158592097:C:A	5.78236e-11	-1.84537	0.022229	3.65651e-06	-1.87971	0.014841	2.18498e-05	-1.86382	0.0694211
158593153	chr5:158593153:C:T	3.97381e-11	-1.52532	-0.672906	3.80758e-06	-1.13462	-0.689767	1.66949e-05	-1.38984	-0.673646
158593158	chr5:158593158:T:C	8.02036e-11	-2.2016e-10	-1.49597	5.269e-06	-2.2016e-10	-1.49954	2.92672e-05	-2.2016e-10	-1.50212
158593320	chr5:158593320:G:A	1.88491e-10	-2.2016e-10	-0.64149	1.21044e-05	-2.2016e-10	-0.66781	7.00215e-05	-2.2016e-10	-0.629787
158593417	chr5:158593417:A:G	2.27357e-11	-1.55369	-1.20292	1.35548e-06	-1.64883	-1.20839	8.51725e-06	-1.5653	-1.17119
158593493	chr5:158593493:G:A	5.02792e-11	-1.86978	-0.0931661	3.29916e-06	-1.88834	-0.0793757	2.00068e-05	-1.88946	0.00694288
158593731	chr5:158593731:T:C	1.25559e-11	-1.85044	-1.49991	8.58049e-07	-1.81513	-1.49935	4.69188e-06	-1.83026	-1.50249
158593782	chr5:158593782:C:A	2.89144e-11	-1.5319	-0.984301	1.8052e-06	-1.5831	-0.987607	1.06615e-05	-1.52188	-0.990064
158593856	chr5:158593856:G:A	1.24721e-10	-2.2016e-10	-1.05446	8.19751e-06	-2.2016e-10	-1.05755	4.6049e-05	-2.2016e-10	-1.04888
158594149	chr5:158594149:C:T	1.18866e-10	-2.2016e-10	-1.10254	7.81425e-06	-2.2016e-10	-1.10543	4.39039e-05	-2.2016e-10	-1.09659
158594395	chr5:158594395:G:C	1.19225e-11	-1.89387	-1.50824	7.84886e-07	-1.89584	-1.50776	4.34781e-06	-1.89675	-1.51217
158595195	chr5:158595195:T:G	1.49715e-11	-1.70097	-1.47342	1.06202e-06	-1.62547	-1.47574	5.73439e-06	-1.66576	-1.46635
158595586	chr5:158595586:G:A	1.46346e-10	-2.2016e-10	-0.894566	9.68513e-06	-2.2016e-10	-0.890789	5.46383e-05	-2.2016e-10	-0.877854
158595680	chr5:158595680:T:C	1.59175e-11	-1.88644	-1.22668	1.03668e-06	-1.89722	-1.22814	6.11281e-06	-1.89278	-1.17542
158595761	chr5:158595761:G:T	9.1292e-11	-2.2016e-10	-1.36648	6.0697e-06	-2.2016e-10	-1.35807	3.39582e-05	-2.2016e-10	-1.35346
158595923	chr5:158595923:T:C	1.48897e-11	-1.70004	-1.47983	1.05691e-06	-1.62393	-1.48211	5.70407e-06	-1.66418	-1.47323
158596083	chr5:158596083:A:C	1.49762e-10	-2.2016e-10	-0.87149	9.91816e-06	-2.2016e-10	-0.867013	5.59099e-05	-2.2016e-10	-0.854848
158596212	chr5:158596212:T:C	1.7185e-10	-2.2016e-10	-0.733917	1.11426e-05	-2.2016e-10	-0.750609	6.99889e-05	-2.2016e-10	-0.630252
158596294	chr5:158596294:C:T	1.77569e-10	-0.701177	-4.92792e-10	9.94434e-06	-0.864377	-4.92792e-10	6.52078e-05	-0.701011	-4.92792e-10
158596310	chr5:158596310:C:G	3.86942e-10	-2.2016e-10	0.0777357	2.58047e-05	-2.2016e-10	0.0891754	0.000140633	-2.2016e-10	0.0675624
158596774	chr5:158596774:G:A	1.52316e-10	-2.2016e-10	-0.854584	1.00814e-05	-2.2016e-10	-0.850687	5.68972e-05	-2.2016e-10	-0.837344
158596937	chr5:158596937:T:C	5.39311e-11	-1.89283	-4.92792e-10	3.60771e-06	-1.87831	-4.92792e-10	1.98336e-05	-1.89121	-4.92792e-10
158597007	chr5:158597007:C:T	1.30812e-10	-2.2016e-10	-1.00678	8.59521e-06	-2.2016e-10	-1.01017	4.83026e-05	-2.2016e-10	-1.0011
158597461	chr5:158597461:G:A	3.11755e-11	-1.52528	-0.915627	1.94306e-06	-1.5774	-0.91971	1.14806e-05	-1.51567	-0.922265
158597599	chr5:158597599:C:T	4.15886e-11	-1.83466	-0.318058	2.61555e-06	-1.87345	-0.326455	1.55239e-05	-1.85542	-0.280792
158597680	chr5:158597680:C:A	5.94771e-11	-1.84582	0.0508726	3.75742e-06	-1.88	0.0423499	2.24346e-05	-1.86423	0.0962413
158597765	chr5:158597765:A:G	1.20054e-11	-1.89179	-1.50339	7.87987e-07	-1.89678	-1.50288	4.36507e-06	-1.89578	-1.50917
158597976	chr5:158597976:G:A	8.443e-11	-2.2016e-10	-1.44462	5.60649e-06	-2.2016e-10	-1.43746	3.13327e-05	-2.2016e-10	-1.43393
158598244	chr5:158598244:G:A	3.50687e-11	-1.8499	-0.47333	2.22455e-06	-1.88253	-0.479291	1.31379e-05	-1.86777	-0.435318
158598307	chr5:158598307:A:G	4.42792e-11	-1.87114	-0.218884	2.91151e-06	-1.88743	-0.205277	1.7578e-05	-1.89022	-0.121724
158598460	chr5:158598460:G:A	1.0627e-10	-2.2016e-10	-1.21456	7.00225e-06	-2.2016e-10	-1.21515	4.04399e-05	-2.2016e-10	-1.17877
158598819	chr5:158598819:C:T	1.79123e-10	-2.2016e-10	-0.692467	1.15136e-05	-2.2016e-10	-0.717848	6.65063e-05	-2.2016e-10	-0.681292
158598920	chr5:158598920:T:G	1.1884e-11	-1.89662	-1.50872	7.8722e-07	-1.89231	-1.50831	4.34414e-06	-1.89726	-1.5125
158598975	chr5:158598975:T:C	2.5035e-11	-1.5335	-1.12676	1.48765e-06	-1.6319	-1.13228	9.41548e-06	-1.54561	-1.09062
158599078	chr5:158599078:A:C	1.06049e-10	-2.2016e-10	-1.21664	6.89518e-06	-2.2016e-10	-1.23056	3.88806e-05	-2.2016e-10	-1.21809
158599163	chr5:158599163:AG:A	8.23068e-11	-2.2016e-10	-1.47008	5.44871e-06	-2.2016e-10	-1.466	2.96795e-05	-2.2016e-10	-1.48813
158599463	chr5:158599463:A:G	1.33205e-10	-2.2016e-10	-0.988648	8.75485e-06	-2.2016e-10	-0.991773	4.92017e-05	-2.2016e-10	-0.982661
158599708	chr5:158599708:AG:A	1.12045e-10	-2.2016e-10	-1.16164	7.31182e-06	-2.2016e-10	-1.17189	4.39006e-05	-2.2016e-10	-1.09666
158599719	chr5:158599719:C:T	3.33753e-11	-1.46475	-0.907973	2.0637e-06	-1.52468	-0.912193	1.22493e-05	-1.45808	-0.915041
158600061	chr5:158600061:C:T	9.03553e-11	-2.2016e-10	-1.37679	5.99834e-06	-2.2016e-10	-1.3699	3.36305e-05	-2.2016e-10	-1.36315
158600115	chr5:158600115:C:T	6.0905e-11	-1.84199	0.0707691	3.84232e-06	-1.87753	0.0622231	2.29721e-05	-1.86079	0.116478
158600310	chr5:158600310:A:G	1.23952e-11	-1.89083	-1.4724	8.34344e-07	-1.86671	-1.47578	4.5625e-06	-1.89729	-1.46343
158600312	chr5:158600312:C:T	5.57324e-11	-1.86857	0.00859612	3.65489e-06	-1.88886	0.0235457	2.22661e-05	-1.88898	0.113459
158600409	chr5:158600409:C:T	1.6257e-11	-1.65287	-1.43915	1.16027e-06	-1.57006	-1.44267	6.26203e-06	-1.61402	-1.43007
158600429	chr5:158600429:A:G	2.66682e-11	-1.39161	-1.20546	1.64603e-06	-1.45528	-1.20774	9.90598e-06	-1.37691	-1.20854
158600980	chr5:158600980:A:G	2.56408e-11	-1.39471	-1.24164	1.58185e-06	-1.45874	-1.24405	9.51837e-06	-1.38056	-1.24481
158600997	chr5:158600997:C:T	2.22619e-10	-2.2016e-10	-0.475077	1.52889e-05	-2.2016e-10	-0.434252	8.46942e-05	-2.2016e-10	-0.439542
158601359	chr5:158601359:G:A	1.59101e-10	-2.2016e-10	-0.810999	1.07966e-05	-2.2016e-10	-0.782147	6.40209e-05	-2.2016e-10	-0.71938
158601455	chr5:158601455:A:G	8.61057e-11	-2.2016e-10	-1.42496	5.70789e-06	-2.2016e-10	-1.41953	3.19147e-05	-2.2016e-10	-1.41552
158601568	chr5:158601568:A:G	2.41086e-11	-1.41978	-1.27819	1.48767e-06	-1.48321	-1.28096	8.96374e-06	-1.40642	-1.27898
158601612	chr5:158601612:T:A	1.29286e-11	-1.85327	-1.46783	8.99489e-07	-1.8034	-1.46391	4.77782e-06	-1.8339	-1.4807
158601665	chr5:158601665:G:A	1.27969e-10	-2.2016e-10	-1.02875	8.41687e-06	-2.2016e-10	-1.03114	4.72772e-05	-2.2016e-10	-1.02256
158601674	chr5:158601674:G:C	1.13129e-10	-2.2016e-10	-1.15201	7.38302e-06	-2.2016e-10	-1.1622	4.43798e-05	-2.2016e-10	-1.08581
158601862	chr5:158601862:C:T	1.229e-10	-2.2016e-10	-1.06917	8.02126e-06	-2.2016e-10	-1.07929	4.85875e-05	-2.2016e-10	-0.995223
158601892	chr5:158601892:T:A	2.48486e-11	-1.39464	-1.27309	1.53086e-06	-1.45955	-1.276	9.24165e-06	-1.38074	-1.27412
158602022	chr5:158602022:C:T	9.87811e-11	-2.2016e-10	-1.28763	6.44379e-06	-2.2016e-10	-1.29826	3.7998e-05	-2.2016e-10	-1.24106
158602150	chr5:158602150:T:C	1.32593e-11	-1.83717	-1.45866	9.29132e-07	-1.78047	-1.45441	4.90699e-06	-1.81496	-1.47296
158602264	chr5:158602264:C:A	1.59338e-10	-2.2016e-10	-0.809513	1.08129e-05	-2.2016e-10	-0.780643	6.41209e-05	-2.2016e-10	-0.717819
158602355	chr5:158602355:A:G	1.31468e-11	-1.88972	-1.41464	8.80684e-07	-1.86901	-1.41943	4.85918e-06	-1.89716	-1.40056
158602542	chr5:158602542:G:A	2.37035e-11	-1.33032	-1.38459	1.69924e-06	-1.24188	-1.38932	9.36955e-06	-1.26792	-1.37321
158602658	chr5:158602658:C:T	1.27973e-11	-1.84856	-1.48274	8.75939e-07	-1.81201	-1.48183	4.77886e-06	-1.82759	-1.48679
158602726	chr5:158602726:G:A	3.48259e-11	-1.48904	-0.841136	2.15867e-06	-1.54739	-0.844493	1.2855e-05	-1.48188	-0.842979
158602760	chr5:158602760:A:C	3.49109e-11	-1.48058	-0.847155	2.16212e-06	-1.53973	-0.850558	1.28877e-05	-1.47327	-0.849048
158602769	chr5:158602769:A:G	2.62467e-11	-1.39611	-1.21689	1.61755e-06	-1.46122	-1.21925	9.76575e-06	-1.38235	-1.21736
158602796	chr5:158602796:TC:T	3.45901e-11	-1.47094	-0.866028	2.14253e-06	-1.53049	-0.868901	1.27756e-05	-1.46339	-0.867659
158602823	chr5:158602823:TC:T	1.98403e-11	-1.57061	-1.32221	1.52061e-06	-1.42073	-1.32153	7.74007e-06	-1.50292	-1.32926
158602839	chr5:158602839:T:C	1.02922e-10	-2.2016e-10	-1.24657	6.77391e-06	-2.2016e-10	-1.2483	3.91587e-05	-2.2016e-10	-1.21097
158602985	chr5:158602985:C:T	2.07679e-10	-0.544546	-4.92792e-10	1.15759e-05	-0.712456	-4.92792e-10	7.64489e-05	-0.541967	-4.92792e-10
158603614	chr5:158603614:C:T	4.43241e-11	-1.89645	-0.192554	3.12234e-06	-1.84176	-0.181041	1.79421e-05	-1.89474	-0.0967004
158603805	chr5:158603805:G:A	4.28622e-11	-1.40127	-0.721279	2.60393e-06	-1.48379	-0.720568	1.57935e-05	-1.39689	-0.722101
158604280	chr5:158604280:G:A	2.19148e-11	-1.73808	-1.0553	1.37615e-06	-1.79006	-1.05203	7.78485e-06	-1.75653	-1.06988
158604397	chr5:158604397:G:A	2.12132e-10	-2.2016e-10	-0.523329	1.38604e-05	-2.2016e-10	-0.532345	7.93096e-05	-2.2016e-10	-0.50523
158604446	chr5:158604446:T:C	1.86269e-10	-2.2016e-10	-0.653348	1.2547e-05	-2.2016e-10	-0.631897	7.02764e-05	-2.2016e-10	-0.626153
158604487	chr5:158604487:G:A	3.60323e-11	-1.66114	-0.634982	2.19673e-06	-1.72834	-0.646067	1.25232e-05	-1.68521	-0.665798
158604503	chr5:158604503:C:G	2.12322e-11	-1.42681	-1.39822	1.23709e-06	-1.556	-1.39263	8.16851e-06	-1.38369	-1.39461
158604527	chr5:158604527:G:A	1.73659e-11	-1.85663	-1.1694	1.25716e-06	-1.76504	-1.16748	7.36248e-06	-1.71914	-1.16305
158604584	chr5:158604584:C:T	1.44787e-11	-1.85109	-1.35677	9.25565e-07	-1.88376	-1.35497	5.36413e-06	-1.85074	-1.34811
158604687	chr5:158604687:G:T	8.20008e-11	-1.49901	0.0251992	4.22422e-06	-1.76034	0.0397937	3.00809e-05	-1.61141	0.13671
158604702	chr5:158604702:C:T	6.28524e-11	-1.73975	-4.92792e-10	3.62042e-06	-1.87479	-4.92792e-10	2.27328e-05	-1.75478	-4.92792e-10
158605326	chr5:158605326:C:A	9.76552e-11	-2.2016e-10	-1.2991	6.48122e-06	-2.2016e-10	-1.29247	3.62584e-05	-2.2016e-10	-1.28792
158605613	chr5:158605613:G:T	6.42631e-11	-1.86334	0.14579	4.16857e-06	-1.86456	0.130754	2.48185e-05	-1.84191	0.174914
158605730	chr5:158605730:A:G	1.41208e-11	-1.84882	-1.38407	1.04752e-06	-1.72009	-1.39487	5.54487e-06	-1.80951	-1.3562
158606004	chr5:158606004:T:A	2.2005e-11	-1.3299	-1.45937	1.42424e-06	-1.35072	-1.45702	1.04236e-05	-1.07836	-1.45615
158606062	chr5:158606062:G:T	3.48378e-11	-1.65064	-0.679192	1.92591e-06	-1.84177	-0.664206	1.15911e-05	-1.77319	-0.655164
158606629	chr5:158606629:T:C	2.24946e-11	-1.84537	-0.921898	1.36545e-06	-1.89732	-0.952576	8.63437e-06	-1.8722	-0.850636
158606636	chr5:158606636:A:T	1.81107e-11	-1.54632	-1.43772	1.14413e-06	-1.59169	-1.43504	7.86987e-06	-1.38153	-1.43401
158606699	chr5:158606699:T:C	1.50031e-11	-1.66267	-1.50961	8.61163e-07	-1.80266	-1.50819	5.19525e-06	-1.71811	-1.51273
158607232	chr5:158607232:TAAGTAAACTACCTA:T	1.13766e-10	-2.2016e-10	-1.1464	7.50473e-06	-2.2016e-10	-1.14585	4.07552e-05	-2.2016e-10	-1.17101
158607322	chr5:158607322:A:C	7.08235e-11	-1.49461	-0.125738	3.63922e-06	-1.7596	-0.110006	2.59479e-05	-1.60849	-0.0140109
158607345	chr5:158607345:C:A	1.78287e-11	-1.56193	-1.4378	1.12755e-06	-1.60621	-1.43512	7.7264e-06	-1.39985	-1.4341
158607373	chr5:158607373:G:A	4.11169e-11	-1.84463	-0.319493	2.76921e-06	-1.83679	-0.306027	1.65018e-05	-1.80575	-0.269372
158607624	chr5:158607624:T:A	1.89399e-11	-1.53873	-1.40054	1.09071e-06	-1.67427	-1.40028	6.70312e-06	-1.59494	-1.38108
158607671	chr5:158607671:C:T	1.54245e-11	-1.67971	-1.46487	1.19909e-06	-1.51293	-1.46688	7.19678e-06	-1.43728	-1.46767
158607683	chr5:158607683:A:C	1.51104e-10	-2.2016e-10	-0.862572	9.59435e-06	-2.2016e-10	-0.900207	5.57995e-05	-2.2016e-10	-0.856824
158607718	chr5:158607718:T:C	7.15814e-11	-1.49319	-0.116511	3.67649e-06	-1.75869	-0.100735	2.62335e-05	-1.60715	-0.00440754
158607747	chr5:158607747:A:T	1.49489e-10	-2.2016e-10	-0.873318	9.49186e-06	-2.2016e-10	-0.910946	5.51786e-05	-2.2016e-10	-0.868014
158607858	chr5:158607858:G:T	7.19953e-11	-1.49641	-0.107526	3.70068e-06	-1.7605	-0.0923584	2.63765e-05	-1.60974	0.0036211
158607953	chr5:158607953:G:A	2.86894e-11	-1.68311	-0.840904	1.6207e-06	-1.8507	-0.827821	9.74989e-06	-1.78614	-0.815192
158608078	chr5:158608078:C:T	1.45058e-11	-1.83189	-1.3741	9.28463e-07	-1.86523	-1.37038	5.46466e-06	-1.81952	-1.36077
158608138	chr5:158608138:A:C	5.36998e-11	-1.89713	-4.92792e-10	3.54282e-06	-1.89646	-4.92792e-10	1.97211e-05	-1.8969	-4.92792e-10
158608362	chr5:158608362:C:T	1.37465e-11	-1.8426	-1.41715	1.03028e-06	-1.70621	-1.42533	5.407e-06	-1.8002	-1.39069
158608389	chr5:158608389:C:T	2.96444e-11	-1.43565	-1.05561	1.74583e-06	-1.52777	-1.07638	1.12175e-05	-1.43764	-1.02347
158608520	chr5:158608520:C:A	2.64687e-11	-1.47819	-1.12639	1.57264e-06	-1.56586	-1.14277	1.00422e-05	-1.47999	-1.0918
158608667	chr5:158608667:C:T	1.33235e-10	-2.2016e-10	-0.988426	8.48819e-06	-2.2016e-10	-1.02271	4.91422e-05	-2.2016e-10	-0.983871
158609100	chr5:158609100:A:G	3.06489e-11	-1.52128	-0.936663	1.48637e-06	-1.84059	-0.924453	9.99436e-06	-1.66461	-0.91196
158609133	chr5:158609133:TATG:T	7.25112e-10	-2.2016e-10	0.705788	4.68089e-05	-2.2016e-10	0.684694	0.000300176	-2.2016e-10	0.82578
158609193	chr5:158609193:G:C	7.11955e-10	-2.2016e-10	0.687476	4.59399e-05	-2.2016e-10	0.665953	0.000294457	-2.2016e-10	0.806543
158609348	chr5:158609348:C:T	1.7412e-11	-1.54861	-1.47478	1.00575e-06	-1.6805	-1.47515	6.12833e-06	-1.60279	-1.46287
158609500	chr5:158609500:T:G	1.40584e-10	-2.2016e-10	-0.934735	8.94602e-06	-2.2016e-10	-0.970172	5.18856e-05	-2.2016e-10	-0.929547
158609575	chr5:158609575:C:G	8.08968e-11	-1.86422	0.376858	5.28045e-06	-1.8573	0.359933	3.16073e-05	-1.8315	0.406297
158609701	chr5:158609701:A:C	1.92839e-11	-1.51642	-1.40484	1.10648e-06	-1.65552	-1.40467	6.81563e-06	-1.57353	-1.38584
158609742	chr5:158609742:G:A	2.72809e-09	-2.2016e-10	2.03082	0.000168417	-2.2016e-10	1.96506	0.00116313	-2.2016e-10	2.18028
158609841	chr5:158609841:T:G	8.68969e-11	-2.2016e-10	-1.41582	5.7166e-06	-2.2016e-10	-1.41801	3.14628e-05	-2.2016e-10	-1.42978
158611028	chr5:158611028:T:C	9.31531e-11	-1.34629	-4.92792e-10	4.19888e-06	-1.72656	-4.92792e-10	3.42882e-05	-1.34379	-4.92792e-10
158611200	chr5:158611200:T:C	1.51365e-10	-2.2016e-10	-0.860847	9.6127e-06	-2.2016e-10	-0.898295	5.59024e-05	-2.2016e-10	-0.854981
158611505	chr5:158611505:A:G	3.07981e-10	-2.2016e-10	-0.150502	2.02159e-05	-2.2016e-10	-0.154912	0.000116951	-2.2016e-10	-0.116837
158611525	chr5:158611525:G:A	1.72593e-11	-1.54545	-1.48673	9.96967e-07	-1.67773	-1.48668	6.06321e-06	-1.59972	-1.47663
158611625	chr5:158611625:A:G	2.1731e-11	-1.58667	-1.21513	1.32098e-06	-1.67578	-1.20723	7.61577e-06	-1.62007	-1.2283
158611763	chr5:158611763:G:A	7.4179e-11	-1.86223	0.288174	4.84865e-06	-1.85505	0.272364	2.89821e-05	-1.82907	0.317161
158611923	chr5:158611923:A:G	1.21996e-11	-1.88301	-1.49613	8.0623e-07	-1.87584	-1.50093	4.44237e-06	-1.8966	-1.4908
158612554	chr5:158612554:T:C	1.80907e-11	-1.47411	-1.51103	1.03095e-06	-1.61969	-1.51121	6.28087e-06	-1.53375	-1.50733
158612590	chr5:158612590:T:G	1.22742e-11	-1.8853	-1.48773	8.24552e-07	-1.8726	-1.48169	4.42732e-06	-1.89703	-1.49376
158612731	chr5:158612731:T:C	2.02932e-11	-1.86966	-1.0006	1.4698e-06	-1.75732	-1.01894	8.16906e-06	-1.83875	-0.939487
158612977	chr5:158612977:C:CT	2.37947e-11	-1.56327	-1.1478	1.43115e-06	-1.64343	-1.15947	9.03036e-06	-1.56684	-1.11116
158613020	chr5:158613020:T:G	9.62957e-11	-2.2016e-10	-1.31312	6.39587e-06	-2.2016e-10	-1.30573	3.57396e-05	-2.2016e-10	-1.30233
158613441	chr5:158613441:G:A	2.97966e-10	-2.2016e-10	-0.18356	1.88555e-05	-2.2016e-10	-0.224577	0.000112966	-2.2016e-10	-0.151505
158613707	chr5:158613707:C:T	7.87592e-11	-2.2016e-10	-1.51414	5.1929e-06	-2.2016e-10	-1.51409	2.90092e-05	-2.2016e-10	-1.51098
158613710	chr5:158613710:T:A	1.35482e-11	-1.84791	-1.42637	1.01117e-06	-1.71591	-1.43436	5.30323e-06	-1.80747	-1.40281
158613721	chr5:158613721:A:G	1.64662e-11	-1.74436	-1.33487	1.19174e-06	-1.6386	-1.34737	6.40383e-06	-1.71496	-1.30674
158613887	chr5:158613887:C:T	7.5812e-11	-1.8293	0.277022	4.96352e-06	-1.81752	0.258256	2.99881e-05	-1.78274	0.304954
158613963	chr5:158613963:C:T	9.74729e-11	-1.30096	-4.92792e-10	6.23208e-06	-1.33167	-4.92792e-10	3.14498e-05	-1.4302	-4.92792e-10
158614280	chr5:158614280:A:T	3.83619e-10	-2.2016e-10	0.06911	2.55554e-05	-2.2016e-10	0.0794668	0.000138969	-2.2016e-10	0.0556643
158614491	chr5:158614491:A:C	1.3381e-11	-1.86144	-1.42526	9.85041e-07	-1.74299	-1.43347	5.21142e-06	-1.82606	-1.40168
158614821	chr5:158614821:C:T	1.36383e-11	-1.84783	-1.41982	1.01676e-06	-1.71666	-1.4281	5.34167e-06	-1.80766	-1.39539
158615143	chr5:158615143:C:T	9.38323e-11	-2.2016e-10	-1.33903	6.20127e-06	-2.2016e-10	-1.33663	3.44152e-05	-2.2016e-10	-1.34009
158615525	chr5:158615525:G:A	3.19028e-11	-1.45333	-0.964516	2.14612e-06	-1.43333	-0.964389	1.07277e-05	-1.57868	-0.927082
158615727	chr5:158615727:G:A	2.18471e-10	-0.493887	-4.92792e-10	2.3827e-05	0.00943934	-4.92792e-10	8.58855e-05	-0.425575	-4.92792e-10
158616361	chr5:158616361:C:T	2.41876e-11	-1.54999	-1.14471	1.46268e-06	-1.62395	-1.15716	9.28119e-06	-1.54347	-1.10713
158616690	chr5:158616690:A:T	1.39589e-10	-2.2016e-10	-0.941839	8.94746e-06	-2.2016e-10	-0.970011	5.19108e-05	-2.2016e-10	-0.929062
158617081	chr5:158617081:C:T	2.85075e-11	-1.45428	-1.07609	1.69583e-06	-1.54744	-1.08577	1.08943e-05	-1.45752	-1.03283
158617531	chr5:158617531:A:G	1.23088e-11	-1.89498	-1.47524	9.76396e-07	-1.70894	-1.47633	4.83562e-06	-1.82988	-1.4727
158617710	chr5:158617710:G:A	5.39547e-11	-1.89239	-4.92792e-10	3.60353e-06	-1.87947	-4.92792e-10	2.03447e-05	-1.86577	-4.92792e-10
158617890	chr5:158617890:A:G	1.40401e-11	-1.89564	-1.34298	9.36841e-07	-1.87119	-1.35544	5.15845e-06	-1.89577	-1.34219
158618226	chr5:158618226:C:T	7.87838e-11	-2.2016e-10	-1.51383	5.19548e-06	-2.2016e-10	-1.51359	2.89816e-05	-2.2016e-10	-1.51193
158618607	chr5:158618607:T:C	8.87937e-11	-2.2016e-10	-1.39422	5.88147e-06	-2.2016e-10	-1.38957	3.29182e-05	-2.2016e-10	-1.38456
158618947	chr5:158618947:C:T	6.6562e-11	-1.87625	0.193841	4.40955e-06	-1.86165	0.184044	2.61332e-05	-1.8541	0.238715
158619081	chr5:158619081:G:A	7.61804e-11	-1.8816	0.334165	5.04121e-06	-1.86862	0.324888	2.98829e-05	-1.86197	0.380665
158619143	chr5:158619143:G:A	8.14302e-11	-2.2016e-10	-1.48079	5.38711e-06	-2.2016e-10	-1.47737	3.00952e-05	-2.2016e-10	-1.47422
158619309	chr5:158619309:C:A	5.39546e-11	-1.8924	-4.92792e-10	3.54094e-06	-1.89699	-4.92792e-10	1.97128e-05	-1.89732	-4.92792e-10
158619971	chr5:158619971:A:G	1.19149e-11	-1.88965	-1.5131	7.93579e-07	-1.88098	-1.5116	4.4365e-06	-1.87635	-1.51238
158620126	chr5:158620126:T:A	1.27076e-10	-2.2016e-10	-1.03575	8.58962e-06	-2.2016e-10	-1.01083	4.90919e-05	-2.2016e-10	-0.984894
158620529	chr5:158620529:A:C	1.29749e-11	-1.81752	-1.5	9.86197e-07	-1.67189	-1.50339	5.08011e-06	-1.76365	-1.4896
158620680	chr5:158620680:C:A	1.47374e-11	-1.7185	-1.47165	8.9721e-07	-1.80065	-1.46919	5.28975e-06	-1.74255	-1.47027
158620969	chr5:158620969:C:T	1.21229e-11	-1.87299	-1.51245	7.81045e-07	-1.89613	-1.51237	4.39254e-06	-1.88465	-1.51403
158621002	chr5:158621002:A:C	8.3277e-11	-2.2016e-10	-1.45837	5.52363e-06	-2.2016e-10	-1.45234	3.14559e-05	-2.2016e-10	-1.43
158621386	chr5:158621386:G:A	7.8779e-11	-2.2016e-10	-1.51389	5.19645e-06	-2.2016e-10	-1.5134	2.89361e-05	-2.2016e-10	-1.5135
158621998	chr5:158621998:T:C	8.38042e-11	-2.2016e-10	-1.45206	5.55955e-06	-2.2016e-10	-1.44586	3.17183e-05	-2.2016e-10	-1.4217
158622373	chr5:158622373:T:C	7.87693e-11	-2.2016e-10	-1.51401	5.19544e-06	-2.2016e-10	-1.5136	2.8933e-05	-2.2016e-10	-1.51361
158622415	chr5:158622415:C:T	1.10203e-10	-2.2016e-10	-1.17821	7.24755e-06	-2.2016e-10	-1.18072	3.96412e-05	-2.2016e-10	-1.19872
158622541	chr5:158622541:G:A	5.37028e-11	-1.89707	-4.92792e-10	3.54652e-06	-1.89541	-4.92792e-10	1.9897e-05	-1.88802	-4.92792e-10
158622846	chr5:158622846:T:C	1.43386e-11	-1.74562	-1.47196	8.65437e-07	-1.8356	-1.4703	5.16242e-06	-1.76819	-1.469
158623137	chr5:158623137:A:G	1.2278e-11	-1.87385	-1.49888	7.91346e-07	-1.89622	-1.49918	4.49836e-06	-1.88487	-1.49001
158623613	chr5:158623613:A:G	8.97278e-11	-2.2016e-10	-1.38376	5.97323e-06	-2.2016e-10	-1.37409	3.32178e-05	-2.2016e-10	-1.3755
158623873	chr5:158623873:C:A	4.83547e-11	-1.04287	-0.959108	2.84135e-06	-1.14722	-0.969885	1.8661e-05	-1.04133	-0.91083
158624088	chr5:158624088:T:C	7.87688e-11	-2.2016e-10	-1.51402	5.19273e-06	-2.2016e-10	-1.51412	2.8937e-05	-2.2016e-10	-1.51347
158624218	chr5:158624218:A:G	1.58657e-11	-1.6781	-1.43827	9.40016e-07	-1.78752	-1.43572	5.7109e-06	-1.70122	-1.435
158624407	chr5:158624407:G:T	1.03667e-10	-2.2016e-10	-1.23935	6.78936e-06	-2.2016e-10	-1.24602	3.81882e-05	-2.2016e-10	-1.23606
158624924	chr5:158624924:T:C	1.273e-11	-1.87382	-1.46276	8.14527e-07	-1.89729	-1.46924	4.57648e-06	-1.89194	-1.46572
158625642	chr5:158625642:G:A	1.27074e-11	-1.82537	-1.51298	9.00092e-07	-1.75498	-1.51166	4.86057e-06	-1.7849	-1.51254
158626330	chr5:158626330:G:A	5.81088e-11	-1.02345	-0.794772	3.43838e-06	-1.11631	-0.810072	2.2921e-05	-1.00789	-0.73865
158626432	chr5:158626432:C:A	1.53604e-11	-1.72104	-1.42771	9.21783e-07	-1.81773	-1.4251	5.53978e-06	-1.74214	-1.42449
158627061	chr5:158627061:T:G	7.88476e-11	-2.2016e-10	-1.51302	5.19541e-06	-2.2016e-10	-1.5136	2.89358e-05	-2.2016e-10	-1.51351
158627283	chr5:158627283:T:C	4.50374e-10	-2.2016e-10	0.229541	2.89159e-05	-2.2016e-10	0.203011	0.000176188	-2.2016e-10	0.292964
158627404	chr5:158627404:T:A	5.52578e-11	-1.86853	-4.92792e-10	3.59361e-06	-1.88222	-4.92792e-10	2.02974e-05	-1.8681	-4.92792e-10
158627608	chr5:158627608:C:A	1.26477e-11	-1.83211	-1.51095	8.90462e-07	-1.76493	-1.51246	4.82378e-06	-1.79345	-1.51158
158627714	chr5:158627714:T:G	1.21257e-11	-1.877	-1.50821	1.03755e-06	-1.61642	-1.5081	4.95036e-06	-1.77065	-1.50848
158627795	chr5:158627795:T:G	5.57749e-11	-1.10702	-0.752197	3.30926e-06	-1.20681	-0.757844	2.18483e-05	-1.10585	-0.68862
158627857	chr5:158627857:C:T	1.21853e-11	-1.88954	-1.49077	8.59514e-07	-1.81862	-1.49414	4.63445e-06	-1.86762	-1.47745
158627875	chr5:158627875:G:A	1.2227e-11	-1.88621	-1.49068	8.68096e-07	-1.80877	-1.49406	4.66363e-06	-1.86145	-1.47734
158629218	chr5:158629218:T:G	1.58827e-11	-1.70157	-1.41374	9.48722e-07	-1.8032	-1.41082	5.73299e-06	-1.72228	-1.41007
158629404	chr5:158629404:C:T	1.273e-11	-1.88148	-1.4551	8.22683e-07	-1.89659	-1.45997	4.61358e-06	-1.89508	-1.45451
158629756	chr5:158629756:AT:A	1.23515e-10	-2.2016e-10	-1.06417	8.16537e-06	-2.2016e-10	-1.06148	4.53561e-05	-2.2016e-10	-1.06404
158629829	chr5:158629829:T:G	1.1856e-11	-1.89567	-1.51204	8.23509e-07	-1.84263	-1.51293	4.43795e-06	-1.88182	-1.50657
158630422	chr5:158630422:A:G	1.15038e-10	-2.2016e-10	-1.13528	7.56526e-06	-2.2016e-10	-1.13781	4.1374e-05	-2.2016e-10	-1.15594
158630488	chr5:158630488:T:C	4.98048e-11	-1.28004	-0.692392	2.98394e-06	-1.3694	-0.698735	1.95386e-05	-1.27979	-0.626411
158630589	chr5:158630589:C:T	9.57636e-11	-2.2016e-10	-1.31866	6.40599e-06	-2.2016e-10	-1.30415	3.57395e-05	-2.2016e-10	-1.30233
158630712	chr5:158630712:C:T	9.7884e-11	-2.2016e-10	-1.29676	6.4513e-06	-2.2016e-10	-1.2971	3.57818e-05	-2.2016e-10	-1.30115
158630814	chr5:158630814:T:C	1.89325e-11	-1.59165	-1.34801	9.98381e-07	-1.8125	-1.3505	6.3632e-06	-1.68491	-1.34315
158630886	chr5:158630886:G:A	8.29268e-11	-2.2016e-10	-1.46258	5.48056e-06	-2.2016e-10	-1.46017	3.07151e-05	-2.2016e-10	-1.45384
158630950	chr5:158630950:T:C	3.64171e-11	-1.24705	-1.03845	2.20054e-06	-1.3375	-1.03518	1.40895e-05	-1.24502	-0.988144
158631561	chr5:158631561:G:A	1.33904e-11	-1.79142	-1.49458	1.30426e-06	-1.40106	-1.49469	5.8689e-06	-1.61442	-1.4945
158632308	chr5:158632308:G:A	3.83151e-10	-2.2016e-10	0.067891	2.58443e-05	-2.2016e-10	0.0907078	0.000141878	-2.2016e-10	0.0763762
158632509	chr5:158632509:T:C	1.42542e-11	-1.8361	-1.38739	1.21228e-06	-1.58022	-1.38866	5.71199e-06	-1.74427	-1.39175
158632564	chr5:158632564:A:T	2.9256e-10	-2.2016e-10	-0.20187	1.9065e-05	-2.2016e-10	-0.213524	0.000107083	-2.2016e-10	-0.204987
158632895	chr5:158632895:C:T	1.51959e-10	-0.856928	-4.92792e-10	1.1858e-05	-0.688375	-4.92792e-10	8.33652e-05	-0.455359	-4.92792e-10
158633453	chr5:158633453:A:G	8.04221e-11	-2.2016e-10	-1.49325	5.32078e-06	-2.2016e-10	-1.48976	2.92466e-05	-2.2016e-10	-1.50283
158633854	chr5:158633854:G:A	7.96789e-11	-2.2016e-10	-1.50253	5.24801e-06	-2.2016e-10	-1.50353	2.99106e-05	-2.2016e-10	-1.48038
158634132	chr5:158634132:G:A	1.03894e-10	-2.2016e-10	-1.23717	6.81632e-06	-2.2016e-10	-1.24206	3.71659e-05	-2.2016e-10	-1.2632
158634268	chr5:158634268:C:G	4.73907e-10	-2.2016e-10	0.280472	3.18636e-05	-2.2016e-10	0.300083	0.000171207	-2.2016e-10	0.264285
158634276	chr5:158634276:A:G	8.08617e-11	-2.2016e-10	-1.4878	5.34242e-06	-2.2016e-10	-1.4857	3.04659e-05	-2.2016e-10	-1.46198
158634484	chr5:158634484:A:T	7.92878e-11	-2.2016e-10	-1.50745	5.24268e-06	-2.2016e-10	-1.50455	2.91773e-05	-2.2016e-10	-1.5052
158634568	chr5:158634568:C:T	7.96697e-11	-2.2016e-10	-1.50265	5.24431e-06	-2.2016e-10	-1.50424	2.97965e-05	-2.2016e-10	-1.4842
158635348	chr5:158635348:A:G	9.62177e-11	-2.2016e-10	-1.31393	6.32419e-06	-2.2016e-10	-1.317	3.46974e-05	-2.2016e-10	-1.33193
158635511	chr5:158635511:G:A	2.05286e-10	-0.556134	-4.92792e-10	1.00077e-05	-0.858025	-4.92792e-10	7.65075e-05	-0.541201	-4.92792e-10
158635984	chr5:158635984:T:C	1.20959e-10	-2.2016e-10	-1.08509	8.12489e-06	-2.2016e-10	-1.06645	4.51758e-05	-2.2016e-10	-1.06803
158636059	chr5:158636059:C:T	1.22439e-10	-2.2016e-10	-1.07293	8.1549e-06	-2.2016e-10	-1.06276	4.49474e-05	-2.2016e-10	-1.0731
158636151	chr5:158636151:G:A	1.68967e-11	-1.81018	-1.24324	1.2067e-06	-1.71868	-1.2548	7.00512e-06	-1.71316	-1.21879
158636453	chr5:158636453:G:C	1.11747e-10	-2.2016e-10	-1.1643	7.48235e-06	-2.2016e-10	-1.14883	4.15481e-05	-2.2016e-10	-1.15174
158636835	chr5:158636835:T:G	8.436e-11	-2.2016e-10	-1.44545	5.52161e-06	-2.2016e-10	-1.45271	3.05872e-05	-2.2016e-10	-1.45801
158637046	chr5:158637046:G:C	8.04342e-11	-2.2016e-10	-1.4931	5.31371e-06	-2.2016e-10	-1.49109	2.90792e-05	-2.2016e-10	-1.50857
158637233	chr5:158637233:C:T	5.46783e-11	-1.87907	-4.92792e-10	3.60342e-06	-1.8795	-4.92792e-10	1.98589e-05	-1.88994	-4.92792e-10
158637268	chr5:158637268:C:T	1.98392e-11	-1.60248	-1.2904	1.64758e-06	-1.39078	-1.27129	8.7934e-06	-1.39853	-1.30606
158637311	chr5:158637311:A:G	3.58215e-11	-1.75949	-0.542499	2.05555e-06	-1.88785	-0.552983	1.52021e-05	-1.71022	-0.446933
158637327	chr5:158637327:T:C	5.42227e-11	-1.88744	-4.92792e-10	3.6713e-06	-1.86084	-4.92792e-10	1.99998e-05	-1.88287	-4.92792e-10
158637638	chr5:158637638:T:C	9.74713e-11	-2.2016e-10	-1.30098	6.43991e-06	-2.2016e-10	-1.29887	3.62247e-05	-2.2016e-10	-1.28885
158637744	chr5:158637744:G:T	4.77565e-11	-1.64153	-0.372895	2.5367e-06	-1.84447	-0.386048	2.07511e-05	-1.57445	-0.271542
158637754	chr5:158637754:A:G	1.10497e-10	-2.2016e-10	-1.17555	7.19409e-06	-2.2016e-10	-1.18812	4.10847e-05	-2.2016e-10	-1.16295
158638159	chr5:158638159:T:G	3.85997e-11	-1.7256	-0.501689	2.16246e-06	-1.87759	-0.512542	1.65106e-05	-1.67077	-0.403817
158638362	chr5:158638362:T:C	8.51935e-11	-2.2016e-10	-1.43561	5.67618e-06	-2.2016e-10	-1.4251	3.21858e-05	-2.2016e-10	-1.40706
158638401	chr5:158638401:T:C	1.48025e-11	-1.79203	-1.39371	1.10606e-06	-1.66147	-1.39911	6.46075e-06	-1.63681	-1.37603
158638425	chr5:158638425:A:G	1.0644e-10	-2.2016e-10	-1.21296	7.02424e-06	-2.2016e-10	-1.21201	3.98954e-05	-2.2016e-10	-1.19233
158639231	chr5:158639231:T:G	1.21249e-10	-2.2016e-10	-1.0827	8.06648e-06	-2.2016e-10	-1.07366	4.51258e-05	-2.2016e-10	-1.06914
158639412	chr5:158639412:G:C	2.27972e-10	-2.2016e-10	-0.451314	1.49422e-05	-2.2016e-10	-0.457192	8.76871e-05	-2.2016e-10	-0.404814
158639460	chr5:158639460:A:C	1.11284e-10	-2.2016e-10	-1.16845	7.45057e-06	-2.2016e-10	-1.15309	4.22934e-05	-2.2016e-10	-1.13396
158639555	chr5:158639555:G:A	6.25808e-11	-1.74408	-4.92792e-10	3.90252e-06	-1.79976	-4.92792e-10	2.2904e-05	-1.74728	-4.92792e-10
158639618	chr5:158639618:T:C	2.61763e-10	-0.313098	-4.92792e-10	1.23511e-05	-0.647637	-4.92792e-10	9.71709e-05	-0.302118	-4.92792e-10
158639621	chr5:158639621:G:A	1.3786e-11	-1.81508	-1.44181	9.85241e-07	-1.72368	-1.45257	5.60239e-06	-1.71809	-1.43731
158639764	chr5:158639764:A:T	1.51571e-11	-1.66022	-1.50185	1.14881e-06	-1.51676	-1.5059	6.49046e-06	-1.50837	-1.49988
158640307	chr5:158640307:G:C	1.3213e-11	-1.78553	-1.51381	7.96821e-07	-1.87557	-1.51294	5.11364e-06	-1.73253	-1.51415
158641114	chr5:158641114:A:G	1.07732e-10	-2.2016e-10	-1.2009	7.21403e-06	-2.2016e-10	-1.18535	4.08862e-05	-2.2016e-10	-1.1678
158641265	chr5:158641265:A:G	2.09925e-11	-1.73388	-1.10249	1.6147e-06	-1.57152	-1.11071	9.65803e-06	-1.54233	-1.06847
158641373	chr5:158641373:T:C	1.35255e-10	-2.2016e-10	-0.97338	8.70263e-06	-2.2016e-10	-0.997755	4.9801e-05	-2.2016e-10	-0.970554
158641916	chr5:158641916:G:T	6.56138e-10	-2.2016e-10	0.605833	4.19884e-05	-2.2016e-10	0.576014	0.000310891	-2.2016e-10	0.860852
158642044	chr5:158642044:T:C	8.85117e-11	-2.2016e-10	-1.3974	5.80148e-06	-2.2016e-10	-1.40327	3.24493e-05	-2.2016e-10	-1.39891
158642207	chr5:158642207:T:G	1.86947e-11	-1.76198	-1.19031	1.42107e-06	-1.61252	-1.19745	8.44007e-06	-1.58504	-1.16056
158642607	chr5:158642607:C:T	1.12098e-10	-2.2016e-10	-1.16117	7.50775e-06	-2.2016e-10	-1.14544	4.25095e-05	-2.2016e-10	-1.12886
158642870	chr5:158642870:G:A	1.08027e-10	-2.2016e-10	-1.19816	7.23116e-06	-2.2016e-10	-1.18298	4.09845e-05	-2.2016e-10	-1.1654
158643396	chr5:158643396:A:G	1.10314e-10	-2.2016e-10	-1.17721	7.38085e-06	-2.2016e-10	-1.16249	4.17624e-05	-2.2016e-10	-1.14659
158643697	chr5:158643697:G:A	8.90881e-11	-2.2016e-10	-1.39091	5.7989e-06	-2.2016e-10	-1.40371	3.25135e-05	-2.2016e-10	-1.39693
158643860	chr5:158643860:T:C	7.94368e-11	-2.2016e-10	-1.50558	5.22884e-06	-2.2016e-10	-1.50719	2.91112e-05	-2.2016e-10	-1.50746
158643982	chr5:158643982:A:G	1.56851e-10	-2.2016e-10	-0.825244	1.00577e-05	-2.2016e-10	-0.853046	5.78075e-05	-2.2016e-10	-0.821471
158644009	chr5:158644009:C:T	1.8613e-11	-1.53895	-1.41773	1.5006e-06	-1.32482	-1.4307	8.24779e-06	-1.35745	-1.41119
158644241	chr5:158644241:C:T	1.0098e-10	-1.55804	0.292422	5.82434e-06	-1.68819	0.288859	4.14196e-05	-1.5432	0.388368
158644342	chr5:158644342:G:A	8.17812e-11	-2.2016e-10	-1.47649	5.37539e-06	-2.2016e-10	-1.47955	2.9974e-05	-2.2016e-10	-1.47826
158645111	chr5:158645111:T:C	8.26926e-11	-2.2016e-10	-1.46541	5.41375e-06	-2.2016e-10	-1.47244	3.02513e-05	-2.2016e-10	-1.46905
158645325	chr5:158645325:G:A	8.32446e-11	-2.2016e-10	-1.45875	5.5192e-06	-2.2016e-10	-1.45315	3.07303e-05	-2.2016e-10	-1.45334
158645485	chr5:158645485:G:A	5.7704e-11	-1.82521	-4.92792e-10	3.66715e-06	-1.86197	-4.92792e-10	2.11377e-05	-1.82753	-4.92792e-10
158645556	chr5:158645556:C:T	9.03898e-11	-2.2016e-10	-1.37641	5.86086e-06	-2.2016e-10	-1.39308	3.28262e-05	-2.2016e-10	-1.38736
158645607	chr5:158645607:C:T	9.04552e-11	-2.2016e-10	-1.37568	5.86448e-06	-2.2016e-10	-1.39247	3.28458e-05	-2.2016e-10	-1.38677
158645748	chr5:158645748:C:T	8.63413e-11	-2.2016e-10	-1.42223	5.62979e-06	-2.2016e-10	-1.43331	3.15175e-05	-2.2016e-10	-1.42804
158645990	chr5:158645990:T:TA	9.18114e-11	-2.2016e-10	-1.3608	5.94734e-06	-2.2016e-10	-1.37844	3.33183e-05	-2.2016e-10	-1.37248
158646068	chr5:158646068:G:A	8.24889e-11	-2.2016e-10	-1.46787	5.42e-06	-2.2016e-10	-1.47128	3.02269e-05	-2.2016e-10	-1.46986
158646560	chr5:158646560:G:A	6.01181e-11	-1.78423	-4.92792e-10	3.7353e-06	-1.84355	-4.92792e-10	2.08395e-05	-1.84174	-4.92792e-10
158647207	chr5:158647207:CT:C	1.64233e-11	-1.70231	-1.37953	9.42226e-07	-1.83036	-1.39053	6.52867e-06	-1.63259	-1.3698
158647310	chr5:158647310:G:A	8.17812e-11	-2.2016e-10	-1.47649	5.37539e-06	-2.2016e-10	-1.47955	2.9974e-05	-2.2016e-10	-1.47826
158647626	chr5:158647626:A:G	2.02878e-11	-1.40859	-1.46193	1.70321e-06	-1.15903	-1.46984	9.37678e-06	-1.19615	-1.4442
158647719	chr5:158647719:C:T	1.55537e-11	-1.63857	-1.49767	8.2002e-07	-1.86183	-1.49797	5.48882e-06	-1.67425	-1.50162
158647962	chr5:158647962:T:C	1.50893e-11	-1.65586	-1.51069	8.03689e-07	-1.8687	-1.51122	5.34696e-06	-1.68938	-1.51268
158648264	chr5:158648264:T:C	1.00872e-10	-2.2016e-10	-1.26669	6.70955e-06	-2.2016e-10	-1.25785	3.7272e-05	-2.2016e-10	-1.26035
158648361	chr5:158648361:C:T	7.91927e-11	-2.2016e-10	-1.50865	5.21746e-06	-2.2016e-10	-1.50937	2.91956e-05	-2.2016e-10	-1.50457
158648401	chr5:158648401:T:C	1.09259e-10	-1.18682	-4.92792e-10	8.2618e-06	-1.04974	-4.92792e-10	5.56225e-05	-0.860002	-4.92792e-10
158648418	chr5:158648418:C:T	4.59976e-10	-2.2016e-10	0.250636	3.09485e-05	-2.2016e-10	0.270945	0.000166352	-2.2016e-10	0.235516
158648829	chr5:158648829:A:G	7.88027e-11	-2.2016e-10	-1.51359	5.19772e-06	-2.2016e-10	-1.51316	2.89798e-05	-2.2016e-10	-1.51199
158649129	chr5:158649129:C:T	1.6061e-10	-2.2016e-10	-0.801557	1.0606e-05	-2.2016e-10	-0.799961	6.11037e-05	-2.2016e-10	-0.766016
158649202	chr5:158649202:A:G	1.45886e-11	-1.7679	-1.4324	1.14143e-06	-1.59267	-1.43643	6.53175e-06	-1.55793	-1.44399
158650113	chr5:158650113:T:C	1.49158e-10	-2.2016e-10	-0.875534	9.88158e-06	-2.2016e-10	-0.870708	5.41941e-05	-2.2016e-10	-0.886018
158650211	chr5:158650211:A:G	7.88957e-11	-2.2016e-10	-1.51241	5.20504e-06	-2.2016e-10	-1.51175	2.89413e-05	-2.2016e-10	-1.51332
158650632	chr5:158650632:A:G	1.57489e-10	-2.2016e-10	-0.821184	1.00916e-05	-2.2016e-10	-0.849677	5.80159e-05	-2.2016e-10	-0.817872
158650845	chr5:158650845:C:T	8.2361e-11	-2.2016e-10	-1.46943	5.4577e-06	-2.2016e-10	-1.46435	3.03899e-05	-2.2016e-10	-1.46448
158650900	chr5:158650900:A:G	9.50237e-11	-2.2016e-10	-1.32641	6.26901e-06	-2.2016e-10	-1.32576	3.52626e-05	-2.2016e-10	-1.31577
158650936	chr5:158650936:T:C	1.64043e-10	-2.2016e-10	-0.780409	1.07525e-05	-2.2016e-10	-0.786244	6.17113e-05	-2.2016e-10	-0.756122
158651228	chr5:158651228:C:T	1.06474e-10	-2.2016e-10	-1.21263	7.13334e-06	-2.2016e-10	-1.1966	4.04236e-05	-2.2016e-10	-1.17917
158651268	chr5:158651268:C:G	8.22757e-11	-2.2016e-10	-1.47046	5.45167e-06	-2.2016e-10	-1.46546	3.03562e-05	-2.2016e-10	-1.46559
158652807	chr5:158652807:T:C	1.02803e-10	-2.2016e-10	-1.24772	6.87858e-06	-2.2016e-10	-1.23297	3.89433e-05	-2.2016e-10	-1.21648
158652948	chr5:158652948:C:T	7.78101e-11	-1.6863	0.160034	4.61115e-06	-1.78994	0.15704	3.1677e-05	-1.67606	0.25306
158653298	chr5:158653298:G:A	1.50418e-10	-2.2016e-10	-0.867121	9.96537e-06	-2.2016e-10	-0.862264	5.46481e-05	-2.2016e-10	-0.877674
158653410	chr5:158653410:C:A	7.33184e-11	-1.68988	0.104153	4.34894e-06	-1.79293	0.101484	2.97865e-05	-1.68042	0.195882
158653426	chr5:158653426:G:A	1.10083e-10	-2.2016e-10	-1.17931	7.36918e-06	-2.2016e-10	-1.16407	4.1707e-05	-2.2016e-10	-1.14792
158653504	chr5:158653504:C:T	5.84398e-11	-1.81254	-4.92792e-10	4.19173e-06	-1.72827	-4.92792e-10	2.31511e-05	-1.73655	-4.92792e-10
158653612	chr5:158653612:A:G	1.28108e-11	-1.83209	-1.49816	7.94107e-07	-1.89337	-1.49855	4.61711e-06	-1.84681	-1.50201
158653751	chr5:158653751:G:A	1.2577e-11	-1.84255	-1.50612	7.90409e-07	-1.89028	-1.5063	4.5435e-06	-1.85613	-1.50876
158654271	chr5:158654271:A:T	1.1052e-10	-2.2016e-10	-1.17534	7.40806e-06	-2.2016e-10	-1.15881	4.20295e-05	-2.2016e-10	-1.14022
158654665	chr5:158654665:G:A	3.69866e-10	-2.2016e-10	0.0326026	2.40631e-05	-2.2016e-10	0.0192981	0.000169233	-2.2016e-10	0.252688
158654669	chr5:158654669:G:T	1.62735e-11	-1.77494	-1.31606	9.66691e-07	-1.86602	-1.32924	6.49471e-06	-1.70928	-1.29832
158654813	chr5:158654813:A:G	1.25317e-11	-1.84643	-1.50584	7.91921e-07	-1.88866	-1.50601	4.52842e-06	-1.85973	-1.50848
158655147	chr5:158655147:A:G	2.27531e-11	-1.74632	-1.00951	1.71821e-06	-1.59573	-1.02436	1.02717e-05	-1.56711	-0.982085
158655252	chr5:158655252:T:A	1.83096e-10	-2.2016e-10	-0.670527	1.18657e-05	-2.2016e-10	-0.687726	6.4792e-05	-2.2016e-10	-0.707408
158655552	chr5:158655552:A:G	8.08997e-11	-2.2016e-10	-1.48733	5.3704e-06	-2.2016e-10	-1.48048	3.0143e-05	-2.2016e-10	-1.47264
158655784	chr5:158655784:A:G	1.05086e-10	-2.2016e-10	-1.22576	7.0533e-06	-2.2016e-10	-1.20789	3.98019e-05	-2.2016e-10	-1.19467
158656300	chr5:158656300:C:T	1.8216e-11	-1.79609	-1.18214	1.31847e-06	-1.6743	-1.21061	7.53837e-06	-1.68275	-1.17583
158656390	chr5:158656390:G:A	1.28381e-11	-1.89359	-1.43453	9.93e-07	-1.74031	-1.42809	4.73991e-06	-1.88832	-1.43425
158656701	chr5:158656701:C:T	1.36883e-11	-1.89732	-1.36668	1.00531e-06	-1.79753	-1.35855	5.02808e-06	-1.89728	-1.36627
158656817	chr5:158656817:A:T	8.43546e-11	-2.2016e-10	-1.44551	5.59073e-06	-2.2016e-10	-1.44027	3.10199e-05	-2.2016e-10	-1.44396
158656842	chr5:158656842:A:G	8.01137e-11	-2.2016e-10	-1.49709	5.30702e-06	-2.2016e-10	-1.49235	2.96105e-05	-2.2016e-10	-1.49046
158657099	chr5:158657099:G:A	7.95472e-11	-2.2016e-10	-1.50419	5.25416e-06	-2.2016e-10	-1.50236	2.92116e-05	-2.2016e-10	-1.50402
158657339	chr5:158657339:A:G	1.05452e-10	-2.2016e-10	-1.22228	6.88622e-06	-2.2016e-10	-1.23186	3.89111e-05	-2.2016e-10	-1.21731
158657409	chr5:158657409:G:A	7.95472e-11	-2.2016e-10	-1.50419	5.25416e-06	-2.2016e-10	-1.50236	2.92116e-05	-2.2016e-10	-1.50402
158657460	chr5:158657460:T:C	1.77307e-10	-2.2016e-10	-0.702656	1.1368e-05	-2.2016e-10	-0.730582	6.57447e-05	-2.2016e-10	-0.69281
158657486	chr5:158657486:T:C	1.96364e-11	-1.43899	-1.46416	1.64497e-06	-1.19143	-1.47223	9.44657e-06	-1.18401	-1.44893
158658165	chr5:158658165:G:T	8.47225e-11	-2.2016e-10	-1.44116	5.61606e-06	-2.2016e-10	-1.43575	3.11568e-05	-2.2016e-10	-1.43956
158658336	chr5:158658336:C:T	8.91253e-11	-1.67981	0.289318	5.31944e-06	-1.78146	0.291452	3.71509e-05	-1.66135	0.397748
158658380	chr5:158658380:AC:A	6.1907e-11	-1.73953	-0.015371	3.76069e-06	-1.82353	-0.0132503	2.52812e-05	-1.72351	0.0749829
158658904	chr5:158658904:C:G	1.51761e-11	-1.8598	-1.30102	9.84695e-07	-1.88499	-1.29181	5.55709e-06	-1.86153	-1.30199
158659047	chr5:158659047:G:T	1.49643e-11	-1.86227	-1.3126	9.74644e-07	-1.88358	-1.30348	5.48102e-06	-1.86388	-1.31342
158659096	chr5:158659096:G:A	8.0505e-11	-2.2016e-10	-1.49222	5.31903e-06	-2.2016e-10	-1.49009	2.90898e-05	-2.2016e-10	-1.5082
158659196	chr5:158659196:G:A	8.10903e-11	-2.2016e-10	-1.48498	5.3677e-06	-2.2016e-10	-1.48098	2.98308e-05	-2.2016e-10	-1.48305
158659200	chr5:158659200:C:A	1.47791e-11	-1.89644	-1.29089	1.06851e-06	-1.814	-1.28111	5.42671e-06	-1.89685	-1.2904
158659447	chr5:158659447:G:A	1.59717e-11	-1.89383	-1.21589	1.13209e-06	-1.83252	-1.2048	5.87837e-06	-1.89428	-1.21303
158659854	chr5:158659854:C:CTGG	9.69781e-11	-2.2016e-10	-1.30605	6.34071e-06	-2.2016e-10	-1.31439	3.57365e-05	-2.2016e-10	-1.30242
158660188	chr5:158660188:C:A	7.96543e-11	-2.2016e-10	-1.50284	5.27157e-06	-2.2016e-10	-1.49905	2.94053e-05	-2.2016e-10	-1.49741
158660421	chr5:158660421:G:A	9.95417e-11	-2.2016e-10	-1.27996	6.50514e-06	-2.2016e-10	-1.28879	3.66912e-05	-2.2016e-10	-1.27605
158660587	chr5:158660587:T:C	7.91871e-11	-2.2016e-10	-1.50872	5.21606e-06	-2.2016e-10	-1.50964	2.95458e-05	-2.2016e-10	-1.49265
158661029	chr5:158661029:C:T	2.35286e-11	-1.63036	-1.09196	1.86069e-06	-1.43582	-1.10461	1.12063e-05	-1.3953	-1.06681
158661437	chr5:158661437:A:G	1.31959e-11	-1.82215	-1.47848	8.12023e-07	-1.8845	-1.48511	5.25247e-06	-1.74929	-1.4706
158661889	chr5:158661889:A:G	1.2968e-11	-1.84137	-1.47668	8.07588e-07	-1.89153	-1.48355	5.12167e-06	-1.77647	-1.46864
158661947	chr5:158661947:T:C	8.13863e-11	-2.2016e-10	-1.48133	5.38007e-06	-2.2016e-10	-1.47868	2.92658e-05	-2.2016e-10	-1.50217
158661954	chr5:158661954:C:G	9.96105e-11	-2.2016e-10	-1.27927	6.49223e-06	-2.2016e-10	-1.29077	3.69233e-05	-2.2016e-10	-1.26975
158662955	chr5:158662955:G:A	9.09232e-11	-2.2016e-10	-1.37052	6.06039e-06	-2.2016e-10	-1.35961	3.41313e-05	-2.2016e-10	-1.34837
158663230	chr5:158663230:A:G	7.99111e-11	-2.2016e-10	-1.49962	5.25556e-06	-2.2016e-10	-1.50209	2.91053e-05	-2.2016e-10	-1.50767
158663233	chr5:158663233:A:G	8.9469e-11	-2.2016e-10	-1.38665	5.95782e-06	-2.2016e-10	-1.37668	3.35312e-05	-2.2016e-10	-1.36611
158663343	chr5:158663343:A:G	2.52142e-11	-1.68963	-0.963499	1.94951e-06	-1.51443	-0.979377	1.17633e-05	-1.47852	-0.935087
158663413	chr5:158663413:A:G	7.6128e-11	-1.54812	-4.92792e-10	4.6628e-06	-1.62176	-4.92792e-10	2.8195e-05	-1.53945	-4.92792e-10
158663547	chr5:158663547:A:G	1.52115e-11	-1.87236	-1.28612	1.00984e-06	-1.87438	-1.27721	5.5615e-06	-1.87506	-1.28766
158663556	chr5:158663556:A:T	3.53785e-10	-2.2016e-10	-0.0118485	2.30513e-05	-2.2016e-10	-0.0236578	0.00016178	-2.2016e-10	0.207646
158663854	chr5:158663854:C:T	7.96542e-11	-2.2016e-10	-1.50284	5.27076e-06	-2.2016e-10	-1.49921	2.93971e-05	-2.2016e-10	-1.49769
158663905	chr5:158663905:C:G	1.334e-11	-1.81837	-1.47141	8.18672e-07	-1.8828	-1.47866	5.32702e-06	-1.74305	-1.46275
158663988	chr5:158663988:A:T	1.07488e-10	-2.2016e-10	-1.20316	7.00424e-06	-2.2016e-10	-1.21487	3.99363e-05	-2.2016e-10	-1.1913
158664184	chr5:158664184:C:T	1.91844e-10	-2.2016e-10	-0.623856	1.241e-05	-2.2016e-10	-0.64288	6.794e-05	-2.2016e-10	-0.659964
158664361	chr5:158664361:A:T	7.0565e-11	-1.54168	-0.0823297	3.63712e-06	-1.76133	-0.108862	2.97764e-05	-1.40667	-0.0782001
158664375	chr5:158664375:A:G	9.05395e-11	-2.2016e-10	-1.37475	5.97287e-06	-2.2016e-10	-1.37415	3.35406e-05	-2.2016e-10	-1.36583
158664462	chr5:158664462:G:A	8.03432e-11	-2.2016e-10	-1.49423	5.30816e-06	-2.2016e-10	-1.49214	2.90606e-05	-2.2016e-10	-1.5092
158664725	chr5:158664725:C:T	1.47336e-11	-1.89728	-1.29312	1.08156e-06	-1.79922	-1.28376	5.40843e-06	-1.89732	-1.29332
158664912	chr5:158664912:C:T	4.03125e-11	-1.72779	-0.456088	2.26927e-06	-1.8652	-0.476721	1.65345e-05	-1.62841	-0.444728
158665268	chr5:158665268:A:G	1.6062e-10	-2.2016e-10	-0.801499	1.03219e-05	-2.2016e-10	-0.827117	5.95303e-05	-2.2016e-10	-0.792105
158665336	chr5:158665336:C:T	1.59708e-10	-2.2016e-10	-0.807193	1.06063e-05	-2.2016e-10	-0.799936	5.81031e-05	-2.2016e-10	-0.81637
158665497	chr5:158665497:A:G	4.71316e-11	-1.5663	-0.461291	2.46503e-06	-1.77421	-0.48497	1.98843e-05	-1.43195	-0.456708
158665502	chr5:158665502:G:C	8.0889e-11	-1.71178	0.224323	4.87395e-06	-1.80348	0.226006	3.33939e-05	-1.69324	0.323029
158665667	chr5:158665667:G:A	5.80152e-11	-1.81983	-4.92792e-10	3.68722e-06	-1.85651	-4.92792e-10	2.12998e-05	-1.81989	-4.92792e-10
158665856	chr5:158665856:A:C	1.63572e-10	-2.2016e-10	-0.783283	1.08643e-05	-2.2016e-10	-0.775899	5.95001e-05	-2.2016e-10	-0.792611
158666332	chr5:158666332:T:C	2.75868e-11	-1.66706	-0.89614	2.14872e-06	-1.4834	-0.913111	1.3016e-05	-1.44644	-0.865974
158666444	chr5:158666444:G:A	1.6382e-10	-2.2016e-10	-0.78177	1.0522e-05	-2.2016e-10	-0.807909	6.07598e-05	-2.2016e-10	-0.771661
158666664	chr5:158666664:A:G	4.18893e-11	-1.67485	-0.470654	2.28965e-06	-1.84109	-0.491892	1.73451e-05	-1.56464	-0.460637
158666745	chr5:158666745:C:G	4.21447e-11	-1.67917	-0.460257	2.30803e-06	-1.84287	-0.482113	1.7439e-05	-1.56935	-0.450534
158666787	chr5:158666787:T:C	8.2012e-11	-2.2016e-10	-1.47367	5.39884e-06	-2.2016e-10	-1.4752	3.04574e-05	-2.2016e-10	-1.46226
158666823	chr5:158666823:C:T	6.13475e-11	-1.6813	-0.0826893	3.3519e-06	-1.84544	-0.106416	2.53137e-05	-1.57519	-0.0720546
158667033	chr5:158667033:AAATT:A	7.94493e-11	-2.2016e-10	-1.50542	5.2565e-06	-2.2016e-10	-1.50191	2.93186e-05	-2.2016e-10	-1.50037
158667136	chr5:158667136:A:G	9.04807e-11	-2.2016e-10	-1.3754	5.96818e-06	-2.2016e-10	-1.37494	3.35114e-05	-2.2016e-10	-1.3667
158667466	chr5:158667466:G:A	8.00967e-11	-2.2016e-10	-1.4973	5.30584e-06	-2.2016e-10	-1.49257	2.96053e-05	-2.2016e-10	-1.49064
158668257	chr5:158668257:C:T	8.13393e-11	-2.2016e-10	-1.48191	5.37311e-06	-2.2016e-10	-1.47997	2.92713e-05	-2.2016e-10	-1.50198
158668724	chr5:158668724:C:A	6.09577e-11	-1.67958	-0.0907798	3.32845e-06	-1.84456	-0.114309	2.51696e-05	-1.57261	-0.0803441
158668751	chr5:158668751:T:A	2.76867e-11	-1.44313	-1.11645	2.25531e-06	-1.2067	-1.14139	1.34584e-05	-1.16717	-1.11182
158669106	chr5:158669106:T:A	9.76303e-11	-2.2016e-10	-1.29935	6.52044e-06	-2.2016e-10	-1.28644	3.68067e-05	-2.2016e-10	-1.27291
158669326	chr5:158669326:C:A	5.85747e-11	-1.81024	-4.92792e-10	3.82418e-06	-1.82004	-4.92792e-10	2.1467e-05	-1.81207	-4.92792e-10
158669327	chr5:158669327:A:G	1.04327e-10	-2.2016e-10	-1.23301	6.81499e-06	-2.2016e-10	-1.24226	3.84307e-05	-2.2016e-10	-1.22973
158669967	chr5:158669967:G:A	1.34025e-11	-1.77192	-1.51318	1.09037e-06	-1.56078	-1.51408	5.72126e-06	-1.62139	-1.51301
158670252	chr5:158670252:G:T	7.96359e-11	-2.2016e-10	-1.50307	5.27081e-06	-2.2016e-10	-1.4992	2.94007e-05	-2.2016e-10	-1.49757
158670322	chr5:158670322:C:T	9.59982e-11	-2.2016e-10	-1.31621	6.40945e-06	-2.2016e-10	-1.30361	3.61693e-05	-2.2016e-10	-1.29038
158670634	chr5:158670634:A:G	1.66459e-11	-1.63777	-1.4306	1.45659e-06	-1.34185	-1.44344	7.51566e-06	-1.43529	-1.42631
158670645	chr5:158670645:T:C	2.39198e-10	-2.2016e-10	-0.403248	1.58125e-05	-2.2016e-10	-0.400577	9.29449e-05	-2.2016e-10	-0.346583
158670665	chr5:158670665:T:A	5.55262e-11	-1.86368	-4.92792e-10	3.57879e-06	-1.88636	-4.92792e-10	2.03668e-05	-1.86468	-4.92792e-10
158670966	chr5:158670966:T:C	8.11899e-11	-2.2016e-10	-1.48375	5.38539e-06	-2.2016e-10	-1.47769	3.00588e-05	-2.2016e-10	-1.47543
158671112	chr5:158671112:A:G	9.5217e-11	-2.2016e-10	-1.32438	6.35049e-06	-2.2016e-10	-1.31285	3.58111e-05	-2.2016e-10	-1.30033
158671141	chr5:158671141:C:T	2.47415e-11	-1.62785	-1.04421	1.96078e-06	-1.43046	-1.05758	1.18481e-05	-1.39	-1.01643
158671209	chr5:158671209:G:A	9.95463e-11	-2.2016e-10	-1.27992	6.50577e-06	-2.2016e-10	-1.28869	3.66954e-05	-2.2016e-10	-1.27594
158671290	chr5:158671290:T:C	1.39225e-10	-2.2016e-10	-0.944446	9.46235e-06	-2.2016e-10	-0.914059	5.73859e-05	-2.2016e-10	-0.828791
158671659	chr5:158671659:T:C	1.62091e-11	-1.64743	-1.44753	1.41513e-06	-1.3553	-1.45886	7.29203e-06	-1.44801	-1.4438
158671712	chr5:158671712:TC:T	7.92863e-11	-2.2016e-10	-1.50747	5.22251e-06	-2.2016e-10	-1.5084	2.90223e-05	-2.2016e-10	-1.51052
158671820	chr5:158671820:T:C	1.29448e-11	-1.88129	-1.43855	8.70307e-07	-1.86699	-1.4333	4.74505e-06	-1.88154	-1.43994
158671878	chr5:158671878:T:C	2.28788e-10	-2.2016e-10	-0.447744	1.51514e-05	-2.2016e-10	-0.443285	8.52559e-05	-2.2016e-10	-0.432932
158672387	chr5:158672387:C:T	8.00747e-11	-2.2016e-10	-1.49758	5.28937e-06	-2.2016e-10	-1.49568	2.90146e-05	-2.2016e-10	-1.51079
158672722	chr5:158672722:C:G	4.11708e-11	-1.42989	-0.732921	2.18901e-06	-1.62961	-0.748325	1.88905e-05	-1.30527	-0.634663
158672913	chr5:158672913:C:T	2.16179e-11	-1.69543	-1.11159	1.67094e-06	-1.52396	-1.12403	1.00129e-05	-1.48737	-1.08735
158672953	chr5:158672953:G:A	1.5561e-11	-1.62372	-1.51205	1.35539e-06	-1.34386	-1.51343	7.00954e-06	-1.42301	-1.5083
158673022	chr5:158673022:G:T	8.16729e-11	-2.2016e-10	-1.47782	5.4093e-06	-2.2016e-10	-1.47326	3.00537e-05	-2.2016e-10	-1.4756
158673203	chr5:158673203:G:A	1.09786e-10	-2.2016e-10	-1.18201	7.16418e-06	-2.2016e-10	-1.19229	4.05038e-05	-2.2016e-10	-1.17719
158673358	chr5:158673358:C:G	8.97326e-11	-2.2016e-10	-1.3837	5.9207e-06	-2.2016e-10	-1.38293	3.34093e-05	-2.2016e-10	-1.36975
158673416	chr5:158673416:C:T	7.60733e-11	-1.54884	-4.92792e-10	4.65718e-06	-1.62297	-4.92792e-10	2.81593e-05	-1.54071	-4.92792e-10
158673546	chr5:158673546:A:G	1.58387e-10	-2.2016e-10	-0.815497	1.01894e-05	-2.2016e-10	-0.840037	5.86142e-05	-2.2016e-10	-0.807613
158673906	chr5:158673906:T:C	2.55082e-10	-2.2016e-10	-0.338952	1.68751e-05	-2.2016e-10	-0.335543	9.50253e-05	-2.2016e-10	-0.324446
158673983	chr5:158673983:T:A	7.91663e-11	-2.2016e-10	-1.50899	5.22292e-06	-2.2016e-10	-1.50832	2.92337e-05	-2.2016e-10	-1.50327
158674111	chr5:158674111:T:C	2.68119e-10	-2.2016e-10	-0.289107	1.77695e-05	-2.2016e-10	-0.2839	0.00010019	-2.2016e-10	-0.271524
158674194	chr5:158674194:T:C	2.6865e-10	-2.2016e-10	-0.287128	1.78047e-05	-2.2016e-10	-0.281916	0.000100389	-2.2016e-10	-0.269534
158674755	chr5:158674755:A:G	1.68534e-11	-1.60956	-1.44643	1.50023e-06	-1.29903	-1.45673	7.69401e-06	-1.39729	-1.44085
158675936	chr5:158675936:G:A	6.89562e-11	-1.7205	0.0734349	4.16803e-06	-1.8103	0.0763588	2.82665e-05	-1.7037	0.166788
158676118	chr5:158676118:T:C	1.21655e-10	-2.2016e-10	-1.07935	7.94153e-06	-2.2016e-10	-1.08927	4.49651e-05	-2.2016e-10	-1.0727
158676206	chr5:158676206:T:C	6.60128e-10	-2.2016e-10	0.611895	4.46189e-05	-2.2016e-10	0.636776	0.000238812	-2.2016e-10	0.597088
158676214	chr5:158676214:A:T	5.37584e-11	-1.89604	-4.92792e-10	0.000109004	1.53	-4.92792e-10	1.97784e-05	-1.894	-4.92792e-10
158676233	chr5:158676233:C:T	1.11235e-10	-2.2016e-10	-1.16889	7.28267e-06	-2.2016e-10	-1.17588	4.32307e-05	-2.2016e-10	-1.11204
158676301	chr5:158676301:T:C	1.18425e-10	-2.2016e-10	-1.10626	7.74833e-06	-2.2016e-10	-1.1139	4.63176e-05	-2.2016e-10	-1.04307
158676305	chr5:158676305:A:G	8.0276e-11	-2.2016e-10	-1.49507	5.27765e-06	-2.2016e-10	-1.4979	2.9221e-05	-2.2016e-10	-1.5037
158676317	chr5:158676317:G:T	7.94765e-11	-2.2016e-10	-1.50508	5.24748e-06	-2.2016e-10	-1.50363	2.89347e-05	-2.2016e-10	-1.51355
158676420	chr5:158676420:CA:C	7.96516e-11	-2.2016e-10	-1.50288	5.26803e-06	-2.2016e-10	-1.49972	2.95814e-05	-2.2016e-10	-1.49144
158676552	chr5:158676552:C:T	1.0357e-10	-2.2016e-10	-1.24029	6.92786e-06	-2.2016e-10	-1.22583	3.91615e-05	-2.2016e-10	-1.2109
158676807	chr5:158676807:A:G	1.97813e-11	-1.79353	-1.10227	1.17458e-06	-1.8853	-1.11517	7.92148e-06	-1.74344	-1.06558
158676869	chr5:158676869:T:A	1.28299e-11	-1.86729	-1.46147	9.79716e-07	-1.72277	-1.4591	4.68738e-06	-1.86009	-1.47362
158676991	chr5:158676991:G:T	1.71099e-10	-2.2016e-10	-0.738295	1.13579e-05	-2.2016e-10	-0.731466	6.22196e-05	-2.2016e-10	-0.747919
158677007	chr5:158677007:G:T	1.22047e-10	-2.2016e-10	-1.07614	7.99278e-06	-2.2016e-10	-1.08284	4.67671e-05	-2.2016e-10	-1.03341
158677429	chr5:158677429:T:C	1.27154e-10	-2.2016e-10	-1.03514	8.58513e-06	-2.2016e-10	-1.01135	5.19946e-05	-2.2016e-10	-0.92745
158677507	chr5:158677507:A:G	1.42002e-11	-1.81402	-1.41326	2.00367e-06	-1.05486	-1.41155	5.01944e-06	-1.87092	-1.39435
158678616	chr5:158678616:T:A	1.02055e-10	-2.2016e-10	-1.25503	6.66476e-06	-2.2016e-10	-1.26455	3.87192e-05	-2.2016e-10	-1.22225
158679017	chr5:158679017:A:G	1.43391e-10	-2.2016e-10	-0.914964	9.50431e-06	-2.2016e-10	-0.909635	6.44594e-05	-2.2016e-10	-0.712554
158679140	chr5:158679140:T:A	8.56591e-10	-2.2016e-10	0.872422	5.62715e-05	-2.2016e-10	0.868808	0.00030186	-2.2016e-10	0.831375
158680032	chr5:158680032:C:G	7.87757e-11	-2.2016e-10	-1.51393	5.1926e-06	-2.2016e-10	-1.51415	2.89212e-05	-2.2016e-10	-1.51401
158680308	chr5:158680308:G:A	1.05109e-10	-2.2016e-10	-1.22554	6.93212e-06	-2.2016e-10	-1.22522	3.6365e-05	-2.2016e-10	-1.28498
158680632	chr5:158680632:T:C	3.62853e-11	-1.26723	-1.02189	1.9519e-05	0.841266	-1.03126	1.30834e-05	-1.17641	-1.13084
158680823	chr5:158680823:T:TA	1.06499e-10	-2.2016e-10	-1.2124	7.1008e-06	-2.2016e-10	-1.20117	3.95896e-05	-2.2016e-10	-1.20002
158680925	chr5:158680925:A:C	7.87943e-11	-2.2016e-10	-1.5137	5.19741e-06	-2.2016e-10	-1.51322	2.90819e-05	-2.2016e-10	-1.50847
158680998	chr5:158680998:A:G	3.84511e-11	-0.718029	-1.51312	4.00618e-05	2.04144	-1.51239	1.56192e-05	-0.617234	-1.51285
158681147	chr5:158681147:A:T	9.04876e-11	-2.2016e-10	-1.37533	5.95105e-06	-2.2016e-10	-1.37781	3.2338e-05	-2.2016e-10	-1.40235
158681257	chr5:158681257:A:G	9.25887e-11	-2.2016e-10	-1.35237	6.14001e-06	-2.2016e-10	-1.34655	3.4409e-05	-2.2016e-10	-1.34027
158682074	chr5:158682074:C:A	7.88107e-11	-2.2016e-10	-1.51349	5.19382e-06	-2.2016e-10	-1.51391	2.89323e-05	-2.2016e-10	-1.51363
158682667	chr5:158682667:G:A	7.88247e-11	-2.2016e-10	-1.51331	5.20018e-06	-2.2016e-10	-1.51269	2.91175e-05	-2.2016e-10	-1.50725
158682717	chr5:158682717:A:G	5.71566e-11	-1.83474	-4.92792e-10	3.70772e-06	-1.85096	-4.92792e-10	2.06646e-05	-1.85016	-4.92792e-10
158682735	chr5:158682735:G:A	7.9564e-11	-2.2016e-10	-1.50398	5.23762e-06	-2.2016e-10	-1.50551	2.89847e-05	-2.2016e-10	-1.51182
158683180	chr5:158683180:C:A	6.13173e-10	-2.2016e-10	0.538108	4.02765e-05	-2.2016e-10	0.534387	0.000216512	-2.2016e-10	0.499055
158683708	chr5:158683708:T:C	2.79987e-11	-1.22187	-1.32651	1.88327e-05	1.10453	-1.33032	1.13184e-05	-1.1468	-1.30536
158683767	chr5:158683767:A:G	1.3916e-10	-2.2016e-10	-0.944912	9.29475e-06	-2.2016e-10	-0.93193	5.23536e-05	-2.2016e-10	-0.920568
158683920	chr5:158683920:T:C	5.53695e-11	-1.86651	-4.92792e-10	3.84285e-06	-1.81517	-4.92792e-10	2.08487e-05	-1.8413	-4.92792e-10
158683925	chr5:158683925:AT:A	3.06392e-11	-1.18881	-1.26945	2.1298e-05	1.17094	-1.2737	1.24418e-05	-1.11246	-1.24507
158684649	chr5:158684649:G:A	1.0007e-10	-1.2335	-0.0411717	5.16385e-06	-1.49779	-0.0219033	5.19234e-05	-1.09215	0.163331
158684950	chr5:158684950:G:A	7.94405e-11	-1.50553	-4.92792e-10	4.81173e-06	-1.59032	-4.92792e-10	3.0304e-05	-1.46731	-4.92792e-10
158686022	chr5:158686022:G:A	7.47697e-10	0.736459	-4.92792e-10	4.81526e-05	0.712995	-4.92792e-10	0.000319237	0.887345	-4.92792e-10
158686408	chr5:158686408:G:A	8.02477e-11	-2.2016e-10	-1.49542	5.29292e-06	-2.2016e-10	-1.49501	2.93592e-05	-2.2016e-10	-1.49898
158686602	chr5:158686602:AT:A	8.36656e-11	-2.2016e-10	-1.45371	5.50015e-06	-2.2016e-10	-1.4566	3.16061e-05	-2.2016e-10	-1.42524
158687024	chr5:158687024:T:A	7.88271e-11	-2.2016e-10	-1.51328	5.19489e-06	-2.2016e-10	-1.5137	2.89334e-05	-2.2016e-10	-1.51359
158687280	chr5:158687280:T:C	4.0254e-11	-0.679756	-1.50557	4.32292e-05	2.11265	-1.50751	1.63432e-05	-0.577363	-1.50742
158687519	chr5:158687519:C:T	7.88818e-11	-2.2016e-10	-1.51259	5.19785e-06	-2.2016e-10	-1.51314	2.91439e-05	-2.2016e-10	-1.50634
158688163	chr5:158688163:A:T	7.92468e-11	-2.2016e-10	-1.50797	5.22877e-06	-2.2016e-10	-1.5072	2.93533e-05	-2.2016e-10	-1.49918
158688466	chr5:158688466:G:T	9.01881e-11	-2.2016e-10	-1.37864	5.91081e-06	-2.2016e-10	-1.3846	3.51049e-05	-2.2016e-10	-1.32025
158688870	chr5:158688870:T:G	1.25194e-10	-2.2016e-10	-1.05068	8.23241e-06	-2.2016e-10	-1.0533	4.53762e-05	-2.2016e-10	-1.0636
158689041	chr5:158689041:G:A	7.8917e-11	-2.2016e-10	-1.51214	5.2005e-06	-2.2016e-10	-1.51263	2.90115e-05	-2.2016e-10	-1.5109
158689241	chr5:158689241:C:T	4.5084e-11	-0.621081	-1.45093	6.13027e-05	2.40654	-1.4521	1.86549e-05	-0.516203	-1.43628
158689377	chr5:158689377:T:A	6.26829e-11	-0.314212	-1.42824	0.000104447	2.92124	-1.43394	2.569e-05	-0.194497	-1.43799
158690106	chr5:158690106:G:T	7.87597e-11	-2.2016e-10	-1.51414	5.19337e-06	-2.2016e-10	-1.514	2.90145e-05	-2.2016e-10	-1.51079
158690265	chr5:158690265:T:C	7.87601e-11	-2.2016e-10	-1.51413	5.19277e-06	-2.2016e-10	-1.51411	2.89895e-05	-2.2016e-10	-1.51165
158690485	chr5:158690485:C:T	7.88521e-11	-2.2016e-10	-1.51296	5.19611e-06	-2.2016e-10	-1.51347	2.89281e-05	-2.2016e-10	-1.51378
158690703	chr5:158690703:T:C	1.05287e-10	-2.2016e-10	-1.22385	6.95291e-06	-2.2016e-10	-1.22222	3.95908e-05	-2.2016e-10	-1.19999
158690750	chr5:158690750:C:A	9.83404e-11	-1.32803	0.0359311	5.17251e-06	-1.57246	0.0544397	5.09613e-05	-1.1957	0.248174
158690765	chr5:158690765:G:A	9.76056e-11	-1.2996	-4.92792e-10	6.89712e-06	-1.23028	-4.92792e-10	3.7528e-05	-1.2535	-4.92792e-10
158690796	chr5:158690796:A:C	3.55939e-11	-0.97809	-1.33027	2.55569e-05	1.4127	-1.33317	1.3671e-05	-0.874129	-1.38918
158690949	chr5:158690949:C:CAGAGA	1.02127e-10	-2.2016e-10	-1.25432	6.71411e-06	-2.2016e-10	-1.25717	3.60204e-05	-2.2016e-10	-1.2945
158691538	chr5:158691538:G:A	1.1207e-10	-1.16142	-4.92792e-10	6.90012e-06	-1.22984	-4.92792e-10	4.29336e-05	-1.11893	-4.92792e-10
158691578	chr5:158691578:G:T	1.41042e-10	-2.2016e-10	-0.931483	9.36596e-06	-2.2016e-10	-0.924298	5.26233e-05	-2.2016e-10	-0.91543
158692101	chr5:158692101:TC:T	8.39566e-11	-0.0237546	-1.42648	0.000190562	3.5161	-1.4275	3.60711e-05	0.115836	-1.40893
158692195	chr5:158692195:A:G	8.50894e-11	-2.2016e-10	-1.43684	5.60436e-06	-2.2016e-10	-1.43784	3.09091e-05	-2.2016e-10	-1.44754
158692571	chr5:158692571:T:G	8.1821e-11	-2.2016e-10	-1.47601	5.37233e-06	-2.2016e-10	-1.48012	2.97912e-05	-2.2016e-10	-1.48438
158692913	chr5:158692913:A:T	7.88517e-11	-2.2016e-10	-1.51297	5.19608e-06	-2.2016e-10	-1.51348	2.89283e-05	-2.2016e-10	-1.51377
158693029	chr5:158693029:G:A	7.88502e-11	-2.2016e-10	-1.51299	5.19588e-06	-2.2016e-10	-1.51352	2.92664e-05	-2.2016e-10	-1.50215
158693217	chr5:158693217:C:G	7.91697e-11	-2.2016e-10	-1.50894	5.21136e-06	-2.2016e-10	-1.51054	2.89269e-05	-2.2016e-10	-1.51382
158693230	chr5:158693230:A:G	7.9179e-11	-2.2016e-10	-1.50883	5.21187e-06	-2.2016e-10	-1.51044	2.89277e-05	-2.2016e-10	-1.51379
158693406	chr5:158693406:G:A	8.75345e-11	-2.2016e-10	-1.40851	5.73642e-06	-2.2016e-10	-1.41455	3.38422e-05	-2.2016e-10	-1.35688
158693933	chr5:158693933:C:T	5.04305e-10	0.342643	-4.92792e-10	4.22418e-05	0.582029	-4.92792e-10	0.000175853	0.29106	-4.92792e-10
158694380	chr5:158694380:T:A	7.88211e-11	-2.2016e-10	-1.51336	5.19496e-06	-2.2016e-10	-1.51369	2.89202e-05	-2.2016e-10	-1.51405
158694812	chr5:158694812:G:A	9.42329e-11	-2.2016e-10	-1.33477	6.28332e-06	-2.2016e-10	-1.32348	3.55454e-05	-2.2016e-10	-1.30778
158695189	chr5:158695189:C:T	6.56025e-10	-0.921233	1.52689	6.1294e-05	-0.575865	1.53017	0.000549057	-0.129814	1.55943
158695558	chr5:158695558:G:A	6.04964e-11	-0.49606	-1.28189	6.15256e-06	-0.0622266	-1.28229	5.89948e-05	0.523329	-1.32447
158697628	chr5:158697628:A:G	1.36018e-10	-2.2016e-10	-0.967753	9.11742e-06	-2.2016e-10	-0.951193	5.02377e-05	-2.2016e-10	-0.961824
158697858	chr5:158697858:A:G	1.8131e-10	-2.2016e-10	-0.680331	1.21558e-05	-2.2016e-10	-0.663571	7.00538e-05	-2.2016e-10	-0.629325
158698491	chr5:158698491:A:C	1.01806e-10	-2.2016e-10	-1.25747	6.61303e-06	-2.2016e-10	-1.27234	3.62482e-05	-2.2016e-10	-1.2882
158699174	chr5:158699174:C:T	1.6395e-11	-1.71373	-1.36983	1.0642e-06	-1.72933	-1.36983	5.77099e-06	-1.69681	-1.42894
158699251	chr5:158699251:C:T	1.2998e-10	-2.2016e-10	-1.01316	8.65614e-06	-2.2016e-10	-1.00311	4.69256e-05	-2.2016e-10	-1.03003
158700005	chr5:158700005:T:C	5.06481e-11	-0.722701	-1.23294	6.51185e-05	2.23977	-1.22494	2.04675e-05	-0.613252	-1.2465
158700017	chr5:158700017:C:A	7.19708e-11	-1.60428	-4.92792e-10	4.94162e-06	-1.56369	-4.92792e-10	2.57783e-05	-1.62906	-4.92792e-10
158700143	chr5:158700143:T:A	7.8772e-11	-2.2016e-10	-1.51398	5.19268e-06	-2.2016e-10	-1.51413	2.89585e-05	-2.2016e-10	-1.51272
158700640	chr5:158700640:AGATTC:A	8.44917e-11	-2.2016e-10	-1.44388	5.58912e-06	-2.2016e-10	-1.44056	3.15843e-05	-2.2016e-10	-1.42593
158700876	chr5:158700876:C:T	1.68635e-11	-1.88907	-1.16632	1.10795e-06	-1.89279	-1.16608	5.56794e-06	-1.88738	-1.27418
158701200	chr5:158701200:T:C	4.88178e-11	-0.593689	-1.39876	6.97879e-05	2.47913	-1.39505	1.99072e-05	-0.480197	-1.40731
158701568	chr5:158701568:G:A	7.88971e-11	-2.2016e-10	-1.51239	5.20663e-06	-2.2016e-10	-1.51145	2.8962e-05	-2.2016e-10	-1.5126
158701815	chr5:158701815:G:T	7.876e-11	-2.2016e-10	-1.51413	5.19332e-06	-2.2016e-10	-1.51401	2.90165e-05	-2.2016e-10	-1.51072
158703866	chr5:158703866:C:T	6.08364e-11	-1.77235	-4.92792e-10	4.00604e-06	-1.77358	-4.92792e-10	2.28348e-05	-1.75031	-4.92792e-10
158703946	chr5:158703946:T:C	3.34513e-11	-0.89858	-1.47187	3.88283e-05	1.96476	-1.46699	1.35502e-05	-0.797215	-1.47497
158704106	chr5:158704106:G:T	1.63872e-11	-1.6228	-1.46124	1.14405e-06	-1.56974	-1.45706	5.93015e-06	-1.61107	-1.48747
158704566	chr5:158704566:C:T	7.37005e-11	-0.552716	-1.02781	2.74482e-05	1.19338	-1.04246	3.14108e-05	-0.307809	-1.12363
158705321	chr5:158705321:G:C	2.94252e-11	-1.05137	-1.44732	2.96826e-05	1.67105	-1.44187	1.18635e-05	-0.953056	-1.45206
158705517	chr5:158705517:C:G	9.44547e-11	-2.2016e-10	-1.33242	6.19145e-06	-2.2016e-10	-1.33821	3.32313e-05	-2.2016e-10	-1.3751
158705758	chr5:158705758:C:A	1.16233e-10	-2.2016e-10	-1.12494	7.69284e-06	-2.2016e-10	-1.12109	4.15379e-05	-2.2016e-10	-1.15198
158705875	chr5:158705875:C:T	1.62448e-11	-1.88356	-1.20921	1.05915e-06	-1.89714	-1.20677	6.26357e-06	-1.87933	-1.16451
158706235	chr5:158706235:C:T	2.70974e-09	-2.2016e-10	2.02407	0.000186409	-2.2016e-10	2.06656	0.000990095	-2.2016e-10	2.01921
158706398	chr5:158706398:T:C	1.19177e-10	-2.2016e-10	-1.09993	7.8896e-06	-2.2016e-10	-1.09584	4.25485e-05	-2.2016e-10	-1.12794
158706482	chr5:158706482:T:G	8.0876e-11	-2.2016e-10	-1.48762	5.34569e-06	-2.2016e-10	-1.48509	2.98872e-05	-2.2016e-10	-1.48116
158706666	chr5:158706666:C:T	1.61508e-11	-1.88244	-1.21613	1.05056e-06	-1.8946	-1.21746	6.37584e-06	-1.85067	-1.1754
158706774	chr5:158706774:C:T	8.69286e-11	-2.2016e-10	-1.41545	5.70429e-06	-2.2016e-10	-1.42016	3.32194e-05	-2.2016e-10	-1.37545
158706933	chr5:158706933:C:T	7.87767e-11	-2.2016e-10	-1.51392	5.19311e-06	-2.2016e-10	-1.51405	2.91614e-05	-2.2016e-10	-1.50574
158707512	chr5:158707512:C:T	5.56959e-11	-0.597933	-1.2627	2.03166e-05	1.12478	-1.27472	2.44417e-05	-0.356742	-1.32556
158707926	chr5:158707926:AG:A	4.52044e-10	-2.2016e-10	0.233241	2.95255e-05	-2.2016e-10	0.223875	0.000170788	-2.2016e-10	0.261831
158708272	chr5:158708272:C:T	1.4864e-10	-2.2016e-10	-0.879012	9.72715e-06	-2.2016e-10	-0.88646	5.60159e-05	-2.2016e-10	-0.852953
158708302	chr5:158708302:T:G	8.53908e-11	-2.2016e-10	-1.4333	5.63744e-06	-2.2016e-10	-1.43195	3.17646e-05	-2.2016e-10	-1.42024
158709009	chr5:158709009:G:A	5.48402e-11	-1.87611	-4.92792e-10	0.000780411	3.49844	-4.92792e-10	2.06947e-05	-1.84871	-4.92792e-10
158709051	chr5:158709051:G:C	2.11265e-10	-0.527427	-4.92792e-10	1.75723e-05	-0.295059	-4.92792e-10	7.81911e-05	-0.519434	-4.92792e-10
158709116	chr5:158709116:C:T	9.01531e-11	-2.2016e-10	-1.37903	5.97224e-06	-2.2016e-10	-1.37426	3.27507e-05	-2.2016e-10	-1.38966
158709329	chr5:158709329:T:A	6.29209e-11	-1.73866	-4.92792e-10	4.43646e-06	-1.67152	-4.92792e-10	2.80465e-05	-1.54472	-4.92792e-10
158709398	chr5:158709398:G:A	2.00199e-11	-1.44557	-1.43824	1.41894e-06	-1.37589	-1.43558	7.22622e-06	-1.42784	-1.47303
158709622	chr5:158709622:A:T	3.04792e-11	-1.01408	-1.44942	3.18415e-05	1.74339	-1.44401	1.22982e-05	-0.915221	-1.45391
158710473	chr5:158710473:A:G	1.05499e-10	-2.2016e-10	-1.22184	7.01294e-06	-2.2016e-10	-1.21362	3.9591e-05	-2.2016e-10	-1.19999
158710542	chr5:158710542:T:C	7.96354e-11	-2.2016e-10	-1.50308	5.23922e-06	-2.2016e-10	-1.50521	2.92573e-05	-2.2016e-10	-1.50246
158710640	chr5:158710640:G:A	1.87171e-11	-1.65862	-1.29248	1.30634e-06	-1.60769	-1.28646	6.52595e-06	-1.647	-1.3558
158711471	chr5:158711471:T:C	9.49334e-11	-2.2016e-10	-1.32736	6.22266e-06	-2.2016e-10	-1.33318	3.67455e-05	-2.2016e-10	-1.27457
158711546	chr5:158711546:G:A	7.93492e-11	-2.2016e-10	-1.50668	5.2237e-06	-2.2016e-10	-1.50818	2.92707e-05	-2.2016e-10	-1.502
158711979	chr5:158711979:G:A	1.80596e-11	-1.57168	-1.41518	1.27227e-06	-1.50894	-1.41164	6.48736e-06	-1.55358	-1.45515
158712092	chr5:158712092:G:T	8.22822e-11	-2.2016e-10	-1.47038	5.39948e-06	-2.2016e-10	-1.47508	2.95511e-05	-2.2016e-10	-1.49247
158712131	chr5:158712131:G:A	1.10422e-10	-2.2016e-10	-1.17623	7.35866e-06	-2.2016e-10	-1.1655	4.16409e-05	-2.2016e-10	-1.14951
158713214	chr5:158713214:G:A	1.88907e-11	-1.74966	-1.19221	1.12834e-06	-1.85064	-1.18999	6.97998e-06	-1.68395	-1.25159
158713772	chr5:158713772:G:GA	8.44017e-11	-1.44495	-4.92792e-10	4.80777e-06	-1.59115	-4.92792e-10	3.07569e-05	-1.45248	-4.92792e-10
158713878	chr5:158713878:A:G	9.20015e-11	-2.2016e-10	-1.35873	6.03757e-06	-2.2016e-10	-1.36338	3.60475e-05	-2.2016e-10	-1.29375
158713961	chr5:158713961:T:C	9.15615e-11	-2.2016e-10	-1.36353	6.00609e-06	-2.2016e-10	-1.36861	3.52671e-05	-2.2016e-10	-1.31564
158714417	chr5:158714417:A:G	1.58117e-10	-2.2016e-10	-0.817204	1.03205e-05	-2.2016e-10	-0.827253	5.74512e-05	-2.2016e-10	-0.827654
158714512	chr5:158714512:T:TG	1.59686e-11	-1.89718	-1.21274	1.05573e-06	-1.8944	-1.21275	5.3476e-06	-1.89697	-1.30497
158715391	chr5:158715391:C:A	8.65963e-11	-2.2016e-10	-1.41928	5.68021e-06	-2.2016e-10	-1.42439	3.30162e-05	-2.2016e-10	-1.38159
158715608	chr5:158715608:T:A	8.02126e-11	-2.2016e-10	-1.49586	5.2761e-06	-2.2016e-10	-1.49819	2.90844e-05	-2.2016e-10	-1.50839
158716027	chr5:158716027:G:A	1.2434e-10	-2.2016e-10	-1.05752	8.22976e-06	-2.2016e-10	-1.05362	4.68165e-05	-2.2016e-10	-1.03235
158716352	chr5:158716352:T:C	7.93483e-11	-2.2016e-10	-1.50669	5.22383e-06	-2.2016e-10	-1.50815	2.92704e-05	-2.2016e-10	-1.50201
158717405	chr5:158717405:G:T	1.29612e-10	-1.01599	-4.92792e-10	7.90668e-06	-1.09367	-4.92792e-10	4.9771e-05	-0.971157	-4.92792e-10
158717645	chr5:158717645:A:T	7.2687e-11	-0.281792	-1.31258	3.88234e-06	-0.510211	-1.29473	2.86678e-05	-0.269058	-1.25376
158717869	chr5:158717869:G:A	8.1705e-11	-2.2016e-10	-1.47742	5.39077e-06	-2.2016e-10	-1.47669	3.02584e-05	-2.2016e-10	-1.46882
158718276	chr5:158718276:C:T	2.10179e-11	-1.6962	-1.13897	1.22477e-06	-1.81959	-1.13904	7.75176e-06	-1.62276	-1.20791
158718353	chr5:158718353:C:G	7.98237e-11	-2.2016e-10	-1.50072	5.27316e-06	-2.2016e-10	-1.49875	2.92419e-05	-2.2016e-10	-1.50299
158718898	chr5:158718898:A:T	9.95786e-11	-2.2016e-10	-1.27959	6.4524e-06	-2.2016e-10	-1.29693	3.67138e-05	-2.2016e-10	-1.27544
158719416	chr5:158719416:T:C	1.13242e-10	-2.2016e-10	-1.15101	7.51248e-06	-2.2016e-10	-1.14482	4.095e-05	-2.2016e-10	-1.16624
158720668	chr5:158720668:C:A	2.07945e-11	-1.69894	-1.14691	1.21298e-06	-1.82078	-1.14752	7.68534e-06	-1.62411	-1.21516
158720793	chr5:158720793:G:A	1.36976e-11	-1.88915	-1.37417	8.99275e-07	-1.89573	-1.37182	5.2098e-06	-1.88554	-1.34251
158720798	chr5:158720798:A:T	2.94249e-11	-1.01165	-1.48705	3.05225e-05	1.7393	-1.48222	1.1984e-05	-0.914778	-1.48024
158721156	chr5:158721156:AT:A	9.48359e-11	-2.2016e-10	-1.32839	6.15338e-06	-2.2016e-10	-1.34438	3.49366e-05	-2.2016e-10	-1.32505
158721177	chr5:158721177:T:A	1.86707e-10	-2.2016e-10	-0.651001	1.23521e-05	-2.2016e-10	-0.647554	8.88064e-05	-2.2016e-10	-0.39213
158721650	chr5:158721650:T:A	3.73446e-10	-2.2016e-10	0.0422338	2.5067e-05	-2.2016e-10	0.0601736	0.000162856	-2.2016e-10	0.214279
158722656	chr5:158722656:C:T	9.39395e-11	-2.2016e-10	-1.33789	6.1242e-06	-2.2016e-10	-1.34913	3.32551e-05	-2.2016e-10	-1.37438
158723264	chr5:158723264:T:C	1.92085e-09	-0.759537	2.43952	0.000193305	-0.363528	2.46642	0.00173015	0.0845065	2.49287
158723638	chr5:158723638:T:C	4.88983e-11	-0.96669	-1.02411	2.37283e-06	-1.2877	-1.0096	2.37285e-05	-0.804273	-0.90764
158723964	chr5:158723964:C:T	1.89156e-09	-2.2016e-10	1.66462	0.000131462	-2.2016e-10	1.71734	0.000694482	-2.2016e-10	1.66458
158724070	chr5:158724070:T:C	2.13097e-10	-2.2016e-10	-0.518793	1.42033e-05	-2.2016e-10	-0.507907	7.74661e-05	-2.2016e-10	-0.528749
158724804	chr5:158724804:C:T	8.0293e-11	-2.2016e-10	-1.49486	5.28065e-06	-2.2016e-10	-1.49733	2.91007e-05	-2.2016e-10	-1.50783
158725113	chr5:158725113:T:C	2.03292e-10	-2.2016e-10	-0.565895	1.3369e-05	-2.2016e-10	-0.568443	7.5295e-05	-2.2016e-10	-0.557175
158725240	chr5:158725240:T:C	2.3346e-11	-1.2854	-1.44472	1.40846e-05	0.930483	-1.44678	8.94364e-06	-1.213	-1.47465
158725600	chr5:158725600:C:A	8.05238e-11	-2.2016e-10	-1.49199	5.29462e-06	-2.2016e-10	-1.49469	2.91489e-05	-2.2016e-10	-1.50617
158726070	chr5:158726070:G:A	9.55594e-11	-2.2016e-10	-1.32079	6.20197e-06	-2.2016e-10	-1.33651	3.52101e-05	-2.2016e-10	-1.31726
158726217	chr5:158726217:TA:T	1.0363e-10	-2.2016e-10	-1.23971	6.76922e-06	-2.2016e-10	-1.24899	3.83707e-05	-2.2016e-10	-1.2313
158726704	chr5:158726704:G:T	1.38144e-10	-0.952242	-4.92792e-10	8.45052e-06	-1.02715	-4.92792e-10	5.31922e-05	-0.904677	-4.92792e-10
158727149	chr5:158727149:T:A	8.01228e-11	-2.2016e-10	-1.49698	5.29662e-06	-2.2016e-10	-1.49431	2.96525e-05	-2.2016e-10	-1.48904
158727369	chr5:158727369:C:T	1.0205e-10	-2.2016e-10	-1.25507	6.66853e-06	-2.2016e-10	-1.26398	3.779e-05	-2.2016e-10	-1.24655
158728146	chr5:158728146:C:T	1.70934e-10	-2.2016e-10	-0.739261	1.13979e-05	-2.2016e-10	-0.727947	6.65037e-05	-2.2016e-10	-0.681331
158728251	chr5:158728251:C:G	1.70389e-10	-2.2016e-10	-0.742454	1.16601e-05	-2.2016e-10	-0.705205	6.88443e-05	-2.2016e-10	-0.646742
158729513	chr5:158729513:A:G	7.93351e-11	-2.2016e-10	-1.50686	5.22122e-06	-2.2016e-10	-1.50865	2.89299e-05	-2.2016e-10	-1.51371
158729755	chr5:158729755:C:G	1.20612e-10	-2.2016e-10	-1.08796	7.88668e-06	-2.2016e-10	-1.09621	4.22037e-05	-2.2016e-10	-1.13608
158730615	chr5:158730615:G:T	6.36279e-11	-0.49828	-1.22921	2.44709e-05	1.27816	-1.24205	2.81461e-05	-0.24509	-1.29609
158730637	chr5:158730637:C:T	1.87186e-11	-1.62778	-1.32324	1.06458e-06	-1.76623	-1.33258	7.88971e-06	-1.53184	-1.28119
158730642	chr5:158730642:A:G	9.75979e-11	-2.2016e-10	-1.29968	6.36076e-06	-2.2016e-10	-1.31123	3.56511e-05	-2.2016e-10	-1.30481
158731276	chr5:158731276:T:G	8.17465e-11	-2.2016e-10	-1.47692	5.39569e-06	-2.2016e-10	-1.47578	3.0293e-05	-2.2016e-10	-1.46767
158731641	chr5:158731641:T:C	7.8912e-11	-2.2016e-10	-1.51221	5.20694e-06	-2.2016e-10	-1.51139	2.89599e-05	-2.2016e-10	-1.51268
158732689	chr5:158732689:A:T	9.39285e-11	-2.2016e-10	-1.338	6.17312e-06	-2.2016e-10	-1.34118	3.61626e-05	-2.2016e-10	-1.29056
158732876	chr5:158732876:C:T	1.06073e-10	-2.2016e-10	-1.21641	6.92914e-06	-2.2016e-10	-1.22564	3.93086e-05	-2.2016e-10	-1.20715
158733062	chr5:158733062:T:C	8.50054e-11	-2.2016e-10	-1.43782	5.60946e-06	-2.2016e-10	-1.43693	3.16135e-05	-2.2016e-10	-1.425
158733418	chr5:158733418:T:C	2.08796e-10	-2.2016e-10	-0.539181	1.35635e-05	-2.2016e-10	-0.553999	7.85591e-05	-2.2016e-10	-0.514739
158733733	chr5:158733733:C:T	1.00843e-10	-2.2016e-10	-1.26697	6.62392e-06	-2.2016e-10	-1.27069	3.75828e-05	-2.2016e-10	-1.25204
158733782	chr5:158733782:G:A	9.81247e-11	-2.2016e-10	-1.2943	6.44029e-06	-2.2016e-10	-1.29881	3.85983e-05	-2.2016e-10	-1.22538
158733992	chr5:158733992:G:T	2.03806e-10	-2.2016e-10	-0.56337	1.36449e-05	-2.2016e-10	-0.548011	7.42693e-05	-2.2016e-10	-0.570891
158734048	chr5:158734048:C:T	1.00752e-10	-2.2016e-10	-1.26788	6.61787e-06	-2.2016e-10	-1.27161	3.75472e-05	-2.2016e-10	-1.25299
158734337	chr5:158734337:G:A	6.5743e-11	-1.69479	-4.92792e-10	3.84578e-06	-1.8144	-4.92792e-10	2.36558e-05	-1.71498	-4.92792e-10
158734636	chr5:158734636:C:T	1.36807e-10	-2.2016e-10	-0.961971	8.95397e-06	-2.2016e-10	-0.969284	5.10993e-05	-2.2016e-10	-0.944818
158735098	chr5:158735098:G:A	3.16321e-11	-0.989013	-1.43735	3.42558e-05	1.81322	-1.44075	1.29174e-05	-0.891283	-1.42873
158735345	chr5:158735345:G:A	2.30711e-11	-1.84229	-0.899668	1.57643e-06	-1.81999	-0.88623	7.61192e-06	-1.83997	-1.0089
158735537	chr5:158735537:T:C	3.55495e-11	-0.922912	-1.3867	3.09622e-05	1.6622	-1.39081	1.33335e-05	-0.845265	-1.44305
158735965	chr5:158735965:C:T	8.06326e-11	-2.2016e-10	-1.49064	5.31417e-06	-2.2016e-10	-1.491	2.94109e-05	-2.2016e-10	-1.49722
158736044	chr5:158736044:T:A	8.49517e-11	-2.2016e-10	-1.43846	5.61471e-06	-2.2016e-10	-1.43599	3.16102e-05	-2.2016e-10	-1.42511
158736193	chr5:158736193:G:A	8.07101e-11	-2.2016e-10	-1.48968	5.30685e-06	-2.2016e-10	-1.49238	3.0592e-05	-2.2016e-10	-1.45785
158737537	chr5:158737537:G:T	3.93553e-10	-2.2016e-10	0.0946769	2.54695e-05	-2.2016e-10	0.0761008	0.000149261	-2.2016e-10	0.127107
158738979	chr5:158738979:A:G	3.98139e-10	1.61352	-1.50726	0.00186937	5.87859	-1.50661	0.000187273	1.86376	-1.50979
158740184	chr5:158740184:A:G	8.79749e-11	0.109037	-1.51252	0.000143685	3.31801	-1.51176	3.8189e-05	0.277564	-1.51361
158740814	chr5:158740814:T:G	1.13058e-10	-2.2016e-10	-1.15264	7.52115e-06	-2.2016e-10	-1.14366	4.33746e-05	-2.2016e-10	-1.10871
158740936	chr5:158740936:C:T	7.88e-11	-2.2016e-10	-1.51363	5.19494e-06	-2.2016e-10	-1.5137	2.89686e-05	-2.2016e-10	-1.51238
158741468	chr5:158741468:G:A	7.99645e-11	-2.2016e-10	-1.49896	5.27066e-06	-2.2016e-10	-1.49923	2.95202e-05	-2.2016e-10	-1.49351
158741924	chr5:158741924:A:G	9.83629e-11	-2.2016e-10	-1.29187	6.45734e-06	-2.2016e-10	-1.29616	3.772e-05	-2.2016e-10	-1.2484
158742844	chr5:158742844:A:T	7.90544e-11	-2.2016e-10	-1.5104	5.2111e-06	-2.2016e-10	-1.51059	2.9107e-05	-2.2016e-10	-1.50761
158742889	chr5:158742889:T:C	8.33519e-11	-2.2016e-10	-1.45747	5.45267e-06	-2.2016e-10	-1.46528	2.96877e-05	-2.2016e-10	-1.48786
158743055	chr5:158743055:C:G	7.8759e-11	-2.2016e-10	-1.51415	5.19263e-06	-2.2016e-10	-1.51414	2.89329e-05	-2.2016e-10	-1.51361
158743146	chr5:158743146:G:T	1.02548e-10	-2.2016e-10	-1.25021	6.74214e-06	-2.2016e-10	-1.253	3.94107e-05	-2.2016e-10	-1.20455
158743173	chr5:158743173:G:A	7.88843e-11	-2.2016e-10	-1.51256	5.20016e-06	-2.2016e-10	-1.51269	2.89258e-05	-2.2016e-10	-1.51386
158743480	chr5:158743480:C:G	7.87815e-11	-2.2016e-10	-1.51386	5.19371e-06	-2.2016e-10	-1.51393	2.89184e-05	-2.2016e-10	-1.51411
158744133	chr5:158744133:A:G	7.73138e-11	-0.224493	-1.30817	5.62901e-05	2.18025	-1.31111	2.89734e-05	-0.347854	-1.16436
158744308	chr5:158744308:T:C	9.16445e-11	-2.2016e-10	-1.36262	5.99392e-06	-2.2016e-10	-1.37064	3.22976e-05	-2.2016e-10	-1.4036
158744417	chr5:158744417:A:G	1.82618e-10	-2.2016e-10	-0.673144	1.19381e-05	-2.2016e-10	-0.681648	7.99015e-05	-2.2016e-10	-0.497795
158744692	chr5:158744692:A:C	1.11017e-10	-2.2016e-10	-1.17085	7.36558e-06	-2.2016e-10	-1.16456	4.20597e-05	-2.2016e-10	-1.1395
158744800	chr5:158744800:G:A	4.65343e-11	-0.593008	-1.44734	3.57033e-05	1.86466	-1.45079	1.46684e-05	-0.722936	-1.46996
158744857	chr5:158744857:A:T	8.0941e-11	-2.2016e-10	-1.48682	5.37218e-06	-2.2016e-10	-1.48015	3.07011e-05	-2.2016e-10	-1.45429
158745607	chr5:158745607:A:T	5.37844e-11	-1.89555	-4.92792e-10	3.5814e-06	-1.88563	-4.92792e-10	1.97239e-05	-1.89676	-4.92792e-10
158745802	chr5:158745802:C:T	1.37214e-10	-2.2016e-10	-0.959	9.08628e-06	-2.2016e-10	-0.954615	5.26277e-05	-2.2016e-10	-0.915347
158746264	chr5:158746264:T:C	2.62123e-10	-2.2016e-10	-0.311725	1.78922e-05	-2.2016e-10	-0.277015	0.000105899	-2.2016e-10	-0.2161
158746433	chr5:158746433:A:G	1.20828e-10	-2.2016e-10	-1.08617	7.95807e-06	-2.2016e-10	-1.08719	4.32093e-05	-2.2016e-10	-1.11253
158746501	chr5:158746501:C:T	4.46843e-11	-0.629407	-1.45151	3.35965e-05	1.80802	-1.45497	1.41334e-05	-0.756096	-1.47395
158747219	chr5:158747219:A:G	5.19598e-11	-0.817216	-1.11285	3.38317e-05	1.47102	-1.111	2.11778e-05	-0.930508	-0.895126
158747307	chr5:158747307:A:G	5.51581e-11	-0.675373	-1.19496	3.9762e-05	1.71735	-1.19582	2.17607e-05	-0.793547	-1.00494
158747811	chr5:158747811:T:A	2.40005e-10	-2.2016e-10	-0.39988	1.61306e-05	-2.2016e-10	-0.380661	8.94278e-05	-2.2016e-10	-0.385158
158747928	chr5:158747928:G:C	9.13726e-11	-2.2016e-10	-1.36559	6.03015e-06	-2.2016e-10	-1.36461	3.40556e-05	-2.2016e-10	-1.35059
158748132	chr5:158748132:C:T	4.45722e-11	-0.781344	-1.30208	2.97673e-05	1.53183	-1.2998	1.71955e-05	-0.898553	-1.13539
158748710	chr5:158748710:G:A	1.58509e-10	-2.2016e-10	-0.814727	1.03763e-05	-2.2016e-10	-0.821861	6.83657e-05	-2.2016e-10	-0.653718
158749090	chr5:158749090:C:T	9.82001e-11	-2.2016e-10	-1.29353	6.44674e-06	-2.2016e-10	-1.29781	3.66168e-05	-2.2016e-10	-1.27808
158749339	chr5:158749339:A:G	9.51553e-11	-2.2016e-10	-1.32503	6.25925e-06	-2.2016e-10	-1.32732	3.59746e-05	-2.2016e-10	-1.29578
158750042	chr5:158750042:A:T	1.55553e-10	-2.2016e-10	-0.833549	1.0241e-05	-2.2016e-10	-0.834979	5.58551e-05	-2.2016e-10	-0.855828
158750061	chr5:158750061:G:A	2.68884e-11	-1.09031	-1.49853	2.32255e-06	-0.82062	-1.49809	1.63843e-05	-0.635506	-1.44676
158750407	chr5:158750407:T:A	4.43484e-10	1.69642	-1.4823	0.00479085	6.79238	-1.4793	0.00025053	2.13246	-1.48747
158750449	chr5:158750449:T:C	9.88759e-11	-2.2016e-10	-1.28667	6.44227e-06	-2.2016e-10	-1.2985	4.01772e-05	-2.2016e-10	-1.18529
158750518	chr5:158750518:A:G	5.3997e-11	-1.89161	-4.92792e-10	3.61095e-06	-1.87741	-4.92792e-10	1.97761e-05	-1.89412	-4.92792e-10
158750747	chr5:158750747:T:TA	1.00161e-10	-2.2016e-10	-1.27376	6.6756e-06	-2.2016e-10	-1.26292	3.72255e-05	-2.2016e-10	-1.26159
158751343	chr5:158751343:CT:C	9.65531e-11	-2.2016e-10	-1.31045	6.31547e-06	-2.2016e-10	-1.31838	3.3852e-05	-2.2016e-10	-1.35659
158751362	chr5:158751362:G:A	1.60254e-10	-2.2016e-10	-0.803777	1.04819e-05	-2.2016e-10	-0.811727	6.91685e-05	-2.2016e-10	-0.642043
158751833	chr5:158751833:A:G	1.23892e-10	-2.2016e-10	-1.06113	8.16221e-06	-2.2016e-10	-1.06187	4.42893e-05	-2.2016e-10	-1.08785
158751853	chr5:158751853:G:T	1.00225e-10	-2.2016e-10	-1.27312	6.55094e-06	-2.2016e-10	-1.28177	3.49881e-05	-2.2016e-10	-1.32358
158751871	chr5:158751871:G:T	6.63079e-10	2.02242	-1.40607	0.00841524	7.27735	-1.40093	0.000379727	2.47552	-1.41466
158751942	chr5:158751942:A:G	4.79678e-11	-0.766935	-1.24307	3.22018e-05	1.55407	-1.24343	1.88112e-05	-0.884184	-1.05995
158752144	chr5:158752144:C:T	2.80145e-11	-1.2723	-1.27552	2.37969e-06	-1.01646	-1.27795	1.47496e-05	-0.847822	-1.33955
158753033	chr5:158753033:A:G	5.3811e-10	1.86745	-1.45993	0.0062877	7.04477	-1.4598	0.000299225	2.30626	-1.48366
158753049	chr5:158753049:A:G	6.18377e-10	1.90273	-1.35617	0.00732767	7.08772	-1.34969	0.000347309	2.33797	-1.36634
158754954	chr5:158754954:C:T	6.53945e-11	-1.07715	-0.622953	3.45351e-05	0.998746	-0.618151	3.05694e-05	-1.18161	-0.276974
158755301	chr5:158755301:C:T	6.17769e-11	-1.54357	-0.213442	3.34183e-06	-1.78003	-0.174827	3.3008e-05	-1.41228	0.0304401
158756107	chr5:158756107:T:G	7.99975e-11	-2.2016e-10	-1.49854	5.2962e-06	-2.2016e-10	-1.49439	3.02331e-05	-2.2016e-10	-1.46965
158756289	chr5:158756289:T:C	1.01685e-10	-2.2016e-10	-1.25866	6.61996e-06	-2.2016e-10	-1.27129	4.15336e-05	-2.2016e-10	-1.15209
158756641	chr5:158756641:C:T	8.77103e-11	-2.2016e-10	-1.4065	5.73448e-06	-2.2016e-10	-1.41488	3.45744e-05	-2.2016e-10	-1.33548
158757553	chr5:158757553:C:T	1.05825e-10	-1.21875	-4.92792e-10	7.06971e-06	-1.20556	-4.92792e-10	4.63511e-05	-1.04234	-4.92792e-10
158757702	chr5:158757702:C:G	2.04328e-11	-1.89335	-0.970049	2.093e-06	-1.4615	-0.961279	1.07118e-05	-1.84078	-0.666461
158758416	chr5:158758416:G:A	8.18019e-11	-2.2016e-10	-1.47624	5.37107e-06	-2.2016e-10	-1.48035	3.15512e-05	-2.2016e-10	-1.42698
158758477	chr5:158758477:C:T	2.33977e-11	-1.28169	-1.44621	2.02253e-06	-1.01674	-1.4403	1.48346e-05	-0.823096	-1.35853
158758732	chr5:158758732:C:T	1.12274e-10	-2.2016e-10	-1.1596	7.43672e-06	-2.2016e-10	-1.15495	4.30478e-05	-2.2016e-10	-1.11628
158758880	chr5:158758880:G:T	9.27193e-11	-2.2016e-10	-1.35096	6.09675e-06	-2.2016e-10	-1.35362	3.26151e-05	-2.2016e-10	-1.39381
158759091	chr5:158759091:G:A	9.37401e-11	-2.2016e-10	-1.34001	6.26207e-06	-2.2016e-10	-1.32687	3.51183e-05	-2.2016e-10	-1.31987
158759161	chr5:158759161:A:G	7.91963e-11	-2.2016e-10	-1.50861	5.23363e-06	-2.2016e-10	-1.50628	2.92825e-05	-2.2016e-10	-1.5016
158759283	chr5:158759283:C:T	7.93642e-11	-2.2016e-10	-1.50649	5.24621e-06	-2.2016e-10	-1.50388	2.98279e-05	-2.2016e-10	-1.48314
158759461	chr5:158759461:G:A	2.39393e-11	-1.20499	-1.50002	2.07935e-06	-0.930364	-1.49896	1.44027e-05	-0.732165	-1.47901
158759465	chr5:158759465:A:G	1.01614e-10	-2.2016e-10	-1.25936	6.77364e-06	-2.2016e-10	-1.24834	3.69949e-05	-2.2016e-10	-1.26781
158759494	chr5:158759494:TG:T	1.60491e-10	-2.2016e-10	-0.8023	1.07539e-05	-2.2016e-10	-0.78611	5.79627e-05	-2.2016e-10	-0.818789
158760086	chr5:158760086:T:A	8.86054e-11	-2.2016e-10	-1.39635	5.83742e-06	-2.2016e-10	-1.39709	3.14602e-05	-2.2016e-10	-1.42987
158760191	chr5:158760191:T:C	4.49136e-10	0.770935	-0.544149	6.45917e-05	1.53889	-0.532181	0.00117585	2.39082	-0.199658
158760653	chr5:158760653:G:A	7.49428e-10	0.833937	-0.0951652	0.000107552	1.6225	-0.105909	0.00215205	2.48128	0.314308
158761006	chr5:158761006:G:T	1.36734e-10	-2.2016e-10	-0.962499	9.02663e-06	-2.2016e-10	-0.961202	4.87624e-05	-2.2016e-10	-0.99163
158761451	chr5:158761451:T:C	9.81123e-11	-2.2016e-10	-1.29443	6.44891e-06	-2.2016e-10	-1.29747	3.82789e-05	-2.2016e-10	-1.23369
158761762	chr5:158761762:A:T	3.23816e-10	-2.2016e-10	-0.100365	2.16515e-05	-2.2016e-10	-0.0863078	0.000174126	-2.2016e-10	0.281191
158762988	chr5:158762988:G:A	1.03079e-10	-2.2016e-10	-1.24504	6.86834e-06	-2.2016e-10	-1.23446	4.3191e-05	-2.2016e-10	-1.11296
158763428	chr5:158763428:C:T	5.80636e-10	0.643265	-0.15968	8.13512e-05	1.40783	-0.17043	0.00156976	2.23935	0.240741
158763638	chr5:158763638:T:G	1.00421e-10	-2.2016e-10	-1.27117	6.59568e-06	-2.2016e-10	-1.27496	3.92611e-05	-2.2016e-10	-1.20836
158763695	chr5:158763695:C:T	1.25488e-10	-2.2016e-10	-1.04833	8.28231e-06	-2.2016e-10	-1.04726	4.4814e-05	-2.2016e-10	-1.07607
158764028	chr5:158764028:T:C	8.66018e-11	-1.41922	-4.92792e-10	6.08406e-06	-1.35571	-4.92792e-10	3.08574e-05	-1.44921	-4.92792e-10
158764102	chr5:158764102:T:C	9.119e-11	-2.2016e-10	-1.36759	5.94118e-06	-2.2016e-10	-1.37947	3.15689e-05	-2.2016e-10	-1.42642
158764667	chr5:158764667:T:A	1.19943e-10	-2.2016e-10	-1.09352	7.98206e-06	-2.2016e-10	-1.08418	4.63473e-05	-2.2016e-10	-1.04243
158764760	chr5:158764760:A:G	8.09726e-10	1.66663	-0.850477	0.000164769	2.77663	-0.833466	0.00422086	3.83732	-0.368116
158764803	chr5:158764803:A:G	8.0865e-11	-2.2016e-10	-1.48776	5.32765e-06	-2.2016e-10	-1.48847	2.94295e-05	-2.2016e-10	-1.49659
158764851	chr5:158764851:G:A	1.19213e-10	-2.2016e-10	-1.09963	7.86796e-06	-2.2016e-10	-1.09858	4.75997e-05	-2.2016e-10	-1.01576
158765080	chr5:158765080:A:G	8.03351e-11	-2.2016e-10	-1.49433	5.27116e-06	-2.2016e-10	-1.49913	2.89791e-05	-2.2016e-10	-1.51202
158765201	chr5:158765201:G:A	8.28664e-11	-2.2016e-10	-1.46331	5.44016e-06	-2.2016e-10	-1.46757	3.21888e-05	-2.2016e-10	-1.40697
158765335	chr5:158765335:C:G	9.98063e-11	-2.2016e-10	-1.27731	6.59841e-06	-2.2016e-10	-1.27455	3.77337e-05	-2.2016e-10	-1.24804
158765413	chr5:158765413:C:CTGTAGA	8.14388e-11	-2.2016e-10	-1.48069	5.35874e-06	-2.2016e-10	-1.48265	3.03058e-05	-2.2016e-10	-1.46725
158765744	chr5:158765744:A:T	3.02013e-11	-1.04504	-1.42761	2.70322e-06	-0.736925	-1.43001	1.84163e-05	-0.519731	-1.44562
158766002	chr5:158766002:T:C	1.94141e-10	-2.2016e-10	-0.611955	1.29886e-05	-2.2016e-10	-0.597312	6.95739e-05	-2.2016e-10	-0.636199
158766211	chr5:158766211:C:T	1.01904e-10	-2.2016e-10	-1.2565	6.73459e-06	-2.2016e-10	-1.25412	3.86293e-05	-2.2016e-10	-1.22458
158766786	chr5:158766786:TATA:T	1.28602e-10	-2.2016e-10	-1.02382	8.40201e-06	-2.2016e-10	-1.03291	4.92622e-05	-2.2016e-10	-0.981433
158766810	chr5:158766810:C:T	7.28292e-11	-1.2438	-0.348626	6.42966e-06	-0.974241	-0.326219	7.29342e-05	-0.764012	0.174981
158766865	chr5:158766865:T:G	6.63779e-11	-1.68517	-4.92792e-10	4.57838e-06	-1.64004	-4.92792e-10	2.40813e-05	-1.69715	-4.92792e-10
158767405	chr5:158767405:G:T	9.72958e-10	1.37014	-0.370337	0.000189509	2.4417	-0.358643	0.00600666	3.47666	0.345371
158767836	chr5:158767836:T:C	1.49874e-10	-2.2016e-10	-0.870744	1.00739e-05	-2.2016e-10	-0.851429	7.73087e-05	-2.2016e-10	-0.530782
158767876	chr5:158767876:T:C	1.4671e-10	-2.2016e-10	-0.892081	9.86009e-06	-2.2016e-10	-0.872885	7.53146e-05	-2.2016e-10	-0.556915
158768150	chr5:158768150:C:A	9.16086e-11	-2.2016e-10	-1.36301	6.02968e-06	-2.2016e-10	-1.36469	3.22784e-05	-2.2016e-10	-1.40419
158768173	chr5:158768173:T:A	8.38961e-11	-2.2016e-10	-1.45096	5.50618e-06	-2.2016e-10	-1.45551	3.27707e-05	-2.2016e-10	-1.38905
158768508	chr5:158768508:C:T	2.87928e-09	1.38831	0.696453	0.000569209	2.46599	0.716879	0.0240665	3.50649	1.7035
158768533	chr5:158768533:A:G	2.21785e-09	-2.2016e-10	1.82375	0.000153574	-2.2016e-10	1.8728	0.000936963	-2.2016e-10	1.96405
158768647	chr5:158768647:T:C	1.50433e-10	-2.2016e-10	-0.867021	1.01126e-05	-2.2016e-10	-0.847597	7.76695e-05	-2.2016e-10	-0.526126
158768758	chr5:158768758:A:G	5.78016e-10	0.730078	-0.251014	8.17172e-05	1.50416	-0.262276	0.00158327	2.35175	0.13691
158768760	chr5:158768760:G:T	2.80508e-10	-2.2016e-10	-0.243937	1.90803e-05	-2.2016e-10	-0.212722	0.000135877	-2.2016e-10	0.0331599
158768831	chr5:158768831:C:T	3.0343e-11	-1.00859	-1.45938	2.73454e-06	-0.698585	-1.45683	1.97466e-05	-0.475374	-1.42023
158768858	chr5:158768858:G:A	7.88579e-11	-2.2016e-10	-1.51289	5.19505e-06	-2.2016e-10	-1.51367	2.89938e-05	-2.2016e-10	-1.51151
158769164	chr5:158769164:T:C	1.3939e-10	-0.943262	-4.92792e-10	7.61936e-06	-1.13069	-4.92792e-10	5.14041e-05	-0.938871	-4.92792e-10
158770449	chr5:158770449:C:T	8.86986e-11	-2.2016e-10	-1.39529	5.82213e-06	-2.2016e-10	-1.39971	3.33512e-05	-2.2016e-10	-1.3715
158770451	chr5:158770451:T:C	7.9721e-11	-2.2016e-10	-1.50201	5.24862e-06	-2.2016e-10	-1.50342	2.93856e-05	-2.2016e-10	-1.49809
158770461	chr5:158770461:A:G	4.70325e-09	1.52453	1.05094	0.000949976	2.61931	1.07575	0.0433611	3.67628	2.12245
158771121	chr5:158771121:A:C	6.21749e-10	1.02736	-0.475359	9.18365e-05	1.83814	-0.479515	0.00180432	2.72285	-0.103499
158771304	chr5:158771304:T:C	5.20858e-10	1.75249	-1.37755	0.00456488	6.63764	-1.37287	0.0003236	2.21679	-1.31587
158771505	chr5:158771505:C:T	6.77488e-10	-2.2016e-10	0.637854	4.69029e-05	-2.2016e-10	0.686699	0.000341104	-2.2016e-10	0.953598
158771826	chr5:158771826:A:G	3.94624e-09	1.5621	0.837876	0.000796172	2.662	0.856437	0.0354407	3.72482	1.87221
158772248	chr5:158772248:A:G	2.86372e-09	1.52224	0.557099	0.000570608	2.61799	0.567336	0.0235894	3.67413	1.51583
158772685	chr5:158772685:C:T	3.07275e-11	-1.16956	-1.28582	2.69042e-06	-0.887629	-1.28405	2.03203e-05	-0.682104	-1.18486
158773868	chr5:158773868:A:G	1.24322e-10	-2.2016e-10	-1.05766	8.14151e-06	-2.2016e-10	-1.0644	4.9643e-05	-2.2016e-10	-0.973733
158773897	chr5:158773897:G:T	8.16752e-11	-2.2016e-10	-1.47779	5.40733e-06	-2.2016e-10	-1.47362	3.30453e-05	-2.2016e-10	-1.38071
158774047	chr5:158774047:T:C	8.67455e-11	-2.2016e-10	-1.41756	5.68914e-06	-2.2016e-10	-1.42282	3.43029e-05	-2.2016e-10	-1.34336
158774402	chr5:158774402:C:T	3.26272e-11	-0.956851	-1.43854	2.96019e-06	-0.635658	-1.44047	2.04123e-05	-0.407498	-1.45495
158775212	chr5:158775212:T:A	9.19396e-11	-2.2016e-10	-1.35941	6.05253e-06	-2.2016e-10	-1.3609	3.23754e-05	-2.2016e-10	-1.40119
158775283	chr5:158775283:A:C	2.09773e-09	1.54461	0.223462	0.000425441	2.6465	0.245246	0.0157896	3.70919	1.07932
158775521	chr5:158775521:T:C	7.92895e-11	-2.2016e-10	-1.50743	5.2302e-06	-2.2016e-10	-1.50693	2.901e-05	-2.2016e-10	-1.51095
158775593	chr5:158775593:G:C	8.04777e-11	-2.2016e-10	-1.49256	5.28216e-06	-2.2016e-10	-1.49704	3.00204e-05	-2.2016e-10	-1.47671
158775998	chr5:158775998:C:T	4.31774e-11	-1.27853	-0.836691	3.78109e-06	-1.01859	-0.812782	3.70783e-05	-0.814201	-0.451356
158776245	chr5:158776245:AT:A	1.70611e-10	-2.2016e-10	-0.741155	1.144e-05	-2.2016e-10	-0.724264	6.73882e-05	-2.2016e-10	-0.66812
158776496	chr5:158776496:T:C	1.23938e-11	-1.88032	-1.48302	8.36477e-07	-1.85847	-1.48147	4.58296e-06	-1.88534	-1.4709
158776504	chr5:158776504:A:G	6.13787e-10	0.746779	-0.20767	8.68955e-05	1.52313	-0.219808	0.00169609	2.37242	0.185071
158776911	chr5:158776911:G:A	7.94258e-11	-2.2016e-10	-1.50572	5.22024e-06	-2.2016e-10	-1.50884	2.89176e-05	-2.2016e-10	-1.51414
158777106	chr5:158777106:G:T	5.46121e-11	-1.88028	-4.92792e-10	3.55956e-06	-1.89174	-4.92792e-10	2.0129e-05	-1.87643	-4.92792e-10
158777339	chr5:158777339:A:G	1.67506e-11	-1.59338	-1.46873	1.34812e-06	-1.38653	-1.47613	6.33458e-06	-1.5888	-1.44376
158777417	chr5:158777417:A:G	1.56954e-11	-1.76132	-1.36586	9.38481e-07	-1.86079	-1.36408	7.32437e-06	-1.63137	-1.25602
158777762	chr5:158777762:C:T	5.47479e-11	-1.8778	-4.92792e-10	3.56548e-06	-1.89008	-4.92792e-10	2.02163e-05	-1.8721	-4.92792e-10
158778068	chr5:158778068:A:T	1.69102e-10	-2.2016e-10	-0.750036	1.1321e-05	-2.2016e-10	-0.73472	6.08927e-05	-2.2016e-10	-0.769476
158778374	chr5:158778374:G:A	8.02772e-11	-2.2016e-10	-1.49505	5.29607e-06	-2.2016e-10	-1.49442	2.96906e-05	-2.2016e-10	-1.48776
158778557	chr5:158778557:G:A	6.11098e-11	-0.573908	-1.19396	5.81133e-06	-0.215288	-1.18628	5.34562e-05	0.0484674	-0.948193
158779177	chr5:158779177:C:A	7.88899e-11	-2.2016e-10	-1.51249	5.20838e-06	-2.2016e-10	-1.51111	2.94124e-05	-2.2016e-10	-1.49717
158779483	chr5:158779483:C:T	6.22891e-10	0.737	-0.183166	8.76952e-05	1.50706	-0.19457	0.00170696	2.3505	0.213376
158779547	chr5:158779547:A:G	6.57197e-10	-2.2016e-10	0.607445	4.55063e-05	-2.2016e-10	0.656471	0.000329693	-2.2016e-10	0.919571
158779653	chr5:158779653:C:T	7.8915e-11	-2.2016e-10	-1.51217	5.20263e-06	-2.2016e-10	-1.51222	2.90906e-05	-2.2016e-10	-1.50817
158779901	chr5:158779901:C:G	5.31002e-11	-0.397626	-1.51073	5.18815e-06	-0.00466347	-1.51034	3.82199e-05	0.256852	-1.49208
158780267	chr5:158780267:G:C	6.82367e-10	0.970916	-0.325887	9.84016e-05	1.7613	-0.333627	0.00201524	2.63555	0.0943495
158780579	chr5:158780579:G:A	2.35569e-10	0.506302	-0.924835	0.000733486	4.35014	-0.91371	0.000227522	1.30259	-0.753928
158780604	chr5:158780604:T:C	1.4625e-10	-2.2016e-10	-0.895224	9.76894e-06	-2.2016e-10	-0.882172	5.70964e-05	-2.2016e-10	-0.833849
158780831	chr5:158780831:A:G	5.09276e-10	-2.2016e-10	0.352451	3.46623e-05	-2.2016e-10	0.384273	0.000200805	-2.2016e-10	0.423747
158780943	chr5:158780943:T:C	2.71855e-10	-2.2016e-10	-0.27527	1.81169e-05	-2.2016e-10	-0.264536	0.000102239	-2.2016e-10	-0.251278
158780949	chr5:158780949:T:C	4.76264e-11	-0.519281	-1.49787	4.6323e-06	-0.130341	-1.49799	3.33273e-05	0.11843	-1.49064
158781038	chr5:158781038:T:C	2.97346e-10	-2.2016e-10	-0.185643	1.98066e-05	-2.2016e-10	-0.175365	0.000157517	-2.2016e-10	0.180946
158781703	chr5:158781703:T:C	1.20172e-10	-2.2016e-10	-1.09161	7.90488e-06	-2.2016e-10	-1.0939	4.78738e-05	-2.2016e-10	-1.01002
158781924	chr5:158781924:C:T	1.37173e-09	-2.2016e-10	1.34329	9.40397e-05	-2.2016e-10	1.38234	0.000569275	-2.2016e-10	1.46577
158782376	chr5:158782376:T:C	9.07126e-11	-2.2016e-10	-1.37284	5.98881e-06	-2.2016e-10	-1.37149	3.40612e-05	-2.2016e-10	-1.35043
158782506	chr5:158782506:T:A	1.07819e-10	-2.2016e-10	-1.20009	7.1395e-06	-2.2016e-10	-1.19574	4.29382e-05	-2.2016e-10	-1.11883
158782691	chr5:158782691:A:G	1.01778e-10	-2.2016e-10	-1.25775	6.69596e-06	-2.2016e-10	-1.25988	4.39033e-05	-2.2016e-10	-1.0966
158782858	chr5:158782858:C:T	1.02558e-10	-2.2016e-10	-1.25011	6.74726e-06	-2.2016e-10	-1.25224	4.43348e-05	-2.2016e-10	-1.08682
158784067	chr5:158784067:G:GT	3.09306e-10	-2.2016e-10	-0.146208	2.04321e-05	-2.2016e-10	-0.144274	0.000167859	-2.2016e-10	0.244538
158784271	chr5:158784271:C:T	8.14709e-11	-2.2016e-10	-1.48029	5.3777e-06	-2.2016e-10	-1.47912	2.96675e-05	-2.2016e-10	-1.48854
158784705	chr5:158784705:A:G	7.90695e-11	-2.2016e-10	-1.51021	5.21099e-06	-2.2016e-10	-1.51061	2.91973e-05	-2.2016e-10	-1.50451
158784785	chr5:158784785:G:A	9.60418e-11	-2.2016e-10	-1.31575	6.34288e-06	-2.2016e-10	-1.31405	3.62002e-05	-2.2016e-10	-1.28953
158785613	chr5:158785613:A:C	3.5014e-09	2.17621	0.10417	0.000554664	3.0471	0.109879	0.016369	4.04467	0.779891
158786092	chr5:158786092:T:C	7.89748e-11	-2.2016e-10	-1.51141	5.207e-06	-2.2016e-10	-1.51138	2.89293e-05	-2.2016e-10	-1.51373
158786952	chr5:158786952:C:T	1.76319e-10	-2.2016e-10	-0.708246	1.13868e-05	-2.2016e-10	-0.728925	6.90946e-05	-2.2016e-10	-0.643113
158787549	chr5:158787549:A:G	7.90012e-11	-2.2016e-10	-1.51108	5.20335e-06	-2.2016e-10	-1.51208	2.91207e-05	-2.2016e-10	-1.50714
158788303	chr5:158788303:G:A	1.07589e-10	-2.2016e-10	-1.20222	7.13424e-06	-2.2016e-10	-1.19647	4.29522e-05	-2.2016e-10	-1.1185
158788369	chr5:158788369:A:G	9.17067e-10	1.83476	-0.894121	0.000139239	2.66721	-0.892392	0.00305174	3.62591	-0.481032
158788612	chr5:158788612:T:C	7.91876e-10	0.642039	0.151827	0.000109423	1.38828	0.145563	0.00230253	2.22035	0.64283
158788754	chr5:158788754:G:A	8.89687e-11	-2.2016e-10	-1.39225	5.89109e-06	-2.2016e-10	-1.38794	3.42621e-05	-2.2016e-10	-1.34455
158789545	chr5:158789545:C:A	1.37173e-09	-2.2016e-10	1.34329	9.40397e-05	-2.2016e-10	1.38234	0.000569275	-2.2016e-10	1.46577
158789900	chr5:158789900:G:C	8.89375e-11	-2.2016e-10	-1.3926	5.84989e-06	-2.2016e-10	-1.39496	3.66446e-05	-2.2016e-10	-1.27732
158790071	chr5:158790071:C:T	9.40764e-11	-2.2016e-10	-1.33643	6.20447e-06	-2.2016e-10	-1.33611	3.32057e-05	-2.2016e-10	-1.37587
158790234	chr5:158790234:G:C	9.67855e-11	-2.2016e-10	-1.30804	6.42976e-06	-2.2016e-10	-1.30044	3.50782e-05	-2.2016e-10	-1.32101
158790717	chr5:158790717:T:C	8.17563e-11	-2.2016e-10	-1.4768	5.41638e-06	-2.2016e-10	-1.47195	3.13981e-05	-2.2016e-10	-1.43184
158790896	chr5:158790896:C:A	1.03939e-09	1.87229	-0.806441	0.000158971	2.71167	-0.804321	0.00358867	3.67552	-0.368574
158790900	chr5:158790900:A:G	2.25916e-10	-2.2016e-10	-0.460374	1.50391e-05	-2.2016e-10	-0.450725	8.45639e-05	-2.2016e-10	-0.441081
158790902	chr5:158790902:C:G	8.90949e-11	-2.2016e-10	-1.39084	5.85975e-06	-2.2016e-10	-1.39327	3.67343e-05	-2.2016e-10	-1.27488
158791079	chr5:158791079:G:A	1.27023e-10	-2.2016e-10	-1.03617	8.42383e-06	-2.2016e-10	-1.03032	4.82139e-05	-2.2016e-10	-1.00294
158791492	chr5:158791492:G:T	7.97939e-11	-2.2016e-10	-1.50109	5.26244e-06	-2.2016e-10	-1.50079	2.91133e-05	-2.2016e-10	-1.5074
158791773	chr5:158791773:C:G	1.07616e-10	-2.2016e-10	-1.20197	7.1361e-06	-2.2016e-10	-1.19621	4.29643e-05	-2.2016e-10	-1.11822
158792025	chr5:158792025:C:T	8.3413e-11	-2.2016e-10	-1.45674	5.49959e-06	-2.2016e-10	-1.45671	3.10054e-05	-2.2016e-10	-1.44443
158792088	chr5:158792088:T:C	2.40241e-10	-2.2016e-10	-0.398896	1.63632e-05	-2.2016e-10	-0.366344	0.000113462	-2.2016e-10	-0.147119
158792258	chr5:158792258:A:C	7.88062e-11	-2.2016e-10	-1.51355	5.19579e-06	-2.2016e-10	-1.51353	2.89193e-05	-2.2016e-10	-1.51408
158792590	chr5:158792590:G:C	1.01039e-10	-2.2016e-10	-1.26503	6.70541e-06	-2.2016e-10	-1.25847	3.64993e-05	-2.2016e-10	-1.2813
158792803	chr5:158792803:C:T	6.93531e-11	-1.64133	-4.92792e-10	4.17203e-06	-1.73298	-4.92792e-10	2.55005e-05	-1.63989	-4.92792e-10
158793020	chr5:158793020:A:G	6.37205e-10	-2.2016e-10	0.576552	4.42858e-05	-2.2016e-10	0.629285	0.00031981	-2.2016e-10	0.889138
158793185	chr5:158793185:A:G	1.53724e-11	-1.70181	-1.44616	8.46362e-07	-1.88328	-1.4449	7.0985e-06	-1.55165	-1.36706
158795385	chr5:158795385:A:G	5.46893e-10	0.797717	-0.374003	7.71371e-05	1.56926	-0.385057	0.00147191	2.42207	-0.0063473
158795789	chr5:158795789:C:T	3.03438e-10	1.30169	-1.46705	0.00138272	5.53478	-1.46436	0.000187954	1.78065	-1.42304
158795818	chr5:158795818:T:C	2.33935e-10	-2.2016e-10	-0.425495	1.54054e-05	-2.2016e-10	-0.426663	0.000121428	-2.2016e-10	-0.0792699
158795988	chr5:158795988:T:G	6.37752e-10	0.577411	-4.92792e-10	4.08325e-05	0.548098	-4.92792e-10	0.000280134	0.756679	-4.92792e-10
158796932	chr5:158796932:C:T	2.10168e-10	-2.2016e-10	-0.53263	1.3828e-05	-2.2016e-10	-0.534684	0.000107214	-2.2016e-10	-0.20376
158797068	chr5:158797068:G:A	8.39839e-11	-2.2016e-10	-1.44991	5.53802e-06	-2.2016e-10	-1.44974	3.12377e-05	-2.2016e-10	-1.43696
158797547	chr5:158797547:G:A	9.36417e-11	-1.34106	-4.92792e-10	5.40228e-06	-1.47456	-4.92792e-10	3.36997e-05	-1.3611	-4.92792e-10
158797564	chr5:158797564:C:T	7.90838e-11	-2.2016e-10	-1.51003	5.22484e-06	-2.2016e-10	-1.50796	2.96043e-05	-2.2016e-10	-1.49067
158797944	chr5:158797944:G:A	9.47291e-11	-2.2016e-10	-1.32952	6.29542e-06	-2.2016e-10	-1.32156	3.43599e-05	-2.2016e-10	-1.3417
158798051	chr5:158798051:A:G	1.0367e-10	-2.2016e-10	-1.23933	6.82225e-06	-2.2016e-10	-1.24119	3.9949e-05	-2.2016e-10	-1.19099
158799646	chr5:158799646:A:C	4.88747e-10	1.58739	-1.27609	0.00375882	6.33882	-1.26834	0.000316699	2.07122	-1.19186
158799814	chr5:158799814:G:A	4.88658e-10	0.62739	-0.316266	6.74026e-05	1.37611	-0.326804	0.00126632	2.20383	0.0614484
158800362	chr5:158800362:T:C	3.41365e-10	1.31969	-1.36728	0.00227503	5.92946	-1.36109	0.00021325	1.78479	-1.30091
158800457	chr5:158800457:T:C	2.12427e-10	-2.2016e-10	-0.521939	1.39761e-05	-2.2016e-10	-0.524033	0.00010853	-2.2016e-10	-0.191563
158800615	chr5:158800615:G:A	8.15305e-11	-2.2016e-10	-1.47956	5.4022e-06	-2.2016e-10	-1.47457	2.9814e-05	-2.2016e-10	-1.48361
158800683	chr5:158800683:G:C	2.22988e-09	2.02807	-0.198907	0.00034644	2.87979	-0.193464	0.00943945	3.85858	0.415481
158800890	chr5:158800890:G:A	1.30865e-11	-1.83733	-1.47162	9.03111e-07	-1.79207	-1.47122	5.58799e-06	-1.75102	-1.40695
158801105	chr5:158801105:G:A	1.00811e-10	-2.2016e-10	-1.26729	6.67762e-06	-2.2016e-10	-1.26262	3.98889e-05	-2.2016e-10	-1.19249
158801714	chr5:158801714:T:C	2.71545e-10	-2.2016e-10	-0.276412	1.84888e-05	-2.2016e-10	-0.244216	0.000130955	-2.2016e-10	-0.00373204
158801843	chr5:158801843:C:T	1.17747e-10	-2.2016e-10	-1.112	7.78968e-06	-2.2016e-10	-1.10858	4.72763e-05	-2.2016e-10	-1.02258
158801848	chr5:158801848:G:A	7.88056e-11	-2.2016e-10	-1.51355	5.19569e-06	-2.2016e-10	-1.51355	2.89195e-05	-2.2016e-10	-1.51407
158801992	chr5:158801992:T:A	9.38814e-10	1.89847	-0.934396	0.000143053	2.73552	-0.933686	0.00311258	3.69975	-0.535137
158802757	chr5:158802757:G:A	8.46975e-11	-2.2016e-10	-1.44145	5.58383e-06	-2.2016e-10	-1.44151	3.15256e-05	-2.2016e-10	-1.42779
158802773	chr5:158802773:G:A	4.419e-10	0.480418	-0.269873	5.97053e-05	1.20951	-0.281475	0.00110502	2.01669	0.112338
158802816	chr5:158802816:C:T	7.42671e-10	1.67754	-0.947826	0.000110599	2.49133	-0.946799	0.0023383	3.431	-0.552412
158802872	chr5:158802872:C:T	7.87589e-11	-2.2016e-10	-1.51415	5.19387e-06	-2.2016e-10	-1.5139	2.9155e-05	-2.2016e-10	-1.50596
158803097	chr5:158803097:G:C	8.35334e-11	-2.2016e-10	-1.45529	5.50629e-06	-2.2016e-10	-1.45549	3.10456e-05	-2.2016e-10	-1.44313
158803285	chr5:158803285:T:C	8.00844e-11	-2.2016e-10	-1.49746	5.27183e-06	-2.2016e-10	-1.499	2.9547e-05	-2.2016e-10	-1.49261
158803361	chr5:158803361:T:G	8.56247e-11	-2.2016e-10	-1.43056	5.64834e-06	-2.2016e-10	-1.43002	3.20415e-05	-2.2016e-10	-1.41156
158803675	chr5:158803675:TAAAC:T	1.09312e-10	-1.18633	-4.92792e-10	8.78311e-06	-0.98855	-4.92792e-10	3.96357e-05	-1.19886	-4.92792e-10
158804983	chr5:158804983:T:G	8.28922e-11	-2.2016e-10	-1.463	5.46384e-06	-2.2016e-10	-1.46323	3.07817e-05	-2.2016e-10	-1.45167
158805506	chr5:158805506:A:G	1.04408e-10	-2.2016e-10	-1.23223	6.91457e-06	-2.2016e-10	-1.22775	4.14673e-05	-2.2016e-10	-1.15368
158805523	chr5:158805523:G:A	5.37028e-11	-1.89707	-4.92792e-10	3.56462e-06	-1.89032	-4.92792e-10	1.97128e-05	-1.89732	-4.92792e-10
158805793	chr5:158805793:A:T	8.81271e-11	-2.2016e-10	-1.40176	5.7628e-06	-2.2016e-10	-1.40996	3.49267e-05	-2.2016e-10	-1.32534
158805839	chr5:158805839:A:G	2.42383e-10	0.509782	-0.899802	0.000732608	4.32615	-0.89092	0.000238464	1.32394	-0.728308
158805908	chr5:158805908:C:A	7.98771e-11	-2.2016e-10	-1.50005	5.28326e-06	-2.2016e-10	-1.49684	3.02613e-05	-2.2016e-10	-1.46872
158806509	chr5:158806509:T:C	1.00446e-10	-2.2016e-10	-1.27091	6.60437e-06	-2.2016e-10	-1.27365	3.49752e-05	-2.2016e-10	-1.32395
158806633	chr5:158806633:T:C	8.57263e-11	-2.2016e-10	-1.42938	5.65121e-06	-2.2016e-10	-1.42951	3.19374e-05	-2.2016e-10	-1.41481
158806724	chr5:158806724:C:G	5.34312e-10	0.718644	-0.318202	7.43442e-05	1.47653	-0.329204	0.00141348	2.31731	0.0579036
158807258	chr5:158807258:A:C	5.26518e-10	0.739696	-0.353949	7.37443e-05	1.50399	-0.36477	0.00139675	2.34728	0.016041
158807395	chr5:158807395:G:A	7.96613e-11	-2.2016e-10	-1.50275	5.24752e-06	-2.2016e-10	-1.50362	2.9136e-05	-2.2016e-10	-1.50662
158808072	chr5:158808072:T:C	8.63788e-11	-2.2016e-10	-1.4218	5.69639e-06	-2.2016e-10	-1.42155	3.22138e-05	-2.2016e-10	-1.4062
158808717	chr5:158808717:C:T	4.56032e-10	0.51516	-0.273136	6.2016e-05	1.25013	-0.284118	0.00115045	2.06001	0.109309
158809781	chr5:158809781:T:C	8.52759e-11	-2.2016e-10	-1.43465	5.6218e-06	-2.2016e-10	-1.43473	3.17568e-05	-2.2016e-10	-1.42048
158809839	chr5:158809839:T:C	2.46663e-10	-2.2016e-10	-0.372517	1.62564e-05	-2.2016e-10	-0.372895	0.000129231	-2.2016e-10	-0.0169914
158810100	chr5:158810100:A:G	1.36383e-10	-2.2016e-10	-0.965071	9.09685e-06	-2.2016e-10	-0.953452	4.92229e-05	-2.2016e-10	-0.982231
158810137	chr5:158810137:C:T	7.87723e-11	-2.2016e-10	-1.51398	5.1934e-06	-2.2016e-10	-1.51399	2.89294e-05	-2.2016e-10	-1.51373
158810259	chr5:158810259:C:T	1.99567e-10	-2.2016e-10	-0.58439	1.33577e-05	-2.2016e-10	-0.569287	7.14464e-05	-2.2016e-10	-0.609642
158810298	chr5:158810298:C:T	5.42638e-11	-1.88668	-4.92792e-10	3.54906e-06	-1.8947	-4.92792e-10	2.00005e-05	-1.88283	-4.92792e-10
158810428	chr5:158810428:A:G	9.30357e-11	-2.2016e-10	-1.34756	6.11398e-06	-2.2016e-10	-1.3508	3.88687e-05	-2.2016e-10	-1.2184
158810485	chr5:158810485:C:T	4.933e-11	-0.467953	-1.51405	4.76071e-06	-0.0869865	-1.514	3.4005e-05	0.161877	-1.51396
158810930	chr5:158810930:C:T	9.05966e-11	-2.2016e-10	-1.37412	5.96523e-06	-2.2016e-10	-1.37543	3.37267e-05	-2.2016e-10	-1.3603
158810969	chr5:158810969:T:C	7.95138e-11	-2.2016e-10	-1.50461	5.26498e-06	-2.2016e-10	-1.5003	2.91314e-05	-2.2016e-10	-1.50677
158811093	chr5:158811093:A:G	2.65513e-10	0.0845307	-0.383404	3.45519e-05	0.752436	-0.371354	0.000567524	1.48744	-0.0247502
158811102	chr5:158811102:T:C	2.05067e-10	-2.2016e-10	-0.557203	1.32682e-05	-2.2016e-10	-0.576008	8.0892e-05	-2.2016e-10	-0.485474
158811380	chr5:158811380:T:C	1.3162e-11	-1.83074	-1.47247	9.7488e-07	-1.71436	-1.47246	4.94609e-06	-1.82174	-1.45826
158811543	chr5:158811543:T:G	1.68563e-10	-2.2016e-10	-0.753228	1.12316e-05	-2.2016e-10	-0.742646	6.96007e-05	-2.2016e-10	-0.635815
158812065	chr5:158812065:G:A	1.69412e-10	-2.2016e-10	-0.748204	1.13294e-05	-2.2016e-10	-0.733982	6.46636e-05	-2.2016e-10	-0.70939
158812203	chr5:158812203:A:G	7.94045e-11	-2.2016e-10	-1.50598	5.23701e-06	-2.2016e-10	-1.50563	2.93904e-05	-2.2016e-10	-1.49792
158812329	chr5:158812329:C:T	9.23454e-11	-2.2016e-10	-1.355	6.05906e-06	-2.2016e-10	-1.35983	3.51065e-05	-2.2016e-10	-1.3202
158813039	chr5:158813039:T:G	5.2798e-11	-0.40306	-1.51101	5.12992e-06	-0.0156653	-1.51063	3.67177e-05	0.237688	-1.51302
158813129	chr5:158813129:T:C	5.7316e-11	-0.327151	-1.50481	5.63203e-06	0.071248	-1.50416	4.04118e-05	0.329176	-1.50864
158813982	chr5:158813982:A:G	8.21633e-11	-2.2016e-10	-1.47183	5.45376e-06	-2.2016e-10	-1.46508	3.12745e-05	-2.2016e-10	-1.43579
158814209	chr5:158814209:G:A	5.52967e-10	-2.2016e-10	0.434761	3.80934e-05	-2.2016e-10	0.47866	0.000221477	-2.2016e-10	0.521728
158814212	chr5:158814212:G:A	7.87957e-11	-2.2016e-10	-1.51368	5.19503e-06	-2.2016e-10	-1.51368	2.90097e-05	-2.2016e-10	-1.51096
158814718	chr5:158814718:T:C	1.29019e-10	-2.2016e-10	-1.02058	8.50447e-06	-2.2016e-10	-1.02079	4.43182e-05	-2.2016e-10	-1.08719
158814860	chr5:158814860:C:T	7.8759e-11	-2.2016e-10	-1.51415	5.19265e-06	-2.2016e-10	-1.51414	2.89311e-05	-2.2016e-10	-1.51367
158815230	chr5:158815230:T:C	2.33824e-11	-1.60843	-1.12012	1.37428e-06	-1.70853	-1.13492	8.97266e-06	-1.59682	-1.08758
158815295	chr5:158815295:G:T	3.02249e-11	-1.8057	-0.666177	2.09163e-06	-1.77208	-0.651355	1.17141e-05	-1.82223	-0.59557
158815537	chr5:158815537:G:A	7.88478e-10	1.87143	-1.08187	0.000161344	2.99538	-1.07322	0.00367399	4.04222	-0.711774
158815965	chr5:158815965:G:C	3.17467e-10	-2.2016e-10	-0.120164	2.16878e-05	-2.2016e-10	-0.0846309	0.000129147	-2.2016e-10	-0.0176348
158816110	chr5:158816110:T:C	8.09346e-11	-2.2016e-10	-1.4869	5.33438e-06	-2.2016e-10	-1.48721	2.99481e-05	-2.2016e-10	-1.47912
158816113	chr5:158816113:T:C	5.76226e-11	-1.82662	-4.92792e-10	3.96342e-06	-1.78427	-4.92792e-10	2.44346e-05	-1.68259	-4.92792e-10
158816363	chr5:158816363:C:T	1.91724e-10	-2.2016e-10	-0.624484	1.27642e-05	-2.2016e-10	-0.614734	9.47287e-05	-2.2016e-10	-0.327572
158816444	chr5:158816444:G:A	3.6447e-10	-2.2016e-10	0.0179063	2.42047e-05	-2.2016e-10	0.025165	0.000130041	-2.2016e-10	-0.0107377
158816934	chr5:158816934:G:A	1.51437e-10	-2.2016e-10	-0.860371	1.02672e-05	-2.2016e-10	-0.832422	5.99407e-05	-2.2016e-10	-0.785234
158816985	chr5:158816985:G:A	5.65021e-11	-1.84626	-4.92792e-10	3.81116e-06	-1.82345	-4.92792e-10	2.0568e-05	-1.85485	-4.92792e-10
158817075	chr5:158817075:C:T	1.22208e-11	-1.87188	-1.50552	9.44332e-07	-1.7134	-1.50526	4.93916e-06	-1.81265	-1.46874
158817216	chr5:158817216:C:T	7.89344e-11	-2.2016e-10	-1.51192	5.20273e-06	-2.2016e-10	-1.5122	2.91931e-05	-2.2016e-10	-1.50466
158817508	chr5:158817508:G:A	9.73605e-11	-2.2016e-10	-1.30212	6.46187e-06	-2.2016e-10	-1.29546	4.15566e-05	-2.2016e-10	-1.15153
158818054	chr5:158818054:A:G	9.30494e-11	-2.2016e-10	-1.34741	6.06875e-06	-2.2016e-10	-1.35823	3.7366e-05	-2.2016e-10	-1.25783
158818626	chr5:158818626:A:C	1.4259e-11	-1.89209	-1.33106	1.30878e-06	-1.55935	-1.33294	6.25148e-06	-1.85395	-1.19182
158818681	chr5:158818681:C:A	7.90604e-11	-2.2016e-10	-1.51033	5.21404e-06	-2.2016e-10	-1.51003	2.89213e-05	-2.2016e-10	-1.51401
158818827	chr5:158818827:G:T	1.19655e-10	-2.2016e-10	-1.09592	7.89341e-06	-2.2016e-10	-1.09535	4.55108e-05	-2.2016e-10	-1.06064
158819642	chr5:158819642:T:C	6.87783e-10	2.05193	-1.39899	0.000141753	3.18825	-1.39554	0.00285153	4.26093	-1.1839
158819777	chr5:158819777:A:C	4.74029e-11	-0.511297	-1.51056	4.56238e-06	-0.133379	-1.51016	3.23536e-05	0.11087	-1.51273
158820034	chr5:158820034:G:A	1.51501e-10	-2.2016e-10	-0.85995	1.0104e-05	-2.2016e-10	-0.848448	5.57116e-05	-2.2016e-10	-0.858401
158820530	chr5:158820530:G:A	9.39397e-11	-1.33789	-4.92792e-10	5.37688e-06	-1.47927	-4.92792e-10	3.44574e-05	-1.33887	-4.92792e-10
158820634	chr5:158820634:TTG:T	8.77759e-11	-2.2016e-10	-1.40575	5.78706e-06	-2.2016e-10	-1.40576	3.58005e-05	-2.2016e-10	-1.30063
158821080	chr5:158821080:C:T	1.05787e-10	-2.2016e-10	-1.21911	7.03372e-06	-2.2016e-10	-1.21066	3.82615e-05	-2.2016e-10	-1.23415
158821953	chr5:158821953:C:T	7.96542e-11	-2.2016e-10	-1.50284	5.27226e-06	-2.2016e-10	-1.49892	3.00068e-05	-2.2016e-10	-1.47717
158822053	chr5:158822053:G:C	1.79655e-10	-2.2016e-10	-0.689498	1.19634e-05	-2.2016e-10	-0.679531	8.77681e-05	-2.2016e-10	-0.403891
158822080	chr5:158822080:G:A	7.9781e-11	-2.2016e-10	-1.50125	5.28214e-06	-2.2016e-10	-1.49705	3.00928e-05	-2.2016e-10	-1.4743
158822480	chr5:158822480:A:G	1.7121e-10	-2.2016e-10	-0.737647	1.14191e-05	-2.2016e-10	-0.726089	6.27796e-05	-2.2016e-10	-0.738959
158822629	chr5:158822629:A:C	8.05204e-11	-1.49203	-4.92792e-10	5.86649e-06	-1.39212	-4.92792e-10	2.83316e-05	-1.53461	-4.92792e-10
158823066	chr5:158823066:A:G	8.1246e-11	-2.2016e-10	-1.48306	5.36733e-06	-2.2016e-10	-1.48105	3.19483e-05	-2.2016e-10	-1.41447
158823093	chr5:158823093:A:G	3.75656e-10	-2.2016e-10	0.0481364	2.56445e-05	-2.2016e-10	0.0829488	0.000153572	-2.2016e-10	0.155582
158825141	chr5:158825141:C:A	9.90937e-11	-2.2016e-10	-1.28447	6.58644e-06	-2.2016e-10	-1.27637	3.79361e-05	-2.2016e-10	-1.24269
158825560	chr5:158825560:AAAT:A	5.93474e-11	-1.79713	-4.92792e-10	4.39184e-06	-1.68163	-4.92792e-10	2.20708e-05	-1.78434	-4.92792e-10
158825972	chr5:158825972:T:C	1.05121e-10	-2.2016e-10	-1.22542	6.96381e-06	-2.2016e-10	-1.22065	4.15652e-05	-2.2016e-10	-1.15133
158826226	chr5:158826226:G:A	1.8709e-11	-1.47815	-1.47338	1.03121e-06	-1.6527	-1.47794	7.17746e-06	-1.44537	-1.46228
158826231	chr5:158826231:C:T	3.32073e-10	1.43744	-1.51262	4.81453e-05	2.22575	-1.51291	0.000653389	3.09857	-1.49499
158826263	chr5:158826263:ATC:A	1.28217e-11	-1.89417	-1.43523	9.359e-07	-1.7999	-1.42773	4.63284e-06	-1.88271	-1.46271
158827173	chr5:158827173:A:G	1.40028e-10	-0.938693	-4.92792e-10	8.18605e-06	-1.05895	-4.92792e-10	5.52112e-05	-0.867423	-4.92792e-10
158827286	chr5:158827286:T:C	1.09101e-10	-2.2016e-10	-1.18826	7.2312e-06	-2.2016e-10	-1.18297	4.3355e-05	-2.2016e-10	-1.10917
158827796	chr5:158827796:C:A	2.11838e-11	-1.84652	-0.980782	2.98717e-06	-1.10473	-0.96233	7.9758e-06	-1.88698	-0.915202
158827879	chr5:158827879:T:A	2.23049e-10	0.504075	-0.977223	0.000714918	4.3763	-0.965508	0.000213728	1.30325	-0.817136
158828038	chr5:158828038:T:A	1.86374e-11	-1.86074	-1.09463	2.51967e-06	-1.15268	-1.08457	7.10737e-06	-1.89287	-1.02459
158828720	chr5:158828720:T:C	9.93907e-11	-2.2016e-10	-1.28148	6.54883e-06	-2.2016e-10	-1.28209	3.85323e-05	-2.2016e-10	-1.22709
158829050	chr5:158829050:G:C	5.54329e-11	-0.424116	-1.44125	5.05135e-06	-0.101612	-1.44011	3.55167e-05	0.143964	-1.45255
158829743	chr5:158829743:T:A	1.14119e-10	-2.2016e-10	-1.14329	7.5573e-06	-2.2016e-10	-1.13887	4.53463e-05	-2.2016e-10	-1.06426
158829759	chr5:158829759:T:C	1.76178e-10	0.799027	-1.50807	0.00065867	4.83571	-1.50687	0.000155499	1.65445	-1.4864
158830018	chr5:158830018:G:A	8.01452e-11	-2.2016e-10	-1.4967	5.27152e-06	-2.2016e-10	-1.49906	2.9474e-05	-2.2016e-10	-1.49508
158830145	chr5:158830145:G:A	2.19659e-11	-1.83236	-0.958693	3.27262e-06	-1.03007	-0.945721	8.70143e-06	-1.87873	-0.836369
158830347	chr5:158830347:A:T	3.32783e-11	-1.8337	-0.541935	4.89105e-06	-1.03936	-0.534612	1.27807e-05	-1.88079	-0.449863
158830525	chr5:158830525:T:C	2.48813e-11	-1.88017	-0.786255	3.10923e-06	-1.24299	-0.784017	1.14183e-05	-1.89715	-0.54622
158830552	chr5:158830552:A:G	3.34285e-11	-1.82312	-0.548009	5.0433e-06	-1.00268	-0.540644	1.27718e-05	-1.87537	-0.45598
158830835	chr5:158830835:C:T	7.98812e-11	-2.2016e-10	-1.5	5.25804e-06	-2.2016e-10	-1.50162	3.03225e-05	-2.2016e-10	-1.4667
158830869	chr5:158830869:G:A	1.01574e-10	-2.2016e-10	-1.25975	6.62974e-06	-2.2016e-10	-1.26981	3.91437e-05	-2.2016e-10	-1.21135
158831040	chr5:158831040:T:C	3.20605e-11	-1.8394	-0.573509	4.63762e-06	-1.06097	-0.566206	1.23311e-05	-1.88368	-0.482778
158831389	chr5:158831389:C:T	2.24489e-10	-2.2016e-10	-0.466712	1.47049e-05	-2.2016e-10	-0.473201	8.61253e-05	-2.2016e-10	-0.422786
158831453	chr5:158831453:C:T	1.95264e-11	-1.8842	-1.02457	2.36908e-06	-1.27044	-1.02844	8.51437e-06	-1.89732	-0.839511
158831613	chr5:158831613:T:C	1.4258e-10	-0.920635	-4.92792e-10	1.07172e-05	-0.789534	-4.92792e-10	6.45699e-05	-0.710841	-4.92792e-10
158831703	chr5:158831703:T:C	1.10801e-10	-2.2016e-10	-1.17281	7.33389e-06	-2.2016e-10	-1.16887	4.38939e-05	-2.2016e-10	-1.09681
158831728	chr5:158831728:C:T	8.18719e-11	-2.2016e-10	-1.47538	5.36875e-06	-2.2016e-10	-1.48079	3.01589e-05	-2.2016e-10	-1.47211
158831886	chr5:158831886:A:G	9.02994e-11	-2.2016e-10	-1.37741	5.93361e-06	-2.2016e-10	-1.38075	3.24623e-05	-2.2016e-10	-1.39851
158831961	chr5:158831961:T:C	2.0815e-10	0.921873	-1.46415	0.000825641	5.01903	-1.46425	0.000177658	1.78916	-1.48789
158832016	chr5:158832016:T:C	3.30795e-11	-1.83968	-0.541941	4.77182e-06	-1.06408	-0.534573	1.27442e-05	-1.88396	-0.449554
158832037	chr5:158832037:A:G	9.35009e-11	-2.2016e-10	-1.34257	6.18584e-06	-2.2016e-10	-1.33912	3.52869e-05	-2.2016e-10	-1.31508
158832241	chr5:158832241:C:T	1.14751e-10	-2.2016e-10	-1.13778	7.59964e-06	-2.2016e-10	-1.13328	4.5625e-05	-2.2016e-10	-1.05813
158832691	chr5:158832691:T:G	1.9147e-10	0.545418	-1.17122	0.000625454	4.44027	-1.16318	0.000178471	1.34948	-1.04364
158832694	chr5:158832694:C:T	8.18704e-11	-2.2016e-10	-1.4754	5.36864e-06	-2.2016e-10	-1.4808	3.01582e-05	-2.2016e-10	-1.47213
158832803	chr5:158832803:C:G	1.34703e-10	-2.2016e-10	-0.977464	9.1574e-06	-2.2016e-10	-0.946818	5.57774e-05	-2.2016e-10	-0.85722
158832919	chr5:158832919:T:C	7.87889e-11	-2.2016e-10	-1.51377	5.19579e-06	-2.2016e-10	-1.51353	2.9254e-05	-2.2016e-10	-1.50257
158833006	chr5:158833006:C:T	8.16326e-11	-2.2016e-10	-1.47831	5.41134e-06	-2.2016e-10	-1.47288	2.97095e-05	-2.2016e-10	-1.48712
158833114	chr5:158833114:A:T	7.17582e-11	-1.60724	-4.92792e-10	0.842813	10.4831	-4.92792e-10	2.86411e-05	-1.52375	-4.92792e-10
158833221	chr5:158833221:G:A	9.08785e-11	-2.2016e-10	-1.37102	5.93094e-06	-2.2016e-10	-1.3812	3.42833e-05	-2.2016e-10	-1.34393
158833915	chr5:158833915:C:A	7.95862e-11	-2.2016e-10	-1.5037	5.22685e-06	-2.2016e-10	-1.50757	2.89263e-05	-2.2016e-10	-1.51384
158834155	chr5:158834155:C:T	1.70605e-11	-1.52998	-1.5138	7.81657e-07	-1.89378	-1.51394	7.39096e-06	-1.37387	-1.50447
158834248	chr5:158834248:C:T	1.57796e-11	-1.89728	-1.22454	1.60899e-06	-1.45524	-1.23054	6.79044e-06	-1.88218	-1.08089
158834346	chr5:158834346:T:C	8.18959e-11	-2.2016e-10	-1.47509	5.3702e-06	-2.2016e-10	-1.48052	3.01682e-05	-2.2016e-10	-1.4718
158834429	chr5:158834429:T:A	8.49041e-11	-2.2016e-10	-1.43902	5.60625e-06	-2.2016e-10	-1.4375	3.27904e-05	-2.2016e-10	-1.38845
158834462	chr5:158834462:C:T	7.92713e-11	-2.2016e-10	-1.50766	5.21097e-06	-2.2016e-10	-1.51061	2.89178e-05	-2.2016e-10	-1.51413
158834467	chr5:158834467:T:C	2.70511e-11	-1.81334	-0.769468	4.1609e-06	-0.975414	-0.760235	1.02198e-05	-1.87035	-0.683917
158834795	chr5:158834795:G:T	1.29112e-10	-2.2016e-10	-1.01986	8.76897e-06	-2.2016e-10	-0.990161	5.32328e-05	-2.2016e-10	-0.903914
158834841	chr5:158834841:A:G	5.71219e-11	-1.83535	-4.92792e-10	3.71412e-06	-1.84924	-4.92792e-10	2.12474e-05	-1.82236	-4.92792e-10
158835286	chr5:158835286:C:CA	8.63522e-11	-2.2016e-10	-1.4221	5.68164e-06	-2.2016e-10	-1.42414	3.33551e-05	-2.2016e-10	-1.37138
158835348	chr5:158835348:G:C	7.95793e-11	-2.2016e-10	-1.50378	5.2265e-06	-2.2016e-10	-1.50764	2.89258e-05	-2.2016e-10	-1.51385
158835355	chr5:158835355:T:C	8.85825e-11	-2.2016e-10	-1.3966	5.89827e-06	-2.2016e-10	-1.38672	3.21535e-05	-2.2016e-10	-1.40807
158835411	chr5:158835411:A:G	8.23238e-11	-2.2016e-10	-1.46988	5.46218e-06	-2.2016e-10	-1.46353	3.01414e-05	-2.2016e-10	-1.47269
158836041	chr5:158836041:T:C	9.61516e-11	-2.2016e-10	-1.31461	6.31461e-06	-2.2016e-10	-1.31851	3.44566e-05	-2.2016e-10	-1.33889
158836136	chr5:158836136:G:A	7.14071e-10	1.09028	-0.399835	0.000123447	2.04382	-0.38939	0.00234086	2.9698	-0.0901119
158836378	chr5:158836378:GACAA:G	8.13624e-11	-2.2016e-10	-1.48163	5.35114e-06	-2.2016e-10	-1.48407	3.12681e-05	-2.2016e-10	-1.43599
158836472	chr5:158836472:T:G	2.13184e-10	0.76571	-1.28409	0.000793756	4.79438	-1.27899	0.000201447	1.60541	-1.17847
158837012	chr5:158837012:A:G	1.61404e-11	-1.8963	-1.20291	1.76449e-06	-1.39757	-1.19595	6.72239e-06	-1.88963	-1.08352
158837407	chr5:158837407:CT:C	9.14216e-11	-2.2016e-10	-1.36506	5.97812e-06	-2.2016e-10	-1.37328	3.4623e-05	-2.2016e-10	-1.33407
158837491	chr5:158837491:C:G	1.11299e-10	-2.2016e-10	-1.16832	7.39485e-06	-2.2016e-10	-1.1606	4.26261e-05	-2.2016e-10	-1.12612
158837580	chr5:158837580:A:G	9.62736e-11	-2.2016e-10	-1.31334	6.3226e-06	-2.2016e-10	-1.31725	3.44976e-05	-2.2016e-10	-1.3377
158838067	chr5:158838067:T:C	1.27386e-10	-2.2016e-10	-1.03331	8.64366e-06	-2.2016e-10	-1.00455	5.23998e-05	-2.2016e-10	-0.919686
158838482	chr5:158838482:A:C	8.80687e-11	-2.2016e-10	-1.40242	5.84604e-06	-2.2016e-10	-1.39562	3.2052e-05	-2.2016e-10	-1.41123
158838660	chr5:158838660:C:T	7.88386e-11	-2.2016e-10	-1.51314	5.20076e-06	-2.2016e-10	-1.51258	2.8942e-05	-2.2016e-10	-1.5133
158838891	chr5:158838891:A:AGCCAT	2.23563e-10	1.03321	-1.50405	0.000954577	5.20357	-1.50369	0.000198583	1.92519	-1.51257
158839278	chr5:158839278:A:G	9.09945e-11	-2.2016e-10	-1.36974	6.03535e-06	-2.2016e-10	-1.36375	3.45189e-05	-2.2016e-10	-1.33708
158839615	chr5:158839615:TCAAA:T	1.0883e-10	-2.2016e-10	-1.19075	7.20646e-06	-2.2016e-10	-1.1864	4.30591e-05	-2.2016e-10	-1.11602
158839819	chr5:158839819:C:T	8.36833e-11	-2.2016e-10	-1.4535	5.5436e-06	-2.2016e-10	-1.44874	3.02831e-05	-2.2016e-10	-1.468
158840461	chr5:158840461:T:G	5.69837e-11	-1.83777	-4.92792e-10	4.30254e-06	-1.70218	-4.92792e-10	2.13609e-05	-1.81703	-4.92792e-10
158840465	chr5:158840465:G:A	1.2245e-11	-1.87649	-1.49893	8.49685e-07	-1.82571	-1.49856	4.70659e-06	-1.83177	-1.49785
158840545	chr5:158840545:T:A	8.04718e-11	-2.2016e-10	-1.49263	5.27615e-06	-2.2016e-10	-1.49818	2.90432e-05	-2.2016e-10	-1.5098
158840867	chr5:158840867:T:C	1.2543e-10	-2.2016e-10	-1.04879	8.51249e-06	-2.2016e-10	-1.01985	5.15283e-05	-2.2016e-10	-0.936459
158840950	chr5:158840950:C:T	1.54242e-11	-1.85388	-1.29072	1.01501e-06	-1.85645	-1.29003	5.69421e-06	-1.79141	-1.34773
158840963	chr5:158840963:G:A	1.01411e-10	-2.2016e-10	-1.26136	6.7377e-06	-2.2016e-10	-1.25366	3.85332e-05	-2.2016e-10	-1.22707
158841307	chr5:158841307:T:C	7.26509e-11	-1.59487	-4.92792e-10	4.41618e-06	-1.67611	-4.92792e-10	2.73991e-05	-1.56808	-4.92792e-10
158841329	chr5:158841329:C:A	2.27373e-10	-2.2016e-10	-0.453945	1.54221e-05	-2.2016e-10	-0.425578	9.15752e-05	-2.2016e-10	-0.361429
158841418	chr5:158841418:C:T	1.19425e-11	-1.88984	-1.5106	8.68647e-07	-1.79183	-1.51037	4.53315e-06	-1.85704	-1.51013
158841746	chr5:158841746:G:C	3.28786e-11	-1.7003	-0.687421	2.92504e-06	-1.39642	-0.691651	2.10179e-05	-1.39333	-0.439879
158842390	chr5:158842390:A:G	9.15608e-11	-2.2016e-10	-1.36354	6.07542e-06	-2.2016e-10	-1.35713	3.45402e-05	-2.2016e-10	-1.33647
158842726	chr5:158842726:G:A	1.19315e-11	-1.88909	-1.51227	8.64467e-07	-1.79544	-1.51159	4.61736e-06	-1.85407	-1.49469
158843007	chr5:158843007:C:T	1.39148e-11	-1.79561	-1.45198	9.59808e-07	-1.74908	-1.45333	5.11615e-06	-1.8085	-1.43768
158843064	chr5:158843064:A:C	8.35323e-11	-2.2016e-10	-1.45531	5.50827e-06	-2.2016e-10	-1.45513	3.0419e-05	-2.2016e-10	-1.46352
158843217	chr5:158843217:A:C	1.19771e-11	-1.89089	-1.50665	1.00689e-06	-1.64928	-1.50524	4.34641e-06	-1.89642	-1.51282
158843756	chr5:158843756:C:T	6.4449e-11	-1.71466	-4.92792e-10	4.44101e-06	-1.6705	-4.92792e-10	2.3428e-05	-1.72466	-4.92792e-10
158843909	chr5:158843909:C:T	9.58813e-11	-2.2016e-10	-1.31743	6.34539e-06	-2.2016e-10	-1.31365	3.50354e-05	-2.2016e-10	-1.32223
158844277	chr5:158844277:T:C	2.33965e-10	-2.2016e-10	-0.425368	1.59607e-05	-2.2016e-10	-0.391249	9.51001e-05	-2.2016e-10	-0.323659
158844286	chr5:158844286:T:C	1.08297e-10	-2.2016e-10	-1.19566	7.19031e-06	-2.2016e-10	-1.18865	4.29193e-05	-2.2016e-10	-1.11927
158844323	chr5:158844323:A:G	8.20773e-11	-2.2016e-10	-1.47288	5.36902e-06	-2.2016e-10	-1.48073	2.93526e-05	-2.2016e-10	-1.49921
158844330	chr5:158844330:A:C	8.09288e-11	-2.2016e-10	-1.48697	5.30223e-06	-2.2016e-10	-1.49325	2.91232e-05	-2.2016e-10	-1.50705
158844551	chr5:158844551:C:T	1.0174e-10	-2.2016e-10	-1.25812	6.75862e-06	-2.2016e-10	-1.25056	3.8648e-05	-2.2016e-10	-1.22409
158844672	chr5:158844672:T:C	1.20071e-11	-1.89613	-1.49891	9.05483e-07	-1.76512	-1.49554	4.37059e-06	-1.89436	-1.50933
158845033	chr5:158845033:G:A	1.20503e-10	-2.2016e-10	-1.08886	7.85585e-06	-2.2016e-10	-1.10012	4.31889e-05	-2.2016e-10	-1.11301
158845075	chr5:158845075:T:C	8.0386e-11	-0.103064	-1.39063	7.48046e-06	0.252973	-1.40206	5.19784e-05	0.51276	-1.44052
158845122	chr5:158845122:T:G	3.64543e-11	-1.04837	-1.23611	1.34468e-05	0.672576	-1.23522	2.21701e-05	-0.648067	-1.13178
158845529	chr5:158845529:T:C	8.0952e-11	-2.2016e-10	-1.48668	5.30337e-06	-2.2016e-10	-1.49304	2.91259e-05	-2.2016e-10	-1.50696
158845533	chr5:158845533:T:G	3.09707e-11	-1.72478	-0.722722	2.70535e-06	-1.43769	-0.728453	1.92691e-05	-1.4358	-0.48428
158845949	chr5:158845949:C:T	7.63088e-11	-1.54575	-4.92792e-10	5.40041e-06	-1.47491	-4.92792e-10	2.73525e-05	-1.56978	-4.92792e-10
158846076	chr5:158846076:G:A	1.27001e-10	-2.2016e-10	-1.03634	8.62587e-06	-2.2016e-10	-1.00661	5.22557e-05	-2.2016e-10	-0.92244
158847063	chr5:158847063:T:C	2.9036e-11	-0.999046	-1.51295	1.10643e-05	0.755631	-1.51329	1.62513e-05	-0.587365	-1.50305
158847483	chr5:158847483:A:G	1.18525e-11	-1.89407	-1.51393	9.74812e-07	-1.67284	-1.51405	4.38636e-06	-1.89445	-1.50564
158847532	chr5:158847532:T:C	1.04859e-10	-2.2016e-10	-1.22792	6.95626e-06	-2.2016e-10	-1.22174	4.1379e-05	-2.2016e-10	-1.15582
158847576	chr5:158847576:G:A	3.04245e-11	-1.72075	-0.744542	2.67284e-06	-1.42883	-0.749413	1.8992e-05	-1.42698	-0.50759
158847757	chr5:158847757:G:C	2.26061e-09	-2.2016e-10	1.84285	0.000157311	-2.2016e-10	1.89685	0.00093356	-2.2016e-10	1.96042
158847954	chr5:158847954:C:T	7.9955e-11	-2.2016e-10	-1.49907	5.25209e-06	-2.2016e-10	-1.50276	2.91367e-05	-2.2016e-10	-1.50659
158848104	chr5:158848104:G:A	2.83974e-10	1.04264	-1.27429	0.000102872	2.73346	-1.26135	0.000171778	1.45946	-1.19185
158848311	chr5:158848311:T:TA	3.13737e-11	-0.927468	-1.5071	1.25838e-05	0.878959	-1.50793	1.797e-05	-0.499871	-1.49002
158848449	chr5:158848449:C:T	8.00092e-11	-2.2016e-10	-1.4984	5.25054e-06	-2.2016e-10	-1.50305	2.89764e-05	-2.2016e-10	-1.51211
158849105	chr5:158849105:C:G	7.98147e-11	-2.2016e-10	-1.50083	5.2655e-06	-2.2016e-10	-1.5002	2.89249e-05	-2.2016e-10	-1.51389
158849221	chr5:158849221:G:T	9.70451e-11	-2.2016e-10	-1.30536	6.43644e-06	-2.2016e-10	-1.29941	3.6703e-05	-2.2016e-10	-1.27573
158849296	chr5:158849296:T:C	1.40299e-10	-2.2016e-10	-0.936766	9.26443e-06	-2.2016e-10	-0.935198	5.40432e-05	-2.2016e-10	-0.888805
158849315	chr5:158849315:A:G	2.76498e-11	-1.25531	-1.30561	8.66832e-06	0.302178	-1.30388	1.58574e-05	-0.901514	-1.21344
158849634	chr5:158849634:G:A	5.99401e-11	-1.82667	0.0394784	4.94907e-06	-1.61249	0.0503056	3.74629e-05	-1.61161	0.356376
158850104	chr5:158850104:AT:A	5.42311e-11	-1.88728	-4.92792e-10	3.55858e-06	-1.89202	-4.92792e-10	1.97444e-05	-1.89572	-4.92792e-10
158850143	chr5:158850143:C:T	7.8775e-11	-2.2016e-10	-1.51394	5.1934e-06	-2.2016e-10	-1.51399	2.89731e-05	-2.2016e-10	-1.51222
158850433	chr5:158850433:T:C	5.39753e-11	-1.89201	-4.92792e-10	3.81019e-06	-1.8237	-4.92792e-10	1.99716e-05	-1.88428	-4.92792e-10
158852197	chr5:158852197:G:T	9.53644e-11	-2.2016e-10	-1.32283	6.33807e-06	-2.2016e-10	-1.31481	3.4288e-05	-2.2016e-10	-1.34379
158852221	chr5:158852221:C:T	7.92165e-11	-2.2016e-10	-1.50835	5.21554e-06	-2.2016e-10	-1.50974	2.96286e-05	-2.2016e-10	-1.48985
158852266	chr5:158852266:A:C	9.19408e-11	-2.2016e-10	-1.35939	6.03872e-06	-2.2016e-10	-1.36319	3.30559e-05	-2.2016e-10	-1.38039
158852313	chr5:158852313:C:T	3.06841e-11	-1.17374	-1.28305	2.31759e-06	-1.04108	-1.27977	1.03011e-05	-1.30421	-1.24213
158852373	chr5:158852373:T:C	3.61223e-11	-1.72984	-0.56379	2.04536e-06	-1.87383	-0.571981	1.4735e-05	-1.86345	-0.324914
158852492	chr5:158852492:A:T	9.27262e-11	-2.2016e-10	-1.35089	6.08953e-06	-2.2016e-10	-1.35481	3.55905e-05	-2.2016e-10	-1.30651
158852858	chr5:158852858:G:A	3.70033e-11	-0.764093	-1.50544	1.83731e-06	-1.0454	-1.50767	1.39631e-05	-0.741571	-1.5006
158853757	chr5:158853757:C:T	8.06528e-11	-2.2016e-10	-1.49038	5.3264e-06	-2.2016e-10	-1.4887	2.98858e-05	-2.2016e-10	-1.48121
158853759	chr5:158853759:C:T	1.23657e-10	-2.2016e-10	-1.06303	8.18052e-06	-2.2016e-10	-1.05962	4.4453e-05	-2.2016e-10	-1.08416
158853964	chr5:158853964:C:A	3.9374e-11	-0.927014	-1.28042	3.35915e-06	-0.6696	-1.28009	2.22095e-05	-0.478071	-1.3
158854039	chr5:158854039:G:T	9.71245e-11	-2.2016e-10	-1.30455	6.36653e-06	-2.2016e-10	-1.31033	3.48583e-05	-2.2016e-10	-1.3273
158854059	chr5:158854059:G:C	9.75656e-11	-2.2016e-10	-1.30001	6.55024e-06	-2.2016e-10	-1.28188	3.67224e-05	-2.2016e-10	-1.2752
158854713	chr5:158854713:G:T	8.82511e-11	-2.2016e-10	-1.40035	5.74693e-06	-2.2016e-10	-1.41271	3.24558e-05	-2.2016e-10	-1.39871
158855003	chr5:158855003:C:T	5.54509e-11	-1.86504	-4.92792e-10	3.54456e-06	-1.89597	-4.92792e-10	2.01885e-05	-1.87348	-4.92792e-10
158855176	chr5:158855176:A:C	1.04594e-10	-2.2016e-10	-1.23045	6.99783e-06	-2.2016e-10	-1.21578	3.99839e-05	-2.2016e-10	-1.19011
158855257	chr5:158855257:T:C	1.7472e-10	-2.2016e-10	-0.717357	1.15956e-05	-2.2016e-10	-0.710751	8.37915e-05	-2.2016e-10	-0.450258
158855318	chr5:158855318:A:C	2.12638e-11	-1.78603	-1.0375	1.77989e-06	-1.53954	-1.04529	1.29813e-05	-1.53515	-0.779935
158856475	chr5:158856475:T:G	7.87648e-11	-2.2016e-10	-1.51407	5.19569e-06	-2.2016e-10	-1.51355	2.90495e-05	-2.2016e-10	-1.50959
158856505	chr5:158856505:T:G	8.38886e-11	-2.2016e-10	-1.45105	5.62109e-06	-2.2016e-10	-1.43485	3.22846e-05	-2.2016e-10	-1.404
158856592	chr5:158856592:AAAT:A	3.61105e-11	-1.72609	-0.567865	3.17379e-06	-1.43443	-0.572021	2.32226e-05	-1.43248	-0.300984
158856668	chr5:158856668:G:A	6.63452e-11	-1.68567	-4.92792e-10	4.64539e-06	-1.6255	-4.92792e-10	2.40525e-05	-1.69835	-4.92792e-10
158856708	chr5:158856708:G:A	8.98022e-11	-2.2016e-10	-1.38293	5.84699e-06	-2.2016e-10	-1.39545	3.30909e-05	-2.2016e-10	-1.37933
158856784	chr5:158856784:T:C	4.42813e-11	-0.76316	-1.32682	3.87678e-06	-0.480319	-1.32606	2.6028e-05	-0.273105	-1.34631
158857077	chr5:158857077:G:A	9.2075e-11	-2.2016e-10	-1.35793	6.04695e-06	-2.2016e-10	-1.36183	3.30874e-05	-2.2016e-10	-1.37944
158857307	chr5:158857307:C:T	4.09061e-11	-0.870241	-1.29902	3.5223e-06	-0.603381	-1.29889	2.34165e-05	-0.407098	-1.31805
158857568	chr5:158857568:A:G	6.03588e-11	-1.78023	-4.92792e-10	3.61094e-06	-1.87741	-4.92792e-10	1.97596e-05	-1.89495	-4.92792e-10
158857700	chr5:158857700:G:A	8.18523e-11	-1.47562	-4.92792e-10	6.13187e-06	-1.34788	-4.92792e-10	4.03698e-05	-1.18051	-4.92792e-10
158858349	chr5:158858349:A:G	5.97621e-11	-1.79017	-4.92792e-10	3.59681e-06	-1.88133	-4.92792e-10	1.97356e-05	-1.89617	-4.92792e-10
158858945	chr5:158858945:T:C	4.18279e-11	-0.842001	-1.30497	3.6275e-06	-0.568425	-1.30441	2.4174e-05	-0.367413	-1.3259
158859231	chr5:158859231:T:C	8.60836e-11	-2.2016e-10	-1.42522	5.73357e-06	-2.2016e-10	-1.41504	3.22249e-05	-2.2016e-10	-1.40585
158859495	chr5:158859495:C:T	9.18883e-11	-1.35997	-4.92792e-10	6.76704e-06	-1.24932	-4.92792e-10	4.11423e-05	-1.16155	-4.92792e-10
158859640	chr5:158859640:C:G	9.26513e-11	-2.2016e-10	-1.3517	6.05697e-06	-2.2016e-10	-1.36017	3.34916e-05	-2.2016e-10	-1.3673
158860673	chr5:158860673:G:C	9.14482e-11	-2.2016e-10	-1.36477	6.06088e-06	-2.2016e-10	-1.35953	3.4541e-05	-2.2016e-10	-1.33644
158860813	chr5:158860813:T:C	4.51929e-11	-0.764487	-1.30511	3.96019e-06	-0.48053	-1.30456	2.65548e-05	-0.273357	-1.32602
158860834	chr5:158860834:T:C	1.04971e-10	-2.2016e-10	-1.22685	6.96388e-06	-2.2016e-10	-1.22064	4.14287e-05	-2.2016e-10	-1.15462
158860962	chr5:158860962:C:A	1.30288e-10	-2.2016e-10	-1.01079	8.78029e-06	-2.2016e-10	-0.988871	4.83293e-05	-2.2016e-10	-1.00055
158861364	chr5:158861364:C:T	1.59321e-10	-2.2016e-10	-0.80962	1.05683e-05	-2.2016e-10	-0.803518	5.89316e-05	-2.2016e-10	-0.802211
158861723	chr5:158861723:C:T	1.09421e-10	-2.2016e-10	-1.18534	7.24637e-06	-2.2016e-10	-1.18088	3.95309e-05	-2.2016e-10	-1.20151
158863087	chr5:158863087:T:C	9.74042e-11	0.105055	-1.40672	2.27158e-05	1.36625	-1.40457	7.1643e-05	0.72884	-1.33573
158863159	chr5:158863159:T:C	6.9996e-11	-0.366723	-1.26538	6.31005e-06	-0.0453515	-1.27389	4.26176e-05	0.186857	-1.31318
158863217	chr5:158863217:C:T	1.18143e-11	-1.8971	-1.51413	9.35417e-07	-1.71407	-1.51407	4.43248e-06	-1.88758	-1.50205
158863984	chr5:158863984:C:A	1.14062e-10	-2.2016e-10	-1.14379	7.72354e-06	-2.2016e-10	-1.11711	4.63324e-05	-2.2016e-10	-1.04275
158864520	chr5:158864520:G:A	1.04231e-10	-2.2016e-10	-1.23393	6.94781e-06	-2.2016e-10	-1.22295	3.77813e-05	-2.2016e-10	-1.24677
158865078	chr5:158865078:A:C	1.02295e-10	-2.2016e-10	-1.25268	6.783e-06	-2.2016e-10	-1.24696	3.87884e-05	-2.2016e-10	-1.22047
158865475	chr5:158865475:C:T	4.15365e-11	-0.886932	-1.26703	3.57629e-06	-0.620725	-1.26633	2.37201e-05	-0.425545	-1.28672
158865653	chr5:158865653:A:G	1.84192e-10	-2.2016e-10	-0.66456	1.23554e-05	-2.2016e-10	-0.647284	6.61649e-05	-2.2016e-10	-0.686439
158866025	chr5:158866025:C:T	7.8918e-11	-2.2016e-10	-1.51213	5.20515e-06	-2.2016e-10	-1.51173	2.90622e-05	-2.2016e-10	-1.50915
158866059	chr5:158866059:C:T	9.50248e-11	-1.3264	-4.92792e-10	5.39759e-06	-1.47543	-4.92792e-10	3.42303e-05	-1.34548	-4.92792e-10
158866567	chr5:158866567:T:A	9.27335e-11	-2.2016e-10	-1.35081	6.1471e-06	-2.2016e-10	-1.3454	3.49139e-05	-2.2016e-10	-1.3257
158867415	chr5:158867415:C:A	5.6151e-11	-1.85249	-4.92792e-10	3.59929e-06	-1.88064	-4.92792e-10	2.02235e-05	-1.87174	-4.92792e-10
158867437	chr5:158867437:A:G	8.00375e-11	-2.2016e-10	-1.49804	5.25172e-06	-2.2016e-10	-1.50283	2.89787e-05	-2.2016e-10	-1.51203
158867650	chr5:158867650:T:TCTC	3.78156e-11	-1.30551	-0.942311	1.14717e-05	0.209118	-0.930612	2.34552e-05	-0.963748	-0.759747
158868076	chr5:158868076:C:T	3.90799e-11	-0.909094	-1.30584	3.35179e-06	-0.646705	-1.30518	2.22184e-05	-0.453808	-1.32386
158868119	chr5:158868119:A:G	2.05771e-11	-1.8112	-1.04516	1.68799e-06	-1.58556	-1.05228	1.22719e-05	-1.58114	-0.79014
158868345	chr5:158868345:C:T	9.2657e-11	-2.2016e-10	-1.35163	6.05726e-06	-2.2016e-10	-1.36012	3.34931e-05	-2.2016e-10	-1.36725
158868631	chr5:158868631:C:T	1.31025e-10	-2.2016e-10	-1.00515	8.64742e-06	-2.2016e-10	-1.00412	4.97129e-05	-2.2016e-10	-0.972324
158868774	chr5:158868774:T:C	2.17406e-11	-1.79164	-1.00972	1.81133e-06	-1.5501	-1.01722	1.32871e-05	-1.54536	-0.746439
158869552	chr5:158869552:T:C	4.26617e-11	-0.831506	-1.29573	3.68964e-06	-0.560722	-1.29513	2.46169e-05	-0.360841	-1.31431
158869988	chr5:158869988:C:T	1.27127e-11	-1.89318	-1.44475	9.46454e-07	-1.77379	-1.44262	4.60134e-06	-1.86637	-1.48587
158870362	chr5:158870362:C:A	9.3464e-11	-2.2016e-10	-1.34296	6.13603e-06	-2.2016e-10	-1.3472	3.35499e-05	-2.2016e-10	-1.36556
158870514	chr5:158870514:T:C	9.95248e-11	-2.2016e-10	-1.28013	6.62408e-06	-2.2016e-10	-1.27067	3.57252e-05	-2.2016e-10	-1.30273
158870667	chr5:158870667:C:A	9.65214e-11	-1.31077	-4.92792e-10	7.1337e-06	-1.19655	-4.92792e-10	4.35408e-05	-1.10489	-4.92792e-10
158870742	chr5:158870742:C:A	7.8783e-11	-2.2016e-10	-1.51384	5.19262e-06	-2.2016e-10	-1.51414	2.90403e-05	-2.2016e-10	-1.5099
158870835	chr5:158870835:G:T	1.04971e-10	-2.2016e-10	-1.22685	6.96388e-06	-2.2016e-10	-1.22064	4.14287e-05	-2.2016e-10	-1.15462
158870907	chr5:158870907:A:G	9.88892e-11	-2.2016e-10	-1.28654	6.55799e-06	-2.2016e-10	-1.2807	3.74285e-05	-2.2016e-10	-1.25616
158871703	chr5:158871703:C:A	9.20472e-11	-0.655293	-0.702944	9.91723e-06	-0.160038	-0.707069	0.000152157	0.435033	-0.288708
158872032	chr5:158872032:G:T	5.39299e-11	-1.89285	-4.92792e-10	3.5978e-06	-1.88106	-4.92792e-10	1.98075e-05	-1.89253	-4.92792e-10
158872071	chr5:158872071:C:T	2.29932e-11	-1.47396	-1.27138	1.28323e-06	-1.64659	-1.2654	9.49733e-06	-1.40791	-1.21967
158872098	chr5:158872098:A:C	8.57737e-11	-2.2016e-10	-1.42883	5.59331e-06	-2.2016e-10	-1.43981	3.15355e-05	-2.2016e-10	-1.42748
158872805	chr5:158872805:G:A	7.89761e-11	-2.2016e-10	-1.51139	5.21063e-06	-2.2016e-10	-1.51068	2.91067e-05	-2.2016e-10	-1.50762
158873118	chr5:158873118:C:T	5.41871e-11	-1.8881	-4.92792e-10	3.92537e-06	-1.79392	-4.92792e-10	2.0571e-05	-1.85471	-4.92792e-10
158873476	chr5:158873476:T:C	1.1181e-10	-2.2016e-10	-1.16373	7.30344e-06	-2.2016e-10	-1.17303	4.02079e-05	-2.2016e-10	-1.18453
158873790	chr5:158873790:C:A	2.71077e-11	-1.75538	-0.825342	4.02168e-06	-0.948094	-0.821585	1.08514e-05	-1.67866	-0.815642
158873863	chr5:158873863:A:G	1.01932e-10	-2.2016e-10	-1.25623	6.75869e-06	-2.2016e-10	-1.25055	4.00723e-05	-2.2016e-10	-1.1879
158874062	chr5:158874062:T:C	9.27319e-11	-2.2016e-10	-1.35083	6.08476e-06	-2.2016e-10	-1.35559	3.3289e-05	-2.2016e-10	-1.37336
158874787	chr5:158874787:A:G	8.54258e-11	-2.2016e-10	-1.43289	5.5713e-06	-2.2016e-10	-1.44375	3.14045e-05	-2.2016e-10	-1.43164
158875252	chr5:158875252:G:A	8.67817e-11	-2.2016e-10	-1.41714	5.6576e-06	-2.2016e-10	-1.42838	3.19568e-05	-2.2016e-10	-1.4142
158875626	chr5:158875626:T:A	5.43999e-11	-1.88418	-4.92792e-10	3.63094e-06	-1.87189	-4.92792e-10	1.98891e-05	-1.88842	-4.92792e-10
158876359	chr5:158876359:C:T	1.05453e-10	-2.2016e-10	-1.22227	6.99448e-06	-2.2016e-10	-1.21626	4.16115e-05	-2.2016e-10	-1.15021
158877014	chr5:158877014:C:T	2.29763e-11	-1.43005	-1.31602	1.27016e-06	-1.61161	-1.31063	9.47428e-06	-1.36092	-1.26909
158877425	chr5:158877425:C:G	2.32206e-10	-2.2016e-10	-0.432916	1.59659e-05	-2.2016e-10	-0.390927	8.59187e-05	-2.2016e-10	-0.425188
158877442	chr5:158877442:G:A	1.26512e-09	-2.2016e-10	1.26238	8.77659e-05	-2.2016e-10	1.31329	0.000561697	-2.2016e-10	1.45237
158877703	chr5:158877703:C:G	7.88338e-11	-2.2016e-10	-1.5132	5.19963e-06	-2.2016e-10	-1.51279	2.90153e-05	-2.2016e-10	-1.51077
158878068	chr5:158878068:T:A	1.18363e-11	-1.89672	-1.51265	9.41338e-07	-1.70941	-1.51242	4.47345e-06	-1.88946	-1.49097
158878128	chr5:158878128:A:G	1.18202e-10	0.0919541	-1.2001	2.48016e-05	1.24709	-1.19756	8.49917e-05	0.663505	-1.09954
158878337	chr5:158878337:A:G	5.87975e-11	-1.80644	-4.92792e-10	3.84071e-06	-1.81572	-4.92792e-10	2.22734e-05	-1.7752	-4.92792e-10
158878467	chr5:158878467:A:G	1.37548e-09	-2.2016e-10	1.34602	9.33873e-05	-2.2016e-10	1.37537	0.000559262	-2.2016e-10	1.44803
158878879	chr5:158878879:A:G	7.98276e-10	-2.2016e-10	0.801916	5.48997e-05	-2.2016e-10	0.844128	0.000353315	-2.2016e-10	0.988771
158879174	chr5:158879174:C:T	5.48511e-11	-1.87592	-4.92792e-10	3.67096e-06	-1.86093	-4.92792e-10	2.00276e-05	-1.88148	-4.92792e-10
158879954	chr5:158879954:G:A	1.29197e-11	-1.81196	-1.50982	9.70039e-07	-1.68358	-1.50822	4.7255e-06	-1.83683	-1.48879
158881589	chr5:158881589:C:T	9.93176e-11	-2.2016e-10	-1.28222	6.58075e-06	-2.2016e-10	-1.27723	3.88851e-05	-2.2016e-10	-1.21798
158882262	chr5:158882262:T:C	1.23222e-10	-2.2016e-10	-1.06655	8.32865e-06	-2.2016e-10	-1.04168	5.02208e-05	-2.2016e-10	-0.962161
158882317	chr5:158882317:C:T	9.78298e-11	-1.29731	-4.92792e-10	5.53554e-06	-1.45019	-4.92792e-10	3.52368e-05	-1.3165	-4.92792e-10
158883623	chr5:158883623:A:G	1.65683e-11	-1.60524	-1.4678	2.20664e-06	-0.905962	-1.46395	6.14522e-06	-1.61577	-1.44715
158883874	chr5:158883874:T:G	1.56011e-11	-1.62723	-1.50596	2.03532e-06	-0.946773	-1.50395	5.73072e-06	-1.63762	-1.49513
158884311	chr5:158884311:ACT:A	5.88578e-11	-1.80541	-4.92792e-10	3.71885e-06	-1.84797	-4.92792e-10	2.14765e-05	-1.81163	-4.92792e-10
158884512	chr5:158884512:T:C	1.36556e-10	-2.2016e-10	-0.963804	8.84717e-06	-2.2016e-10	-0.981283	4.80899e-05	-2.2016e-10	-1.00552
158884614	chr5:158884614:G:A	1.48982e-11	-1.7479	-1.4314	1.03341e-06	-1.69501	-1.43351	5.46287e-06	-1.76541	-1.4152
158884635	chr5:158884635:G:A	2.48432e-11	-1.3935	-1.27446	1.35869e-06	-1.58555	-1.26931	1.03337e-05	-1.31979	-1.22339
158886191	chr5:158886191:G:T	3.89229e-11	-1.44392	-0.775032	1.64406e-06	-1.87235	-0.791861	1.47566e-05	-1.45502	-0.731874
158886253	chr5:158886253:T:G	9.68901e-11	-2.2016e-10	-1.30696	6.4037e-06	-2.2016e-10	-1.3045	3.66652e-05	-2.2016e-10	-1.27676
158886273	chr5:158886273:C:T	1.02905e-10	0.0122838	-1.25902	2.1095e-05	1.14447	-1.25682	7.24059e-05	0.572241	-1.16854
158886494	chr5:158886494:G:T	8.6668e-11	-2.2016e-10	-1.41845	5.6506e-06	-2.2016e-10	-1.42962	3.19143e-05	-2.2016e-10	-1.41554
158886809	chr5:158886809:C:T	1.50653e-11	-1.67514	-1.49301	1.06351e-06	-1.60536	-1.49445	5.48643e-06	-1.69123	-1.48508
158886986	chr5:158886986:G:C	1.2314e-10	-2.2016e-10	-1.06722	8.3123e-06	-2.2016e-10	-1.04364	5.01163e-05	-2.2016e-10	-0.964243
158887363	chr5:158887363:C:T	9.05008e-11	-2.2016e-10	-1.37518	5.95615e-06	-2.2016e-10	-1.37696	3.53453e-05	-2.2016e-10	-1.31342
158887445	chr5:158887445:ATGT:A	1.02049e-10	-2.2016e-10	-1.25508	6.72514e-06	-2.2016e-10	-1.25553	4.07832e-05	-2.2016e-10	-1.17032
158888925	chr5:158888925:G:A	1.2188e-10	-2.2016e-10	-1.0775	8.23193e-06	-2.2016e-10	-1.05336	4.96047e-05	-2.2016e-10	-0.974504
158889540	chr5:158889540:G:A	8.14761e-11	-2.2016e-10	-1.48023	5.41256e-06	-2.2016e-10	-1.47266	3.07874e-05	-2.2016e-10	-1.45148
158889541	chr5:158889541:T:G	1.71232e-11	-1.68332	-1.35679	1.02317e-06	-1.76933	-1.36915	6.4029e-06	-1.68293	-1.33891
158889912	chr5:158889912:C:T	8.80544e-10	-2.2016e-10	0.900002	5.96887e-05	-2.2016e-10	0.927762	0.000354037	-2.2016e-10	0.990811
158890584	chr5:158890584:A:T	3.10216e-11	-0.992654	-1.4532	2.59102e-06	-0.758244	-1.45108	1.71488e-05	-0.575596	-1.46106
158890594	chr5:158890594:T:A	4.39991e-11	-0.694917	-1.40145	3.85208e-06	-0.411411	-1.40136	2.60772e-05	-0.202835	-1.41469
158890796	chr5:158890796:G:C	1.46502e-11	-1.88748	-1.30861	1.23163e-06	-1.64249	-1.31055	4.85232e-06	-1.8971	-1.40204
158891102	chr5:158891102:C:T	7.96093e-11	-2.2016e-10	-1.50341	5.25643e-06	-2.2016e-10	-1.50193	2.89229e-05	-2.2016e-10	-1.51395
158891118	chr5:158891118:A:C	9.68881e-11	-2.2016e-10	-1.30698	6.43467e-06	-2.2016e-10	-1.29968	3.67186e-05	-2.2016e-10	-1.2753
158891139	chr5:158891139:T:G	1.2215e-11	-1.88358	-1.49429	1.04276e-06	-1.62394	-1.49557	4.33903e-06	-1.89731	-1.51362
158891219	chr5:158891219:C:T	7.88888e-11	-0.666315	-0.846185	4.34545e-06	-0.826525	-0.865726	2.80892e-05	-0.633956	-0.909247
158892000	chr5:158892000:C:A	3.92073e-11	-0.855609	-1.35607	3.37129e-06	-0.590525	-1.35556	2.24132e-05	-0.397833	-1.3711
158892460	chr5:158892460:T:G	2.70616e-10	1.00618	-1.28602	8.71839e-05	2.58813	-1.28149	0.00015604	1.38885	-1.21732
158892597	chr5:158892597:T:A	9.69239e-11	-2.2016e-10	-1.30661	6.43703e-06	-2.2016e-10	-1.29931	3.67326e-05	-2.2016e-10	-1.27492
158892812	chr5:158892812:C:T	4.37627e-11	-0.755204	-1.34655	3.81034e-06	-0.477627	-1.34603	2.55266e-05	-0.276817	-1.36205
158892877	chr5:158892877:G:A	1.26838e-10	-2.2016e-10	-1.03763	8.50981e-06	-2.2016e-10	-1.02016	4.72064e-05	-2.2016e-10	-1.02406
158892907	chr5:158892907:AT:A	1.19569e-11	-1.88511	-1.51412	1.01568e-06	-1.63168	-1.51414	4.38681e-06	-1.89732	-1.50267
158892942	chr5:158892942:A:G	8.42022e-11	-2.2016e-10	-1.44732	5.50091e-06	-2.2016e-10	-1.45647	3.0996e-05	-2.2016e-10	-1.44473
158892996	chr5:158892996:TC:T	3.47839e-11	-1.78059	-0.550788	2.9667e-06	-1.53062	-0.543312	2.12489e-05	-1.53519	-0.287094
158893718	chr5:158893718:A:G	7.88905e-11	-2.2016e-10	-1.51248	5.19495e-06	-2.2016e-10	-1.51369	2.89327e-05	-2.2016e-10	-1.51362
158893756	chr5:158893756:A:G	1.17825e-10	-2.2016e-10	-1.11134	7.85518e-06	-2.2016e-10	-1.10021	4.523e-05	-2.2016e-10	-1.06683
158893827	chr5:158893827:A:G	1.23551e-10	-2.2016e-10	-1.06388	8.20274e-06	-2.2016e-10	-1.05691	5.63906e-05	-2.2016e-10	-0.846286
158893869	chr5:158893869:C:G	1.20467e-11	-1.88446	-1.50729	1.02417e-06	-1.62938	-1.50812	4.34231e-06	-1.89733	-1.51286
158894113	chr5:158894113:C:G	1.2021e-11	-1.88518	-1.5087	1.01883e-06	-1.63328	-1.50945	4.34548e-06	-1.89731	-1.51214
158894235	chr5:158894235:T:C	6.28466e-11	-1.73984	-4.92792e-10	4.26005e-06	-1.7121	-4.92792e-10	2.24582e-05	-1.76693	-4.92792e-10
158894397	chr5:158894397:G:A	1.20629e-11	-1.87821	-1.51219	1.04874e-06	-1.60119	-1.5126	4.36357e-06	-1.89667	-1.50863
158894815	chr5:158894815:C:T	1.19974e-10	-2.2016e-10	-1.09327	8.10475e-06	-2.2016e-10	-1.06893	4.87269e-05	-2.2016e-10	-0.992357
158894977	chr5:158894977:T:C	1.18616e-10	-2.2016e-10	-1.10464	8.01611e-06	-2.2016e-10	-1.07993	4.81381e-05	-2.2016e-10	-1.00452
158895181	chr5:158895181:A:G	1.03158e-10	-2.2016e-10	-1.24428	6.84527e-06	-2.2016e-10	-1.23782	3.90075e-05	-2.2016e-10	-1.21483
158895362	chr5:158895362:A:C	1.18602e-10	-2.2016e-10	-1.10477	8.0165e-06	-2.2016e-10	-1.07988	4.81636e-05	-2.2016e-10	-1.00399
158895375	chr5:158895375:C:T	7.8851e-11	-2.2016e-10	-1.51298	5.19374e-06	-2.2016e-10	-1.51393	2.8942e-05	-2.2016e-10	-1.5133
158895741	chr5:158895741:G:A	7.93354e-11	-2.2016e-10	-1.50685	5.23658e-06	-2.2016e-10	-1.50571	2.8918e-05	-2.2016e-10	-1.51412
158896061	chr5:158896061:G:T	7.93669e-11	-2.2016e-10	-1.50646	5.23895e-06	-2.2016e-10	-1.50526	2.89175e-05	-2.2016e-10	-1.51414
158896218	chr5:158896218:G:C	2.90247e-11	-1.69473	-0.817662	2.6059e-06	-1.38429	-0.81931	1.85268e-05	-1.38678	-0.572588
158896886	chr5:158896886:C:T	7.90946e-11	-2.2016e-10	-1.50989	5.21972e-06	-2.2016e-10	-1.50894	2.89348e-05	-2.2016e-10	-1.51354
158897014	chr5:158897014:A:AG	3.34068e-11	-0.861215	-1.51057	2.8768e-06	-0.595651	-1.50905	1.93559e-05	-0.406624	-1.50897
158897038	chr5:158897038:G:T	8.66181e-11	-2.2016e-10	-1.41903	5.69964e-06	-2.2016e-10	-1.42098	3.14148e-05	-2.2016e-10	-1.43131
158897528	chr5:158897528:C:T	3.39344e-11	-0.850231	-1.50588	2.91486e-06	-0.584439	-1.50712	1.9657e-05	-0.393552	-1.50661
158897559	chr5:158897559:T:G	9.2347e-11	-2.2016e-10	-1.35499	6.09507e-06	-2.2016e-10	-1.3539	3.47289e-05	-2.2016e-10	-1.33102
158897698	chr5:158897698:T:C	7.95603e-11	-1.50402	-4.92792e-10	5.30449e-06	-1.49283	-4.92792e-10	2.70064e-05	-1.58252	-4.92792e-10
158898024	chr5:158898024:T:C	3.42992e-11	-0.832308	-1.51311	2.96402e-06	-0.562622	-1.51221	1.99695e-05	-0.372201	-1.51218
158898718	chr5:158898718:T:G	7.87615e-11	-2.2016e-10	-1.51411	5.19609e-06	-2.2016e-10	-1.51347	2.90592e-05	-2.2016e-10	-1.50925
158899007	chr5:158899007:A:G	1.65112e-10	-2.2016e-10	-0.773917	1.09975e-05	-2.2016e-10	-0.763712	5.90616e-05	-2.2016e-10	-0.800009
158899704	chr5:158899704:A:G	5.38207e-11	-1.89488	-4.92792e-10	3.56479e-06	-1.89027	-4.92792e-10	1.99841e-05	-1.88365	-4.92792e-10
158899792	chr5:158899792:G:A	9.02628e-11	-2.2016e-10	-1.37781	5.9265e-06	-2.2016e-10	-1.38195	3.24546e-05	-2.2016e-10	-1.39875
158900304	chr5:158900304:G:A	1.26147e-11	-1.83247	-1.5132	9.33955e-07	-1.7174	-1.51231	4.60121e-06	-1.8538	-1.49847
158900778	chr5:158900778:G:A	3.18061e-11	-1.52983	-0.891051	1.4418e-06	-1.88967	-0.905815	1.2029e-05	-1.54143	-0.849841
158901074	chr5:158901074:G:A	9.05513e-11	-2.2016e-10	-1.37462	5.94902e-06	-2.2016e-10	-1.37815	3.2722e-05	-2.2016e-10	-1.39054
158901173	chr5:158901173:T:C	3.26129e-11	-1.5334	-0.862433	1.48066e-06	-1.88994	-0.878952	1.24206e-05	-1.54443	-0.814803
158901295	chr5:158901295:C:T	9.03645e-10	-2.2016e-10	0.925897	6.2147e-05	-2.2016e-10	0.968122	0.000365572	-2.2016e-10	1.02287
158901692	chr5:158901692:G:A	7.93907e-11	-2.2016e-10	-1.50616	5.23819e-06	-2.2016e-10	-1.50541	2.89188e-05	-2.2016e-10	-1.5141
158903048	chr5:158903048:C:T	9.33875e-11	-2.2016e-10	-1.34378	6.12498e-06	-2.2016e-10	-1.349	3.35962e-05	-2.2016e-10	-1.36418
158903086	chr5:158903086:G:A	1.37963e-09	-2.2016e-10	1.34903	9.46715e-05	-2.2016e-10	1.38903	0.000605289	-2.2016e-10	1.52712
158903182	chr5:158903182:T:A	7.98528e-11	-2.2016e-10	-1.50035	5.25479e-06	-2.2016e-10	-1.50224	2.91392e-05	-2.2016e-10	-1.50651
158903227	chr5:158903227:A:G	2.68761e-11	-1.7721	-0.817206	2.29447e-06	-1.50886	-0.822015	1.63844e-05	-1.51222	-0.570045
158903347	chr5:158903347:C:T	8.40071e-10	-2.2016e-10	0.852948	5.81567e-05	-2.2016e-10	0.901761	0.000374484	-2.2016e-10	1.04696
158903493	chr5:158903493:C:T	4.46489e-11	-0.714248	-1.36746	3.90251e-06	-0.433604	-1.36616	2.62403e-05	-0.228038	-1.38326
158903513	chr5:158903513:T:A	8.33787e-11	-2.2016e-10	-1.45715	5.50632e-06	-2.2016e-10	-1.45548	3.05114e-05	-2.2016e-10	-1.46049
158903922	chr5:158903922:C:T	7.65483e-10	0.759968	-4.92792e-10	4.55298e-05	0.656986	-4.92792e-10	0.000334757	0.934816	-4.92792e-10
158904548	chr5:158904548:T:G	8.55997e-11	-2.2016e-10	-1.43086	5.6543e-06	-2.2016e-10	-1.42896	3.12891e-05	-2.2016e-10	-1.43532
158904667	chr5:158904667:G:T	1.37126e-11	-1.75606	-1.50617	9.52064e-07	-1.70394	-1.50657	4.97988e-06	-1.77277	-1.50042
158904793	chr5:158904793:C:T	1.17529e-10	-2.2016e-10	-1.11385	7.6964e-06	-2.2016e-10	-1.12063	4.20093e-05	-2.2016e-10	-1.1407
158905457	chr5:158905457:C:T	7.87593e-11	-2.2016e-10	-1.51414	5.19434e-06	-2.2016e-10	-1.51381	2.90302e-05	-2.2016e-10	-1.51025
158906358	chr5:158906358:C:T	1.22046e-10	-2.2016e-10	-1.07614	8.14508e-06	-2.2016e-10	-1.06397	4.8898e-05	-2.2016e-10	-0.988852
158906584	chr5:158906584:C:G	1.16362e-10	-2.2016e-10	-1.12383	7.61819e-06	-2.2016e-10	-1.13084	4.16038e-05	-2.2016e-10	-1.1504
158906684	chr5:158906684:T:C	3.04633e-11	-1.19129	-1.27272	9.52061e-06	0.366952	-1.27487	1.72961e-05	-0.836303	-1.19181
158907178	chr5:158907178:C:T	2.45344e-11	-1.75662	-0.923844	2.12636e-06	-1.48415	-0.922814	1.48947e-05	-1.48668	-0.690902
158907674	chr5:158907674:G:C	1.21486e-10	-2.2016e-10	-1.08074	7.95064e-06	-2.2016e-10	-1.08813	4.33576e-05	-2.2016e-10	-1.10911
158907708	chr5:158907708:A:G	9.40607e-11	-2.2016e-10	-1.3366	6.15701e-06	-2.2016e-10	-1.34379	3.38589e-05	-2.2016e-10	-1.35639
158907865	chr5:158907865:G:A	1.16126e-10	-2.2016e-10	-1.12586	7.60285e-06	-2.2016e-10	-1.13286	4.15219e-05	-2.2016e-10	-1.15237
158907868	chr5:158907868:G:C	8.20851e-11	-2.2016e-10	-1.47278	5.38612e-06	-2.2016e-10	-1.47755	2.97751e-05	-2.2016e-10	-1.48492
158909012	chr5:158909012:G:C	7.9664e-11	-2.2016e-10	-1.50272	5.24984e-06	-2.2016e-10	-1.50318	3.03804e-05	-2.2016e-10	-1.46479
158909518	chr5:158909518:A:T	4.53041e-11	-0.741871	-1.32527	3.97952e-06	-0.458079	-1.32214	2.66776e-05	-0.255784	-1.33898
158909535	chr5:158909535:T:C	4.41552e-11	-0.7073	-1.38553	3.86083e-06	-0.42636	-1.38414	2.6142e-05	-0.215063	-1.39998
158910099	chr5:158910099:T:C	9.46057e-11	-2.2016e-10	-1.33082	6.26212e-06	-2.2016e-10	-1.32686	3.67554e-05	-2.2016e-10	-1.2743
158910106	chr5:158910106:C:T	8.92997e-11	-1.38854	-4.92792e-10	5.20683e-06	-1.51141	-4.92792e-10	3.3108e-05	-1.37882	-4.92792e-10
158910244	chr5:158910244:C:T	1.17679e-10	-2.2016e-10	-1.11257	7.70822e-06	-2.2016e-10	-1.11909	4.20548e-05	-2.2016e-10	-1.13962
158910940	chr5:158910940:G:A	7.978e-11	-2.2016e-10	-1.50127	5.26635e-06	-2.2016e-10	-1.50004	2.89271e-05	-2.2016e-10	-1.51381
158911389	chr5:158911389:T:C	1.00562e-10	0.243312	-1.51307	2.16177e-05	1.42562	-1.51349	6.83812e-05	0.858028	-1.51152
158911627	chr5:158911627:GAACAAATCAT:G	2.54488e-11	-1.78844	-0.855433	2.14136e-06	-1.53985	-0.860089	1.51954e-05	-1.54333	-0.614273
158911862	chr5:158911862:T:C	9.06418e-11	-2.2016e-10	-1.37362	5.99706e-06	-2.2016e-10	-1.37011	3.49808e-05	-2.2016e-10	-1.32379
158911964	chr5:158911964:G:A	6.21502e-11	-1.75099	-4.92792e-10	4.73345e-06	-1.60673	-4.92792e-10	2.28612e-05	-1.74915	-4.92792e-10
158911984	chr5:158911984:GCT:G	1.60886e-10	-2.2016e-10	-0.799844	1.07369e-05	-2.2016e-10	-0.787696	5.77694e-05	-2.2016e-10	-0.82213
158912026	chr5:158912026:A:G	7.98713e-11	-2.2016e-10	-1.50012	5.25558e-06	-2.2016e-10	-1.50209	2.95442e-05	-2.2016e-10	-1.4927
158912559	chr5:158912559:T:C	2.67982e-10	-2.2016e-10	-0.28962	1.80348e-05	-2.2016e-10	-0.269077	0.000107774	-2.2016e-10	-0.198554
158912918	chr5:158912918:T:C	1.16155e-10	-2.2016e-10	-1.12562	7.60673e-06	-2.2016e-10	-1.13235	4.15256e-05	-2.2016e-10	-1.15228
158913192	chr5:158913192:G:A	8.58671e-11	-1.42774	-4.92792e-10	5.44076e-06	-1.46746	-4.92792e-10	3.1967e-05	-1.41389	-4.92792e-10
158913485	chr5:158913485:C:T	5.17694e-11	-0.534707	-1.39903	4.60234e-06	-0.237276	-1.39754	3.15473e-05	-0.0145677	-1.41253
158913600	chr5:158913600:A:G	2.6187e-11	-1.78142	-0.833856	2.21571e-06	-1.5276	-0.838203	1.57763e-05	-1.53127	-0.588815
158913864	chr5:158913864:G:C	1.53156e-10	0.299884	-1.14897	3.42964e-05	1.52082	-1.14716	8.75638e-05	0.647243	-1.05346
158915282	chr5:158915282:T:C	9.28139e-11	-2.2016e-10	-1.34994	6.09808e-06	-2.2016e-10	-1.35341	3.57515e-05	-2.2016e-10	-1.302
158915589	chr5:158915589:G:A	1.08064e-10	-2.2016e-10	-1.19781	7.23999e-06	-2.2016e-10	-1.18176	4.24741e-05	-2.2016e-10	-1.12969
158915907	chr5:158915907:GAA:G	8.41632e-11	-1.44778	-4.92792e-10	4.94287e-06	-1.56343	-4.92792e-10	3.11619e-05	-1.43939	-4.92792e-10
158916879	chr5:158916879:A:G	4.4793e-11	-0.811153	-1.26733	3.81817e-06	-0.552356	-1.26925	2.60334e-05	-0.339937	-1.27927
158916961	chr5:158916961:A:G	1.21647e-11	-1.87454	-1.50745	1.06558e-06	-1.59231	-1.50556	4.5221e-06	-1.89616	-1.47345
158918014	chr5:158918014:A:G	1.16515e-10	-2.2016e-10	-1.12252	7.6223e-06	-2.2016e-10	-1.1303	4.15876e-05	-2.2016e-10	-1.15079
158918253	chr5:158918253:A:T	1.20525e-10	-2.2016e-10	-1.08868	7.88204e-06	-2.2016e-10	-1.09679	4.2966e-05	-2.2016e-10	-1.11818
158918352	chr5:158918352:G:C	4.13728e-11	-1.40621	-0.751702	1.70384e-06	-1.86302	-0.765482	1.59957e-05	-1.42311	-0.683164
158918392	chr5:158918392:T:C	1.1151e-10	-2.2016e-10	-1.16642	7.32082e-06	-2.2016e-10	-1.17066	4.28986e-05	-2.2016e-10	-1.11975
158918915	chr5:158918915:A:G	2.184e-10	1.01993	-1.51414	6.58214e-05	2.53967	-1.5141	0.000114245	1.37357	-1.51381
158919567	chr5:158919567:C:T	7.93399e-11	-2.2016e-10	-1.5068	5.21534e-06	-2.2016e-10	-1.50978	2.89314e-05	-2.2016e-10	-1.51366
158919646	chr5:158919646:C:G	3.91689e-11	-0.777132	-1.43552	3.36264e-06	-0.514722	-1.43393	2.29757e-05	-0.297649	-1.4465
158919803	chr5:158919803:G:A	1.63512e-10	-0.783649	-4.92792e-10	9.24561e-06	-0.937232	-4.92792e-10	6.29649e-05	-0.736012	-4.92792e-10
158919833	chr5:158919833:G:C	3.50789e-11	-0.811506	-1.51143	3.0274e-06	-0.543095	-1.51058	2.05536e-05	-0.345775	-1.50978
158920012	chr5:158920012:C:A	3.47075e-11	-0.820054	-1.51353	2.98862e-06	-0.553476	-1.51309	2.0268e-05	-0.356909	-1.51264
158920076	chr5:158920076:A:G	1.20916e-10	-2.2016e-10	-1.08544	7.91013e-06	-2.2016e-10	-1.09324	4.31058e-05	-2.2016e-10	-1.11493
158920141	chr5:158920141:C:T	3.60546e-11	-0.781819	-1.51368	3.11944e-06	-0.510428	-1.5133	2.12181e-05	-0.310847	-1.51289
158920163	chr5:158920163:G:A	5.48037e-11	-1.87678	-4.92792e-10	3.68742e-06	-1.85645	-4.92792e-10	2.2164e-05	-1.78012	-4.92792e-10
158920168	chr5:158920168:T:C	8.20043e-11	-2.2016e-10	-1.47377	5.41362e-06	-2.2016e-10	-1.47246	3.05464e-05	-2.2016e-10	-1.45934
158920193	chr5:158920193:AT:A	8.05235e-11	-2.2016e-10	-1.49199	5.31688e-06	-2.2016e-10	-1.49049	2.90111e-05	-2.2016e-10	-1.51091
158920638	chr5:158920638:G:C	8.74802e-11	-2.2016e-10	-1.40913	5.78456e-06	-2.2016e-10	-1.40619	3.35366e-05	-2.2016e-10	-1.36595
158920763	chr5:158920763:A:G	5.38023e-11	-1.89522	-4.92792e-10	3.56072e-06	-1.89142	-4.92792e-10	1.97338e-05	-1.89626	-4.92792e-10
158920850	chr5:158920850:C:T	1.09102e-10	-2.2016e-10	-1.18826	7.35251e-06	-2.2016e-10	-1.16634	4.36896e-05	-2.2016e-10	-1.10148
158921093	chr5:158921093:G:A	8.72603e-11	-2.2016e-10	-1.41164	5.7242e-06	-2.2016e-10	-1.41668	3.2163e-05	-2.2016e-10	-1.40777
158921107	chr5:158921107:G:A	3.77987e-11	-0.734882	-1.51338	3.25089e-06	-0.469552	-1.5129	2.23999e-05	-0.257123	-1.51241
158921221	chr5:158921221:G:GTT	1.00595e-10	-2.2016e-10	-1.26944	6.61138e-06	-2.2016e-10	-1.27259	3.59209e-05	-2.2016e-10	-1.29727
158921904	chr5:158921904:A:C	3.15008e-11	-0.951489	-1.47904	1.2389e-06	-1.46494	-1.48222	1.14022e-05	-0.960548	-1.48424
158922593	chr5:158922593:C:T	9.03257e-11	-2.2016e-10	-1.37712	5.96875e-06	-2.2016e-10	-1.37484	3.30343e-05	-2.2016e-10	-1.38104
158922842	chr5:158922842:T:A	1.00549e-10	-2.2016e-10	-1.26989	6.60605e-06	-2.2016e-10	-1.27339	3.5999e-05	-2.2016e-10	-1.2951
158922983	chr5:158922983:C:T	4.61323e-11	-0.79071	-1.25832	3.98724e-06	-0.518475	-1.25981	2.69416e-05	-0.314876	-1.27004
158924037	chr5:158924037:T:A	3.09045e-11	-1.06878	-1.38086	2.35017e-06	-0.929214	-1.37768	1.01815e-05	-1.20897	-1.34905
158924628	chr5:158924628:G:A	8.55615e-11	-2.2016e-10	-1.4313	5.65124e-06	-2.2016e-10	-1.42951	3.13238e-05	-2.2016e-10	-1.43421
158924648	chr5:158924648:C:T	2.1948e-11	-1.58452	-1.20734	1.56648e-06	-1.50221	-1.21033	8.29187e-06	-1.70072	-1.06259
158924768	chr5:158924768:G:A	9.39455e-11	-2.2016e-10	-1.33782	6.20592e-06	-2.2016e-10	-1.33588	3.63971e-05	-2.2016e-10	-1.2841
158926222	chr5:158926222:A:G	8.90205e-11	-2.2016e-10	-1.39167	5.85473e-06	-2.2016e-10	-1.39413	3.20942e-05	-2.2016e-10	-1.40992
158926271	chr5:158926271:G:A	1.04846e-10	-2.2016e-10	-1.22804	6.85859e-06	-2.2016e-10	-1.23588	3.75069e-05	-2.2016e-10	-1.25407
158926591	chr5:158926591:GC:G	1.59276e-10	-2.2016e-10	-0.809901	1.07084e-05	-2.2016e-10	-0.790349	6.24331e-05	-2.2016e-10	-0.744494
158926855	chr5:158926855:A:G	1.00891e-10	-2.2016e-10	-1.2665	6.62977e-06	-2.2016e-10	-1.26981	3.85734e-05	-2.2016e-10	-1.22603
158926958	chr5:158926958:C:T	1.01846e-10	-2.2016e-10	-1.25708	6.74175e-06	-2.2016e-10	-1.25306	3.73742e-05	-2.2016e-10	-1.25761
158927401	chr5:158927401:C:T	8.1936e-11	-2.2016e-10	-1.4746	5.40368e-06	-2.2016e-10	-1.4743	2.97665e-05	-2.2016e-10	-1.48521
158928011	chr5:158928011:A:C	7.89581e-11	-2.2016e-10	-1.51162	5.20062e-06	-2.2016e-10	-1.5126	2.89283e-05	-2.2016e-10	-1.51377
158928397	chr5:158928397:A:G	1.10483e-10	-2.2016e-10	-1.17567	7.4561e-06	-2.2016e-10	-1.15235	4.43759e-05	-2.2016e-10	-1.08589
158928830	chr5:158928830:T:C	1.51755e-10	-2.2016e-10	-0.858271	9.78648e-06	-2.2016e-10	-0.880378	5.28618e-05	-2.2016e-10	-0.910908
158928941	chr5:158928941:A:G	5.5058e-11	-1.87215	-4.92792e-10	3.53998e-06	-1.89726	-4.92792e-10	2.01484e-05	-1.87546	-4.92792e-10
158929188	chr5:158929188:T:C	1.10012e-10	-2.2016e-10	-1.17995	7.19816e-06	-2.2016e-10	-1.18756	3.93282e-05	-2.2016e-10	-1.20665
158929433	chr5:158929433:A:G	1.0661e-10	-2.2016e-10	-1.21136	7.03448e-06	-2.2016e-10	-1.21056	4.17628e-05	-2.2016e-10	-1.14658
158929511	chr5:158929511:T:C	5.40186e-11	-1.89121	-4.92792e-10	3.58281e-06	-1.88523	-4.92792e-10	2.01149e-05	-1.87713	-4.92792e-10
158929539	chr5:158929539:CAT:C	1.63627e-11	-1.68748	-1.39806	1.2602e-06	-1.53455	-1.39556	7.11851e-06	-1.51074	-1.40515
158929953	chr5:158929953:A:G	8.97755e-11	-2.2016e-10	-1.38323	5.91793e-06	-2.2016e-10	-1.38339	3.27297e-05	-2.2016e-10	-1.39031
158930055	chr5:158930055:A:G	9.53222e-11	-2.2016e-10	-1.32328	6.32861e-06	-2.2016e-10	-1.3163	3.60744e-05	-2.2016e-10	-1.29301
158930264	chr5:158930264:T:G	3.30052e-11	-1.28467	-1.0992	2.80069e-06	-1.02498	-1.10653	1.35381e-05	-1.32363	-0.949451
158930443	chr5:158930443:C:T	9.57486e-11	-2.2016e-10	-1.31881	6.3304e-06	-2.2016e-10	-1.31602	3.46507e-05	-2.2016e-10	-1.33327
158930486	chr5:158930486:G:A	3.06945e-11	-1.28251	-1.17394	2.60798e-06	-1.02062	-1.18218	1.24969e-05	-1.32047	-1.03264
158930660	chr5:158930660:A:T	8.05766e-11	-2.2016e-10	-1.49133	5.32777e-06	-2.2016e-10	-1.48845	2.98849e-05	-2.2016e-10	-1.48124
158931932	chr5:158931932:TCA:T	8.42041e-11	-2.2016e-10	-1.44729	5.56587e-06	-2.2016e-10	-1.44473	2.97462e-05	-2.2016e-10	-1.48589
158932012	chr5:158932012:T:C	9.52335e-11	-2.2016e-10	-1.32421	6.25437e-06	-2.2016e-10	-1.3281	3.45592e-05	-2.2016e-10	-1.33591
158932098	chr5:158932098:T:G	1.01153e-09	-2.2016e-10	1.03869	6.92889e-05	-2.2016e-10	1.0769	0.000438449	-2.2016e-10	1.20465
158932146	chr5:158932146:T:C	7.906e-11	-2.2016e-10	-1.51033	5.206e-06	-2.2016e-10	-1.51157	2.8945e-05	-2.2016e-10	-1.51319
158932468	chr5:158932468:C:A	1.9506e-11	-1.65357	-1.25624	1.37696e-06	-1.58072	-1.26078	7.39684e-06	-1.75476	-1.12278
158932663	chr5:158932663:A:G	2.2973e-09	-2.2016e-10	1.85895	0.000159357	-2.2016e-10	1.90976	0.00108675	-2.2016e-10	2.11236
158932694	chr5:158932694:C:T	5.38667e-11	-1.89403	-4.92792e-10	3.56761e-06	-1.88949	-4.92792e-10	2.00018e-05	-1.88277	-4.92792e-10
158932812	chr5:158932812:T:C	1.10135e-10	-2.2016e-10	-1.17883	7.20573e-06	-2.2016e-10	-1.1865	3.9368e-05	-2.2016e-10	-1.20563
158933176	chr5:158933176:T:A	8.26073e-11	-2.2016e-10	-1.46644	5.48062e-06	-2.2016e-10	-1.46016	3.09864e-05	-2.2016e-10	-1.44504
158933873	chr5:158933873:A:C	1.72176e-11	-1.73459	-1.30001	1.29543e-06	-1.60087	-1.30167	7.36891e-06	-1.57515	-1.30617
158934284	chr5:158934284:C:A	8.73883e-11	-2.2016e-10	-1.41018	5.76025e-06	-2.2016e-10	-1.4104	3.1899e-05	-2.2016e-10	-1.41602
158934357	chr5:158934357:C:T	1.09044e-10	-2.2016e-10	-1.18879	7.14508e-06	-2.2016e-10	-1.19496	3.90391e-05	-2.2016e-10	-1.21403
158934614	chr5:158934614:G:C	3.24667e-10	0.947549	-1.04529	0.000103911	2.51732	-1.03517	0.00019569	1.3386	-0.940661
158934633	chr5:158934633:A:G	7.87017e-11	-1.51487	-4.92792e-10	5.53336e-06	-1.45058	-4.92792e-10	2.82447e-05	-1.53768	-4.92792e-10
158935299	chr5:158935299:CAG:C	6.40721e-11	-1.72053	-4.92792e-10	4.52483e-06	-1.6518	-4.92792e-10	2.34581e-05	-1.72337	-4.92792e-10
158935349	chr5:158935349:C:T	7.8987e-11	-2.2016e-10	-1.51125	5.21336e-06	-2.2016e-10	-1.51016	2.91237e-05	-2.2016e-10	-1.50704
158935490	chr5:158935490:T:C	9.25567e-11	-2.2016e-10	-1.35272	6.11614e-06	-2.2016e-10	-1.35045	3.35261e-05	-2.2016e-10	-1.36626
158936573	chr5:158936573:G:A	3.34431e-10	0.964265	-1.03237	0.000106968	2.53319	-1.02204	0.000201613	1.354	-0.926245
158936775	chr5:158936775:T:C	7.99112e-11	-2.2016e-10	-1.49962	5.2689e-06	-2.2016e-10	-1.49956	2.92123e-05	-2.2016e-10	-1.504
158937441	chr5:158937441:G:A	1.21126e-11	-1.89538	-1.49091	8.65004e-07	-1.82027	-1.48613	4.46173e-06	-1.87906	-1.504
158937466	chr5:158937466:G:A	1.09267e-10	-2.2016e-10	-1.18674	7.3733e-06	-2.2016e-10	-1.16352	4.38291e-05	-2.2016e-10	-1.09829
158938742	chr5:158938742:G:A	3.73458e-11	-1.32901	-0.931308	3.14716e-06	-1.07731	-0.937574	1.43224e-05	-1.36014	-0.85663
158938765	chr5:158938765:A:G	8.06107e-11	-2.2016e-10	-1.49091	5.33018e-06	-2.2016e-10	-1.488	2.99002e-05	-2.2016e-10	-1.48072
158938811	chr5:158938811:C:T	1.30578e-10	-2.2016e-10	-1.00857	8.61974e-06	-2.2016e-10	-1.00733	4.7267e-05	-2.2016e-10	-1.02278
158939061	chr5:158939061:T:C	1.10277e-10	-2.2016e-10	-1.17754	7.4293e-06	-2.2016e-10	-1.15595	4.42876e-05	-2.2016e-10	-1.08788
158939255	chr5:158939255:A:G	2.76553e-11	-1.35588	-1.20484	2.32333e-06	-1.11342	-1.20495	1.0524e-05	-1.38722	-1.1377
158939299	chr5:158939299:A:G	1.07493e-10	-2.2016e-10	-1.20311	7.03833e-06	-2.2016e-10	-1.21001	3.8472e-05	-2.2016e-10	-1.22866
158939675	chr5:158939675:T:C	3.33084e-11	-1.31446	-1.06027	2.80688e-06	-1.06374	-1.06557	1.26707e-05	-1.3459	-0.993402
158939781	chr5:158939781:T:A	1.17472e-10	-2.2016e-10	-1.11433	7.68055e-06	-2.2016e-10	-1.12269	4.18784e-05	-2.2016e-10	-1.14382
158940124	chr5:158940124:A:G	9.0387e-11	-2.2016e-10	-1.37644	5.97267e-06	-2.2016e-10	-1.37419	3.2779e-05	-2.2016e-10	-1.3888
158940241	chr5:158940241:T:A	1.22701e-11	-1.86413	-1.50924	1.10311e-06	-1.55363	-1.50962	4.36541e-06	-1.89244	-1.51244
158940250	chr5:158940250:G:A	1.11344e-10	-2.2016e-10	-1.16792	7.34742e-06	-2.2016e-10	-1.16703	4.38049e-05	-2.2016e-10	-1.09884
158940399	chr5:158940399:T:A	2.08184e-11	-1.3709	-1.47381	1.70113e-06	-1.1547	-1.47538	6.64708e-06	-1.54729	-1.43712
158940610	chr5:158940610:G:A	3.50967e-11	-1.29496	-1.02747	2.98215e-06	-1.03581	-1.03293	1.33708e-05	-1.32728	-0.958229
158941474	chr5:158941474:G:A	8.40307e-11	-2.2016e-10	-1.44936	5.55604e-06	-2.2016e-10	-1.4465	2.97024e-05	-2.2016e-10	-1.48736
158941500	chr5:158941500:C:T	1.55253e-10	-2.2016e-10	-0.835482	1.03916e-05	-2.2016e-10	-0.820386	6.03754e-05	-2.2016e-10	-0.778008
158941789	chr5:158941789:T:A	1.2171e-11	-1.89681	-1.48468	8.82393e-07	-1.80723	-1.47927	4.45635e-06	-1.8845	-1.49976
158942264	chr5:158942264:A:T	2.58717e-11	-1.28038	-1.34701	2.15345e-06	-1.04491	-1.3494	8.53818e-06	-1.47162	-1.26242
158942618	chr5:158942618:A:T	3.52761e-11	-1.31224	-1.00509	2.98639e-06	-1.06001	-1.00731	1.35437e-05	-1.34339	-0.929279
158942721	chr5:158942721:G:A	1.90782e-11	-1.51645	-1.41554	1.10924e-06	-1.64672	-1.41098	7.62916e-06	-1.46292	-1.3837
158943196	chr5:158943196:C:G	2.06123e-10	-2.2016e-10	-0.552067	1.39155e-05	-2.2016e-10	-0.528375	7.39784e-05	-2.2016e-10	-0.574816
158943503	chr5:158943503:G:A	9.90067e-11	-2.2016e-10	-1.28535	6.49167e-06	-2.2016e-10	-1.29086	3.55595e-05	-2.2016e-10	-1.30738
158944419	chr5:158944419:T:C	8.14138e-11	-1.48099	-4.92792e-10	6.09008e-06	-1.35472	-4.92792e-10	3.99302e-05	-1.19146	-4.92792e-10
158944480	chr5:158944480:T:G	1.07399e-10	-2.2016e-10	-1.20399	7.02893e-06	-2.2016e-10	-1.21135	3.84248e-05	-2.2016e-10	-1.22989
158945051	chr5:158945051:G:T	8.11949e-11	-2.2016e-10	-1.48369	5.37725e-06	-2.2016e-10	-1.4792	3.04887e-05	-2.2016e-10	-1.46123
158945557	chr5:158945557:G:A	8.46431e-11	-2.2016e-10	-1.4421	5.59489e-06	-2.2016e-10	-1.43953	2.98449e-05	-2.2016e-10	-1.48258
158945620	chr5:158945620:C:A	8.11258e-11	-2.2016e-10	-1.48454	5.3877e-06	-2.2016e-10	-1.47726	3.01578e-05	-2.2016e-10	-1.47215
158946074	chr5:158946074:C:T	1.16863e-09	-2.2016e-10	1.18305	8.1024e-05	-2.2016e-10	1.23336	0.000513363	-2.2016e-10	1.36239
158946191	chr5:158946191:G:A	6.52342e-11	-1.70255	-4.92792e-10	4.55596e-06	-1.64495	-4.92792e-10	2.36321e-05	-1.71598	-4.92792e-10
158946639	chr5:158946639:T:A	8.20113e-11	-2.2016e-10	-1.47368	5.43516e-06	-2.2016e-10	-1.46849	3.08932e-05	-2.2016e-10	-1.44805
158946910	chr5:158946910:G:C	3.00591e-10	-2.2016e-10	-0.174789	2.00915e-05	-2.2016e-10	-0.161083	0.000108771	-2.2016e-10	-0.189346
158946979	chr5:158946979:A:T	2.9078e-11	-1.30769	-1.20287	2.45338e-06	-1.05886	-1.20505	1.10806e-05	-1.34755	-1.12584
158947061	chr5:158947061:T:C	2.84353e-11	-1.32597	-1.20694	2.39482e-06	-1.07911	-1.20896	1.08452e-05	-1.36461	-1.13026
158947357	chr5:158947357:T:C	3.74343e-11	-1.26752	-0.990431	3.17377e-06	-1.01087	-0.99559	1.44285e-05	-1.30777	-0.901611
158947466	chr5:158947466:C:T	9.7222e-10	-2.2016e-10	0.999043	6.57264e-05	-2.2016e-10	1.02412	0.000391318	-2.2016e-10	1.09093
158947489	chr5:158947489:G:A	1.01602e-10	-2.2016e-10	-1.25948	6.76956e-06	-2.2016e-10	-1.24894	3.93328e-05	-2.2016e-10	-1.20653
158947882	chr5:158947882:C:T	1.1476e-10	-2.2016e-10	-1.1377	7.7408e-06	-2.2016e-10	-1.11488	4.60269e-05	-2.2016e-10	-1.04936
158947973	chr5:158947973:C:T	1.07507e-10	-2.2016e-10	-1.20298	7.03601e-06	-2.2016e-10	-1.21034	3.84623e-05	-2.2016e-10	-1.22891
158948114	chr5:158948114:C:G	8.1823e-11	-2.2016e-10	-1.47598	5.42544e-06	-2.2016e-10	-1.47028	3.07517e-05	-2.2016e-10	-1.45264
158948198	chr5:158948198:T:C	8.42121e-11	-2.2016e-10	-1.4472	5.56636e-06	-2.2016e-10	-1.44464	2.97455e-05	-2.2016e-10	-1.48591
158948254	chr5:158948254:T:C	3.46779e-11	-1.31703	-1.01741	2.91355e-06	-1.06913	-1.02288	1.33528e-05	-1.35553	-0.931332
158948375	chr5:158948375:T:C	7.92677e-11	-2.2016e-10	-1.50771	5.2268e-06	-2.2016e-10	-1.50758	2.89717e-05	-2.2016e-10	-1.51227
158948661	chr5:158948661:G:A	1.52219e-11	-1.74247	-1.41534	1.14682e-06	-1.61136	-1.41303	6.49471e-06	-1.58573	-1.42187
158948664	chr5:158948664:C:A	1.07507e-10	-2.2016e-10	-1.20298	7.03601e-06	-2.2016e-10	-1.21034	3.84623e-05	-2.2016e-10	-1.22891
158948857	chr5:158948857:T:C	1.08205e-10	-2.2016e-10	-1.19651	7.17888e-06	-2.2016e-10	-1.19024	4.03569e-05	-2.2016e-10	-1.18083
158949392	chr5:158949392:G:A	8.60025e-11	-2.2016e-10	-1.42616	5.68501e-06	-2.2016e-10	-1.42355	3.0164e-05	-2.2016e-10	-1.47194
158949785	chr5:158949785:C:T	9.00083e-11	-2.2016e-10	-1.38064	5.95301e-06	-2.2016e-10	-1.37748	3.45791e-05	-2.2016e-10	-1.33534
158949996	chr5:158949996:A:G	1.2071e-09	-2.2016e-10	1.21544	8.28411e-05	-2.2016e-10	1.25554	0.000492227	-2.2016e-10	1.32035
158950400	chr5:158950400:G:A	1.11926e-10	-2.2016e-10	-1.1627	7.49775e-06	-2.2016e-10	-1.14678	4.40504e-05	-2.2016e-10	-1.09325
158950575	chr5:158950575:A:G	2.44551e-11	-1.47909	-1.20461	1.9724e-06	-1.2804	-1.20173	9.43151e-06	-1.49582	-1.13871
158950702	chr5:158950702:C:T	3.4498e-11	-1.42481	-0.91483	2.79478e-06	-1.21631	-0.917316	1.34735e-05	-1.44204	-0.835832
158951333	chr5:158951333:G:A	3.52371e-11	-0.815734	-1.5027	3.75535e-06	-0.334669	-1.50353	3.61844e-05	0.221371	-1.51133
158951359	chr5:158951359:G:A	1.61379e-11	-1.64002	-1.45935	8.62222e-07	-1.85488	-1.45475	5.83456e-06	-1.64505	-1.46974
158951752	chr5:158951752:C:T	2.54424e-11	-1.38482	-1.2593	2.07375e-06	-1.16948	-1.26254	1.03523e-05	-1.40962	-1.13176
158952345	chr5:158952345:C:T	7.95764e-11	-2.2016e-10	-1.50382	5.25113e-06	-2.2016e-10	-1.50294	2.92243e-05	-2.2016e-10	-1.50359
158952560	chr5:158952560:A:G	8.43325e-11	-2.2016e-10	-1.44577	5.5763e-06	-2.2016e-10	-1.44285	2.97813e-05	-2.2016e-10	-1.48471
158952619	chr5:158952619:A:G	7.65864e-11	-1.54212	-4.92792e-10	5.18391e-06	-1.51582	-4.92792e-10	2.67097e-05	-1.59356	-4.92792e-10
158953449	chr5:158953449:G:A	8.60984e-11	-2.2016e-10	-1.42505	5.69489e-06	-2.2016e-10	-1.42181	3.01998e-05	-2.2016e-10	-1.47075
158953904	chr5:158953904:T:C	1.10106e-10	-2.2016e-10	-1.1791	7.41768e-06	-2.2016e-10	-1.15751	4.4157e-05	-2.2016e-10	-1.09084
158953953	chr5:158953953:A:T	1.65295e-11	-1.5618	-1.51359	1.27463e-06	-1.40494	-1.51379	5.41305e-06	-1.6853	-1.50448
158953998	chr5:158953998:A:G	2.83401e-11	-1.87041	-0.665855	1.83202e-06	-1.89547	-0.660487	1.01249e-05	-1.87419	-0.689408
158954279	chr5:158954279:A:C	1.59086e-11	-1.82069	-1.29298	1.15698e-06	-1.7211	-1.29447	6.53035e-06	-1.70312	-1.29901
158954504	chr5:158954504:T:A	1.46805e-11	-1.71827	-1.47576	1.82913e-06	-1.08311	-1.47443	5.63e-06	-1.73052	-1.41996
158954542	chr5:158954542:G:A	8.88577e-11	-2.2016e-10	-1.3935	5.8784e-06	-2.2016e-10	-1.3901	3.08848e-05	-2.2016e-10	-1.44832
158954841	chr5:158954841:T:G	2.51579e-11	-1.58903	-1.06633	1.21148e-06	-1.89663	-1.07291	9.50176e-06	-1.59997	-1.02714
158955635	chr5:158955635:G:T	1.88741e-10	-2.2016e-10	-0.640163	1.25996e-05	-2.2016e-10	-0.627715	7.00481e-05	-2.2016e-10	-0.629407
158955636	chr5:158955636:G:A	1.26336e-11	-1.84027	-1.50391	8.22706e-07	-1.85411	-1.50242	4.64738e-06	-1.8501	-1.49219
158955748	chr5:158955748:G:A	8.86759e-11	-2.2016e-10	-1.39555	5.87672e-06	-2.2016e-10	-1.39038	3.31177e-05	-2.2016e-10	-1.37852
158955977	chr5:158955977:A:G	8.40848e-11	-2.2016e-10	-1.44871	5.55097e-06	-2.2016e-10	-1.44741	3.08514e-05	-2.2016e-10	-1.44941
158957033	chr5:158957033:C:T	8.52675e-11	-2.2016e-10	-1.43475	5.6654e-06	-2.2016e-10	-1.427	3.23238e-05	-2.2016e-10	-1.40279
158957083	chr5:158957083:A:G	4.30525e-11	-0.703172	-1.41495	3.33557e-06	-0.545345	-1.41139	1.36654e-05	-0.877441	-1.38628
158958661	chr5:158958661:C:T	1.89108e-10	-0.638219	-4.92792e-10	1.07059e-05	-0.790581	-4.92792e-10	7.33111e-05	-0.583878	-4.92792e-10
158958756	chr5:158958756:A:G	1.69757e-09	-2.2016e-10	1.55642	0.00011616	-2.2016e-10	1.59359	0.00069497	-2.2016e-10	1.66528
158958910	chr5:158958910:G:A	3.2922e-11	-1.63239	-0.754011	1.6622e-06	-1.8931	-0.760144	1.25139e-05	-1.64764	-0.704103
158959133	chr5:158959133:T:C	8.55821e-11	-2.2016e-10	-1.43106	5.68802e-06	-2.2016e-10	-1.42302	3.22666e-05	-2.2016e-10	-1.40456
158959568	chr5:158959568:C:T	2.28478e-11	-1.75259	-0.999091	1.30378e-06	-1.89711	-0.998997	8.42892e-06	-1.70323	-1.04369
158959589	chr5:158959589:T:G	1.87046e-10	-2.2016e-10	-0.649184	1.25324e-05	-2.2016e-10	-0.633066	7.0824e-05	-2.2016e-10	-0.618392
158959686	chr5:158959686:T:C	1.20885e-11	-1.89519	-1.49309	7.95998e-07	-1.89719	-1.49235	4.42971e-06	-1.88344	-1.50682
158960342	chr5:158960342:T:C	1.3231e-10	-2.2016e-10	-0.995392	8.65191e-06	-2.2016e-10	-1.0036	4.74336e-05	-2.2016e-10	-1.01926
158960553	chr5:158960553:G:A	1.30086e-11	-1.81942	-1.49551	8.18292e-07	-1.86856	-1.49336	4.77085e-06	-1.83571	-1.48036
158960884	chr5:158960884:A:G	1.27116e-11	-1.831	-1.50702	8.14471e-07	-1.86082	-1.50578	4.66042e-06	-1.8426	-1.49688
158960913	chr5:158960913:G:A	1.31028e-10	-2.2016e-10	-1.00513	8.8166e-06	-2.2016e-10	-0.984745	4.9658e-05	-2.2016e-10	-0.973431
158961524	chr5:158961524:A:G	1.19791e-11	-1.89103	-1.50635	7.85463e-07	-1.89695	-1.50592	4.44894e-06	-1.87264	-1.51328
158962045	chr5:158962045:A:T	1.1366e-10	-2.2016e-10	-1.14732	7.44957e-06	-2.2016e-10	-1.15322	4.09096e-05	-2.2016e-10	-1.16722
158962434	chr5:158962434:G:A	1.3812e-11	-1.74109	-1.5139	8.20894e-07	-1.84528	-1.51346	5.00866e-06	-1.76293	-1.50449
158962469	chr5:158962469:T:C	1.24847e-11	-1.87191	-1.48412	8.40411e-07	-1.85263	-1.48261	4.44343e-06	-1.88981	-1.49735
158962490	chr5:158962490:C:T	1.31312e-11	-1.87191	-1.43363	9.14789e-07	-1.81602	-1.43442	4.85183e-06	-1.87826	-1.42098
158964099	chr5:158964099:A:C	9.70244e-11	-2.2016e-10	-1.30558	6.49085e-06	-2.2016e-10	-1.29099	3.67572e-05	-2.2016e-10	-1.27426
158964570	chr5:158964570:G:A	1.05365e-10	-2.2016e-10	-1.22311	7.00829e-06	-2.2016e-10	-1.21429	3.84308e-05	-2.2016e-10	-1.22973
158964677	chr5:158964677:TCTGAG:T	1.3246e-11	-1.88839	-1.40845	9.85172e-07	-1.77008	-1.40624	4.88078e-06	-1.89489	-1.39839
158964855	chr5:158964855:G:A	5.81406e-11	-1.81767	-4.92792e-10	3.9755e-06	-1.78123	-4.92792e-10	2.48145e-05	-1.66716	-4.92792e-10
158964973	chr5:158964973:T:C	1.02008e-10	-2.2016e-10	-1.25549	6.7862e-06	-2.2016e-10	-1.24649	3.72495e-05	-2.2016e-10	-1.26095
158965269	chr5:158965269:G:A	1.31192e-11	-1.8726	-1.43387	1.197e-06	-1.55192	-1.42964	4.706e-06	-1.85956	-1.47019
158965494	chr5:158965494:T:C	9.43118e-11	-2.2016e-10	-1.33393	6.18364e-06	-2.2016e-10	-1.33947	3.54644e-05	-2.2016e-10	-1.31006
158965694	chr5:158965694:G:A	4.21466e-10	1.61164	-1.44844	0.000145193	3.26788	-1.4512	0.000230159	2.0219	-1.46172
158966445	chr5:158966445:A:G	5.49027e-11	-1.87498	-4.92792e-10	3.58875e-06	-1.88358	-4.92792e-10	1.9861e-05	-1.88983	-4.92792e-10
158966572	chr5:158966572:C:T	3.07441e-10	0.977296	-1.12955	8.94768e-05	2.45338	-1.12078	0.000220246	1.63111	-1.11495
158966674	chr5:158966674:C:A	2.04434e-10	-2.2016e-10	-0.560293	1.3304e-05	-2.2016e-10	-0.573319	8.12613e-05	-2.2016e-10	-0.48092
158966834	chr5:158966834:T:G	1.15545e-10	0.0465823	-1.17746	1.78517e-05	0.88177	-1.16105	6.63186e-05	0.577613	-1.26173
158967299	chr5:158967299:A:G	8.07383e-11	-2.2016e-10	-1.48933	5.34783e-06	-2.2016e-10	-1.48469	3.01079e-05	-2.2016e-10	-1.4738
158967334	chr5:158967334:T:C	3.03649e-10	0.980384	-1.14505	8.95665e-05	2.46996	-1.13636	0.00021806	1.63696	-1.13078
158967421	chr5:158967421:G:A	7.98878e-11	-2.2016e-10	-1.49992	5.27474e-06	-2.2016e-10	-1.49845	2.91943e-05	-2.2016e-10	-1.50462
158967749	chr5:158967749:A:T	1.16759e-10	-2.2016e-10	-1.12043	7.79929e-06	-2.2016e-10	-1.10735	4.27964e-05	-2.2016e-10	-1.12214
158967838	chr5:158967838:C:T	1.27492e-10	-0.0113502	-1.02114	1.95575e-05	0.81619	-1.00421	7.19285e-05	0.517007	-1.11992
158967983	chr5:158967983:G:A	8.00872e-11	-2.2016e-10	-1.49742	5.27435e-06	-2.2016e-10	-1.49852	2.94455e-05	-2.2016e-10	-1.49605
158968629	chr5:158968629:T:C	3.19265e-11	-1.03924	-1.37787	2.86013e-06	-0.730408	-1.38011	1.83857e-05	-0.574091	-1.39293
158969054	chr5:158969054:A:C	3.18359e-10	0.975701	-1.09306	9.36237e-05	2.46177	-1.08386	0.000228913	1.63239	-1.07763
158969207	chr5:158969207:C:T	1.20303e-10	0.0396507	-1.13018	1.85706e-05	0.875603	-1.1154	6.9005e-05	0.573427	-1.21784
158969552	chr5:158969552:C:T	1.03545e-10	-1.24053	-4.92792e-10	8.63481e-06	-1.00558	-4.92792e-10	6.20427e-05	-0.750767	-4.92792e-10
158969965	chr5:158969965:C:T	9.43049e-11	-2.2016e-10	-1.33401	6.3011e-06	-2.2016e-10	-1.32066	3.56068e-05	-2.2016e-10	-1.30605
158970057	chr5:158970057:G:T	6.51003e-11	-1.70461	-4.92792e-10	4.06915e-06	-1.75795	-4.92792e-10	2.37319e-05	-1.71177	-4.92792e-10
158970525	chr5:158970525:C:G	1.2937e-10	-2.2016e-10	-1.01787	8.55681e-06	-2.2016e-10	-1.01465	4.75727e-05	-2.2016e-10	-1.01633
158970850	chr5:158970850:T:A	6.07964e-11	-1.77301	-4.92792e-10	3.75794e-06	-1.83751	-4.92792e-10	2.29144e-05	-1.74682	-4.92792e-10
158972700	chr5:158972700:C:T	5.68974e-11	-1.83929	-4.92792e-10	3.69752e-06	-1.85372	-4.92792e-10	2.12517e-05	-1.82215	-4.92792e-10
158973952	chr5:158973952:G:A	5.82115e-11	-1.81646	-4.92792e-10	3.83412e-06	-1.81744	-4.92792e-10	2.07518e-05	-1.84596	-4.92792e-10
158973981	chr5:158973981:G:A	1.32862e-10	-2.2016e-10	-0.991225	8.8723e-06	-2.2016e-10	-0.978447	4.84003e-05	-2.2016e-10	-0.999082
158974378	chr5:158974378:C:T	5.37155e-11	-1.89684	-4.92792e-10	3.54225e-06	-1.89662	-4.92792e-10	1.97769e-05	-1.89408	-4.92792e-10
158974464	chr5:158974464:C:T	9.83162e-11	-2.2016e-10	-1.29235	6.59731e-06	-2.2016e-10	-1.27472	3.74506e-05	-2.2016e-10	-1.25557
158974496	chr5:158974496:T:C	1.1341e-10	-2.2016e-10	-1.14953	7.51195e-06	-2.2016e-10	-1.14489	4.08686e-05	-2.2016e-10	-1.16823
158974924	chr5:158974924:A:G	1.66072e-11	-1.55698	-1.51372	7.91421e-07	-1.88202	-1.51329	6.05655e-06	-1.56331	-1.51414
158975828	chr5:158975828:A:G	1.49622e-11	-1.87281	-1.30221	1.07535e-06	-1.79252	-1.29621	5.64129e-06	-1.87971	-1.26877
158976088	chr5:158976088:T:C	1.07126e-10	-2.2016e-10	-1.20653	7.13966e-06	-2.2016e-10	-1.19572	3.91273e-05	-2.2016e-10	-1.21177
158976605	chr5:158976605:T:C	1.07206e-10	-2.2016e-10	-1.20579	7.14508e-06	-2.2016e-10	-1.19496	3.91562e-05	-2.2016e-10	-1.21103
158976676	chr5:158976676:A:G	1.25666e-11	-1.86838	-1.48112	1.15775e-06	-1.5364	-1.47851	4.57848e-06	-1.85471	-1.50251
158976962	chr5:158976962:T:A	1.06633e-10	-2.2016e-10	-1.21114	7.10893e-06	-2.2016e-10	-1.20003	3.89384e-05	-2.2016e-10	-1.21661
158977121	chr5:158977121:A:G	1.41856e-11	-1.86298	-1.36534	9.30102e-07	-1.88129	-1.35255	5.23021e-06	-1.82049	-1.40365
158977136	chr5:158977136:C:T	2.70891e-11	-1.5746	-1.00681	1.58104e-06	-1.71115	-0.992148	1.04999e-05	-1.58761	-0.939607
158977345	chr5:158977345:T:C	4.15706e-11	-0.934657	-1.21849	3.12997e-06	-0.811249	-1.20911	1.37215e-05	-1.09174	-1.16788
158977672	chr5:158977672:G:A	7.92157e-11	-2.2016e-10	-1.50836	5.23295e-06	-2.2016e-10	-1.50641	2.92548e-05	-2.2016e-10	-1.50254
158977889	chr5:158977889:C:T	7.96583e-11	-2.2016e-10	-1.50279	5.23832e-06	-2.2016e-10	-1.50538	2.94053e-05	-2.2016e-10	-1.49741
158978891	chr5:158978891:C:T	8.92422e-11	-2.2016e-10	-1.38918	5.95556e-06	-2.2016e-10	-1.37706	3.08348e-05	-2.2016e-10	-1.44995
158979638	chr5:158979638:G:A	6.34775e-11	-1.72985	-4.92792e-10	4.82613e-06	-1.58734	-4.92792e-10	2.30877e-05	-1.73929	-4.92792e-10
158979956	chr5:158979956:C:T	7.96554e-11	-2.2016e-10	-1.50283	5.23815e-06	-2.2016e-10	-1.50541	2.94039e-05	-2.2016e-10	-1.49746
158981212	chr5:158981212:A:T	1.19687e-11	-1.89468	-1.50356	9.25916e-07	-1.73565	-1.50271	4.3937e-06	-1.89732	-1.5011
158981500	chr5:158981500:C:T	1.26893e-11	-1.88212	-1.45766	9.33994e-07	-1.77322	-1.45645	4.75174e-06	-1.88537	-1.43471
158981886	chr5:158981886:G:A	1.31038e-11	-1.8869	-1.42073	9.88732e-07	-1.75393	-1.41878	4.89405e-06	-1.89143	-1.39913
158981932	chr5:158981932:A:T	2.75559e-10	0.915077	-1.17681	8.02257e-05	2.39257	-1.16911	0.0001975	1.57144	-1.16429
158982111	chr5:158982111:C:T	1.31232e-11	-1.8778	-1.42836	9.51474e-07	-1.7844	-1.42672	4.93655e-06	-1.88153	-1.40039
158982125	chr5:158982125:C:G	8.77024e-11	-2.2016e-10	-1.40659	5.82634e-06	-2.2016e-10	-1.39899	3.28703e-05	-2.2016e-10	-1.38602
158982280	chr5:158982280:G:C	7.93387e-11	-2.2016e-10	-1.50681	5.22702e-06	-2.2016e-10	-1.50754	2.91582e-05	-2.2016e-10	-1.50585
158982497	chr5:158982497:C:T	7.45216e-10	1.32933	-0.596197	0.000243159	2.92874	-0.596409	0.000396092	1.70552	-0.602464
158982569	chr5:158982569:T:C	7.96554e-11	-2.2016e-10	-1.50283	5.23815e-06	-2.2016e-10	-1.50541	2.94039e-05	-2.2016e-10	-1.49746
158982632	chr5:158982632:TC:T	5.82987e-11	-1.81496	-4.92792e-10	3.83071e-06	-1.81833	-4.92792e-10	2.22053e-05	-1.77826	-4.92792e-10
158983073	chr5:158983073:C:G	1.13363e-10	0.0632196	-1.21317	7.64652e-05	2.3847	-1.20925	7.50989e-05	0.657998	-1.21778
158983166	chr5:158983166:G:A	1.19455e-11	-1.89193	-1.50825	9.06065e-07	-1.75244	-1.50759	4.37305e-06	-1.89674	-1.50639
158983167	chr5:158983167:G:A	1.05546e-10	-1.22139	-4.92792e-10	5.65811e-06	-1.42829	-4.92792e-10	3.79144e-05	-1.24326	-4.92792e-10
158983170	chr5:158983170:C:T	1.27009e-11	-1.85818	-1.48068	1.20131e-06	-1.49992	-1.47804	4.64009e-06	-1.84163	-1.50222
158983507	chr5:158983507:C:T	1.47701e-10	0.074753	-0.960102	2.29742e-05	0.916911	-0.943918	8.44047e-05	0.617557	-1.06052
158983896	chr5:158983896:G:A	5.40599e-11	-1.89045	-4.92792e-10	5.63596e-05	0.870371	-4.92792e-10	1.97738e-05	-1.89423	-4.92792e-10
158984083	chr5:158984083:G:A	8.00283e-11	-2.2016e-10	-1.49816	5.27418e-06	-2.2016e-10	-1.49856	2.94792e-05	-2.2016e-10	-1.49491
158984566	chr5:158984566:G:A	1.07385e-10	-2.2016e-10	-1.20412	7.15731e-06	-2.2016e-10	-1.19325	3.92219e-05	-2.2016e-10	-1.20935
158984945	chr5:158984945:A:T	1.42896e-11	-1.85798	-1.36302	9.86391e-07	-1.8154	-1.35968	5.32977e-06	-1.8672	-1.33808
158986551	chr5:158986551:A:G	1.4694e-11	-1.77732	-1.41578	8.63221e-07	-1.89667	-1.41179	5.45906e-06	-1.71944	-1.46188
158986904	chr5:158986904:G:A	8.08302e-11	-2.2016e-10	-1.48819	5.32613e-06	-2.2016e-10	-1.48876	3.05479e-05	-2.2016e-10	-1.45929
158986937	chr5:158986937:A:G	1.14177e-10	-2.2016e-10	-1.14279	7.61759e-06	-2.2016e-10	-1.13092	4.16807e-05	-2.2016e-10	-1.14855
158987297	chr5:158987297:T:C	3.52914e-10	1.05694	-1.07125	0.000104404	2.55332	-1.06643	0.000255151	1.7248	-1.06154
158987761	chr5:158987761:G:A	8.144e-11	-2.2016e-10	-1.48067	5.38315e-06	-2.2016e-10	-1.47811	2.96855e-05	-2.2016e-10	-1.48793
158987815	chr5:158987815:T:C	1.23452e-10	0.0502478	-1.11494	1.91391e-05	0.887511	-1.09716	7.06009e-05	0.585251	-1.2068
158988004	chr5:158988004:CCT:C	8.29298e-11	-2.2016e-10	-1.46254	5.49888e-06	-2.2016e-10	-1.45684	3.08818e-05	-2.2016e-10	-1.44842
158989158	chr5:158989158:G:A	1.03386e-10	-2.2016e-10	-1.24206	6.89017e-06	-2.2016e-10	-1.23128	3.77774e-05	-2.2016e-10	-1.24688
158989317	chr5:158989317:C:T	8.05635e-11	-2.2016e-10	-1.49149	5.30948e-06	-2.2016e-10	-1.49189	2.96951e-05	-2.2016e-10	-1.48761
158989492	chr5:158989492:G:T	9.23906e-11	-2.2016e-10	-1.35451	6.14508e-06	-2.2016e-10	-1.34573	3.3758e-05	-2.2016e-10	-1.35937
158989585	chr5:158989585:C:G	3.77841e-11	-1.04513	-1.20352	2.15504e-06	-1.17674	-1.21683	1.35804e-05	-1.02498	-1.24498
158990101	chr5:158990101:A:C	6.91818e-10	1.26968	-0.610898	0.000213222	2.81481	-0.61386	0.000365811	1.62926	-0.605728
158990354	chr5:158990354:A:G	7.94381e-11	-2.2016e-10	-1.50556	5.24643e-06	-2.2016e-10	-1.50383	2.90957e-05	-2.2016e-10	-1.508
158990452	chr5:158990452:TG:T	6.1405e-11	-1.76305	-4.92792e-10	4.6122e-06	-1.63268	-4.92792e-10	2.23641e-05	-1.77113	-4.92792e-10
158990578	chr5:158990578:T:C	1.84973e-10	-2.2016e-10	-0.660327	1.20213e-05	-2.2016e-10	-0.674699	7.30961e-05	-2.2016e-10	-0.586815
158990719	chr5:158990719:T:C	9.92761e-11	-2.2016e-10	-1.28263	6.60709e-06	-2.2016e-10	-1.27324	3.62854e-05	-2.2016e-10	-1.28717
158990795	chr5:158990795:A:G	3.29947e-11	-1.09274	-1.29146	2.91892e-06	-0.795644	-1.29452	1.86455e-05	-0.641921	-1.31106
158990916	chr5:158990916:C:T	1.33221e-11	-1.78606	-1.50506	9.76744e-07	-1.67957	-1.50534	5.05123e-06	-1.76579	-1.49317
158990980	chr5:158990980:G:C	1.26183e-11	-1.86225	-1.48314	8.63033e-07	-1.82495	-1.48373	4.57797e-06	-1.87763	-1.4797
158991482	chr5:158991482:C:T	1.12963e-10	-0.0386011	-1.11488	7.23274e-05	2.22974	-1.10992	7.35221e-05	0.538658	-1.11966
158991727	chr5:158991727:A:C	1.49943e-11	-1.78725	-1.38562	8.91013e-07	-1.89564	-1.38113	5.5152e-06	-1.73192	-1.43916
158991893	chr5:158991893:T:C	1.79425e-10	-2.2016e-10	-0.69078	1.19763e-05	-2.2016e-10	-0.678447	6.50834e-05	-2.2016e-10	-0.702919
158992106	chr5:158992106:A:G	1.77026e-10	-2.2016e-10	-0.704243	1.18349e-05	-2.2016e-10	-0.690326	6.42217e-05	-2.2016e-10	-0.716248
158992780	chr5:158992780:C:T	7.90173e-11	-2.2016e-10	-1.51087	5.21807e-06	-2.2016e-10	-1.50925	2.91535e-05	-2.2016e-10	-1.50602
158992895	chr5:158992895:T:C	2.27336e-09	1.84847	-4.92792e-10	0.000131389	1.71679	-4.92792e-10	0.00100411	2.03327	-4.92792e-10
158993132	chr5:158993132:C:T	1.62729e-11	-1.8099	-1.28113	1.02335e-06	-1.86055	-1.27775	6.06293e-06	-1.82452	-1.25187
158993910	chr5:158993910:G:A	7.67765e-11	-1.53964	-4.92792e-10	5.31762e-06	-1.49035	-4.92792e-10	2.76594e-05	-1.55862	-4.92792e-10
158994055	chr5:158994055:A:G	1.44703e-10	0.0111265	-0.91698	2.21867e-05	0.839259	-0.901145	8.11923e-05	0.540074	-1.02184
158994280	chr5:158994280:T:C	1.79586e-10	-2.2016e-10	-0.689882	1.19871e-05	-2.2016e-10	-0.677553	6.51398e-05	-2.2016e-10	-0.702054
158994569	chr5:158994569:A:C	7.91558e-11	-2.2016e-10	-1.50912	5.21626e-06	-2.2016e-10	-1.5096	2.90924e-05	-2.2016e-10	-1.50811
158995686	chr5:158995686:T:G	1.56174e-10	-2.2016e-10	-0.829567	1.0338e-05	-2.2016e-10	-0.82555	5.75363e-05	-2.2016e-10	-0.826173
158996684	chr5:158996684:G:A	5.57895e-11	-1.85895	-4.92792e-10	3.6345e-06	-1.87091	-4.92792e-10	2.00568e-05	-1.88002	-4.92792e-10
158996737	chr5:158996737:G:A	1.55422e-11	-1.79496	-1.34201	9.32066e-07	-1.89453	-1.33721	5.64772e-06	-1.74173	-1.4056
158996752	chr5:158996752:A:C	1.29869e-11	-1.85438	-1.46222	8.85031e-07	-1.82112	-1.46239	4.83475e-06	-1.86072	-1.44204
158997383	chr5:158997383:G:A	7.64308e-11	-0.223213	-1.32094	4.53031e-05	1.9692	-1.3172	4.43705e-05	0.254839	-1.34085
158997443	chr5:158997443:A:G	8.48533e-11	-0.133427	-1.30619	5.28956e-05	2.1096	-1.30266	4.99195e-05	0.358796	-1.32697
158997898	chr5:158997898:C:T	8.29298e-11	-2.2016e-10	-1.46254	5.49888e-06	-2.2016e-10	-1.45684	3.08818e-05	-2.2016e-10	-1.44842
158997912	chr5:158997912:C:T	6.70615e-11	-1.67493	-4.92792e-10	4.626e-06	-1.62969	-4.92792e-10	2.4309e-05	-1.68774	-4.92792e-10
158998005	chr5:158998005:C:A	1.06681e-10	-0.0673167	-1.14338	1.62523e-05	0.751633	-1.12478	6.06501e-05	0.456867	-1.23034
158999776	chr5:158999776:T:C	1.29346e-11	-1.814	-1.50664	8.37079e-07	-1.8334	-1.50582	4.56049e-06	-1.85902	-1.50214
158999875	chr5:158999875:T:C	1.25424e-11	-1.84535	-1.50607	8.15108e-07	-1.86059	-1.50523	4.47342e-06	-1.87897	-1.50147
158999922	chr5:158999922:T:C	8.08319e-11	-2.2016e-10	-1.48817	5.34178e-06	-2.2016e-10	-1.48582	2.94939e-05	-2.2016e-10	-1.4944
159000476	chr5:159000476:C:A	1.10225e-10	-2.2016e-10	-1.17801	7.35265e-06	-2.2016e-10	-1.16632	4.0238e-05	-2.2016e-10	-1.18378
159000498	chr5:159000498:TGACA:T	1.07274e-10	-2.2016e-10	-1.20515	7.14955e-06	-2.2016e-10	-1.19433	3.91804e-05	-2.2016e-10	-1.21041
159000719	chr5:159000719:C:T	1.51454e-11	-1.82017	-1.34268	9.37999e-07	-1.88815	-1.33724	5.47116e-06	-1.77383	-1.40527
159001241	chr5:159001241:T:C	7.94332e-11	-2.2016e-10	-1.50562	5.24605e-06	-2.2016e-10	-1.50391	2.90941e-05	-2.2016e-10	-1.50805
159002897	chr5:159002897:A:G	8.05402e-11	-2.2016e-10	-1.49178	5.30795e-06	-2.2016e-10	-1.49218	2.96858e-05	-2.2016e-10	-1.48792
159003040	chr5:159003040:T:C	1.23215e-11	-1.86527	-1.50392	8.22309e-07	-1.85305	-1.50397	4.72717e-06	-1.8275	-1.49776
159003179	chr5:159003179:C:G	1.42951e-11	-1.85122	-1.3694	9.20956e-07	-1.88696	-1.35676	5.28967e-06	-1.8057	-1.40713
159003290	chr5:159003290:C:A	1.0817e-10	-2.2016e-10	-1.19683	7.21045e-06	-2.2016e-10	-1.18585	3.95053e-05	-2.2016e-10	-1.20215
159003349	chr5:159003349:G:A	1.08113e-10	-2.2016e-10	-1.19736	7.2093e-06	-2.2016e-10	-1.18601	3.94737e-05	-2.2016e-10	-1.20295
159003516	chr5:159003516:A:G	1.26131e-11	-1.8756	-1.4702	9.07368e-07	-1.78872	-1.46986	4.70342e-06	-1.87942	-1.45088
159003557	chr5:159003557:G:A	1.0948e-10	-1.1848	-4.92792e-10	8.20214e-06	-1.05699	-4.92792e-10	6.04901e-05	-0.77611	-4.92792e-10
159003692	chr5:159003692:A:G	3.25757e-11	-1.09169	-1.30528	2.891e-06	-0.791724	-1.30805	1.84365e-05	-0.640161	-1.32409
159003714	chr5:159003714:A:G	1.07126e-10	-2.2016e-10	-1.20653	7.13966e-06	-2.2016e-10	-1.19572	3.91273e-05	-2.2016e-10	-1.21177
159003867	chr5:159003867:G:T	1.45092e-11	-1.8369	-1.36886	9.16275e-07	-1.89234	-1.35648	5.39465e-06	-1.78626	-1.40692
159003922	chr5:159003922:A:C	1.07126e-10	-2.2016e-10	-1.20653	7.13966e-06	-2.2016e-10	-1.19572	3.91273e-05	-2.2016e-10	-1.21177
159004052	chr5:159004052:G:A	1.0701e-10	-2.2016e-10	-1.20761	7.13186e-06	-2.2016e-10	-1.19681	3.90858e-05	-2.2016e-10	-1.21283
159004187	chr5:159004187:G:A	1.08917e-10	-2.2016e-10	-1.18995	7.26245e-06	-2.2016e-10	-1.17866	3.97827e-05	-2.2016e-10	-1.19516
159004322	chr5:159004322:G:T	5.38981e-11	-1.89344	-4.92792e-10	3.54048e-06	-1.89712	-4.92792e-10	1.98065e-05	-1.89258	-4.92792e-10
159004862	chr5:159004862:A:T	7.96156e-11	-2.2016e-10	-1.50333	5.25885e-06	-2.2016e-10	-1.50147	2.91491e-05	-2.2016e-10	-1.50617
159005110	chr5:159005110:T:C	1.22461e-11	-1.86528	-1.51005	8.16987e-07	-1.85341	-1.51011	4.68825e-06	-1.82763	-1.5059
159005398	chr5:159005398:G:A	7.92805e-11	-2.2016e-10	-1.50755	5.22391e-06	-2.2016e-10	-1.50813	2.91428e-05	-2.2016e-10	-1.50638
159005449	chr5:159005449:A:T	1.21452e-11	-1.888	-1.4956	1.05468e-06	-1.61464	-1.4935	4.43719e-06	-1.87839	-1.51017
159005481	chr5:159005481:A:G	3.01741e-10	-2.2016e-10	-0.170969	2.04991e-05	-2.2016e-10	-0.140999	0.000123835	-2.2016e-10	-0.0596354
159005641	chr5:159005641:C:T	1.07388e-10	-2.2016e-10	-1.20409	7.15716e-06	-2.2016e-10	-1.19327	3.92203e-05	-2.2016e-10	-1.20939
159006331	chr5:159006331:T:C	1.20625e-11	-1.88637	-1.50406	1.05278e-06	-1.60773	-1.50221	4.43038e-06	-1.87676	-1.51334
159006493	chr5:159006493:G:A	7.99741e-11	-2.2016e-10	-1.49884	5.2565e-06	-2.2016e-10	-1.50192	2.9545e-05	-2.2016e-10	-1.49267
159007028	chr5:159007028:G:T	1.30134e-10	-0.0575305	-0.95444	1.98232e-05	0.762513	-0.937039	7.25221e-05	0.468539	-1.06324
159008378	chr5:159008378:A:G	4.55011e-10	0.239783	-4.92792e-10	4.33456e-05	0.607825	-4.92792e-10	0.000357281	0.999932	-4.92792e-10
159008379	chr5:159008379:C:T	8.2773e-11	-2.2016e-10	-1.46444	5.48909e-06	-2.2016e-10	-1.45862	3.08285e-05	-2.2016e-10	-1.45015
159008452	chr5:159008452:CA:C	1.50496e-11	-1.76041	-1.40878	8.68965e-07	-1.8973	-1.40454	5.58619e-06	-1.70178	-1.45651
159008630	chr5:159008630:A:AT	1.61777e-11	-1.82979	-1.26711	1.04748e-06	-1.8504	-1.26459	6.19746e-06	-1.83766	-1.21679
159008773	chr5:159008773:G:A	1.43595e-10	-2.2016e-10	-0.913542	9.63719e-06	-2.2016e-10	-0.895751	5.52109e-05	-2.2016e-10	-0.867429
159008804	chr5:159008804:T:C	9.04614e-11	-2.2016e-10	-1.37562	5.94076e-06	-2.2016e-10	-1.37954	3.39981e-05	-2.2016e-10	-1.35228
159009005	chr5:159009005:G:A	9.984e-11	-2.2016e-10	-1.27697	6.69067e-06	-2.2016e-10	-1.26067	3.80166e-05	-2.2016e-10	-1.24057
159009566	chr5:159009566:G:C	1.18131e-11	-1.8973	-1.51402	7.79242e-07	-1.89677	-1.51404	4.36444e-06	-1.89139	-1.51371
159009642	chr5:159009642:G:A	1.6535e-11	-1.56092	-1.51414	9.80932e-07	-1.66653	-1.5141	5.94376e-06	-1.58269	-1.51356
159009804	chr5:159009804:A:T	1.06685e-10	-2.2016e-10	-1.21066	7.10935e-06	-2.2016e-10	-1.19997	3.89628e-05	-2.2016e-10	-1.21598
159009867	chr5:159009867:A:C	1.51184e-10	-2.2016e-10	-0.862038	1.00122e-05	-2.2016e-10	-0.85758	5.57512e-05	-2.2016e-10	-0.857691
159010250	chr5:159010250:A:G	3.02331e-11	-1.15936	-1.31224	1.76238e-06	-1.28699	-1.30773	1.3822e-05	-0.911297	-1.34103
159010308	chr5:159010308:C:A	1.10688e-10	-2.2016e-10	-1.17382	7.32629e-06	-2.2016e-10	-1.16991	3.99162e-05	-2.2016e-10	-1.19181
159010460	chr5:159010460:C:G	1.23346e-11	-1.89129	-1.47683	8.53502e-07	-1.84418	-1.47561	4.65481e-06	-1.86413	-1.47655
159010583	chr5:159010583:T:C	8.18311e-11	-2.2016e-10	-1.47588	5.39099e-06	-2.2016e-10	-1.47665	3.01881e-05	-2.2016e-10	-1.47114
159010811	chr5:159010811:T:C	1.72032e-11	-1.52263	-1.51281	1.55955e-06	-1.20445	-1.51253	8.1395e-06	-1.27506	-1.5068
159011845	chr5:159011845:A:T	9.42746e-11	-2.2016e-10	-1.33433	6.32143e-06	-2.2016e-10	-1.31744	3.67864e-05	-2.2016e-10	-1.27346
159012157	chr5:159012157:C:T	3.5855e-11	-0.823602	-1.47745	3.34918e-06	-0.473864	-1.4788	2.12782e-05	-0.33666	-1.48425
159012899	chr5:159012899:A:G	1.85424e-11	-1.45962	-1.50085	8.64568e-07	-1.80743	-1.49948	7.55007e-06	-1.34867	-1.50836
159012929	chr5:159012929:C:T	7.94562e-11	-2.2016e-10	-1.50533	5.22689e-06	-2.2016e-10	-1.50756	2.92989e-05	-2.2016e-10	-1.50104
159013583	chr5:159013583:A:G	3.91541e-10	-2.2016e-10	0.0895524	2.60033e-05	-2.2016e-10	0.0968448	0.000141046	-2.2016e-10	0.070497
159014168	chr5:159014168:A:T	1.45542e-10	0.031845	-0.931917	2.21811e-05	0.855395	-0.917533	8.09307e-05	0.55307	-1.03807
159014287	chr5:159014287:A:G	9.54167e-11	-2.2016e-10	-1.32229	6.34744e-06	-2.2016e-10	-1.31333	3.49251e-05	-2.2016e-10	-1.32538
159014349	chr5:159014349:C:T	6.14655e-11	-1.76206	-4.92792e-10	4.19005e-06	-1.72867	-4.92792e-10	2.50782e-05	-1.65659	-4.92792e-10
159014549	chr5:159014549:A:T	1.30362e-11	-1.8878	-1.425	8.51476e-07	-1.89405	-1.42812	4.60987e-06	-1.89184	-1.45855
159014667	chr5:159014667:G:T	2.07338e-10	0.266704	-0.812891	3.28967e-05	1.1305	-0.798511	0.000117852	0.812961	-0.92212
159014742	chr5:159014742:A:T	8.06278e-11	-2.2016e-10	-1.4907	5.32688e-06	-2.2016e-10	-1.48861	2.94238e-05	-2.2016e-10	-1.49679
159014851	chr5:159014851:G:A	1.23188e-11	-1.87918	-1.49024	8.95462e-07	-1.78183	-1.48997	4.56278e-06	-1.88272	-1.47793
159014924	chr5:159014924:C:A	5.98723e-10	1.27999	-0.765732	2.56489e-05	0.870761	-0.78764	0.000251514	1.35277	-0.703861
159015922	chr5:159015922:T:C	7.17302e-11	-0.559532	-1.0481	3.43369e-05	1.41723	-1.04239	4.06077e-05	-0.0931207	-1.08151
159016124	chr5:159016124:A:G	8.15735e-11	-2.2016e-10	-1.47903	5.41058e-06	-2.2016e-10	-1.47302	2.99003e-05	-2.2016e-10	-1.48072
159016344	chr5:159016344:G:T	1.67541e-10	0.287476	-1.04678	2.69577e-05	1.16146	-1.02857	9.78157e-05	0.845244	-1.14075
159017122	chr5:159017122:GC:G	1.77174e-11	-1.60825	-1.39773	9.30656e-07	-1.8462	-1.38705	6.95979e-06	-1.50685	-1.43159
159017266	chr5:159017266:C:T	9.57595e-10	1.58544	-0.601557	0.000250283	2.94539	-0.58418	0.000942592	2.69878	-0.728735
159017330	chr5:159017330:T:C	8.01565e-11	-2.2016e-10	-1.49656	5.29365e-06	-2.2016e-10	-1.49487	2.93606e-05	-2.2016e-10	-1.49894
159017472	chr5:159017472:G:C	4.92838e-10	0.705314	-0.385673	0.000134956	2.1262	-0.382634	0.000253206	1.04631	-0.390694
159017586	chr5:159017586:C:A	8.33565e-11	-2.2016e-10	-1.45741	5.52149e-06	-2.2016e-10	-1.45273	3.05561e-05	-2.2016e-10	-1.45902
159017800	chr5:159017800:C:T	7.90869e-11	-2.2016e-10	-1.50999	5.20645e-06	-2.2016e-10	-1.51148	2.91263e-05	-2.2016e-10	-1.50695
159018394	chr5:159018394:T:C	1.62492e-11	-1.88697	-1.20552	1.21408e-06	-1.75814	-1.20926	6.27088e-06	-1.88935	-1.15332
159018473	chr5:159018473:A:G	8.05345e-11	-2.2016e-10	-1.49185	5.30707e-06	-2.2016e-10	-1.49234	2.9684e-05	-2.2016e-10	-1.48798
159019215	chr5:159019215:C:T	1.74035e-11	-1.54398	-1.47989	8.50439e-07	-1.84381	-1.47957	6.95138e-06	-1.44723	-1.49242
159019779	chr5:159019779:T:C	2.09546e-10	-0.535594	-4.92792e-10	1.23899e-05	-0.6445	-4.92792e-10	7.64033e-05	-0.542564	-4.92792e-10
159019842	chr5:159019842:C:G	1.17122e-10	-2.2016e-10	-1.11733	7.83156e-06	-2.2016e-10	-1.10322	4.28105e-05	-2.2016e-10	-1.12181
159020095	chr5:159020095:G:C	1.24388e-11	-1.88928	-1.47044	8.44655e-07	-1.85573	-1.47448	4.51219e-06	-1.89292	-1.47888
159020849	chr5:159020849:TAAC:T	2.21876e-10	-0.478418	-4.92792e-10	1.63541e-05	-0.366903	-4.92792e-10	9.87135e-05	-0.286368	-4.92792e-10
159020958	chr5:159020958:G:A	8.27314e-11	-2.2016e-10	-1.46494	5.4805e-06	-2.2016e-10	-1.46018	3.03308e-05	-2.2016e-10	-1.46643
159021038	chr5:159021038:T:C	1.88493e-11	-1.56468	-1.37938	1.07344e-06	-1.71394	-1.37657	6.9248e-06	-1.525	-1.41848
159021393	chr5:159021393:G:C	2.54218e-11	-1.24269	-1.40224	2.02261e-06	-1.05043	-1.40656	9.78889e-06	-1.15816	-1.43919
159021506	chr5:159021506:T:C	3.97352e-11	-0.737264	-1.46104	2.94068e-06	-0.62094	-1.4618	1.77362e-05	-0.552045	-1.45094
159021541	chr5:159021541:C:T	7.8759e-11	-2.2016e-10	-1.51415	5.19266e-06	-2.2016e-10	-1.51413	2.89184e-05	-2.2016e-10	-1.51411
159021850	chr5:159021850:A:G	7.56899e-11	-1.55389	-4.92792e-10	5.25144e-06	-1.50288	-4.92792e-10	2.89393e-05	-1.51339	-4.92792e-10
159023050	chr5:159023050:C:T	1.72497e-11	-1.82195	-1.21079	1.13576e-06	-1.81606	-1.21802	5.93649e-06	-1.84573	-1.25174
159023299	chr5:159023299:A:T	8.55642e-11	-1.43127	-4.92792e-10	5.98427e-06	-1.37225	-4.92792e-10	3.30203e-05	-1.38147	-4.92792e-10
159024150	chr5:159024150:A:G	5.45153e-11	-0.427952	-1.45411	4.08843e-06	-0.298913	-1.45431	2.49468e-05	-0.218698	-1.44315
159024155	chr5:159024155:A:G	1.36706e-10	-2.2016e-10	-0.962707	9.07546e-06	-2.2016e-10	-0.955806	5.10781e-05	-2.2016e-10	-0.945233
159024484	chr5:159024484:C:T	5.55952e-11	-0.576309	-1.28613	4.56801e-06	-0.348526	-1.29378	2.35373e-05	-0.483491	-1.23651
159024527	chr5:159024527:C:T	7.87649e-11	-2.2016e-10	-1.51407	5.19417e-06	-2.2016e-10	-1.51384	2.8934e-05	-2.2016e-10	-1.51357
159024618	chr5:159024618:C:T	5.22649e-10	-2.2016e-10	0.378371	3.52668e-05	-2.2016e-10	0.40156	0.000226441	-2.2016e-10	0.543894
159024778	chr5:159024778:G:T	7.88203e-11	-2.2016e-10	-1.51337	5.19418e-06	-2.2016e-10	-1.51384	2.89391e-05	-2.2016e-10	-1.5134
159025206	chr5:159025206:G:T	1.11356e-10	-2.2016e-10	-1.16781	7.33706e-06	-2.2016e-10	-1.16844	4.32325e-05	-2.2016e-10	-1.112
159025679	chr5:159025679:T:A	2.54218e-10	-2.2016e-10	-0.342345	1.69283e-05	-2.2016e-10	-0.332396	0.00010024	-2.2016e-10	-0.271023
159025799	chr5:159025799:C:G	8.20814e-11	-2.2016e-10	-1.47283	5.41113e-06	-2.2016e-10	-1.47292	2.99642e-05	-2.2016e-10	-1.47859
159026142	chr5:159026142:T:C	1.70468e-10	-0.74199	-4.92792e-10	4.15686e-06	-1.73662	-4.92792e-10	6.09481e-05	-0.768567	-4.92792e-10
159026348	chr5:159026348:C:A	1.26861e-11	-1.82877	-1.51126	8.16103e-07	-1.85356	-1.51104	4.89885e-06	-1.78575	-1.50384
159026775	chr5:159026775:G:A	1.32233e-11	-1.82813	-1.47043	8.24379e-07	-1.88576	-1.46874	4.74609e-06	-1.86473	-1.45654
159027395	chr5:159027395:G:A	1.20991e-10	-2.2016e-10	-1.08483	7.90153e-06	-2.2016e-10	-1.09432	4.49037e-05	-2.2016e-10	-1.07407
159027413	chr5:159027413:T:A	9.65942e-11	-2.2016e-10	-1.31002	6.38593e-06	-2.2016e-10	-1.30728	3.51962e-05	-2.2016e-10	-1.31765
159027897	chr5:159027897:T:C	1.06324e-10	-2.2016e-10	-1.21405	7.21669e-06	-2.2016e-10	-1.18498	4.05559e-05	-2.2016e-10	-1.17591
159027955	chr5:159027955:A:C	9.02858e-11	-2.2016e-10	-1.37756	5.92158e-06	-2.2016e-10	-1.38278	3.28312e-05	-2.2016e-10	-1.38721
159028779	chr5:159028779:A:G	2.6798e-10	-2.2016e-10	-0.289625	1.79029e-05	-2.2016e-10	-0.276419	9.87878e-05	-2.2016e-10	-0.285615
159029190	chr5:159029190:C:T	7.89165e-11	-2.2016e-10	-1.51215	5.21321e-06	-2.2016e-10	-1.51018	2.92094e-05	-2.2016e-10	-1.5041
159029450	chr5:159029450:T:C	1.6376e-11	-1.89101	-1.19371	1.08769e-06	-1.89419	-1.18313	5.8051e-06	-1.89501	-1.22485
159029702	chr5:159029702:CCTAACA:C	2.98654e-10	-2.2016e-10	-0.181253	1.99194e-05	-2.2016e-10	-0.169686	0.000108255	-2.2016e-10	-0.194102
159029872	chr5:159029872:A:G	9.91291e-11	-2.2016e-10	-1.28412	6.48709e-06	-2.2016e-10	-1.29157	3.69873e-05	-2.2016e-10	-1.26801
159029941	chr5:159029941:A:G	7.88008e-11	-2.2016e-10	-1.51361	5.19597e-06	-2.2016e-10	-1.5135	2.89175e-05	-2.2016e-10	-1.51414
159029988	chr5:159029988:G:A	7.88342e-11	-2.2016e-10	-1.51319	5.19696e-06	-2.2016e-10	-1.51331	2.893e-05	-2.2016e-10	-1.51371
159030518	chr5:159030518:G:A	1.19998e-11	-1.89487	-1.50078	7.96687e-07	-1.88697	-1.50171	4.43001e-06	-1.89733	-1.49286
159030570	chr5:159030570:C:T	1.19947e-11	-1.8973	-1.49878	8.07164e-07	-1.87598	-1.49962	4.45089e-06	-1.89537	-1.49012
159030708	chr5:159030708:G:A	1.21209e-11	-1.89455	-1.49106	8.30514e-07	-1.85634	-1.49075	4.44342e-06	-1.88715	-1.50001
159030898	chr5:159030898:C:A	9.68097e-11	0.105532	-1.41332	4.58979e-06	-0.231383	-1.40616	4.93062e-05	0.442719	-1.42326
159030913	chr5:159030913:C:T	5.3698e-11	-0.521399	-1.37576	2.60858e-06	-0.83395	-1.36863	2.2139e-05	-0.452365	-1.32888
159031090	chr5:159031090:CT:C	2.26074e-11	-1.3526	-1.40966	2.2187e-06	-0.956452	-1.40801	9.13371e-06	-1.24476	-1.42185
159031168	chr5:159031168:C:T	8.12085e-11	-2.2016e-10	-1.48352	5.33334e-06	-2.2016e-10	-1.4874	2.96521e-05	-2.2016e-10	-1.48906
159032128	chr5:159032128:C:T	1.03428e-10	-1.24166	-4.92792e-10	3.6138e-06	-1.87662	-4.92792e-10	3.01574e-05	-1.47216	-4.92792e-10
159032194	chr5:159032194:A:G	3.55218e-11	-0.936242	-1.37415	3.17773e-06	-0.63951	-1.3657	1.4713e-05	-0.825673	-1.36418
159032713	chr5:159032713:T:C	1.23923e-11	-1.89723	-1.46623	8.55732e-07	-1.84965	-1.46753	4.65569e-06	-1.89492	-1.44558
159033196	chr5:159033196:G:A	7.89759e-11	-2.2016e-10	-1.5114	5.19845e-06	-2.2016e-10	-1.51302	2.89179e-05	-2.2016e-10	-1.51413
159034261	chr5:159034261:A:G	5.43779e-11	-1.88458	-4.92792e-10	3.66147e-06	-1.86352	-4.92792e-10	1.99564e-05	-1.88504	-4.92792e-10
159034600	chr5:159034600:T:C	8.72038e-11	-2.2016e-10	-1.41229	5.71692e-06	-2.2016e-10	-1.41795	3.18449e-05	-2.2016e-10	-1.41771
159035315	chr5:159035315:A:T	5.95164e-11	-0.371468	-1.42282	3.05449e-06	-0.629999	-1.41477	2.94538e-05	-0.0664971	-1.42927
159035459	chr5:159035459:G:A	8.05263e-11	-2.2016e-10	-1.49196	5.31393e-06	-2.2016e-10	-1.49105	2.97966e-05	-2.2016e-10	-1.4842
159035615	chr5:159035615:G:A	7.92339e-11	-2.2016e-10	-1.50813	5.20992e-06	-2.2016e-10	-1.51082	2.89288e-05	-2.2016e-10	-1.51375
159035910	chr5:159035910:A:G	6.16243e-11	-0.362165	-1.39732	3.14787e-06	-0.626347	-1.38831	3.02556e-05	-0.0642903	-1.40462
159036221	chr5:159036221:A:T	7.87598e-11	-2.2016e-10	-1.51414	5.1926e-06	-2.2016e-10	-1.51415	2.89193e-05	-2.2016e-10	-1.51408
159037572	chr5:159037572:C:T	1.51273e-10	-2.2016e-10	-0.861452	9.88607e-06	-2.2016e-10	-0.870254	5.46176e-05	-2.2016e-10	-0.878233
159037784	chr5:159037784:T:C	8.09857e-11	-2.2016e-10	-1.48627	5.3375e-06	-2.2016e-10	-1.48662	3.02454e-05	-2.2016e-10	-1.46924
159038094	chr5:159038094:C:G	1.01436e-10	0.117137	-1.37825	4.86099e-06	-0.211149	-1.36899	5.23339e-05	0.468091	-1.38904
159038249	chr5:159038249:A:G	2.50302e-11	-1.73295	-0.927506	2.04714e-06	-1.53144	-0.913495	9.39639e-06	-1.73609	-0.902177
159038423	chr5:159038423:C:T	7.91952e-11	-2.2016e-10	-1.50862	5.20807e-06	-2.2016e-10	-1.51117	2.89257e-05	-2.2016e-10	-1.51386
159038467	chr5:159038467:A:G	9.09426e-11	-2.2016e-10	-1.37031	5.96088e-06	-2.2016e-10	-1.37616	3.40061e-05	-2.2016e-10	-1.35205
159038571	chr5:159038571:T:G	1.22804e-10	-2.2016e-10	-1.06995	8.1975e-06	-2.2016e-10	-1.05755	4.53287e-05	-2.2016e-10	-1.06465
159038581	chr5:159038581:C:T	7.88605e-11	-2.2016e-10	-1.51286	5.20339e-06	-2.2016e-10	-1.51207	2.89969e-05	-2.2016e-10	-1.5114
159039275	chr5:159039275:T:A	1.46255e-10	0.44333	-1.33852	7.08873e-06	0.125948	-1.32882	7.84701e-05	0.83498	-1.35085
159039463	chr5:159039463:A:G	2.60964e-11	-1.3885	-1.23024	2.59472e-06	-0.985938	-1.22196	1.08111e-05	-1.27876	-1.21926
159039581	chr5:159039581:C:T	3.58172e-11	-1.08191	-1.2202	3.24182e-06	-0.780822	-1.20442	1.49254e-05	-0.972548	-1.20298
159039854	chr5:159039854:T:C	2.87756e-10	-2.2016e-10	-0.218426	1.95844e-05	-2.2016e-10	-0.186647	0.000104518	-2.2016e-10	-0.229234
159040393	chr5:159040393:G:A	1.9508e-11	-1.41341	-1.4963	1.59935e-06	-1.19424	-1.49755	7.66015e-06	-1.34796	-1.4946
159040598	chr5:159040598:A:G	8.45492e-11	-2.2016e-10	-1.4432	5.61557e-06	-2.2016e-10	-1.43584	3.10029e-05	-2.2016e-10	-1.44451
159040977	chr5:159040977:AT:A	7.87971e-11	-2.2016e-10	-1.51366	5.19642e-06	-2.2016e-10	-1.51341	2.89282e-05	-2.2016e-10	-1.51377
159041015	chr5:159041015:A:G	2.92356e-10	-2.2016e-10	-0.202565	1.96681e-05	-2.2016e-10	-0.182381	0.000107286	-2.2016e-10	-0.203093
159041048	chr5:159041048:A:G	1.22482e-11	-1.87088	-1.50429	7.84971e-07	-1.89706	-1.50643	4.44786e-06	-1.883	-1.50316
159041132	chr5:159041132:T:C	7.89285e-11	-2.2016e-10	-1.512	5.19639e-06	-2.2016e-10	-1.51342	2.89206e-05	-2.2016e-10	-1.51404
159041749	chr5:159041749:C:T	9.28627e-11	-2.2016e-10	-1.34942	6.09136e-06	-2.2016e-10	-1.35451	3.51131e-05	-2.2016e-10	-1.32002
159041982	chr5:159041982:A:G	7.93485e-11	-2.2016e-10	-1.50669	5.22435e-06	-2.2016e-10	-1.50805	2.90405e-05	-2.2016e-10	-1.5099
159043055	chr5:159043055:T:C	8.86743e-11	-0.0493155	-1.34625	4.62248e-06	-0.295036	-1.33541	4.59435e-05	0.303284	-1.35446
159043761	chr5:159043761:G:A	1.71003e-10	-0.738858	-4.92792e-10	1.07366e-05	-0.787725	-4.92792e-10	6.6969e-05	-0.67436	-4.92792e-10
159043917	chr5:159043917:A:G	3.01002e-11	-1.55254	-0.923468	2.64266e-06	-1.28238	-0.907214	1.11518e-05	-1.57273	-0.894255
159044069	chr5:159044069:A:G	2.77569e-10	-2.2016e-10	-0.254469	1.86957e-05	-2.2016e-10	-0.233085	0.000100983	-2.2016e-10	-0.263642
159044373	chr5:159044373:G:C	1.20553e-11	-1.88114	-1.50989	7.82059e-07	-1.89686	-1.51034	4.40806e-06	-1.8904	-1.50475
159044469	chr5:159044469:C:T	1.50712e-10	-2.2016e-10	-0.865171	1.01396e-05	-2.2016e-10	-0.844929	5.56295e-05	-2.2016e-10	-0.859875
159044882	chr5:159044882:T:C	2.46166e-11	-1.16757	-1.50955	2.61023e-06	-0.691936	-1.51001	1.0377e-05	-1.026	-1.513
159044994	chr5:159044994:C:T	4.63277e-11	-0.892004	-1.15279	2.41328e-06	-1.13544	-1.14495	1.95684e-05	-0.818322	-1.08635
159045315	chr5:159045315:T:C	8.08681e-11	-1.48772	-4.92792e-10	5.56605e-06	-1.4447	-4.92792e-10	3.06837e-05	-1.45486	-4.92792e-10
159045749	chr5:159045749:A:G	3.68837e-10	-2.2016e-10	0.0298157	2.43462e-05	-2.2016e-10	0.0309959	0.000135419	-2.2016e-10	0.0297865
159045891	chr5:159045891:A:G	1.33958e-11	-1.85865	-1.42694	8.48398e-07	-1.89676	-1.42902	5.14392e-06	-1.84054	-1.40023
159046359	chr5:159046359:C:T	6.49432e-11	-1.70703	-4.92792e-10	4.69678e-06	-1.6145	-4.92792e-10	2.40253e-05	-1.69948	-4.92792e-10
159046516	chr5:159046516:C:T	1.85369e-11	-1.5054	-1.45538	1.0604e-06	-1.65005	-1.45268	7.23737e-06	-1.47051	-1.42882
159046677	chr5:159046677:A:T	8.49176e-11	-2.2016e-10	-1.43886	5.642e-06	-2.2016e-10	-1.43114	3.11428e-05	-2.2016e-10	-1.44001
159047155	chr5:159047155:C:T	8.62015e-11	-2.2016e-10	-1.42385	5.73172e-06	-2.2016e-10	-1.41536	3.16026e-05	-2.2016e-10	-1.42535
159047249	chr5:159047249:G:A	1.62324e-11	-1.60442	-1.48911	1.491e-06	-1.27342	-1.48852	6.67162e-06	-1.50378	-1.47694
159047534	chr5:159047534:C:T	8.00057e-11	-2.2016e-10	-1.49844	5.25126e-06	-2.2016e-10	-1.50291	2.90527e-05	-2.2016e-10	-1.50948
159047689	chr5:159047689:C:T	1.90841e-11	-1.50993	-1.42176	1.09306e-06	-1.65416	-1.41824	7.49165e-06	-1.47574	-1.38906
159048203	chr5:159048203:C:T	9.90479e-11	-2.2016e-10	-1.28493	6.56236e-06	-2.2016e-10	-1.28003	3.70264e-05	-2.2016e-10	-1.26696
159048683	chr5:159048683:A:G	6.82479e-11	-1.65739	-4.92792e-10	4.17845e-06	-1.73144	-4.92792e-10	2.461e-05	-1.67544	-4.92792e-10
159048978	chr5:159048978:A:G	3.00461e-11	-1.24036	-1.23745	2.6428e-06	-0.970989	-1.21855	1.24205e-05	-1.14615	-1.21309
159049378	chr5:159049378:G:A	1.01399e-10	-1.26148	-4.92792e-10	3.60129e-06	-1.88009	-4.92792e-10	3.57585e-05	-1.3018	-4.92792e-10
159049417	chr5:159049417:T:C	5.50196e-11	-1.87285	-4.92792e-10	3.62197e-06	-1.87436	-4.92792e-10	1.99335e-05	-1.88619	-4.92792e-10
159049826	chr5:159049826:T:C	8.30295e-11	-2.2016e-10	-1.46134	5.5111e-06	-2.2016e-10	-1.45462	3.04677e-05	-2.2016e-10	-1.46192
159049883	chr5:159049883:T:C	2.15357e-11	-1.46551	-1.34532	2.07989e-06	-1.09108	-1.33798	8.96958e-06	-1.36421	-1.32054
159050514	chr5:159050514:G:A	7.91789e-11	-2.2016e-10	-1.50883	5.22404e-06	-2.2016e-10	-1.50811	2.90026e-05	-2.2016e-10	-1.5112
159050600	chr5:159050600:G:A	3.32358e-10	-2.2016e-10	-0.0743247	2.20766e-05	-2.2016e-10	-0.066863	0.000133454	-2.2016e-10	0.0151688
159050972	chr5:159050972:T:C	1.96193e-10	-0.601441	-4.92792e-10	4.38912e-06	-1.68225	-4.92792e-10	6.99835e-05	-0.63033	-4.92792e-10
159051608	chr5:159051608:C:A	5.91118e-10	-2.2016e-10	0.501477	4.0146e-05	-2.2016e-10	0.531141	0.000230621	-2.2016e-10	0.562185
159052736	chr5:159052736:C:T	2.17389e-10	-2.2016e-10	-0.498849	1.41264e-05	-2.2016e-10	-0.513333	7.78812e-05	-2.2016e-10	-0.523405
159052906	chr5:159052906:T:C	3.88378e-10	-2.2016e-10	0.0814407	2.58816e-05	-2.2016e-10	0.0921523	0.00014137	-2.2016e-10	0.0727923
159052973	chr5:159052973:C:T	3.47708e-10	-2.2016e-10	-0.0291756	2.2573e-05	-2.2016e-10	-0.0446255	0.000124241	-2.2016e-10	-0.0563678
159053551	chr5:159053551:T:C	9.89164e-11	-2.2016e-10	-1.28626	6.58063e-06	-2.2016e-10	-1.27725	3.64571e-05	-2.2016e-10	-1.28245
159053607	chr5:159053607:A:T	2.00945e-10	-0.577508	-4.92792e-10	1.06166e-05	-0.798963	-4.92792e-10	9.92114e-05	-0.281337	-4.92792e-10
159054489	chr5:159054489:T:C	5.56285e-11	-1.86184	-4.92792e-10	3.73432e-06	-1.84382	-4.92792e-10	2.01523e-05	-1.87527	-4.92792e-10
159055495	chr5:159055495:T:C	1.77257e-10	-1.13433	0.431392	1.15781e-05	-1.16208	0.449809	7.03693e-05	-1.06583	0.441001
159055819	chr5:159055819:T:C	8.40154e-11	-0.160473	-1.28907	4.25384e-06	-0.437318	-1.27624	4.29592e-05	0.182514	-1.30085
159056234	chr5:159056234:A:G	1.2964e-11	-1.86614	-1.45222	8.26977e-07	-1.89682	-1.45453	4.76633e-06	-1.88092	-1.4361
159056274	chr5:159056274:G:A	1.45634e-11	-1.86005	-1.34198	1.08327e-06	-1.73487	-1.34653	5.4431e-06	-1.87738	-1.30686
159056393	chr5:159056393:CAG:C	1.07777e-10	-1.20048	-4.92792e-10	8.2105e-06	-1.05597	-4.92792e-10	4.58726e-05	-1.05272	-4.92792e-10
159056556	chr5:159056556:A:G	8.68743e-11	-2.2016e-10	-1.41608	5.74768e-06	-2.2016e-10	-1.41258	3.1309e-05	-2.2016e-10	-1.43468
159056728	chr5:159056728:A:G	1.19442e-10	-2.2016e-10	-1.09771	8.03023e-06	-2.2016e-10	-1.07817	4.49384e-05	-2.2016e-10	-1.0733
159056962	chr5:159056962:T:C	7.88685e-11	-2.2016e-10	-1.51276	5.19446e-06	-2.2016e-10	-1.51379	2.89277e-05	-2.2016e-10	-1.51379
159057406	chr5:159057406:C:T	1.07363e-10	-2.2016e-10	-1.20433	7.19771e-06	-2.2016e-10	-1.18762	4.15941e-05	-2.2016e-10	-1.15063
159058100	chr5:159058100:G:A	2.37951e-11	-1.89579	-0.81527	1.62193e-06	-1.88396	-0.7938	8.64786e-06	-1.87477	-0.846502
159058244	chr5:159058244:G:A	9.16757e-11	-2.2016e-10	-1.36228	6.01636e-06	-2.2016e-10	-1.3669	3.46255e-05	-2.2016e-10	-1.334
159058569	chr5:159058569:G:GAAAGA	8.59985e-11	-2.2016e-10	-1.42621	5.69641e-06	-2.2016e-10	-1.42154	3.12733e-05	-2.2016e-10	-1.43582
159058777	chr5:159058777:A:T	4.80744e-10	-2.2016e-10	0.294796	3.2441e-05	-2.2016e-10	0.318042	0.000177704	-2.2016e-10	0.301528
159059590	chr5:159059590:C:T	1.03367e-10	-2.2016e-10	-1.24225	6.80662e-06	-2.2016e-10	-1.24348	3.6507e-05	-2.2016e-10	-1.28109
159059985	chr5:159059985:A:G	6.45634e-11	-1.14506	-0.567828	6.05765e-06	-0.809926	-0.550133	2.71136e-05	-0.99275	-0.585802
159060413	chr5:159060413:A:G	2.12704e-11	-1.67506	-1.14817	1.30794e-06	-1.7504	-1.14253	8.20377e-06	-1.66838	-1.10562
159060736	chr5:159060736:C:T	7.88532e-11	-2.2016e-10	-1.51295	5.19733e-06	-2.2016e-10	-1.51323	2.89337e-05	-2.2016e-10	-1.51358
159060975	chr5:159060975:C:T	1.47124e-10	-2.2016e-10	-0.889264	9.90403e-06	-2.2016e-10	-0.868439	5.38518e-05	-2.2016e-10	-0.892354
159061318	chr5:159061318:G:C	1.32246e-10	-1.81055	0.814671	9.0993e-06	-1.83185	0.878671	5.53092e-05	-1.72501	0.85936
159061603	chr5:159061603:A:G	1.01478e-09	-2.2016e-10	1.04189	6.87702e-05	-2.2016e-10	1.06939	0.000395248	-2.2016e-10	1.10092
159062307	chr5:159062307:A:G	7.02841e-11	-1.1103	-0.517689	3.65572e-06	-1.37311	-0.491975	2.63707e-05	-1.01605	-0.590288
159062344	chr5:159062344:G:A	6.07143e-11	-1.77436	-4.92792e-10	3.83742e-06	-1.81658	-4.92792e-10	2.22718e-05	-1.77527	-4.92792e-10
159063166	chr5:159063166:G:A	3.50169e-10	-2.2016e-10	-0.0221226	2.41606e-05	-2.2016e-10	0.0233443	0.000146823	-2.2016e-10	0.11064
159063194	chr5:159063194:C:T	2.33566e-11	-1.89699	-0.832668	1.587e-06	-1.89658	-0.802955	9.33009e-06	-1.88263	-0.76271
159063789	chr5:159063789:C:T	1.21044e-11	-1.87434	-1.51263	8.98451e-07	-1.7558	-1.51266	4.37799e-06	-1.88821	-1.51379
159063902	chr5:159063902:T:A	9.96935e-11	-1.01203	-0.266408	4.93235e-06	-1.33451	-0.231055	4.10999e-05	-0.862679	-0.299903
159064441	chr5:159064441:T:C	4.73759e-10	-2.2016e-10	0.280159	3.3004e-05	-2.2016e-10	0.335247	0.000189005	-2.2016e-10	0.363185
159064647	chr5:159064647:C:T	1.34566e-11	-1.80665	-1.47442	1.04189e-06	-1.64914	-1.4712	4.89643e-06	-1.84095	-1.44913
159064657	chr5:159064657:A:G	2.65375e-10	-2.2016e-10	-0.299396	1.82936e-05	-2.2016e-10	-0.254832	0.000104604	-2.2016e-10	-0.228406
159065320	chr5:159065320:T:C	8.49408e-11	-2.2016e-10	-1.43858	5.63216e-06	-2.2016e-10	-1.43289	3.24527e-05	-2.2016e-10	-1.39881
159065927	chr5:159065927:C:T	8.06907e-11	-2.2016e-10	-1.48991	5.29027e-06	-2.2016e-10	-1.49551	2.92003e-05	-2.2016e-10	-1.50441
159066073	chr5:159066073:G:C	3.84978e-10	-2.2016e-10	0.0726475	2.50745e-05	-2.2016e-10	0.0604723	0.000137648	-2.2016e-10	0.0461077
159067080	chr5:159067080:C:T	1.40298e-10	-2.2016e-10	-0.936769	9.48588e-06	-2.2016e-10	-0.911576	5.5553e-05	-2.2016e-10	-0.861252
159067373	chr5:159067373:T:C	8.26235e-11	-1.46624	-4.92792e-10	5.38223e-06	-1.47828	-4.92792e-10	2.94432e-05	-1.49613	-4.92792e-10
159067881	chr5:159067881:A:G	7.87622e-11	-2.2016e-10	-1.51411	5.19264e-06	-2.2016e-10	-1.51414	2.89174e-05	-2.2016e-10	-1.51415
159068132	chr5:159068132:T:C	4.02912e-10	-2.2016e-10	0.11818	2.62087e-05	-2.2016e-10	0.104713	0.000143817	-2.2016e-10	0.0899539
159068188	chr5:159068188:T:G	1.57864e-11	-1.6587	-1.4627	9.62676e-07	-1.73539	-1.46403	5.92629e-06	-1.64984	-1.44935
159068301	chr5:159068301:C:T	7.8762e-11	-2.2016e-10	-1.51411	5.19264e-06	-2.2016e-10	-1.51414	2.89174e-05	-2.2016e-10	-1.51414
159068608	chr5:159068608:A:G	9.99588e-11	-1.27578	-4.92792e-10	5.56701e-06	-1.44452	-4.92792e-10	3.77158e-05	-1.24851	-4.92792e-10
159068989	chr5:159068989:A:G	1.35494e-10	-0.971608	-4.92792e-10	7.61598e-06	-1.13113	-4.92792e-10	5.17236e-05	-0.932675	-4.92792e-10
159069081	chr5:159069081:T:C	6.39335e-11	-1.7227	-4.92792e-10	4.08936e-06	-1.75299	-4.92792e-10	2.33422e-05	-1.72833	-4.92792e-10
159069558	chr5:159069558:C:T	9.78502e-11	-2.2016e-10	-1.2971	6.48356e-06	-2.2016e-10	-1.29211	3.54928e-05	-2.2016e-10	-1.30926
159070128	chr5:159070128:C:T	1.72992e-09	-2.2016e-10	1.57529	0.000122081	-2.2016e-10	1.6433	0.000674071	-2.2016e-10	1.63475
159070209	chr5:159070209:A:G	1.48356e-10	-2.2016e-10	-0.880921	9.72602e-06	-2.2016e-10	-0.886575	5.35766e-05	-2.2016e-10	-0.897477
159070593	chr5:159070593:TA:T	2.90863e-10	-2.2016e-10	-0.207686	1.98055e-05	-2.2016e-10	-0.175422	0.000107424	-2.2016e-10	-0.201806
159070631	chr5:159070631:T:C	5.36848e-11	-0.825547	-1.07186	2.47855e-06	-1.19687	-1.05684	2.24716e-05	-0.670322	-1.09602
159070659	chr5:159070659:G:A	9.90559e-11	-2.2016e-10	-1.28485	6.59195e-06	-2.2016e-10	-1.27553	3.68346e-05	-2.2016e-10	-1.27215
159070676	chr5:159070676:T:G	1.08548e-10	-2.2016e-10	-1.19335	7.01314e-06	-2.2016e-10	-1.2136	3.9945e-05	-2.2016e-10	-1.19109
159070884	chr5:159070884:C:T	7.9071e-11	-2.2016e-10	-1.51019	5.22752e-06	-2.2016e-10	-1.50744	2.90562e-05	-2.2016e-10	-1.50936
159071035	chr5:159071035:T:G	6.69555e-11	-1.67651	-4.92792e-10	4.12151e-06	-1.74516	-4.92792e-10	2.41793e-05	-1.69309	-4.92792e-10
159071053	chr5:159071053:C:T	1.61732e-11	-1.64466	-1.45252	1.21153e-06	-1.5121	-1.4574	6.2042e-06	-1.60273	-1.45063
159071704	chr5:159071704:C:T	2.65619e-10	-2.2016e-10	-0.298475	1.75976e-05	-2.2016e-10	-0.29362	0.000101028	-2.2016e-10	-0.263194
159072145	chr5:159072145:T:C	8.419e-11	-2.2016e-10	-1.44746	5.55556e-06	-2.2016e-10	-1.44658	3.10345e-05	-2.2016e-10	-1.44349
159072146	chr5:159072146:A:G	7.876e-11	-2.2016e-10	-1.51413	5.1939e-06	-2.2016e-10	-1.5139	2.89291e-05	-2.2016e-10	-1.51374
159072208	chr5:159072208:A:G	8.64663e-11	-2.2016e-10	-1.42078	5.71047e-06	-2.2016e-10	-1.41908	3.15736e-05	-2.2016e-10	-1.42627
159072359	chr5:159072359:G:A	2.10045e-11	-1.34635	-1.48945	9.80746e-07	-1.68773	-1.49309	7.35835e-06	-1.39843	-1.48432
159072370	chr5:159072370:C:G	1.69052e-10	-2.2016e-10	-0.750335	1.13246e-05	-2.2016e-10	-0.734399	6.29483e-05	-2.2016e-10	-0.736276
159072597	chr5:159072597:C:T	1.13511e-10	-2.2016e-10	-1.14864	7.46986e-06	-2.2016e-10	-1.1505	4.20094e-05	-2.2016e-10	-1.1407
159072751	chr5:159072751:A:G	8.01166e-11	-2.2016e-10	-1.49706	5.27692e-06	-2.2016e-10	-1.49804	2.96799e-05	-2.2016e-10	-1.48812
159073079	chr5:159073079:C:T	8.08685e-11	-2.2016e-10	-1.48771	5.33712e-06	-2.2016e-10	-1.48669	2.96109e-05	-2.2016e-10	-1.49045
159073550	chr5:159073550:T:C	8.14643e-11	-2.2016e-10	-1.48037	5.35471e-06	-2.2016e-10	-1.4834	3.00471e-05	-2.2016e-10	-1.47582
159074183	chr5:159074183:C:T	3.14684e-10	-2.2016e-10	-0.128968	1.98221e-05	-2.2016e-10	-0.174581	0.000106895	-2.2016e-10	-0.206746
159074842	chr5:159074842:C:T	4.43541e-11	-1.20642	-0.881911	2.18675e-06	-1.51303	-0.865935	1.35982e-05	-1.35257	-0.916086
159074912	chr5:159074912:GA:G	8.16715e-11	-2.2016e-10	-1.47783	5.37226e-06	-2.2016e-10	-1.48013	2.98318e-05	-2.2016e-10	-1.48301
159075238	chr5:159075238:A:G	3.2833e-11	-1.84375	-0.545355	2.06604e-06	-1.86474	-0.571004	1.2616e-05	-1.82431	-0.51931
159075370	chr5:159075370:C:T	1.43327e-11	-1.88958	-1.32841	9.65315e-07	-1.8748	-1.32188	5.09095e-06	-1.89706	-1.35407
159075797	chr5:159075797:C:T	5.65072e-11	-0.446053	-1.40012	3.30119e-06	-0.566232	-1.40087	2.19007e-05	-0.400422	-1.39165
159075936	chr5:159075936:A:T	4.14996e-11	-0.640834	-1.51402	2.96732e-06	-0.559575	-1.51414	1.42644e-05	-0.706888	-1.51393
159076201	chr5:159076201:C:T	5.37351e-11	-1.89647	-4.92792e-10	3.54042e-06	-1.89713	-4.92792e-10	1.97193e-05	-1.89699	-4.92792e-10
159076792	chr5:159076792:T:C	4.63049e-11	-0.796266	-1.24903	1.76236e-06	-1.3269	-1.26783	1.49586e-05	-0.932422	-1.24088
159077039	chr5:159077039:T:C	3.61777e-11	-0.826527	-1.46557	2.56697e-06	-0.756067	-1.46259	1.24069e-05	-0.89331	-1.46703
159077132	chr5:159077132:C:T	4.10337e-11	-0.909122	-1.25702	1.61988e-06	-1.40384	-1.27519	1.33808e-05	-1.0367	-1.24807
159077393	chr5:159077393:C:T	8.31554e-11	-2.2016e-10	-1.45983	5.43691e-06	-2.2016e-10	-1.46817	3.01857e-05	-2.2016e-10	-1.47122
159077430	chr5:159077430:G:A	8.41679e-11	-2.2016e-10	-1.44772	5.50065e-06	-2.2016e-10	-1.45651	3.05345e-05	-2.2016e-10	-1.45973
159077432	chr5:159077432:C:T	3.91436e-11	-0.713787	-1.49951	2.79183e-06	-0.63718	-1.4975	1.34194e-05	-0.781798	-1.50009
159079126	chr5:159079126:A:G	6.17228e-11	-0.261129	-1.49676	2.18632e-06	-0.881824	-1.49734	1.73575e-05	-0.52646	-1.49811
159079407	chr5:159079407:T:G	3.06171e-11	-1.8559	-0.603082	2.00704e-06	-1.84611	-0.618611	1.16222e-05	-1.87015	-0.555525
159079820	chr5:159079820:G:T	7.91977e-11	-2.2016e-10	-1.50859	5.2326e-06	-2.2016e-10	-1.50647	2.93059e-05	-2.2016e-10	-1.5008
159079859	chr5:159079859:C:A	8.01276e-11	-2.2016e-10	-1.49692	5.26402e-06	-2.2016e-10	-1.50049	2.931e-05	-2.2016e-10	-1.50066
159079866	chr5:159079866:C:T	6.09345e-11	-0.428412	-1.34233	3.60044e-06	-0.537701	-1.34262	2.399e-05	-0.369771	-1.33118
159080025	chr5:159080025:C:T	8.15303e-11	-2.2016e-10	-1.47956	5.34098e-06	-2.2016e-10	-1.48597	2.96481e-05	-2.2016e-10	-1.48919
159080647	chr5:159080647:T:C	4.92126e-11	-0.952423	-1.03197	1.96008e-06	-1.43059	-1.0578	1.61005e-05	-1.07421	-1.02553
159080668	chr5:159080668:G:A	3.14726e-11	-1.83207	-0.599353	2.08205e-06	-1.81303	-0.614991	1.1924e-05	-1.84887	-0.551169
159081843	chr5:159081843:C:T	9.91905e-11	-1.2835	-4.92792e-10	6.65362e-06	-1.26622	-4.92792e-10	3.6245e-05	-1.28829	-4.92792e-10
159083802	chr5:159083802:T:C	5.39804e-11	-1.89192	-4.92792e-10	3.54021e-06	-1.89719	-4.92792e-10	1.97227e-05	-1.89682	-4.92792e-10
159083881	chr5:159083881:T:C	8.72123e-11	-2.2016e-10	-1.41219	5.76055e-06	-2.2016e-10	-1.41035	3.2239e-05	-2.2016e-10	-1.40541
159084100	chr5:159084100:C:T	5.43333e-11	-1.8854	-4.92792e-10	3.54843e-06	-1.89488	-4.92792e-10	1.99483e-05	-1.88545	-4.92792e-10
159084326	chr5:159084326:G:A	9.25669e-11	-0.221217	-1.13139	5.50631e-06	-0.320752	-1.13473	3.70683e-05	-0.13857	-1.12726
159084340	chr5:159084340:C:T	8.18796e-11	-2.2016e-10	-1.47529	5.41154e-06	-2.2016e-10	-1.47285	3.04008e-05	-2.2016e-10	-1.46412
159084958	chr5:159084958:A:T	2.57931e-11	-1.3934	-1.23703	1.24896e-06	-1.68973	-1.24934	8.54865e-06	-1.49541	-1.23741
159085618	chr5:159085618:G:T	2.33435e-11	-1.5051	-1.22512	1.18051e-06	-1.75783	-1.2376	7.84027e-06	-1.5943	-1.22502
159085804	chr5:159085804:C:G	2.33191e-11	-1.55619	-1.17507	1.19887e-06	-1.78971	-1.19029	7.84003e-06	-1.64077	-1.17858
159085856	chr5:159085856:C:A	1.79625e-11	-1.88424	-1.10802	1.16321e-06	-1.8854	-1.1248	6.79612e-06	-1.86428	-1.09795
159086117	chr5:159086117:G:A	1.33318e-10	-0.568302	-0.419503	5.03848e-06	-1.09651	-0.447763	4.30251e-05	-0.704325	-0.412481
159086142	chr5:159086142:C:A	4.96394e-11	-0.696557	-1.2792	3.61497e-06	-0.590116	-1.28618	1.74467e-05	-0.748159	-1.27128
159086493	chr5:159086493:A:G	7.87603e-11	-2.2016e-10	-1.51413	5.1926e-06	-2.2016e-10	-1.51415	2.8918e-05	-2.2016e-10	-1.51413
159086538	chr5:159086538:T:C	4.37969e-11	-1.02021	-1.08076	1.80119e-06	-1.46775	-1.10518	1.46071e-05	-1.12743	-1.06965
159086850	chr5:159086850:A:T	4.12233e-11	-1.04834	-1.11319	1.71117e-06	-1.48754	-1.13666	1.37675e-05	-1.1536	-1.10268
159087629	chr5:159087629:A:G	3.98889e-11	-0.706234	-1.48821	2.8384e-06	-0.631946	-1.48619	1.36302e-05	-0.776913	-1.48939
159087763	chr5:159087763:T:G	2.52675e-11	-1.13688	-1.51414	1.10905e-06	-1.54374	-1.51414	7.87087e-06	-1.30132	-1.5141
159087873	chr5:159087873:G:T	8.08411e-11	-2.2016e-10	-1.48805	5.33437e-06	-2.2016e-10	-1.48721	2.97693e-05	-2.2016e-10	-1.48511
159088011	chr5:159088011:G:A	5.65336e-11	-0.630245	-1.21546	3.36085e-06	-0.731331	-1.21786	2.21884e-05	-0.576609	-1.20241
159088191	chr5:159088191:C:A	2.63712e-11	-1.09437	-1.5139	1.14209e-06	-1.51462	-1.51389	8.16883e-06	-1.26416	-1.51411
159088552	chr5:159088552:G:C	3.46058e-11	-0.898638	-1.43788	2.48738e-06	-0.804926	-1.44522	1.21357e-05	-0.94479	-1.43765
159088844	chr5:159088844:A:G	2.15632e-11	-1.31865	-1.4909	1.01859e-06	-1.65091	-1.49205	6.68408e-06	-1.48899	-1.48987
159089203	chr5:159089203:T:C	1.29616e-10	-1.01596	-4.92792e-10	9.7795e-06	-0.881092	-4.92792e-10	4.70627e-05	-1.02711	-4.92792e-10
159089679	chr5:159089679:CA:C	2.94686e-11	-1.83994	-0.657278	1.94477e-06	-1.82934	-0.666895	1.11346e-05	-1.86068	-0.607856
159089739	chr5:159089739:A:G	2.42231e-11	-1.26293	-1.4303	1.66119e-06	-1.22554	-1.42831	8.32165e-06	-1.3253	-1.43443
159090261	chr5:159090261:A:G	5.80914e-11	-1.81852	-4.92792e-10	3.73613e-06	-1.84333	-4.92792e-10	2.08302e-05	-1.84218	-4.92792e-10
159091733	chr5:159091733:A:T	1.43705e-10	-2.2016e-10	-0.912777	9.48392e-06	-2.2016e-10	-0.911783	5.18964e-05	-2.2016e-10	-0.92934
159092039	chr5:159092039:C:A	8.55206e-11	-2.2016e-10	-1.43178	5.62735e-06	-2.2016e-10	-1.43374	3.11836e-05	-2.2016e-10	-1.4387
159093739	chr5:159093739:G:C	3.34039e-11	-0.908522	-1.46334	2.36106e-06	-0.841987	-1.46028	1.14757e-05	-0.973158	-1.4652
159094053	chr5:159094053:G:A	3.57935e-11	-0.824428	-1.47834	2.53397e-06	-0.755893	-1.4757	1.22573e-05	-0.892552	-1.47991
159094577	chr5:159094577:T:A	7.91757e-11	-2.2016e-10	-1.50887	5.23571e-06	-2.2016e-10	-1.50588	2.91939e-05	-2.2016e-10	-1.50463
159094629	chr5:159094629:C:T	2.33357e-11	-1.56534	-1.16521	1.87305e-06	-1.36829	-1.16552	9.02544e-06	-1.54618	-1.13236
159095192	chr5:159095192:G:T	1.81307e-11	-1.49884	-1.48409	1.25865e-06	-1.45265	-1.4787	6.39424e-06	-1.53776	-1.48543
159095380	chr5:159095380:A:G	7.89772e-11	-2.2016e-10	-1.51138	5.21414e-06	-2.2016e-10	-1.51001	2.90298e-05	-2.2016e-10	-1.51026
159095694	chr5:159095694:G:T	9.08536e-11	-2.2016e-10	-1.37129	5.93917e-06	-2.2016e-10	-1.37981	3.31606e-05	-2.2016e-10	-1.37723
159096159	chr5:159096159:C:T	2.189e-11	-1.88012	-0.914386	1.43322e-06	-1.86671	-0.934747	8.03732e-06	-1.88709	-0.907402
159096242	chr5:159096242:A:G	1.14077e-10	-0.193101	-0.950566	8.1016e-06	-0.0920609	-0.977257	4.07961e-05	-0.258728	-0.911275
159096616	chr5:159096616:C:T	1.0112e-10	-0.337064	-0.927165	7.13615e-06	-0.241864	-0.954342	3.62611e-05	-0.401095	-0.886747
159096760	chr5:159096760:TCTA:T	8.66883e-11	-2.2016e-10	-1.41822	5.74392e-06	-2.2016e-10	-1.41324	3.26798e-05	-2.2016e-10	-1.39183
159096763	chr5:159096763:A:AGGGG	8.66751e-11	-2.2016e-10	-1.41837	5.74305e-06	-2.2016e-10	-1.41339	3.26744e-05	-2.2016e-10	-1.392
159097483	chr5:159097483:A:G	1.43345e-10	-2.2016e-10	-0.915285	9.39393e-06	-2.2016e-10	-0.921317	5.2081e-05	-2.2016e-10	-0.925788
159098877	chr5:159098877:GAAAGAAAAAAAGAAAGAA:G	1.53978e-10	-2.2016e-10	-0.843728	1.02302e-05	-2.2016e-10	-0.836041	5.6171e-05	-2.2016e-10	-0.850189
159099680	chr5:159099680:C:T	1.0313e-10	-2.2016e-10	-1.24455	6.78095e-06	-2.2016e-10	-1.24726	3.74397e-05	-2.2016e-10	-1.25586
159100461	chr5:159100461:C:T	1.0461e-10	-2.2016e-10	-1.23029	6.9243e-06	-2.2016e-10	-1.22634	3.82442e-05	-2.2016e-10	-1.2346
159101624	chr5:159101624:A:G	1.41743e-11	-1.88024	-1.34887	9.59217e-07	-1.84622	-1.3568	5.17146e-06	-1.85792	-1.37751
159102127	chr5:159102127:C:T	5.93796e-11	-0.765751	-1.03084	2.64352e-06	-1.14057	-1.0487	2.01699e-05	-0.882958	-0.991441
159102166	chr5:159102166:T:G	8.15459e-11	-2.2016e-10	-1.47937	5.37805e-06	-2.2016e-10	-1.47905	2.9786e-05	-2.2016e-10	-1.48455
159102335	chr5:159102335:C:A	2.11535e-10	0.774752	-1.3009	9.21209e-06	0.352551	-1.29341	5.90892e-05	0.528583	-1.32812
159102484	chr5:159102484:C:G	5.50269e-11	-0.758791	-1.11393	2.44122e-06	-1.13855	-1.13033	1.85498e-05	-0.880287	-1.07784
159102693	chr5:159102693:G:A	1.628e-11	-1.63259	-1.45801	1.02879e-06	-1.67849	-1.4545	5.94432e-06	-1.65636	-1.43979
159102988	chr5:159102988:C:T	1.46498e-10	0.374238	-1.26777	6.06173e-06	-0.0968527	-1.26253	4.73256e-05	0.272935	-1.29447
159103007	chr5:159103007:G:A	1.93976e-10	0.508906	-1.12171	8.78493e-06	0.12534	-1.11368	5.51923e-05	0.287558	-1.15532
159103732	chr5:159103732:G:T	1.14897e-10	-0.765671	-0.370829	1.05183e-05	-0.436078	-0.372189	4.79505e-05	-0.729996	-0.278425
159104299	chr5:159104299:G:A	1.78088e-11	-1.89646	-1.10439	1.16942e-06	-1.89709	-1.10779	6.7487e-06	-1.89333	-1.07591
159104422	chr5:159104422:G:A	5.57728e-11	-1.85925	-4.92792e-10	3.56191e-06	-1.89108	-4.92792e-10	2.00111e-05	-1.8823	-4.92792e-10
159104541	chr5:159104541:G:C	2.06438e-11	-1.8847	-0.968425	1.34328e-06	-1.89245	-0.973817	7.90487e-06	-1.87511	-0.936003
159104590	chr5:159104590:AC:A	1.03615e-10	0.213575	-1.45344	4.09807e-06	-0.298952	-1.45191	3.18783e-05	0.0269432	-1.44361
159104619	chr5:159104619:T:G	7.65209e-11	-1.04955	-0.493425	6.70355e-06	-0.770139	-0.488604	3.04967e-05	-1.02847	-0.432497
159104703	chr5:159104703:A:G	2.59213e-10	0.767375	-1.09026	9.4869e-06	0.193057	-1.10453	7.74391e-05	0.562528	-1.09163
159104769	chr5:159104769:C:T	2.85569e-10	0.843081	-1.06914	1.03566e-05	0.259908	-1.08366	8.51212e-05	0.635732	-1.07024
159104872	chr5:159104872:G:A	8.22915e-11	-1.02837	-0.441906	7.22322e-06	-0.747785	-0.436294	3.28556e-05	-1.00784	-0.37863
159105023	chr5:159105023:T:A	1.3762e-11	-1.7472	-1.51142	8.76169e-07	-1.7814	-1.51218	4.95251e-06	-1.76479	-1.5139
159105304	chr5:159105304:A:G	6.09808e-11	-1.76998	-4.92792e-10	4.03313e-06	-1.76684	-4.92792e-10	2.19738e-05	-1.78874	-4.92792e-10
159105353	chr5:159105353:G:A	7.88593e-11	-2.2016e-10	-1.51287	5.19889e-06	-2.2016e-10	-1.51294	2.89366e-05	-2.2016e-10	-1.51348
159106252	chr5:159106252:A:G	1.67187e-11	-1.57157	-1.49244	1.0518e-06	-1.62056	-1.49031	6.06734e-06	-1.59495	-1.48072
159106665	chr5:159106665:G:A	1.25566e-11	-1.84306	-1.50724	8.11741e-07	-1.86394	-1.50602	4.68516e-06	-1.8291	-1.50509
159106751	chr5:159106751:A:G	8.01186e-11	-2.2016e-10	-1.49703	5.3128e-06	-2.2016e-10	-1.49126	2.98541e-05	-2.2016e-10	-1.48227
159106805	chr5:159106805:G:A	1.30835e-10	-2.2016e-10	-1.00661	8.65245e-06	-2.2016e-10	-1.00354	4.76538e-05	-2.2016e-10	-1.01463
159107147	chr5:159107147:G:A	1.4663e-11	-1.7059	-1.48931	9.29922e-07	-1.74689	-1.48715	5.33639e-06	-1.72702	-1.47702
159107770	chr5:159107770:T:C	1.28911e-10	-1.18949	0.168069	1.10009e-05	-0.928911	0.165512	5.16307e-05	-1.16355	0.22908
159107884	chr5:159107884:C:A	5.47661e-11	-1.87747	-4.92792e-10	3.54174e-06	-1.89676	-4.92792e-10	1.98024e-05	-1.89279	-4.92792e-10
159107891	chr5:159107891:C:T	8.0369e-11	-2.2016e-10	-1.49391	5.29017e-06	-2.2016e-10	-1.49553	2.96489e-05	-2.2016e-10	-1.48916
159107905	chr5:159107905:T:C	1.59104e-10	0.258907	-1.06989	7.26127e-06	-0.117495	-1.06133	4.54691e-05	0.0440739	-1.10563
159108026	chr5:159108026:A:C	1.59422e-10	-1.10056	0.291575	1.39564e-05	-0.824495	0.29905	6.44521e-05	-1.07326	0.36059
159108033	chr5:159108033:C:A	1.58207e-10	-1.10804	0.291407	1.37121e-05	-0.833057	0.289959	6.37687e-05	-1.07988	0.35655
159108399	chr5:159108399:G:T	2.68484e-11	-1.647	-0.943332	1.48324e-06	-1.83078	-0.936377	8.43543e-06	-1.7435	-1.00265
159108537	chr5:159108537:G:A	1.46428e-11	-1.75297	-1.44361	9.3492e-07	-1.78094	-1.44774	5.54058e-06	-1.72106	-1.44543
159108727	chr5:159108727:A:G	1.28186e-10	-1.18946	0.162403	1.09722e-05	-0.928034	0.162014	5.15386e-05	-1.16247	0.226216
159108970	chr5:159108970:T:C	1.03635e-10	-2.2016e-10	-1.23967	6.82213e-06	-2.2016e-10	-1.24121	3.72242e-05	-2.2016e-10	-1.26163
159109031	chr5:159109031:C:T	6.88358e-11	-1.15338	-0.495437	5.97181e-06	-0.883495	-0.490835	2.76999e-05	-1.1226	-0.434561
159109623	chr5:159109623:G:A	5.46972e-11	-1.87873	-4.92792e-10	3.59494e-06	-1.88185	-4.92792e-10	2.0185e-05	-1.87365	-4.92792e-10
159110111	chr5:159110111:A:G	1.19488e-10	-1.24363	0.146305	1.00775e-05	-0.995593	0.14452	4.76301e-05	-1.22398	0.208855
159110130	chr5:159110130:A:G	1.28298e-10	-2.2016e-10	-1.02618	8.46744e-06	-2.2016e-10	-1.02515	4.66792e-05	-2.2016e-10	-1.03529
159110189	chr5:159110189:C:T	1.34834e-11	-1.77221	-1.50687	8.60597e-07	-1.80451	-1.507	5.05439e-06	-1.74996	-1.50837
159110270	chr5:159110270:G:A	1.618e-10	0.387272	-1.18145	6.50132e-06	-0.100661	-1.18871	4.62716e-05	0.0992418	-1.1433
159110385	chr5:159110385:G:A	1.50932e-11	-1.73261	-1.43369	9.60829e-07	-1.76363	-1.43771	5.71805e-06	-1.69956	-1.4354
159110430	chr5:159110430:C:CAG	8.54694e-11	-1.24887	-0.183506	7.21025e-06	-0.999884	-0.185993	3.38414e-05	-1.22761	-0.129296
159110553	chr5:159110553:A:G	8.28147e-11	-1.2927	-0.171234	6.93094e-06	-1.05178	-0.173606	3.27739e-05	-1.27225	-0.116708
159110917	chr5:159110917:G:A	8.51243e-11	-1.28596	-0.150464	7.11193e-06	-1.04591	-0.153702	3.36161e-05	-1.2669	-0.0966819
159111269	chr5:159111269:A:G	1.05891e-10	-1.3442	0.126066	4.96013e-06	-1.66483	0.104883	3.89295e-05	-1.4287	0.211866
159111406	chr5:159111406:A:G	5.35477e-11	-1.17955	-0.720412	4.5973e-06	-0.918471	-0.717439	2.11848e-05	-1.15661	-0.66869
159111580	chr5:159111580:A:T	1.40017e-11	-1.74027	-1.50109	8.90213e-07	-1.77478	-1.5029	5.0161e-06	-1.75775	-1.50819
159111716	chr5:159111716:T:C	8.506e-11	-1.28673	-0.150454	7.10633e-06	-1.04676	-0.153635	3.35954e-05	-1.26767	-0.096534
159111717	chr5:159111717:G:T	4.99129e-11	-1.21816	-0.752096	4.25654e-06	-0.963794	-0.74913	1.97144e-05	-1.19593	-0.70131
159112245	chr5:159112245:G:T	1.4104e-11	-1.73178	-1.5023	8.97142e-07	-1.76913	-1.50079	5.12479e-06	-1.75095	-1.49355
159112283	chr5:159112283:C:A	8.55539e-11	-1.28067	-0.150724	7.15749e-06	-1.03936	-0.153858	3.37947e-05	-1.26142	-0.0968642
159112422	chr5:159112422:T:C	6.412e-11	-1.71978	-4.92792e-10	4.10444e-06	-1.74931	-4.92792e-10	2.37555e-05	-1.71077	-4.92792e-10
159112507	chr5:159112507:A:G	8.59617e-11	-1.28748	-0.139155	7.18384e-06	-1.04714	-0.142405	3.39635e-05	-1.26815	-0.0851552
159112546	chr5:159112546:A:C	1.4895e-10	0.401323	-1.27825	5.90058e-06	-0.102176	-1.28415	4.1928e-05	0.103266	-1.2459
159112778	chr5:159112778:C:G	8.76165e-11	-1.26853	-0.139036	7.35024e-06	-1.02432	-0.14233	3.46237e-05	-1.24832	-0.0857273
159112824	chr5:159112824:A:G	8.77019e-11	-1.25742	-0.149179	7.36737e-06	-1.01186	-0.15246	3.46388e-05	-1.23755	-0.0960649
159112921	chr5:159112921:C:G	7.85089e-11	-1.31696	-0.200365	6.52739e-06	-1.08206	-0.203315	3.09538e-05	-1.29792	-0.148177
159113097	chr5:159113097:G:A	7.18505e-11	-1.31328	-0.292673	5.9648e-06	-1.07818	-0.297322	2.82293e-05	-1.29425	-0.243975
159113102	chr5:159113102:T:C	8.33712e-11	-1.276	-0.181234	3.79706e-06	-1.62441	-0.202746	2.99537e-05	-1.37044	-0.108493
159113584	chr5:159113584:T:A	5.42592e-11	-1.88677	-4.92792e-10	3.54086e-06	-1.89701	-4.92792e-10	1.9726e-05	-1.89665	-4.92792e-10
159113893	chr5:159113893:T:G	7.59902e-11	-1.31272	-0.237212	6.3649e-06	-1.07198	-0.238606	3.01146e-05	-1.28881	-0.184771
159113935	chr5:159113935:T:C	7.3863e-11	-1.33513	-0.243196	6.16117e-06	-1.09857	-0.244547	2.9257e-05	-1.31162	-0.190848
159114147	chr5:159114147:A:G	9.50004e-11	-2.2016e-10	-1.32666	6.21164e-06	-2.2016e-10	-1.33496	3.4395e-05	-2.2016e-10	-1.34068
159114155	chr5:159114155:AC:A	1.96126e-11	-1.55295	-1.35141	9.85508e-07	-1.81753	-1.35845	6.94827e-06	-1.61517	-1.32493
159114192	chr5:159114192:C:A	1.57134e-11	-1.70182	-1.4242	1.00118e-06	-1.73479	-1.42541	6.00807e-06	-1.66331	-1.42218
159115504	chr5:159115504:T:C	5.30431e-11	-1.31072	-0.598714	4.47043e-06	-1.06693	-0.59697	2.11268e-05	-1.28428	-0.54377
159115733	chr5:159115733:T:G	8.33225e-11	-2.2016e-10	-1.45782	5.53571e-06	-2.2016e-10	-1.45016	3.03497e-05	-2.2016e-10	-1.4658
159115757	chr5:159115757:T:C	1.51717e-10	-0.986752	0.12823	6.02507e-06	-1.44183	0.0763739	4.96879e-05	-1.11326	0.140434
159115859	chr5:159115859:A:G	1.3008e-10	-2.2016e-10	-1.01239	8.5619e-06	-2.2016e-10	-1.01406	4.7171e-05	-2.2016e-10	-1.02481
159116184	chr5:159116184:T:C	9.88089e-11	-1.3484	0.0610496	8.2346e-06	-1.11402	0.0609882	3.92805e-05	-1.32491	0.117054
159116328	chr5:159116328:G:A	5.39625e-11	-1.89225	-4.92792e-10	3.54792e-06	-1.89502	-4.92792e-10	1.97129e-05	-1.89732	-4.92792e-10
159116544	chr5:159116544:T:C	9.52377e-11	-1.38759	0.0634249	7.87614e-06	-1.16082	0.063274	3.78423e-05	-1.36453	0.119364
159116660	chr5:159116660:C:T	8.61043e-11	-1.35907	-0.0659097	7.16911e-06	-1.12697	-0.0646329	3.42232e-05	-1.33567	-0.0100172
159116714	chr5:159116714:C:T	9.01807e-11	-1.3682	-0.0105214	7.49806e-06	-1.13766	-0.0090714	3.58848e-05	-1.34483	0.0465483
159116742	chr5:159116742:G:A	1.98726e-11	-1.88674	-1.00446	1.31364e-06	-1.85268	-1.0359	7.43128e-06	-1.81752	-1.05538
159116961	chr5:159116961:G:A	7.96985e-11	-1.40094	-0.101346	6.58332e-06	-1.17688	-0.0999646	3.16372e-05	-1.37819	-0.0460604
159117209	chr5:159117209:T:C	7.89354e-11	-2.2016e-10	-1.51191	5.2086e-06	-2.2016e-10	-1.51107	2.91238e-05	-2.2016e-10	-1.50703
159117439	chr5:159117439:T:C	1.33698e-10	-2.2016e-10	-0.984953	8.80803e-06	-2.2016e-10	-0.985717	4.86926e-05	-2.2016e-10	-0.993062
159117454	chr5:159117454:G:A	8.80784e-11	-1.35531	-0.0470007	7.34059e-06	-1.12242	-0.045539	3.50327e-05	-1.33171	0.00940699
159117493	chr5:159117493:G:C	5.62343e-11	-1.32086	-0.530154	4.73035e-06	-1.07904	-0.528339	2.24396e-05	-1.29455	-0.473213
159117600	chr5:159117600:G:A	1.76644e-11	-1.59771	-1.41128	1.10142e-06	-1.64903	-1.41575	6.21064e-06	-1.6243	-1.42803
159117671	chr5:159117671:C:T	9.39738e-11	-1.36812	0.0305929	7.8138e-06	-1.13745	0.031956	3.74298e-05	-1.34447	0.0883442
159117927	chr5:159117927:A:G	8.24162e-11	-1.38394	-0.0848155	6.83064e-06	-1.15655	-0.0834118	3.27488e-05	-1.36061	-0.0291134
159118322	chr5:159118322:T:A	7.68904e-11	-1.23319	-0.304971	6.61756e-06	-0.964608	-0.307047	3.06755e-05	-1.19795	-0.257175
159118363	chr5:159118363:A:C	1.35156e-10	0.348187	-1.32229	5.42721e-06	-0.141486	-1.32847	4.29327e-05	0.182307	-1.30126
159118430	chr5:159118430:G:A	7.74434e-11	-1.36659	-0.164398	6.44782e-06	-1.13499	-0.162647	3.07538e-05	-1.34239	-0.110185
159118456	chr5:159118456:C:T	8.56438e-11	-1.3872	-0.0431398	7.09672e-06	-1.15998	-0.0417716	3.40563e-05	-1.36382	0.0132435
159118690	chr5:159118690:T:G	1.99399e-11	-1.5927	-1.29512	1.24539e-06	-1.64306	-1.29887	6.96542e-06	-1.61885	-1.31878
159118740	chr5:159118740:G:T	7.60467e-11	-1.43595	-0.113242	6.24246e-06	-1.21862	-0.111385	3.01043e-05	-1.41355	-0.060374
159118742	chr5:159118742:G:T	7.59293e-11	-1.43048	-0.120258	6.22976e-06	-1.21255	-0.119491	3.00783e-05	-1.40815	-0.066638
159118744	chr5:159118744:G:T	7.31449e-11	-1.46104	-0.127057	5.96313e-06	-1.24977	-0.126018	2.89632e-05	-1.43951	-0.0730561
159118838	chr5:159118838:TCTCC:T	8.3432e-11	-1.38283	-0.0736769	6.91778e-06	-1.15505	-0.0722306	3.31558e-05	-1.35956	-0.0178148
159119098	chr5:159119098:T:C	8.13351e-11	-1.41008	-0.071879	6.70119e-06	-1.18777	-0.0713218	3.22784e-05	-1.3874	-0.0167878
159119551	chr5:159119551:G:A	1.1473e-10	-2.2016e-10	-1.13796	7.7251e-06	-2.2016e-10	-1.11691	4.1656e-05	-2.2016e-10	-1.14914
159119691	chr5:159119691:G:A	9.1632e-11	-1.45874	0.0959777	7.43529e-06	-1.25067	0.0955298	3.63409e-05	-1.4399	0.154249
159119795	chr5:159119795:A:T	4.1688e-11	-1.35113	-0.799196	3.47971e-06	-1.11619	-0.798237	1.64614e-05	-1.32676	-0.750813
159119867	chr5:159119867:C:T	1.76586e-11	-1.5987	-1.41062	1.10115e-06	-1.64962	-1.41541	6.21115e-06	-1.62471	-1.42753
159120118	chr5:159120118:A:G	7.96309e-11	-2.2016e-10	-1.50314	5.22988e-06	-2.2016e-10	-1.50699	2.91076e-05	-2.2016e-10	-1.50759
159120248	chr5:159120248:T:C	1.10428e-10	-1.45542	0.279241	8.99815e-06	-1.24376	0.279399	4.41735e-05	-1.43517	0.344708
159120629	chr5:159120629:T:C	3.16637e-11	-1.58786	-0.837509	1.82552e-06	-1.70654	-0.85298	1.17941e-05	-1.61354	-0.797451
159120672	chr5:159120672:C:T	2.02069e-10	0.298101	-0.870028	6.25991e-06	-0.443071	-0.884143	5.45159e-05	-0.0641224	-0.815975
159120833	chr5:159120833:A:G	1.43018e-11	-1.7066	-1.51355	1.30912e-06	-1.37875	-1.51327	5.7299e-06	-1.61924	-1.51365
159120868	chr5:159120868:C:G	1.53728e-11	-1.74174	-1.4062	1.19974e-06	-1.58367	-1.3956	5.68241e-06	-1.71868	-1.42253
159121500	chr5:159121500:T:C	5.62677e-11	-1.85042	-4.92792e-10	3.97064e-06	-1.78245	-4.92792e-10	2.16429e-05	-1.80391	-4.92792e-10
159121716	chr5:159121716:T:C	5.3897e-11	-1.89346	-4.92792e-10	3.66314e-06	-1.86306	-4.92792e-10	2.01748e-05	-1.87416	-4.92792e-10
159121722	chr5:159121722:T:A	8.37664e-11	-2.2016e-10	-1.45251	5.50635e-06	-2.2016e-10	-1.45548	3.04749e-05	-2.2016e-10	-1.46168
159122004	chr5:159122004:T:C	8.68285e-11	-2.2016e-10	-1.4166	5.71549e-06	-2.2016e-10	-1.4182	3.13715e-05	-2.2016e-10	-1.43269
159122228	chr5:159122228:G:A	9.87768e-11	-2.2016e-10	-1.28768	6.49073e-06	-2.2016e-10	-1.29101	3.63172e-05	-2.2016e-10	-1.2863
159122480	chr5:159122480:G:GA	7.58452e-11	-0.0553186	-1.49653	3.73253e-06	-0.351445	-1.49285	2.20491e-05	-0.2895	-1.49582
159122522	chr5:159122522:A:G	9.69958e-11	-2.2016e-10	-1.30587	6.35524e-06	-2.2016e-10	-1.3121	3.50636e-05	-2.2016e-10	-1.32142
159122868	chr5:159122868:C:T	3.08684e-10	-2.2016e-10	-0.148219	2.07003e-05	-2.2016e-10	-0.131232	0.000118387	-2.2016e-10	-0.104626
159122882	chr5:159122882:C:G	3.04247e-10	-2.2016e-10	-0.162699	2.00188e-05	-2.2016e-10	-0.164711	0.00010985	-2.2016e-10	-0.17947
159122896	chr5:159122896:T:A	6.27445e-10	1.62185	-1.06073	1.39753e-05	0.548908	-1.073	0.000147668	1.14088	-1.0245
159123256	chr5:159123256:G:A	8.1554e-11	-2.2016e-10	-1.47927	5.38401e-06	-2.2016e-10	-1.47795	2.98756e-05	-2.2016e-10	-1.48155
159123377	chr5:159123377:T:G	1.44538e-11	-1.70079	-1.50879	8.46831e-07	-1.81799	-1.50965	5.05293e-06	-1.75281	-1.50581
159124031	chr5:159124031:C:CA	1.79102e-10	-2.2016e-10	-0.692584	1.1748e-05	-2.2016e-10	-0.697694	6.65886e-05	-2.2016e-10	-0.680056
159124110	chr5:159124110:G:A	6.81279e-10	1.65916	-1.01573	1.49795e-05	0.581212	-1.03591	0.000160199	1.18239	-0.984557
159124236	chr5:159124236:G:A	5.41564e-11	-1.88866	-4.92792e-10	3.70603e-06	-1.85142	-4.92792e-10	2.03774e-05	-1.86416	-4.92792e-10
159124739	chr5:159124739:C:A	8.06771e-11	-2.2016e-10	-1.49008	5.31197e-06	-2.2016e-10	-1.49142	2.95259e-05	-2.2016e-10	-1.49332
159124858	chr5:159124858:A:G	1.66079e-10	-2.2016e-10	-0.768073	1.07237e-05	-2.2016e-10	-0.788922	6.16476e-05	-2.2016e-10	-0.757156
159125189	chr5:159125189:A:T	5.43316e-11	-1.88543	-4.92792e-10	3.5399e-06	-1.89728	-4.92792e-10	1.97774e-05	-1.89405	-4.92792e-10
159125902	chr5:159125902:A:G	5.0819e-10	1.69327	-1.34296	1.13718e-05	0.623196	-1.35344	0.000117757	1.2171	-1.32706
159126306	chr5:159126306:C:T	3.58183e-11	-1.2419	-1.06018	1.76438e-06	-1.5268	-1.06678	1.23772e-05	-1.33805	-1.02469
159127057	chr5:159127057:C:G	8.32188e-11	-2.2016e-10	-1.45907	5.47127e-06	-2.2016e-10	-1.46187	3.02913e-05	-2.2016e-10	-1.46773
159127371	chr5:159127371:G:T	3.57464e-10	0.876704	-0.878209	1.66073e-05	0.516215	-0.867754	0.000101285	0.590707	-0.851357
159127865	chr5:159127865:A:T	5.4166e-11	-1.88848	-4.92792e-10	3.70681e-06	-1.85121	-4.92792e-10	2.03828e-05	-1.8639	-4.92792e-10
159128098	chr5:159128098:T:G	1.56048e-10	-2.2016e-10	-0.830372	1.03567e-05	-2.2016e-10	-0.823745	5.66902e-05	-2.2016e-10	-0.840988
159128772	chr5:159128772:A:G	3.25698e-10	-2.2016e-10	-0.0945677	2.1794e-05	-2.2016e-10	-0.0797462	0.000124195	-2.2016e-10	-0.0567359
159129075	chr5:159129075:ATAT:A	5.38638e-11	-1.89408	-4.92792e-10	3.65611e-06	-1.86498	-4.92792e-10	2.01448e-05	-1.87564	-4.92792e-10
159129764	chr5:159129764:G:A	5.48067e-11	-1.87673	-4.92792e-10	3.79467e-06	-1.82778	-4.92792e-10	2.08006e-05	-1.84361	-4.92792e-10
159129795	chr5:159129795:T:A	5.42128e-11	-1.88762	-4.92792e-10	3.71482e-06	-1.84905	-4.92792e-10	2.04166e-05	-1.86224	-4.92792e-10
159130192	chr5:159130192:A:G	5.42584e-11	-1.88678	-4.92792e-10	3.7217e-06	-1.8472	-4.92792e-10	2.04487e-05	-1.86067	-4.92792e-10
159131677	chr5:159131677:C:T	2.66382e-11	-1.8314	-0.766792	1.6484e-06	-1.87794	-0.783632	1.00042e-05	-1.84437	-0.73122
159132301	chr5:159132301:G:A	8.42447e-11	-2.2016e-10	-1.44681	5.5366e-06	-2.2016e-10	-1.45	3.06298e-05	-2.2016e-10	-1.45661
159132462	chr5:159132462:T:C	5.42227e-11	-1.88744	-4.92792e-10	3.71733e-06	-1.84837	-4.92792e-10	2.04269e-05	-1.86174	-4.92792e-10
159132918	chr5:159132918:C:CT	1.0705e-10	-2.2016e-10	-1.20725	7.07477e-06	-2.2016e-10	-1.20485	3.90186e-05	-2.2016e-10	-1.21455
159133073	chr5:159133073:C:G	1.25579e-10	-1.86965	0.822047	7.84186e-06	-1.89507	0.793167	4.40078e-05	-1.8903	0.796074
159133126	chr5:159133126:C:T	1.03193e-10	-2.2016e-10	-1.24394	6.82037e-06	-2.2016e-10	-1.24147	3.76391e-05	-2.2016e-10	-1.25054
159133173	chr5:159133173:C:T	7.31273e-11	-1.38346	-0.204876	4.52811e-06	-1.48382	-0.167251	2.5172e-05	-1.43843	-0.214428
159133611	chr5:159133611:C:G	4.42179e-10	-2.2016e-10	0.211176	2.98423e-05	-2.2016e-10	0.234547	0.000170708	-2.2016e-10	0.261368
159133751	chr5:159133751:C:T	3.81619e-11	-1.14015	-1.09856	1.83561e-06	-1.44887	-1.10514	1.30756e-05	-1.24212	-1.06572
159133834	chr5:159133834:T:C	1.77319e-10	0.602985	-1.30558	1.5119e-05	0.849934	-1.29536	5.28978e-05	0.407157	-1.31739
159133856	chr5:159133856:A:G	1.4265e-10	-2.2016e-10	-0.920144	9.35613e-06	-2.2016e-10	-0.925348	5.29513e-05	-2.2016e-10	-0.909217
159134122	chr5:159134122:G:A	5.31443e-11	-1.2231	-0.684423	2.47863e-06	-1.55611	-0.697559	1.77525e-05	-1.362	-0.640062
159134222	chr5:159134222:C:T	5.39627e-11	-1.89225	-4.92792e-10	3.67419e-06	-1.86005	-4.92792e-10	2.02258e-05	-1.87163	-4.92792e-10
159134351	chr5:159134351:G:A	5.87984e-11	-1.05069	-0.75573	2.6194e-06	-1.42948	-0.768951	1.92366e-05	-1.20804	-0.713734
159134504	chr5:159134504:T:C	8.29317e-11	-2.2016e-10	-1.46252	5.45334e-06	-2.2016e-10	-1.46515	3.01939e-05	-2.2016e-10	-1.47095
159134709	chr5:159134709:T:C	1.25754e-10	0.284643	-1.33085	8.77915e-06	0.353207	-1.34221	3.56291e-05	0.012905	-1.31833
159135011	chr5:159135011:C:T	3.52988e-11	-0.885674	-1.43102	1.61709e-06	-1.24934	-1.43142	1.16436e-05	-1.00444	-1.4194
159136148	chr5:159136148:G:A	9.50115e-11	-2.2016e-10	-1.32654	6.24595e-06	-2.2016e-10	-1.32945	3.56882e-05	-2.2016e-10	-1.30377
159136633	chr5:159136633:G:T	2.03637e-11	-1.59503	-1.27175	1.26201e-06	-1.66608	-1.26259	7.50284e-06	-1.63236	-1.23094
159137014	chr5:159137014:T:C	9.94491e-11	-2.2016e-10	-1.28089	6.51039e-06	-2.2016e-10	-1.28798	3.60947e-05	-2.2016e-10	-1.29244
159137192	chr5:159137192:T:C	8.16072e-11	-2.2016e-10	-1.47862	5.37039e-06	-2.2016e-10	-1.48048	2.97671e-05	-2.2016e-10	-1.48519
159137199	chr5:159137199:T:C	3.12139e-11	-0.92886	-1.51081	2.58585e-06	-0.700705	-1.51062	1.07909e-05	-0.986087	-1.5138
159137243	chr5:159137243:T:C	1.03247e-10	-2.2016e-10	-1.24342	6.76348e-06	-2.2016e-10	-1.24984	3.74983e-05	-2.2016e-10	-1.25429
159137380	chr5:159137380:G:A	1.92577e-10	0.679256	-1.2993	1.64487e-05	0.929489	-1.29062	5.70256e-05	0.479307	-1.3144
159138101	chr5:159138101:T:C	8.04691e-11	-0.199098	-1.29357	3.62571e-06	-0.582634	-1.29069	2.65454e-05	-0.276618	-1.32312
159138352	chr5:159138352:G:T	9.43108e-11	-2.2016e-10	-1.33394	6.17352e-06	-2.2016e-10	-1.34111	3.46259e-05	-2.2016e-10	-1.33399
159138847	chr5:159138847:G:A	1.09184e-10	-2.2016e-10	-1.1875	7.14396e-06	-2.2016e-10	-1.19511	3.95941e-05	-2.2016e-10	-1.19991
159139024	chr5:159139024:G:A	2.18222e-10	0.717932	-1.21296	1.88067e-05	0.970571	-1.19774	6.46168e-05	0.516468	-1.22658
159139666	chr5:159139666:C:T	1.03043e-10	-2.2016e-10	-1.24539	6.75018e-06	-2.2016e-10	-1.25181	3.74253e-05	-2.2016e-10	-1.25624
159139925	chr5:159139925:T:C	2.09077e-11	-1.55115	-1.28927	1.28855e-06	-1.62729	-1.28058	7.67135e-06	-1.59119	-1.2499
159140302	chr5:159140302:C:T	3.70084e-10	0.0331909	-4.92792e-10	2.76542e-05	0.158397	-4.92792e-10	0.000131529	0.000637163	-4.92792e-10
159140482	chr5:159140482:T:C	1.01946e-10	-2.2016e-10	-1.2561	6.67534e-06	-2.2016e-10	-1.26296	3.70085e-05	-2.2016e-10	-1.26744
159140608	chr5:159140608:C:A	4.37662e-11	-0.788708	-1.31297	1.92708e-06	-1.18558	-1.3198	1.40226e-05	-0.932649	-1.30527
159140654	chr5:159140654:T:C	1.19085e-11	-1.89355	-1.50974	8.34724e-07	-1.8307	-1.51134	4.3821e-06	-1.8963	-1.50476
159140942	chr5:159140942:T:C	3.47603e-10	-2.2016e-10	-0.0294763	2.25332e-05	-2.2016e-10	-0.0463915	0.000129808	-2.2016e-10	-0.0125353
159141102	chr5:159141102:C:A	6.42481e-10	1.85134	-1.26654	2.94031e-05	1.49096	-1.27124	0.000176937	1.51916	-1.22196
159141301	chr5:159141301:T:C	3.65461e-11	-0.769149	-1.51281	1.61324e-06	-1.16998	-1.51316	1.1614e-05	-0.914387	-1.51199
159141388	chr5:159141388:T:C	1.26018e-11	-1.84558	-1.50112	8.16778e-07	-1.86236	-1.50141	4.63627e-06	-1.84307	-1.50161
159141603	chr5:159141603:A:C	1.0549e-10	-2.2016e-10	-1.22192	6.90866e-06	-2.2016e-10	-1.2286	3.82966e-05	-2.2016e-10	-1.23323
159142033	chr5:159142033:G:A	1.00888e-09	1.87638	-0.840322	4.58777e-05	1.5134	-0.848799	0.000286111	1.54338	-0.765589
159142140	chr5:159142140:T:C	4.72621e-11	-0.707541	-1.31729	2.04825e-06	-1.1206	-1.32379	1.5061e-05	-0.857224	-1.30925
159142396	chr5:159142396:C:T	1.46249e-11	-1.69025	-1.50756	8.55172e-07	-1.80922	-1.50862	5.11112e-06	-1.74248	-1.50469
159142938	chr5:159142938:A:G	8.28806e-11	-2.2016e-10	-1.46314	5.42756e-06	-2.2016e-10	-1.46989	3.09536e-05	-2.2016e-10	-1.4461
159143185	chr5:159143185:A:T	1.1544e-10	-2.2016e-10	-1.13179	7.57319e-06	-2.2016e-10	-1.13677	4.19585e-05	-2.2016e-10	-1.14191
159143343	chr5:159143343:C:T	6.58208e-10	1.8416	-1.23262	3.00394e-05	1.47973	-1.2386	0.000181557	1.5092	-1.18622
159143492	chr5:159143492:C:T	2.20185e-10	0.801928	-1.288	1.9027e-05	1.06364	-1.27916	6.50294e-05	0.599795	-1.30354
159143551	chr5:159143551:C:A	1.0306e-10	-2.2016e-10	-1.24523	6.75132e-06	-2.2016e-10	-1.25164	3.7431e-05	-2.2016e-10	-1.25609
159143746	chr5:159143746:G:A	2.14271e-10	0.883188	-1.39648	1.85452e-05	1.14844	-1.38961	6.34121e-05	0.678191	-1.40713
159144187	chr5:159144187:A:T	5.81859e-11	-1.8169	-4.92792e-10	3.74474e-06	-1.84103	-4.92792e-10	2.09096e-05	-1.83838	-4.92792e-10
159144611	chr5:159144611:A:G	1.2022e-11	-1.88871	-1.50509	8.52567e-07	-1.81358	-1.5073	4.42522e-06	-1.89322	-1.49805
159144934	chr5:159144934:A:G	1.01165e-10	-2.2016e-10	-1.26379	6.6263e-06	-2.2016e-10	-1.27033	3.67375e-05	-2.2016e-10	-1.27479
159145322	chr5:159145322:T:C	9.92056e-11	-1.46405	0.180702	6.0732e-06	-1.55115	0.193658	3.79113e-05	-1.50997	0.266626
159146297	chr5:159146297:G:A	7.08672e-10	-2.2016e-10	0.682854	4.64873e-05	-2.2016e-10	0.677798	0.000266854	-2.2016e-10	0.708113
159146396	chr5:159146396:G:A	8.35938e-11	-2.2016e-10	-1.45457	5.53094e-06	-2.2016e-10	-1.45102	3.10317e-05	-2.2016e-10	-1.44358
159146488	chr5:159146488:C:T	2.43416e-11	-1.47419	-1.21417	1.40939e-06	-1.59409	-1.22413	8.733e-06	-1.52146	-1.19002
159147294	chr5:159147294:G:C	6.1561e-10	1.65291	-1.11083	2.84845e-05	1.30509	-1.11711	0.000173372	1.33265	-1.05581
159147705	chr5:159147705:G:C	8.56609e-11	-2.2016e-10	-1.43014	5.65182e-06	-2.2016e-10	-1.4294	3.13962e-05	-2.2016e-10	-1.4319
159149032	chr5:159149032:T:G	7.89121e-11	-2.2016e-10	-1.5122	5.20625e-06	-2.2016e-10	-1.51152	2.90434e-05	-2.2016e-10	-1.5098
159149079	chr5:159149079:G:A	1.26434e-09	1.73211	-0.470347	5.79458e-05	1.37701	-0.478888	0.000371559	1.4086	-0.369483
159149205	chr5:159149205:G:A	7.97755e-11	-2.2016e-10	-1.50132	5.25266e-06	-2.2016e-10	-1.50265	2.91758e-05	-2.2016e-10	-1.50525
159149907	chr5:159149907:G:A	4.73542e-10	1.52786	-1.24815	2.32757e-05	1.23784	-1.25181	0.00014086	1.2664	-1.19722
159150240	chr5:159150240:G:T	1.18697e-10	-2.2016e-10	-1.10397	7.98786e-06	-2.2016e-10	-1.08346	4.2573e-05	-2.2016e-10	-1.12737
159150505	chr5:159150505:G:A	9.04668e-11	-2.2016e-10	-1.37556	5.99136e-06	-2.2016e-10	-1.37106	3.38056e-05	-2.2016e-10	-1.35796
159151028	chr5:159151028:T:G	7.91317e-11	-2.2016e-10	-1.50942	5.2192e-06	-2.2016e-10	-1.50904	2.90195e-05	-2.2016e-10	-1.51062
159151282	chr5:159151282:A:G	1.08071e-10	-2.2016e-10	-1.19775	7.30706e-06	-2.2016e-10	-1.17254	3.89439e-05	-2.2016e-10	-1.21647
159151924	chr5:159151924:G:A	8.33351e-10	0.844916	-4.92792e-10	4.65944e-05	0.680099	-4.92792e-10	0.000227566	0.548853	-4.92792e-10
159151953	chr5:159151953:C:T	1.78756e-10	-1.63005	0.935539	1.03354e-05	-1.76185	0.936046	7.04144e-05	-1.66845	1.04426
159151958	chr5:159151958:A:G	8.76756e-11	-2.2016e-10	-1.40689	5.80304e-06	-2.2016e-10	-1.403	3.2674e-05	-2.2016e-10	-1.39201
159152074	chr5:159152074:T:G	3.32343e-11	-1.10997	-1.26698	1.58383e-06	-1.43116	-1.27037	1.1211e-05	-1.22373	-1.23797
159152758	chr5:159152758:C:T	1.03515e-10	-1.64679	0.405971	6.63215e-06	-1.65991	0.39046	4.07413e-05	-1.70141	0.530067
159152838	chr5:159152838:T:A	8.01442e-11	-2.2016e-10	-1.49671	5.28157e-06	-2.2016e-10	-1.49716	2.94872e-05	-2.2016e-10	-1.49463
159153228	chr5:159153228:A:G	4.21842e-11	-1.71534	-0.423153	2.72413e-06	-1.72693	-0.432302	1.664e-05	-1.76306	-0.303722
159153523	chr5:159153523:G:C	2.32007e-10	-0.43377	-4.92792e-10	1.80923e-05	-0.265896	-4.92792e-10	8.71478e-05	-0.410984	-4.92792e-10
159154240	chr5:159154240:CCTGG:C	2.96956e-11	-1.04009	-1.44945	1.76747e-06	-1.13812	-1.45371	9.65158e-06	-1.18443	-1.42704
159154561	chr5:159154561:G:A	7.88564e-11	-2.2016e-10	-1.51291	5.19736e-06	-2.2016e-10	-1.51323	2.89616e-05	-2.2016e-10	-1.51262
159154915	chr5:159154915:A:G	2.33855e-11	-1.27735	-1.45107	1.15732e-06	-1.5618	-1.45348	7.87136e-06	-1.37804	-1.43732
159154962	chr5:159154962:T:C	8.04257e-11	-2.2016e-10	-1.4932	5.30053e-06	-2.2016e-10	-1.49357	2.94841e-05	-2.2016e-10	-1.49474
159155188	chr5:159155188:G:A	8.04363e-11	-2.2016e-10	-1.49307	5.29629e-06	-2.2016e-10	-1.49437	2.94056e-05	-2.2016e-10	-1.4974
159155229	chr5:159155229:AG:A	8.32392e-11	-2.2016e-10	-1.45882	5.47424e-06	-2.2016e-10	-1.46133	3.02201e-05	-2.2016e-10	-1.47008
159155364	chr5:159155364:A:T	3.44375e-11	-1.83072	-0.510668	2.22669e-06	-1.86931	-0.491553	1.33941e-05	-1.8464	-0.437377
159156155	chr5:159156155:T:C	8.06765e-11	-2.2016e-10	-1.49009	5.3162e-06	-2.2016e-10	-1.49062	2.96903e-05	-2.2016e-10	-1.48777
159157600	chr5:159157600:TAC:T	1.03311e-10	0.0748383	-1.31764	8.09889e-06	0.237017	-1.30667	3.15827e-05	-0.0923661	-1.33361
159159423	chr5:159159423:T:C	1.07846e-10	-2.2016e-10	-1.19984	7.27265e-06	-2.2016e-10	-1.17726	4.16906e-05	-2.2016e-10	-1.14831
159160282	chr5:159160282:A:AAACC	4.4809e-10	-2.2016e-10	0.224456	2.88403e-05	-2.2016e-10	0.200395	0.000164456	-2.2016e-10	0.224055
159160468	chr5:159160468:GT:G	1.1106e-10	-2.2016e-10	-1.17047	7.19447e-06	-2.2016e-10	-1.18807	4.02042e-05	-2.2016e-10	-1.18462
159160510	chr5:159160510:T:G	6.67009e-11	-1.68032	-4.92792e-10	4.67786e-06	-1.61854	-4.92792e-10	2.52115e-05	-1.65129	-4.92792e-10
159161133	chr5:159161133:T:G	1.78589e-10	-2.2016e-10	-0.695451	1.17456e-05	-2.2016e-10	-0.697901	6.42984e-05	-2.2016e-10	-0.715054
159161238	chr5:159161238:C:G	7.54872e-11	-1.55658	-4.92792e-10	4.72787e-06	-1.6079	-4.92792e-10	2.69014e-05	-1.58641	-4.92792e-10
159161741	chr5:159161741:G:C	1.23452e-11	-1.89263	-1.47464	8.11371e-07	-1.89616	-1.47425	4.5414e-06	-1.89064	-1.47472
159162064	chr5:159162064:C:T	8.0185e-11	-2.2016e-10	-1.4962	5.27392e-06	-2.2016e-10	-1.49861	2.9338e-05	-2.2016e-10	-1.4997
159162070	chr5:159162070:C:T	2.30832e-11	-1.32482	-1.41662	1.15928e-06	-1.59315	-1.42043	7.84447e-06	-1.41797	-1.40081
159162617	chr5:159162617:G:A	6.55458e-11	-1.69779	-4.92792e-10	4.0291e-06	-1.76784	-4.92792e-10	2.32208e-05	-1.73354	-4.92792e-10
159162726	chr5:159162726:G:A	2.29898e-10	-0.442902	-4.92792e-10	1.26504e-05	-0.623691	-4.92792e-10	7.61487e-05	-0.545902	-4.92792e-10
159162850	chr5:159162850:T:C	2.4327e-10	-1.87872	1.49235	1.60148e-05	-1.89551	1.50764	9.87972e-05	-1.88764	1.60212
159163253	chr5:159163253:T:C	5.49225e-10	-2.2016e-10	0.427969	3.56273e-05	-2.2016e-10	0.411731	0.000203351	-2.2016e-10	0.436346
159163446	chr5:159163446:C:T	1.24785e-11	-1.89037	-1.46616	8.19166e-07	-1.89493	-1.46592	4.59131e-06	-1.88804	-1.46638
159163742	chr5:159163742:G:A	4.35557e-10	-2.2016e-10	0.196088	2.8028e-05	-2.2016e-10	0.171823	0.000159839	-2.2016e-10	0.195581
159163926	chr5:159163926:A:T	7.92369e-11	-2.2016e-10	-1.5081	5.21849e-06	-2.2016e-10	-1.50917	2.89917e-05	-2.2016e-10	-1.51158
159164026	chr5:159164026:G:T	7.44376e-11	-1.57058	-4.92792e-10	4.66724e-06	-1.62081	-4.92792e-10	2.65437e-05	-1.5998	-4.92792e-10
159164158	chr5:159164158:G:A	1.19185e-11	-1.89636	-1.50609	7.84975e-07	-1.89647	-1.50701	4.38169e-06	-1.89234	-1.50881
159164238	chr5:159164238:T:C	1.95742e-11	-1.65236	-1.25396	1.17432e-06	-1.74041	-1.26028	7.10461e-06	-1.69063	-1.22722
159164565	chr5:159164565:A:G	3.24173e-11	-1.85131	-0.550535	2.11194e-06	-1.88185	-0.531923	1.26224e-05	-1.86416	-0.478953
159164612	chr5:159164612:A:G	1.57838e-10	-2.2016e-10	-0.818972	1.04095e-05	-2.2016e-10	-0.818663	5.70066e-05	-2.2016e-10	-0.835422
159165007	chr5:159165007:G:C	8.48285e-11	0.0617425	-1.50165	6.57331e-06	0.220813	-1.49918	2.61878e-05	-0.107206	-1.50609
159165078	chr5:159165078:GTACTGTCATC:G	8.55523e-11	-2.2016e-10	-1.43141	5.66629e-06	-2.2016e-10	-1.42685	3.18121e-05	-2.2016e-10	-1.41874
159165143	chr5:159165143:T:C	8.82682e-11	0.113981	-1.51414	6.80226e-06	0.269877	-1.514	2.73891e-05	-0.0546941	-1.51375
159166271	chr5:159166271:G:A	1.63778e-10	-2.2016e-10	-0.782028	1.07997e-05	-2.2016e-10	-0.78186	5.91209e-05	-2.2016e-10	-0.799004
159166365	chr5:159166365:T:C	1.78205e-09	2.63199	-1.02701	0.00013648	2.79969	-1.04489	0.000448009	2.17717	-0.950951
159166662	chr5:159166662:G:A	1.23911e-11	-1.88547	-1.47809	8.11949e-07	-1.89174	-1.47796	4.56182e-06	-1.88247	-1.4784
159167650	chr5:159167650:G:A	5.11103e-10	-2.2016e-10	0.356033	3.3186e-05	-2.2016e-10	0.340749	0.000189446	-2.2016e-10	0.365514
159167878	chr5:159167878:T:C	5.11103e-10	-2.2016e-10	0.356033	3.3186e-05	-2.2016e-10	0.340749	0.000189446	-2.2016e-10	0.365514
159168839	chr5:159168839:G:A	8.46265e-11	-2.2016e-10	-1.44229	5.6037e-06	-2.2016e-10	-1.43795	3.15001e-05	-2.2016e-10	-1.4286
159169024	chr5:159169024:G:A	1.06871e-10	-2.2016e-10	-1.20892	7.04158e-06	-2.2016e-10	-1.20955	3.91504e-05	-2.2016e-10	-1.21118
159169365	chr5:159169365:C:T	1.26391e-11	-1.8896	-1.45414	8.29505e-07	-1.89443	-1.45387	4.6511e-06	-1.8871	-1.45439
159169447	chr5:159169447:G:A	6.88204e-10	-2.2016e-10	0.653547	4.43977e-05	-2.2016e-10	0.631808	0.000257431	-2.2016e-10	0.672163
159169981	chr5:159169981:T:C	1.23976e-11	-1.86044	-1.5026	9.07049e-07	-1.75357	-1.50537	4.53062e-06	-1.87227	-1.49547
159170484	chr5:159170484:A:G	6.08099e-11	-1.77279	-4.92792e-10	3.8681e-06	-1.80862	-4.92792e-10	2.25873e-05	-1.7612	-4.92792e-10
159170908	chr5:159170908:T:C	7.0672e-10	0.680097	-4.92792e-10	3.89407e-05	0.500661	-4.92792e-10	0.000193345	0.385886	-4.92792e-10
159170928	chr5:159170928:A:G	3.16274e-11	-1.84778	-0.578735	2.05625e-06	-1.88012	-0.560379	1.22922e-05	-1.8615	-0.508126
159170973	chr5:159170973:A:G	3.13606e-11	-1.8497	-0.585284	2.04076e-06	-1.88129	-0.566769	1.21915e-05	-1.86321	-0.514644
159171041	chr5:159171041:T:C	8.06535e-11	-2.2016e-10	-1.49038	5.31446e-06	-2.2016e-10	-1.49095	2.96726e-05	-2.2016e-10	-1.48836
159171373	chr5:159171373:C:T	1.26277e-11	-1.8307	-1.51395	9.49109e-07	-1.70033	-1.51329	4.55692e-06	-1.84796	-1.51399
159171553	chr5:159171553:T:C	8.05831e-11	-2.2016e-10	-1.49125	5.30548e-06	-2.2016e-10	-1.49264	2.94482e-05	-2.2016e-10	-1.49596
159172350	chr5:159172350:G:A	2.80213e-09	2.20953	-0.151939	0.000210925	2.37077	-0.180647	0.000752401	1.77326	-0.0285793
159172929	chr5:159172929:A:G	2.2973e-10	-1.86665	1.42302	1.50774e-05	-1.89026	1.44208	9.41299e-05	-1.8769	1.54299
159173024	chr5:159173024:G:C	5.0962e-10	-2.2016e-10	0.353126	3.30896e-05	-2.2016e-10	0.337838	0.000188888	-2.2016e-10	0.362567
159173338	chr5:159173338:G:A	2.83498e-11	-1.20118	-1.33474	1.37586e-06	-1.50295	-1.33935	9.57607e-06	-1.30608	-1.31324
159173449	chr5:159173449:G:C	2.7775e-11	-1.22571	-1.3307	1.3565e-06	-1.52147	-1.33501	9.40141e-06	-1.32891	-1.30882
159173768	chr5:159173768:C:T	3.23135e-11	-1.84559	-0.559465	2.09075e-06	-1.8788	-0.545056	1.25305e-05	-1.8595	-0.490927
159173913	chr5:159173913:C:G	3.11662e-11	-1.83316	-0.608041	2.01521e-06	-1.87085	-0.58981	1.2084e-05	-1.84843	-0.538278
159174087	chr5:159174087:G:A	7.79512e-11	-1.52446	-4.92792e-10	6.20378e-06	-1.33622	-4.92792e-10	3.24471e-05	-1.39898	-4.92792e-10
159174559	chr5:159174559:A:G	1.99607e-10	-2.2016e-10	-0.58419	1.28257e-05	-2.2016e-10	-0.609927	7.44392e-05	-2.2016e-10	-0.568607
159175323	chr5:159175323:C:T	5.64095e-11	-1.8479	-4.92792e-10	3.71763e-06	-1.84829	-4.92792e-10	2.04033e-05	-1.86289	-4.92792e-10
159175686	chr5:159175686:A:G	1.16744e-10	-1.81171	0.691148	7.4766e-06	-1.8566	0.706996	4.59501e-05	-1.8295	0.77847
159176263	chr5:159176263:T:C	1.13757e-10	0.216883	-1.36336	8.9623e-06	0.386819	-1.35517	3.46258e-05	0.0453763	-1.37937
159176563	chr5:159176563:T:C	2.12583e-09	2.4706	-0.68922	0.00016002	2.62586	-0.711941	0.000541113	2.00955	-0.59451
159177252	chr5:159177252:T:C	8.05515e-11	-2.2016e-10	-1.49164	5.30347e-06	-2.2016e-10	-1.49302	2.94378e-05	-2.2016e-10	-1.49631
159177376	chr5:159177376:A:G	1.24128e-11	-1.85447	-1.50734	9.14749e-07	-1.74104	-1.50945	4.52633e-06	-1.86698	-1.5017
159177503	chr5:159177503:G:A	8.76304e-11	-0.129775	-1.27764	3.94008e-06	-0.516722	-1.27346	2.90433e-05	-0.203683	-1.30612
159177632	chr5:159177632:T:C	9.48418e-11	0.176377	-1.50471	7.38609e-06	0.344675	-1.50646	2.97251e-05	0.0130515	-1.49965
159177955	chr5:159177955:G:A	2.98576e-09	2.31912	-0.198049	0.000222463	2.47027	-0.226888	0.000787386	1.86704	-0.0769084
159177987	chr5:159177987:T:C	5.47651e-10	-2.2016e-10	0.425099	3.5525e-05	-2.2016e-10	0.408857	0.000202767	-2.2016e-10	0.433471
159178073	chr5:159178073:T:C	7.95653e-11	-2.2016e-10	-1.50396	5.25957e-06	-2.2016e-10	-1.50133	2.9354e-05	-2.2016e-10	-1.49916
159178579	chr5:159178579:T:C	1.22779e-11	-1.86573	-1.507	8.94065e-07	-1.76421	-1.50915	4.48523e-06	-1.87658	-1.50122
159178619	chr5:159178619:T:G	8.19532e-11	0.0230545	-1.49744	6.34278e-06	0.180683	-1.49475	2.5368e-05	-0.142275	-1.50283
159180087	chr5:159180087:T:C	1.14715e-09	-2.2016e-10	1.16449	7.39758e-05	-2.2016e-10	1.14236	0.000437167	-2.2016e-10	1.20173
159180289	chr5:159180289:G:A	8.07226e-11	-2.2016e-10	-1.48952	5.30617e-06	-2.2016e-10	-1.49251	3.01372e-05	-2.2016e-10	-1.47283
159180403	chr5:159180403:G:A	8.83861e-11	-2.2016e-10	-1.39882	5.81795e-06	-2.2016e-10	-1.40043	3.26166e-05	-2.2016e-10	-1.39377
159180983	chr5:159180983:C:T	2.89119e-10	-0.2137	-4.92792e-10	1.53739e-05	-0.42871	-4.92792e-10	9.63311e-05	-0.310798	-4.92792e-10
159181078	chr5:159181078:T:C	2.4682e-11	-1.26246	-1.41201	1.21634e-06	-1.55054	-1.415	8.3099e-06	-1.3658	-1.39535
159181118	chr5:159181118:G:C	1.84983e-10	-2.2016e-10	-0.660274	1.25457e-05	-2.2016e-10	-0.632	6.46714e-05	-2.2016e-10	-0.70927
159181730	chr5:159181730:AC:A	1.24459e-11	-1.85642	-1.50273	9.14745e-07	-1.74499	-1.5055	4.54634e-06	-1.86862	-1.49565
159181817	chr5:159181817:C:T	2.6017e-11	-1.26042	-1.36137	1.28156e-06	-1.54783	-1.36547	8.79865e-06	-1.36251	-1.34148
159181872	chr5:159181872:T:C	1.00348e-10	0.215815	-1.48771	7.85016e-06	0.383389	-1.48424	3.09014e-05	0.0467394	-1.49453
159182360	chr5:159182360:T:A	3.20549e-11	-1.81286	-0.600234	2.05541e-06	-1.85778	-0.583124	1.23583e-05	-1.82995	-0.534313
159182608	chr5:159182608:T:C	1.24021e-11	-1.86005	-1.50263	9.08356e-07	-1.7521	-1.5054	4.5332e-06	-1.87167	-1.49549
159183032	chr5:159183032:C:T	7.99982e-11	-2.2016e-10	-1.49853	5.26873e-06	-2.2016e-10	-1.49959	2.92615e-05	-2.2016e-10	-1.50232
159183737	chr5:159183737:C:T	8.78066e-11	-2.2016e-10	-1.4054	5.76554e-06	-2.2016e-10	-1.40948	3.18918e-05	-2.2016e-10	-1.41624
159183847	chr5:159183847:C:T	4.95473e-11	-1.03352	-0.94409	2.25776e-06	-1.39327	-0.953738	1.63058e-05	-1.19315	-0.893924
159183907	chr5:159183907:G:A	6.57011e-11	-1.69542	-4.92792e-10	4.01581e-06	-1.77114	-4.92792e-10	2.32109e-05	-1.73397	-4.92792e-10
159184453	chr5:159184453:C:T	2.36291e-10	-2.2016e-10	-0.415475	1.6081e-05	-2.2016e-10	-0.383744	9.49304e-05	-2.2016e-10	-0.325445
159186130	chr5:159186130:C:T	3.04924e-11	-1.20659	-1.25647	1.47999e-06	-1.50741	-1.26193	1.03354e-05	-1.31215	-1.23086
159186781	chr5:159186781:C:A	4.14154e-11	-1.07698	-1.0799	1.92149e-06	-1.42129	-1.08699	1.36019e-05	-1.23282	-1.03556
159187079	chr5:159187079:A:C	1.67205e-09	2.07641	-0.535142	0.000125017	2.22264	-0.555565	0.000433996	1.6299	-0.435456
159187404	chr5:159187404:T:C	6.97879e-11	-1.63508	-4.92792e-10	4.2247e-06	-1.72043	-4.92792e-10	2.4595e-05	-1.67605	-4.92792e-10
159187460	chr5:159187460:T:C	1.84411e-11	-1.89076	-1.07519	1.268e-06	-1.82519	-1.09875	6.85116e-06	-1.89416	-1.06002
159187476	chr5:159187476:T:C	7.8782e-11	-2.2016e-10	-1.51385	5.19803e-06	-2.2016e-10	-1.5131	2.89431e-05	-2.2016e-10	-1.51326
159187478	chr5:159187478:C:A	8.42364e-11	-2.2016e-10	-1.44691	5.52903e-06	-2.2016e-10	-1.45137	3.08743e-05	-2.2016e-10	-1.44867
159187617	chr5:159187617:A:G	2.52286e-11	-1.81242	-0.840144	1.71223e-06	-1.79588	-0.827697	9.26082e-06	-1.77395	-0.878846
159188210	chr5:159188210:A:G	8.47733e-11	-2.2016e-10	-1.44056	5.61227e-06	-2.2016e-10	-1.43642	3.15426e-05	-2.2016e-10	-1.42725
159188319	chr5:159188319:G:A	1.42679e-11	-1.82064	-1.40189	9.2583e-07	-1.83516	-1.40329	5.13039e-06	-1.85258	-1.39083
159188349	chr5:159188349:G:A	5.618e-11	-1.85198	-4.92792e-10	4.70589e-06	-1.61257	-4.92792e-10	2.04999e-05	-1.85817	-4.92792e-10
159188929	chr5:159188929:T:A	3.47076e-11	-1.32489	-1.00869	1.73357e-06	-1.59534	-1.01585	1.17978e-05	-1.44079	-0.969886
159189232	chr5:159189232:A:T	1.32277e-10	-2.2016e-10	-0.995638	8.83049e-06	-2.2016e-10	-0.98317	4.55267e-05	-2.2016e-10	-1.06029
159189282	chr5:159189282:T:C	8.05261e-11	-2.2016e-10	-1.49196	5.30486e-06	-2.2016e-10	-1.49276	2.96407e-05	-2.2016e-10	-1.48944
159189395	chr5:159189395:C:A	1.20703e-11	-1.87738	-1.51241	8.71359e-07	-1.78574	-1.51335	4.41682e-06	-1.8841	-1.50907
159190109	chr5:159190109:C:T	8.00816e-11	-2.2016e-10	-1.49749	5.27397e-06	-2.2016e-10	-1.4986	2.92869e-05	-2.2016e-10	-1.50145
159190767	chr5:159190767:C:A	8.00159e-11	-2.2016e-10	-1.49831	5.26979e-06	-2.2016e-10	-1.49939	2.92663e-05	-2.2016e-10	-1.50215
159191561	chr5:159191561:G:A	8.01794e-11	-2.2016e-10	-1.49627	5.29815e-06	-2.2016e-10	-1.49402	2.96268e-05	-2.2016e-10	-1.48991
159192500	chr5:159192500:CA:C	8.04835e-11	-2.2016e-10	-1.49249	5.30212e-06	-2.2016e-10	-1.49327	2.96244e-05	-2.2016e-10	-1.48999
159192666	chr5:159192666:A:G	8.1731e-11	-2.2016e-10	-1.47711	5.40938e-06	-2.2016e-10	-1.47325	3.02201e-05	-2.2016e-10	-1.47008
159192827	chr5:159192827:G:A	6.23093e-11	-0.285323	-1.46311	4.65555e-06	-0.164941	-1.45838	1.95861e-05	-0.433682	-1.47009
159193513	chr5:159193513:C:T	1.20556e-11	-1.88257	-1.50844	8.63007e-07	-1.79842	-1.5103	4.42486e-06	-1.88822	-1.50313
159193878	chr5:159193878:T:C	7.87616e-11	-2.2016e-10	-1.51411	5.19273e-06	-2.2016e-10	-1.51412	2.89188e-05	-2.2016e-10	-1.5141
159194325	chr5:159194325:C:A	7.94714e-11	-2.2016e-10	-1.50514	5.24801e-06	-2.2016e-10	-1.50353	2.9315e-05	-2.2016e-10	-1.50049
159194360	chr5:159194360:C:T	1.2615e-11	-1.8824	-1.46324	8.36894e-07	-1.87474	-1.4647	4.65727e-06	-1.88443	-1.45573
159195524	chr5:159195524:C:A	6.49685e-10	2.07844	-1.48249	5.14643e-05	2.26492	-1.48542	0.000159431	1.68118	-1.48817
159196232	chr5:159196232:T:G	8.03301e-11	-2.2016e-10	-1.49439	5.30701e-06	-2.2016e-10	-1.49235	2.98356e-05	-2.2016e-10	-1.48289
159196592	chr5:159196592:C:A	7.8898e-11	-2.2016e-10	-1.51238	5.20356e-06	-2.2016e-10	-1.51204	2.89548e-05	-2.2016e-10	-1.51285
159196873	chr5:159196873:T:C	6.69404e-11	-1.67674	-4.92792e-10	5.51575e-06	-1.45377	-4.92792e-10	2.84236e-05	-1.53137	-4.92792e-10
159196881	chr5:159196881:C:T	2.13396e-10	-1.81253	1.29514	1.52763e-05	-1.74027	1.3052	9.06378e-05	-1.78399	1.41227
159196925	chr5:159196925:C:T	8.01591e-11	-2.2016e-10	-1.49653	5.29485e-06	-2.2016e-10	-1.49465	2.95318e-05	-2.2016e-10	-1.49312
159196973	chr5:159196973:T:C	7.88201e-11	-2.2016e-10	-1.51337	5.19944e-06	-2.2016e-10	-1.51283	2.90372e-05	-2.2016e-10	-1.51001
159197335	chr5:159197335:T:C	1.44183e-10	-2.2016e-10	-0.909454	9.47658e-06	-2.2016e-10	-0.912557	5.26416e-05	-2.2016e-10	-0.915082
159197561	chr5:159197561:A:G	3.6745e-11	-1.26392	-1.01261	1.80877e-06	-1.54991	-1.01882	1.24293e-05	-1.38543	-0.973099
159197567	chr5:159197567:TACTA:T	8.11131e-11	-2.2016e-10	-1.48469	5.35177e-06	-2.2016e-10	-1.48395	2.97141e-05	-2.2016e-10	-1.48697
159197743	chr5:159197743:T:G	5.34602e-09	3.11874	-0.415176	0.000403801	3.26989	-0.430351	0.00132401	2.60826	-0.298437
159198196	chr5:159198196:T:C	6.68544e-11	-0.641204	-1.03682	2.74621e-06	-1.11001	-1.04115	1.99964e-05	-0.876579	-1.00646
159198780	chr5:159198780:T:G	9.08294e-11	-1.21027	-0.161288	4.83879e-06	-1.42926	-0.15546	3.37879e-05	-1.29566	-0.0628212
159199103	chr5:159199103:T:C	1.18141e-11	-1.89733	-1.51392	8.05971e-07	-1.86295	-1.51414	4.34985e-06	-1.89632	-1.51213
159199199	chr5:159199199:C:G	2.37091e-11	-1.88678	-0.827902	1.64472e-06	-1.85398	-0.809832	9.3022e-06	-1.87471	-0.773632
159199329	chr5:159199329:C:A	8.13625e-11	-2.2016e-10	-1.48162	5.37186e-06	-2.2016e-10	-1.48021	2.98097e-05	-2.2016e-10	-1.48375
159199339	chr5:159199339:C:A	1.94506e-10	-0.72178	0.111702	1.25883e-05	-0.734063	0.105453	7.01898e-05	-0.861186	0.2338
159200005	chr5:159200005:C:T	2.08276e-09	-2.2016e-10	1.76091	0.000134392	-2.2016e-10	1.73938	0.000798871	-2.2016e-10	1.80461
159200125	chr5:159200125:C:T	7.95658e-11	-2.2016e-10	-1.50395	5.24996e-06	-2.2016e-10	-1.50316	2.91774e-05	-2.2016e-10	-1.50519
159200130	chr5:159200130:C:T	1.19105e-10	-2.2016e-10	-1.10053	7.91985e-06	-2.2016e-10	-1.09201	4.42206e-05	-2.2016e-10	-1.0894
159200373	chr5:159200373:C:T	7.89757e-11	-2.2016e-10	-1.5114	5.20641e-06	-2.2016e-10	-1.51149	2.90307e-05	-2.2016e-10	-1.51024
159200634	chr5:159200634:C:T	5.39859e-11	-1.89182	-4.92792e-10	3.54012e-06	-1.89722	-4.92792e-10	1.9783e-05	-1.89377	-4.92792e-10
159200810	chr5:159200810:T:C	7.98232e-11	-2.2016e-10	-1.50072	5.25774e-06	-2.2016e-10	-1.50168	2.92047e-05	-2.2016e-10	-1.50426
159201179	chr5:159201179:C:T	2.44227e-11	-1.87873	-0.806295	1.70596e-06	-1.83912	-0.788129	9.61281e-06	-1.86361	-0.75188
159201185	chr5:159201185:C:A	1.20266e-11	-1.88407	-1.50935	8.57953e-07	-1.80353	-1.51105	4.41278e-06	-1.88967	-1.50442
159201613	chr5:159201613:T:C	1.25971e-10	-2.2016e-10	-1.04449	8.333e-06	-2.2016e-10	-1.04116	4.59575e-05	-2.2016e-10	-1.05087
159201695	chr5:159201695:A:G	1.2311e-11	-1.87106	-1.49898	8.94027e-07	-1.7739	-1.4995	4.5318e-06	-1.87868	-1.48879
159202554	chr5:159202554:AGTTTTAG:A	7.94824e-11	-2.2016e-10	-1.505	5.23633e-06	-2.2016e-10	-1.50576	2.91006e-05	-2.2016e-10	-1.50783
159203038	chr5:159203038:C:T	4.80679e-09	3.30611	-0.708863	0.000362822	3.45467	-0.722142	0.0011615	2.78303	-0.604154
159204170	chr5:159204170:C:A	7.9125e-11	-2.2016e-10	-1.50951	5.21592e-06	-2.2016e-10	-1.50967	2.90926e-05	-2.2016e-10	-1.50811
159204266	chr5:159204266:C:T	6.95781e-11	-1.63809	-4.92792e-10	4.33419e-06	-1.69485	-4.92792e-10	2.43394e-05	-1.68649	-4.92792e-10
159204485	chr5:159204485:T:C	8.22254e-11	-2.2016e-10	-1.47107	5.4274e-06	-2.2016e-10	-1.46992	3.01169e-05	-2.2016e-10	-1.4735
159204528	chr5:159204528:G:A	1.04333e-10	-2.2016e-10	-1.23295	6.7678e-06	-2.2016e-10	-1.2492	3.78038e-05	-2.2016e-10	-1.24618
159204898	chr5:159204898:C:CT	4.49606e-10	-2.2016e-10	0.227834	2.91963e-05	-2.2016e-10	0.212661	0.000166518	-2.2016e-10	0.236516
159205154	chr5:159205154:AT:A	2.36588e-11	-1.89349	-0.823312	1.62651e-06	-1.86977	-0.805172	9.24503e-06	-1.88562	-0.768884
159205199	chr5:159205199:T:C	1.26119e-10	-2.2016e-10	-1.04331	8.34263e-06	-2.2016e-10	-1.04	4.60109e-05	-2.2016e-10	-1.04971
159205559	chr5:159205559:G:A	1.20461e-11	-1.88219	-1.50961	8.62869e-07	-1.79763	-1.51124	4.41872e-06	-1.88796	-1.50478
159205707	chr5:159205707:T:G	3.66756e-10	-2.2016e-10	0.0241582	2.36324e-05	-2.2016e-10	0.00123995	0.000134476	-2.2016e-10	0.0227998
159205978	chr5:159205978:C:G	2.38481e-11	-1.88284	-0.825993	1.65977e-06	-1.84678	-0.807919	9.37187e-06	-1.86924	-0.771638
159206581	chr5:159206581:G:A	1.90851e-11	-1.77376	-1.15787	1.17867e-06	-1.83051	-1.16648	7.07312e-06	-1.79507	-1.12722
159207362	chr5:159207362:T:C	7.94684e-11	-2.2016e-10	-1.50518	5.24785e-06	-2.2016e-10	-1.50356	2.93141e-05	-2.2016e-10	-1.50052
159208063	chr5:159208063:G:C	2.53146e-10	-2.2016e-10	-0.346571	1.72139e-05	-2.2016e-10	-0.315664	0.000101915	-2.2016e-10	-0.254451
159208094	chr5:159208094:T:C	6.96327e-09	3.39071	-0.422847	0.000522803	3.53334	-0.435515	0.00168296	2.85428	-0.304554
159208416	chr5:159208416:A:G	4.72869e-11	-1.20791	-0.816392	2.29322e-06	-1.50973	-0.821693	1.60981e-05	-1.33694	-0.762947
159208625	chr5:159208625:C:G	8.1471e-11	-2.2016e-10	-1.48029	5.37625e-06	-2.2016e-10	-1.47939	2.98357e-05	-2.2016e-10	-1.48288
159208661	chr5:159208661:G:T	8.17613e-11	-2.2016e-10	-1.47673	5.39731e-06	-2.2016e-10	-1.47548	2.99589e-05	-2.2016e-10	-1.47876
159208699	chr5:159208699:G:C	1.23066e-10	-2.2016e-10	-1.06782	8.11843e-06	-2.2016e-10	-1.06724	4.46384e-05	-2.2016e-10	-1.07999
159209188	chr5:159209188:G:A	8.01479e-11	-2.2016e-10	-1.49666	5.28335e-06	-2.2016e-10	-1.49682	2.95009e-05	-2.2016e-10	-1.49417
159209561	chr5:159209561:G:C	8.42876e-10	-2.2016e-10	0.856281	5.44836e-05	-2.2016e-10	0.83652	0.00031856	-2.2016e-10	0.885223
159209591	chr5:159209591:C:T	8.68483e-11	-2.2016e-10	-1.41638	5.69185e-06	-2.2016e-10	-1.42235	3.13728e-05	-2.2016e-10	-1.43265
159210123	chr5:159210123:C:T	1.17044e-10	-2.2016e-10	-1.11799	7.71261e-06	-2.2016e-10	-1.11852	4.28591e-05	-2.2016e-10	-1.12067
159210750	chr5:159210750:T:A	1.06298e-10	-1.01585	-0.198436	6.83081e-06	-1.03317	-0.206762	3.86867e-05	-1.14647	-0.0766278
159210882	chr5:159210882:A:C	1.4854e-10	-2.2016e-10	-0.879686	9.80817e-06	-2.2016e-10	-0.878165	5.37713e-05	-2.2016e-10	-0.89385
159210988	chr5:159210988:T:G	6.24069e-11	-0.83164	-0.915223	2.67352e-06	-1.26181	-0.916169	1.91438e-05	-1.05059	-0.876019
159211028	chr5:159211028:A:G	1.01299e-10	-2.2016e-10	-1.26246	6.68298e-06	-2.2016e-10	-1.26182	3.71596e-05	-2.2016e-10	-1.26337
159212099	chr5:159212099:G:T	7.29852e-11	-1.59028	-4.92792e-10	4.45396e-06	-1.66759	-4.92792e-10	2.61309e-05	-1.61547	-4.92792e-10
159212540	chr5:159212540:A:G	9.00624e-11	-2.2016e-10	-1.38004	5.91255e-06	-2.2016e-10	-1.3843	3.26695e-05	-2.2016e-10	-1.39215
159213099	chr5:159213099:G:A	4.11971e-10	-2.2016e-10	0.140415	2.61166e-05	-2.2016e-10	0.101189	0.0001383	-2.2016e-10	0.0508346
159214155	chr5:159214155:T:C	7.87963e-11	-2.2016e-10	-1.51367	5.19448e-06	-2.2016e-10	-1.51378	2.89187e-05	-2.2016e-10	-1.5141
159215056	chr5:159215056:T:A	2.82574e-09	2.71249	-0.6465	0.000221817	2.8847	-0.644224	0.000677156	2.2424	-0.603084
159215633	chr5:159215633:G:C	1.45646e-11	-1.8529	-1.34904	1.07189e-06	-1.73472	-1.35724	5.42596e-06	-1.86315	-1.32424
159215751	chr5:159215751:T:C	1.39595e-10	-2.2016e-10	-0.941795	9.21374e-06	-2.2016e-10	-0.940685	5.0567e-05	-2.2016e-10	-0.955291
159215921	chr5:159215921:G:A	5.44251e-11	-1.88371	-4.92792e-10	3.59387e-06	-1.88215	-4.92792e-10	2.02328e-05	-1.87129	-4.92792e-10
159216129	chr5:159216129:C:T	6.68202e-11	-0.243902	-1.43463	4.96269e-06	-0.120907	-1.43852	2.13638e-05	-0.393572	-1.42332
159216438	chr5:159216438:C:T	7.91811e-11	-1.5088	-4.92792e-10	5.32932e-06	-1.48816	-4.92792e-10	2.90335e-05	-1.51014	-4.92792e-10
159217270	chr5:159217270:TG:T	7.90635e-11	-2.2016e-10	-1.51029	5.20751e-06	-2.2016e-10	-1.51128	2.89462e-05	-2.2016e-10	-1.51315
159217313	chr5:159217313:A:AC	9.75287e-11	-0.997325	-0.303067	6.32004e-06	-1.00971	-0.307949	3.54507e-05	-1.12593	-0.184513
159217785	chr5:159217785:A:C	5.61014e-11	-0.9192	-0.934177	2.48367e-06	-1.31859	-0.933054	1.75603e-05	-1.11854	-0.894409
159217914	chr5:159217914:G:C	1.21006e-11	-1.8956	-1.49169	7.95078e-07	-1.89723	-1.49347	4.46155e-06	-1.89516	-1.48793
159218209	chr5:159218209:G:A	7.8805e-11	-2.2016e-10	-1.51356	5.19499e-06	-2.2016e-10	-1.51369	2.89198e-05	-2.2016e-10	-1.51406
159218458	chr5:159218458:A:G	5.28282e-11	-0.955917	-0.957576	2.35647e-06	-1.34749	-0.956731	1.65666e-05	-1.15219	-0.919007
159218475	chr5:159218475:A:G	7.90782e-11	-2.2016e-10	-1.5101	5.21983e-06	-2.2016e-10	-1.50892	2.92095e-05	-2.2016e-10	-1.5041
159218646	chr5:159218646:T:C	7.88597e-10	-2.2016e-10	0.789717	5.09459e-05	-2.2016e-10	0.769383	0.00029586	-2.2016e-10	0.811297
159219394	chr5:159219394:G:GT	8.49922e-11	-1.43798	-4.92792e-10	4.67054e-06	-1.62011	-4.92792e-10	2.89606e-05	-1.51265	-4.92792e-10
159219419	chr5:159219419:G:C	1.63222e-11	-1.86696	-1.22105	1.13426e-06	-1.82187	-1.21353	6.2609e-06	-1.84964	-1.19462
159219460	chr5:159219460:G:A	1.21741e-11	-1.89433	-1.4869	7.99085e-07	-1.89677	-1.4889	4.49115e-06	-1.89368	-1.4828
159219707	chr5:159219707:T:C	5.46586e-10	-2.2016e-10	0.423154	3.7128e-05	-2.2016e-10	0.452991	0.000223594	-2.2016e-10	0.531241
159219758	chr5:159219758:A:C	7.88391e-11	-2.2016e-10	-1.51313	5.19575e-06	-2.2016e-10	-1.51354	2.90872e-05	-2.2016e-10	-1.50829
159220338	chr5:159220338:A:G	2.44834e-10	-2.2016e-10	-0.379959	1.66407e-05	-2.2016e-10	-0.34953	9.8392e-05	-2.2016e-10	-0.289629
159220647	chr5:159220647:A:G	8.01127e-11	-2.2016e-10	-1.4971	5.28032e-06	-2.2016e-10	-1.49739	2.94885e-05	-2.2016e-10	-1.49459
159220739	chr5:159220739:T:G	6.87014e-11	-1.65077	-4.92792e-10	6.74876e-06	-1.25202	-4.92792e-10	2.65549e-05	-1.59937	-4.92792e-10
159220824	chr5:159220824:T:C	1.23902e-11	-1.89069	-1.47294	8.39618e-07	-1.86486	-1.47133	4.61049e-06	-1.88062	-1.46963
159220943	chr5:159220943:T:G	9.00212e-11	-1.38049	-4.92792e-10	6.4265e-06	-1.30095	-4.92792e-10	3.34724e-05	-1.36787	-4.92792e-10
159221664	chr5:159221664:T:G	1.39584e-10	-2.2016e-10	-0.941873	9.21316e-06	-2.2016e-10	-0.940748	5.05626e-05	-2.2016e-10	-0.955377
159221967	chr5:159221967:G:C	6.27797e-11	-0.97415	-0.766757	2.81179e-06	-1.3613	-0.766258	1.98387e-05	-1.16749	-0.723469
159222303	chr5:159222303:T:C	1.81942e-10	-0.67685	-4.92792e-10	1.02986e-05	-0.829372	-4.92792e-10	5.19067e-05	-0.929142	-4.92792e-10
159222541	chr5:159222541:T:C	1.20049e-11	-1.89699	-1.49824	7.90292e-07	-1.89707	-1.49966	4.42293e-06	-1.89685	-1.49493
159222842	chr5:159222842:C:T	7.8785e-11	-2.2016e-10	-1.51382	5.19359e-06	-2.2016e-10	-1.51396	2.89335e-05	-2.2016e-10	-1.51359
159222864	chr5:159222864:C:T	5.53855e-11	-1.86622	-4.92792e-10	3.59756e-06	-1.88112	-4.92792e-10	2.03704e-05	-1.86451	-4.92792e-10
159223113	chr5:159223113:T:C	6.06624e-10	-2.2016e-10	0.527371	4.11609e-05	-2.2016e-10	0.556109	0.000248483	-2.2016e-10	0.636785
159223806	chr5:159223806:C:T	6.32165e-11	-0.976915	-0.757058	4.04378e-06	-0.990566	-0.773635	2.16191e-05	-1.10374	-0.701272
159224149	chr5:159224149:C:T	1.55097e-10	-0.836486	-4.92792e-10	1.05341e-05	-0.806761	-4.92792e-10	5.36971e-05	-0.89523	-4.92792e-10
159224563	chr5:159224563:C:T	8.15438e-11	-2.2016e-10	-1.4794	5.37025e-06	-2.2016e-10	-1.48051	2.97822e-05	-2.2016e-10	-1.48468
159225107	chr5:159225107:ACTAT:A	8.61545e-11	-2.2016e-10	-1.4244	5.6529e-06	-2.2016e-10	-1.42921	3.25394e-05	-2.2016e-10	-1.39614
159225347	chr5:159225347:T:C	5.8901e-11	-1.80468	-4.92792e-10	4.08266e-06	-1.75463	-4.92792e-10	2.26701e-05	-1.75754	-4.92792e-10
159225387	chr5:159225387:G:A	1.31728e-09	2.66049	-1.3577	0.000103748	2.84205	-1.36146	0.000310176	2.2108	-1.35225
159225459	chr5:159225459:G:A	2.79109e-11	-1.59385	-0.957668	1.70136e-06	-1.67683	-0.953126	9.71452e-06	-1.63164	-0.973329
159225481	chr5:159225481:T:C	3.57712e-11	-1.87002	-0.433378	2.69441e-06	-1.76909	-0.40111	1.32897e-05	-1.87733	-0.41427
159226659	chr5:159226659:T:C	1.26996e-10	-1.88536	0.848977	8.70273e-06	-1.85406	0.856318	5.05458e-05	-1.87425	0.918543
159226921	chr5:159226921:T:C	5.44826e-11	-1.88266	-4.92792e-10	3.54385e-06	-1.89617	-4.92792e-10	1.99128e-05	-1.88723	-4.92792e-10
159228059	chr5:159228059:C:G	7.91128e-11	-2.2016e-10	-1.50966	5.2189e-06	-2.2016e-10	-1.50909	2.9022e-05	-2.2016e-10	-1.51054
159228214	chr5:159228214:C:T	8.16975e-11	-2.2016e-10	-1.47752	5.40148e-06	-2.2016e-10	-1.47471	2.99517e-05	-2.2016e-10	-1.479
159228249	chr5:159228249:T:C	1.5008e-10	-2.2016e-10	-0.86937	9.92054e-06	-2.2016e-10	-0.866773	5.45429e-05	-2.2016e-10	-0.879602
159228299	chr5:159228299:A:G	8.20061e-11	-2.2016e-10	-1.47374	5.39859e-06	-2.2016e-10	-1.47524	2.99194e-05	-2.2016e-10	-1.48008
159228402	chr5:159228402:T:C	1.24903e-11	-1.85675	-1.49883	9.19891e-07	-1.743	-1.50189	4.57412e-06	-1.86753	-1.49065
159228715	chr5:159228715:A:G	1.04714e-10	-1.87924	0.649928	7.29534e-06	-1.84344	0.669293	4.20666e-05	-1.86617	0.726834
159228833	chr5:159228833:A:G	2.36221e-11	-1.22973	-1.48863	1.43743e-06	-1.31446	-1.48407	7.51394e-06	-1.36788	-1.49394
159229630	chr5:159229630:G:T	7.13101e-11	-0.118506	-1.49499	5.40029e-06	0.018235	-1.49316	2.24987e-05	-0.265427	-1.4997
159229633	chr5:159229633:T:C	8.62846e-10	2.24686	-1.36716	6.72131e-05	2.41888	-1.37239	0.000206551	1.81541	-1.36345
159229866	chr5:159229866:A:G	4.05232e-11	-1.26478	-0.913881	1.97206e-06	-1.57015	-0.91215	1.32787e-05	-1.42068	-0.871748
159230173	chr5:159230173:TG:T	3.84713e-11	-1.88023	-0.350401	2.86768e-06	-1.79308	-0.314796	1.43599e-05	-1.88603	-0.328125
159230808	chr5:159230808:G:A	1.23462e-11	-1.86073	-1.50646	9.06364e-07	-1.75115	-1.50855	4.51384e-06	-1.87101	-1.50043
159231004	chr5:159231004:A:G	3.70766e-11	-1.87353	-0.394022	2.78509e-06	-1.77795	-0.359154	1.38125e-05	-1.88062	-0.372395
159231587	chr5:159231587:A:G	6.5078e-11	-1.70495	-4.92792e-10	6.17342e-06	-1.34113	-4.92792e-10	2.50322e-05	-1.65842	-4.92792e-10
159232368	chr5:159232368:C:T	8.3295e-10	-2.2016e-10	0.844436	5.35581e-05	-2.2016e-10	0.819386	0.000313014	-2.2016e-10	0.867658
159232502	chr5:159232502:G:C	7.1894e-10	-2.2016e-10	0.697239	4.73918e-05	-2.2016e-10	0.697069	0.00026712	-2.2016e-10	0.709107
159232555	chr5:159232555:G:A	1.19221e-11	-1.89405	-1.5081	8.098e-07	-1.86608	-1.50627	4.3509e-06	-1.89609	-1.51211
159232699	chr5:159232699:G:A	1.02657e-10	-2.2016e-10	-1.24914	6.83031e-06	-2.2016e-10	-1.24001	3.87011e-05	-2.2016e-10	-1.22272
159232714	chr5:159232714:G:A	5.92101e-11	-1.79945	-4.92792e-10	4.07125e-06	-1.75743	-4.92792e-10	2.21442e-05	-1.78101	-4.92792e-10
159232788	chr5:159232788:C:T	7.87796e-11	-2.2016e-10	-1.51388	5.1934e-06	-2.2016e-10	-1.51399	2.89256e-05	-2.2016e-10	-1.51386
159233513	chr5:159233513:A:G	1.0709e-10	-2.2016e-10	-1.20687	7.08237e-06	-2.2016e-10	-1.20377	3.9363e-05	-2.2016e-10	-1.20576
159233864	chr5:159233864:G:A	1.97761e-11	-1.62891	-1.26716	1.15519e-06	-1.73637	-1.28075	6.08349e-06	-1.77196	-1.30105
159233876	chr5:159233876:G:A	7.60078e-11	-0.735689	-0.814014	4.28527e-06	-0.908027	-0.79817	2.5155e-05	-0.888686	-0.764847
159235068	chr5:159235068:G:T	1.33349e-10	-2.2016e-10	-0.987571	8.42941e-06	-2.2016e-10	-1.02965	4.91747e-05	-2.2016e-10	-0.983211
159235111	chr5:159235111:G:A	8.12152e-11	-2.2016e-10	-1.48344	5.34358e-06	-2.2016e-10	-1.48548	2.96251e-05	-2.2016e-10	-1.48997
159235457	chr5:159235457:C:T	5.93583e-10	-2.2016e-10	0.505639	4.03007e-05	-2.2016e-10	0.534989	0.000242248	-2.2016e-10	0.611371
159236599	chr5:159236599:T:C	1.36563e-10	-2.2016e-10	-0.963755	8.81903e-06	-2.2016e-10	-0.984469	5.05007e-05	-2.2016e-10	-0.956602
159237623	chr5:159237623:T:C	1.18946e-10	0.387892	-1.48976	9.15973e-06	0.538905	-1.48547	3.38554e-05	0.137015	-1.49351
159237696	chr5:159237696:G:A	1.27807e-11	-1.8541	-1.4785	9.03984e-07	-1.78923	-1.4731	4.61168e-06	-1.86144	-1.48856
159237923	chr5:159237923:AATAGGAT:A	7.89619e-11	-2.2016e-10	-1.51157	5.21026e-06	-2.2016e-10	-1.51075	2.91251e-05	-2.2016e-10	-1.50699
159238150	chr5:159238150:G:T	1.25801e-11	-1.86702	-1.48141	8.82399e-07	-1.81029	-1.4762	4.5465e-06	-1.87323	-1.491
159238243	chr5:159238243:C:T	1.26842e-11	-1.86555	-1.47462	8.9052e-07	-1.80832	-1.46901	4.57745e-06	-1.87215	-1.4853
159238291	chr5:159238291:T:C	9.4703e-11	-0.82067	-0.509123	5.35363e-06	-0.986399	-0.497206	3.1689e-05	-0.967809	-0.454809
159238814	chr5:159238814:G:A	8.03334e-11	-2.2016e-10	-1.49435	5.28513e-06	-2.2016e-10	-1.49648	2.93171e-05	-2.2016e-10	-1.50042
159239102	chr5:159239102:C:G	1.26104e-11	-1.86146	-1.48456	8.87191e-07	-1.80152	-1.47955	4.55607e-06	-1.86847	-1.49366
159239723	chr5:159239723:C:T	1.24205e-10	-0.230386	-0.828218	9.28703e-06	-0.117555	-0.815206	3.73943e-05	-0.389566	-0.867505
159239883	chr5:159239883:G:GTA	7.889e-11	-2.2016e-10	-1.51248	5.20514e-06	-2.2016e-10	-1.51173	2.9084e-05	-2.2016e-10	-1.5084
159240017	chr5:159240017:A:G	1.38589e-10	-2.2016e-10	-0.949023	9.04438e-06	-2.2016e-10	-0.959237	4.90701e-05	-2.2016e-10	-0.98534
159241059	chr5:159241059:C:T	1.28074e-11	-1.87315	-1.45737	8.96402e-07	-1.82119	-1.44956	4.62011e-06	-1.87869	-1.46948
159241480	chr5:159241480:A:G	1.2429e-11	-1.86556	-1.49495	8.65414e-07	-1.80848	-1.49744	4.58595e-06	-1.87203	-1.48357
159241616	chr5:159241616:G:A	9.13655e-11	-2.2016e-10	-1.36567	6.05502e-06	-2.2016e-10	-1.36049	3.41438e-05	-2.2016e-10	-1.34801
159241655	chr5:159241655:G:A	1.26828e-11	-1.87208	-1.46822	8.87815e-07	-1.81922	-1.46115	4.58079e-06	-1.87771	-1.479
159241752	chr5:159241752:G:A	8.88435e-11	-2.2016e-10	-1.39366	5.84568e-06	-2.2016e-10	-1.39568	3.28408e-05	-2.2016e-10	-1.38692
159241854	chr5:159241854:G:A	7.89233e-11	-2.2016e-10	-1.51206	5.20746e-06	-2.2016e-10	-1.51129	2.91023e-05	-2.2016e-10	-1.50777
159241993	chr5:159241993:G:A	3.14142e-11	-0.947148	-1.48613	1.41885e-06	-1.32827	-1.48326	9.64244e-06	-1.13052	-1.4819
159242387	chr5:159242387:G:A	1.29929e-11	-1.86695	-1.44919	9.13097e-07	-1.81074	-1.44155	4.67629e-06	-1.87331	-1.46277
159242787	chr5:159242787:C:T	1.05085e-10	-0.730037	-0.495736	5.89444e-06	-0.90271	-0.484661	3.49076e-05	-0.883407	-0.442478
159242860	chr5:159242860:C:G	5.39352e-11	-1.89275	-4.92792e-10	3.54107e-06	-1.89695	-4.92792e-10	1.97561e-05	-1.89513	-4.92792e-10
159242905	chr5:159242905:C:T	5.98984e-11	-1.78789	-4.92792e-10	3.74513e-06	-1.84092	-4.92792e-10	2.13603e-05	-1.81705	-4.92792e-10
159243733	chr5:159243733:A:G	1.21964e-11	-1.87194	-1.50746	8.46269e-07	-1.81914	-1.50916	4.48127e-06	-1.87771	-1.50097
159243887	chr5:159243887:C:G	1.22202e-11	-1.86688	-1.51057	8.51344e-07	-1.81052	-1.5118	4.48068e-06	-1.87323	-1.50559
159243930	chr5:159243930:T:C	1.27438e-10	0.458022	-1.49093	9.829e-06	0.610836	-1.48688	3.60831e-05	0.201973	-1.49474
159244087	chr5:159244087:T:C	5.42943e-11	-0.872012	-1.01411	3.07804e-06	-1.03254	-1.00455	1.79216e-05	-1.01623	-0.976352
159244750	chr5:159244750:G:A	5.2866e-11	-0.862837	-1.04994	2.99265e-06	-1.02465	-1.04057	1.74174e-05	-1.00756	-1.01356
159244977	chr5:159244977:A:G	7.8915e-11	-2.2016e-10	-1.51217	5.20681e-06	-2.2016e-10	-1.51141	2.9097e-05	-2.2016e-10	-1.50795
159245314	chr5:159245314:C:G	1.50647e-11	-1.83826	-1.32992	9.89567e-07	-1.8343	-1.33757	5.52394e-06	-1.85307	-1.31643
159245574	chr5:159245574:A:G	4.43218e-10	-2.2016e-10	0.213523	2.87272e-05	-2.2016e-10	0.196464	0.000166514	-2.2016e-10	0.236491
159245623	chr5:159245623:T:C	7.89376e-11	-2.2016e-10	-1.51188	5.20856e-06	-2.2016e-10	-1.51108	2.91115e-05	-2.2016e-10	-1.50746
159246362	chr5:159246362:C:T	7.98359e-11	-2.2016e-10	-1.50057	5.26182e-06	-2.2016e-10	-1.5009	2.94034e-05	-2.2016e-10	-1.49748
159246447	chr5:159246447:C:G	5.83111e-11	-1.81475	-4.92792e-10	4.04136e-06	-1.7648	-4.92792e-10	2.23776e-05	-1.77053	-4.92792e-10
159246498	chr5:159246498:T:C	3.65095e-10	0.0196197	-4.92792e-10	2.31128e-05	-0.0209922	-4.92792e-10	0.000113667	-0.145315	-4.92792e-10
159246536	chr5:159246536:T:G	1.2368e-11	-1.8783	-1.48713	8.60159e-07	-1.83034	-1.48168	4.48209e-06	-1.88315	-1.49535
159246853	chr5:159246853:A:G	9.10626e-11	-2.2016e-10	-1.36899	5.99143e-06	-2.2016e-10	-1.37105	3.30006e-05	-2.2016e-10	-1.38206
159246941	chr5:159246941:C:G	1.05036e-10	-0.794465	-0.431775	4.56051e-06	-1.21566	-0.428282	3.29455e-05	-1.00299	-0.380744
159247045	chr5:159247045:T:C	2.96945e-10	-2.2016e-10	-0.186993	1.94968e-05	-2.2016e-10	-0.191129	0.000111029	-2.2016e-10	-0.168795
159247192	chr5:159247192:C:T	6.87405e-10	-2.2016e-10	0.652384	4.50549e-05	-2.2016e-10	0.646502	0.000255216	-2.2016e-10	0.663519
159247233	chr5:159247233:G:A	7.89233e-11	-2.2016e-10	-1.51206	5.20746e-06	-2.2016e-10	-1.51129	2.91023e-05	-2.2016e-10	-1.50777
159247383	chr5:159247383:C:T	1.95052e-11	-1.83952	-1.07033	1.27986e-06	-1.83521	-1.07942	7.22866e-06	-1.85414	-1.04639
159247397	chr5:159247397:C:T	2.54203e-10	-2.2016e-10	-0.342406	1.66232e-05	-2.2016e-10	-0.350583	9.41642e-05	-2.2016e-10	-0.333549
159248039	chr5:159248039:A:G	4.67408e-11	-0.959655	-1.07627	2.66591e-06	-1.11367	-1.06716	1.54858e-05	-1.09776	-1.04091
159248135	chr5:159248135:T:A	8.28186e-11	0.0421926	-1.50608	6.17487e-06	0.164031	-1.50492	2.56667e-05	-0.12461	-1.50878
159249714	chr5:159249714:G:A	1.05237e-10	-0.792483	-0.431839	4.5705e-06	-1.21344	-0.428316	3.30281e-05	-1.00046	-0.380769
159250444	chr5:159250444:C:T	5.44403e-11	-1.88343	-4.92792e-10	3.5954e-06	-1.88173	-4.92792e-10	1.97874e-05	-1.89354	-4.92792e-10
159250711	chr5:159250711:G:A	8.38508e-10	-2.2016e-10	0.851085	5.70428e-05	-2.2016e-10	0.882422	0.000345739	-2.2016e-10	0.967096
159251051	chr5:159251051:T:C	1.02861e-10	-0.749996	-0.49716	4.4285e-06	-1.18039	-0.492928	3.20943e-05	-0.96252	-0.447391
159251378	chr5:159251378:A:C	7.89262e-11	-2.2016e-10	-1.51202	5.20773e-06	-2.2016e-10	-1.51124	2.91047e-05	-2.2016e-10	-1.50769
159251546	chr5:159251546:T:A	4.5381e-10	-2.2016e-10	0.237141	3.08688e-05	-2.2016e-10	0.268366	0.00018516	-2.2016e-10	0.34263
159251937	chr5:159251937:T:C	6.18645e-11	-1.75559	-4.92792e-10	3.76607e-06	-1.83535	-4.92792e-10	2.16239e-05	-1.80479	-4.92792e-10
159252571	chr5:159252571:C:T	1.56237e-11	-1.62336	-1.50839	9.09627e-07	-1.74894	-1.50716	5.58052e-06	-1.64669	-1.51261
159252633	chr5:159252633:T:C	1.89591e-11	-1.89568	-1.04258	1.25622e-06	-1.89452	-1.03876	7.09596e-06	-1.89728	-1.02178
159253049	chr5:159253049:C:T	9.34943e-10	-2.2016e-10	0.959947	5.9289e-05	-2.2016e-10	0.921043	0.000316509	-2.2016e-10	0.878763
159253359	chr5:159253359:A:T	1.78408e-10	-0.696467	-4.92792e-10	5.05465e-06	-1.54107	-4.92792e-10	6.17035e-05	-0.756249	-4.92792e-10
159253687	chr5:159253687:A:C	9.71457e-11	-2.2016e-10	-1.30433	6.45718e-06	-2.2016e-10	-1.29619	3.6877e-05	-2.2016e-10	-1.271
159253689	chr5:159253689:G:T	9.7562e-11	-2.2016e-10	-1.30005	6.38238e-06	-2.2016e-10	-1.30784	3.57276e-05	-2.2016e-10	-1.30267
159253703	chr5:159253703:TTGAC:T	8.53196e-11	-1.43413	-4.92792e-10	5.40967e-06	-1.47319	-4.92792e-10	2.97724e-05	-1.48501	-4.92792e-10
159254618	chr5:159254618:T:C	2.27345e-10	-0.0822762	-0.371796	1.20688e-05	-0.358496	-0.312258	9.08964e-05	-0.0556242	-0.313244
159257284	chr5:159257284:A:T	2.43084e-10	-2.2016e-10	-0.387133	1.59949e-05	-2.2016e-10	-0.38911	8.90383e-05	-2.2016e-10	-0.389522
159257327	chr5:159257327:A:G	5.35458e-10	0.402583	-4.92792e-10	4.16396e-05	0.567671	-4.92792e-10	0.000198224	0.410809	-4.92792e-10
159257657	chr5:159257657:C:T	1.14103e-10	-0.599512	-0.543926	6.19889e-06	-0.849958	-0.487053	4.54776e-05	-0.576231	-0.485138
159257823	chr5:159257823:A:C	6.70585e-11	-1.67497	-4.92792e-10	4.68714e-06	-1.61656	-4.92792e-10	2.51328e-05	-1.65442	-4.92792e-10
159258072	chr5:159258072:A:T	7.97721e-11	-2.2016e-10	-1.50136	5.24966e-06	-2.2016e-10	-1.50322	2.92872e-05	-2.2016e-10	-1.50144
159258099	chr5:159258099:C:T	8.76185e-11	-2.2016e-10	-1.40755	5.78798e-06	-2.2016e-10	-1.4056	3.25213e-05	-2.2016e-10	-1.39669
159258319	chr5:159258319:C:T	7.89196e-11	-2.2016e-10	-1.51211	5.20762e-06	-2.2016e-10	-1.51126	2.90383e-05	-2.2016e-10	-1.50997
159258409	chr5:159258409:A:C	9.10306e-11	-2.2016e-10	-1.36934	5.99942e-06	-2.2016e-10	-1.36972	3.35579e-05	-2.2016e-10	-1.36532
159258983	chr5:159258983:A:T	5.60202e-10	0.447759	-4.92792e-10	4.36798e-05	0.615505	-4.92792e-10	0.000207745	0.457722	-4.92792e-10
159259134	chr5:159259134:C:G	8.84418e-11	-2.2016e-10	-1.39819	5.82995e-06	-2.2016e-10	-1.39837	3.25965e-05	-2.2016e-10	-1.39438
159259369	chr5:159259369:T:C	1.47549e-10	-0.154499	-0.731881	6.09611e-06	-0.624497	-0.729233	4.10126e-05	-0.459537	-0.705173
159259546	chr5:159259546:A:G	1.04698e-10	-2.2016e-10	-1.22946	6.98454e-06	-2.2016e-10	-1.21768	4.00297e-05	-2.2016e-10	-1.18897
159259785	chr5:159259785:G:A	1.66222e-11	-1.87801	-1.19179	1.05489e-06	-1.89162	-1.21633	5.94099e-06	-1.89154	-1.20518
159260050	chr5:159260050:C:A	8.21169e-11	-2.2016e-10	-1.47239	5.42154e-06	-2.2016e-10	-1.471	3.01918e-05	-2.2016e-10	-1.47102
159260145	chr5:159260145:T:C	1.46685e-10	-0.653364	-0.238886	8.1004e-06	-0.898003	-0.171463	5.92456e-05	-0.627836	-0.169062
159260217	chr5:159260217:T:C	8.21256e-11	-2.2016e-10	-1.47229	5.42214e-06	-2.2016e-10	-1.47089	3.01952e-05	-2.2016e-10	-1.47091
159260273	chr5:159260273:C:T	2.65573e-11	-1.24008	-1.36115	1.7235e-06	-1.23884	-1.37818	8.41705e-06	-1.38993	-1.3584
159260276	chr5:159260276:G:T	1.035e-10	-2.2016e-10	-1.24097	6.8075e-06	-2.2016e-10	-1.24336	3.87231e-05	-2.2016e-10	-1.22215
159260396	chr5:159260396:C:T	5.70667e-11	-1.12492	-0.711397	4.42647e-06	-0.972161	-0.701618	1.84987e-05	-1.18473	-0.776161
159260590	chr5:159260590:T:C	8.45069e-11	-2.2016e-10	-1.44371	5.57989e-06	-2.2016e-10	-1.44221	3.12937e-05	-2.2016e-10	-1.43517
159261067	chr5:159261067:T:G	1.07525e-10	-2.2016e-10	-1.20282	7.17314e-06	-2.2016e-10	-1.19104	4.11567e-05	-2.2016e-10	-1.1612
159261655	chr5:159261655:T:C	2.38569e-10	0.0685519	-0.47443	9.62793e-06	-0.430222	-0.46649	6.61396e-05	-0.253702	-0.433119
159261926	chr5:159261926:C:T	8.29795e-11	-2.2016e-10	-1.46195	5.46213e-06	-2.2016e-10	-1.46354	3.04707e-05	-2.2016e-10	-1.46182
159262691	chr5:159262691:C:T	8.31551e-11	-2.2016e-10	-1.45983	5.47175e-06	-2.2016e-10	-1.46178	3.07266e-05	-2.2016e-10	-1.45346
159262969	chr5:159262969:A:C	8.10134e-11	-2.2016e-10	-1.48592	5.34506e-06	-2.2016e-10	-1.48521	2.98638e-05	-2.2016e-10	-1.48194
159263022	chr5:159263022:G:A	6.64699e-11	-1.68379	-4.92792e-10	4.44798e-06	-1.66893	-4.92792e-10	2.56012e-05	-1.63595	-4.92792e-10
159263612	chr5:159263612:C:T	7.93205e-11	-2.2016e-10	-1.50704	5.22546e-06	-2.2016e-10	-1.50784	2.9047e-05	-2.2016e-10	-1.50968
159263943	chr5:159263943:T:C	3.24514e-11	-1.04764	-1.35316	2.508e-06	-0.889457	-1.35244	1.14081e-05	-1.10018	-1.34409
159264352	chr5:159264352:TAAGA:T	7.994e-11	-2.2016e-10	-1.49926	5.26685e-06	-2.2016e-10	-1.49995	2.92354e-05	-2.2016e-10	-1.50321
159264785	chr5:159264785:C:G	2.98304e-11	-1.21518	-1.26983	2.25816e-06	-1.07459	-1.27224	1.04592e-05	-1.2654	-1.2657
159264802	chr5:159264802:T:C	5.08754e-11	-1.32708	-0.624076	3.84062e-06	-1.20115	-0.6146	1.64761e-05	-1.38185	-0.694835
159265194	chr5:159265194:T:A	8.21912e-11	-2.2016e-10	-1.47149	5.41069e-06	-2.2016e-10	-1.473	3.02882e-05	-2.2016e-10	-1.46783
159265589	chr5:159265589:T:C	9.07195e-11	-2.2016e-10	-1.37277	6.03423e-06	-2.2016e-10	-1.36393	3.41462e-05	-2.2016e-10	-1.34794
159265704	chr5:159265704:C:T	6.54804e-11	-1.69879	-4.92792e-10	6.29799e-06	-1.32115	-4.92792e-10	2.54259e-05	-1.64282	-4.92792e-10
159266649	chr5:159266649:G:A	9.48524e-11	-2.2016e-10	-1.32822	6.23498e-06	-2.2016e-10	-1.3312	3.52873e-05	-2.2016e-10	-1.31506
159266927	chr5:159266927:G:A	7.91478e-11	-2.2016e-10	-1.50922	5.21305e-06	-2.2016e-10	-1.51021	2.90815e-05	-2.2016e-10	-1.50849
159267092	chr5:159267092:C:G	2.47897e-11	-1.21778	-1.45233	1.61364e-06	-1.21913	-1.46375	7.80521e-06	-1.37275	-1.45104
159268366	chr5:159268366:G:A	1.28648e-11	-1.84519	-1.48085	8.33359e-07	-1.86168	-1.48199	4.88152e-06	-1.81569	-1.47745
159269622	chr5:159269622:T:C	1.69867e-10	-2.2016e-10	-0.745524	1.09553e-05	-2.2016e-10	-0.767557	6.19149e-05	-2.2016e-10	-0.752829
159270123	chr5:159270123:C:T	1.18994e-11	-1.89515	-1.5089	7.8619e-07	-1.89701	-1.50493	4.36622e-06	-1.89692	-1.50777
159270473	chr5:159270473:C:G	1.19068e-11	-1.89486	-1.50857	7.86494e-07	-1.89711	-1.50444	4.36737e-06	-1.89704	-1.50739
159271060	chr5:159271060:C:A	1.25993e-11	-1.88873	-1.45817	8.48055e-07	-1.88	-1.44619	4.80109e-06	-1.85892	-1.45083
159271660	chr5:159271660:C:A	1.08643e-10	-0.467368	-0.725107	5.82851e-06	-0.72578	-0.67284	4.36103e-05	-0.433022	-0.670273
159271673	chr5:159271673:G:C	9.25249e-11	-2.2016e-10	-1.35306	6.08522e-06	-2.2016e-10	-1.35552	3.44112e-05	-2.2016e-10	-1.34021
159271711	chr5:159271711:A:G	1.28353e-10	-1.02575	-4.92792e-10	8.83204e-06	-0.982994	-4.92792e-10	4.64987e-05	-1.03917	-4.92792e-10
159271827	chr5:159271827:T:C	8.40944e-11	-2.2016e-10	-1.4486	5.55377e-06	-2.2016e-10	-1.4469	3.09309e-05	-2.2016e-10	-1.44683
159271829	chr5:159271829:A:G	8.41809e-11	-2.2016e-10	-1.44757	5.55954e-06	-2.2016e-10	-1.44587	3.09632e-05	-2.2016e-10	-1.44579
159273559	chr5:159273559:A:G	1.45604e-10	-0.491589	-0.40806	7.96192e-06	-0.745583	-0.341127	6.00814e-05	-0.455462	-0.327427
159273657	chr5:159273657:C:T	6.43226e-11	-1.71663	-4.92792e-10	4.48877e-06	-1.6598	-4.92792e-10	2.43256e-05	-1.68706	-4.92792e-10
159274113	chr5:159274113:A:G	8.38105e-11	-2.2016e-10	-1.45198	5.51131e-06	-2.2016e-10	-1.45458	3.07524e-05	-2.2016e-10	-1.45262
159274285	chr5:159274285:G:T	8.566e-11	-2.2016e-10	-1.43015	5.68874e-06	-2.2016e-10	-1.42289	3.16022e-05	-2.2016e-10	-1.42536
159274356	chr5:159274356:C:T	9.8465e-11	-0.551162	-0.739675	5.31725e-06	-0.802036	-0.688387	3.93917e-05	-0.518896	-0.686139
159274905	chr5:159274905:A:G	1.14795e-10	-2.2016e-10	-1.13739	7.56301e-06	-2.2016e-10	-1.13811	4.2631e-05	-2.2016e-10	-1.12601
159274953	chr5:159274953:C:G	7.9796e-11	-2.2016e-10	-1.50106	5.25511e-06	-2.2016e-10	-1.50218	2.93026e-05	-2.2016e-10	-1.50091
159274961	chr5:159274961:A:G	8.03124e-11	-2.2016e-10	-1.49461	5.28817e-06	-2.2016e-10	-1.49591	2.93525e-05	-2.2016e-10	-1.49921
159275259	chr5:159275259:T:G	4.48997e-10	-2.2016e-10	0.226478	2.90544e-05	-2.2016e-10	0.207791	0.000166821	-2.2016e-10	0.238333
159275747	chr5:159275747:G:A	1.23133e-11	-1.87331	-1.49655	8.04284e-07	-1.8889	-1.49029	4.45192e-06	-1.88919	-1.49607
159275885	chr5:159275885:G:A	7.89256e-11	-2.2016e-10	-1.51203	5.20042e-06	-2.2016e-10	-1.51264	2.89451e-05	-2.2016e-10	-1.51319
159276275	chr5:159276275:A:G	7.49361e-10	0.738682	-4.92792e-10	3.77538e-05	0.469706	-4.92792e-10	0.000180776	0.318668	-4.92792e-10
159277114	chr5:159277114:A:C	9.03909e-11	-2.2016e-10	-1.37639	6.00359e-06	-2.2016e-10	-1.36902	3.41268e-05	-2.2016e-10	-1.34851
159277447	chr5:159277447:A:G	8.1955e-11	-2.2016e-10	-1.47437	5.41397e-06	-2.2016e-10	-1.4724	3.03493e-05	-2.2016e-10	-1.46582
159277942	chr5:159277942:A:T	8.36027e-11	-2.2016e-10	-1.45446	5.50357e-06	-2.2016e-10	-1.45598	3.09232e-05	-2.2016e-10	-1.44708
159278057	chr5:159278057:T:C	4.68941e-11	-0.553146	-1.4795	2.44966e-06	-0.795055	-1.47038	1.81406e-05	-0.508935	-1.4715
159278362	chr5:159278362:A:G	1.73145e-11	-1.855	-1.174	1.12603e-06	-1.87042	-1.17226	6.76973e-06	-1.82921	-1.13692
159278766	chr5:159278766:T:A	1.77595e-11	-1.89129	-1.11232	1.18026e-06	-1.89702	-1.09863	6.82075e-06	-1.89498	-1.06364
159279061	chr5:159279061:G:A	8.12321e-11	-2.2016e-10	-1.48323	5.36575e-06	-2.2016e-10	-1.48134	3.00672e-05	-2.2016e-10	-1.47515
159279080	chr5:159279080:C:T	1.28015e-11	-1.86303	-1.46795	8.31981e-07	-1.87606	-1.46927	4.83777e-06	-1.83833	-1.4638
159279116	chr5:159279116:G:A	2.83626e-10	-2.2016e-10	-0.232883	1.95244e-05	-2.2016e-10	-0.189713	0.000113447	-2.2016e-10	-0.147257
159279353	chr5:159279353:A:G	8.10292e-11	-2.2016e-10	-1.48573	5.33344e-06	-2.2016e-10	-1.48738	2.95831e-05	-2.2016e-10	-1.49139
159279464	chr5:159279464:C:T	2.11288e-10	-2.2016e-10	-0.527316	1.43091e-05	-2.2016e-10	-0.500486	8.26353e-05	-2.2016e-10	-0.464152
159279705	chr5:159279705:C:T	1.41321e-10	-0.202864	-0.72664	5.92298e-06	-0.660438	-0.722103	3.98921e-05	-0.499909	-0.692502
159279783	chr5:159279783:A:G	7.97725e-11	-2.2016e-10	-1.50136	5.25362e-06	-2.2016e-10	-1.50246	2.92938e-05	-2.2016e-10	-1.50121
159280119	chr5:159280119:C:T	8.13903e-11	-2.2016e-10	-1.48128	5.37111e-06	-2.2016e-10	-1.48035	3.00187e-05	-2.2016e-10	-1.47677
159280168	chr5:159280168:T:G	8.10451e-11	-2.2016e-10	-1.48553	5.33449e-06	-2.2016e-10	-1.48719	2.95885e-05	-2.2016e-10	-1.4912
159280297	chr5:159280297:C:T	1.27005e-11	-1.89731	-1.44158	8.48545e-07	-1.89623	-1.42938	4.72912e-06	-1.88797	-1.43688
159280608	chr5:159280608:G:T	1.18746e-11	-1.89656	-1.50958	7.8634e-07	-1.89597	-1.50578	4.36799e-06	-1.89582	-1.50847
159280926	chr5:159280926:C:T	7.7014e-11	-1.53655	-4.92792e-10	4.93357e-06	-1.56532	-4.92792e-10	2.8641e-05	-1.52375	-4.92792e-10
159281057	chr5:159281057:A:G	1.38314e-10	-0.514534	-0.436476	7.58001e-06	-0.765864	-0.370002	5.70571e-05	-0.478568	-0.35597
159281087	chr5:159281087:G:A	1.27937e-11	-1.86109	-1.4705	8.31129e-07	-1.87454	-1.47181	4.83666e-06	-1.83586	-1.46651
159281329	chr5:159281329:A:G	8.38924e-11	-2.2016e-10	-1.451	5.51661e-06	-2.2016e-10	-1.45362	3.07825e-05	-2.2016e-10	-1.45164
159281668	chr5:159281668:A:G	1.18178e-10	-1.10835	-4.92792e-10	8.11933e-06	-1.06713	-4.92792e-10	4.2857e-05	-1.12072	-4.92792e-10
159282220	chr5:159282220:T:A	8.69336e-11	-2.2016e-10	-1.41539	5.7507e-06	-2.2016e-10	-1.41206	3.23459e-05	-2.2016e-10	-1.4021
159282269	chr5:159282269:C:T	3.07522e-11	-1.24269	-1.21189	2.3371e-06	-1.10787	-1.2046	1.03196e-05	-1.30135	-1.24319
159282682	chr5:159282682:A:G	2.73132e-11	-1.47354	-1.09962	1.99353e-06	-1.36772	-1.10375	9.74714e-06	-1.51962	-1.082
159282974	chr5:159282974:A:T	1.45853e-10	-0.480498	-0.417441	7.96568e-06	-0.735778	-0.350461	6.02299e-05	-0.444117	-0.336303
159283411	chr5:159283411:C:T	1.18899e-11	-1.8967	-1.50815	7.87986e-07	-1.89575	-1.50391	4.37599e-06	-1.89559	-1.50686
159283639	chr5:159283639:G:A	1.0712e-10	-2.2016e-10	-1.20659	7.0573e-06	-2.2016e-10	-1.20732	3.97439e-05	-2.2016e-10	-1.19613
159283760	chr5:159283760:A:T	2.97084e-11	-1.31103	-1.17808	2.20774e-06	-1.1842	-1.18521	1.04126e-05	-1.36561	-1.16996
159283990	chr5:159283990:G:A	1.43384e-10	-0.186605	-0.728405	6.00286e-06	-0.645432	-0.723711	4.04607e-05	-0.48408	-0.694178
159284004	chr5:159284004:C:A	8.05095e-11	-2.2016e-10	-1.49216	5.29685e-06	-2.2016e-10	-1.49427	2.95608e-05	-2.2016e-10	-1.49214
159284211	chr5:159284211:A:G	4.94374e-11	-0.518246	-1.46159	2.57662e-06	-0.764491	-1.45041	1.91798e-05	-0.47291	-1.45182
159284589	chr5:159284589:C:G	9.75679e-11	-2.2016e-10	-1.29999	6.5051e-06	-2.2016e-10	-1.28879	3.60872e-05	-2.2016e-10	-1.29265
159286201	chr5:159286201:T:G	5.07123e-10	-2.2016e-10	0.348215	3.33057e-05	-2.2016e-10	0.344347	0.000177122	-2.2016e-10	0.29825
159286336	chr5:159286336:ATTTC:A	2.66245e-11	-1.19666	-1.40205	1.71952e-06	-1.1994	-1.41993	8.33479e-06	-1.35479	-1.40336
159286383	chr5:159286383:AATTTT:A	1.52365e-11	-1.87009	-1.28676	9.95437e-07	-1.88209	-1.28387	5.89029e-06	-1.84883	-1.25645
159286664	chr5:159286664:G:A	5.67681e-11	-1.84156	-4.92792e-10	3.83196e-06	-1.818	-4.92792e-10	2.111e-05	-1.82884	-4.92792e-10
159287453	chr5:159287453:G:C	1.37988e-10	-0.522652	-0.430717	7.57142e-06	-0.772987	-0.364013	5.69378e-05	-0.486576	-0.350055
159287816	chr5:159287816:AT:A	1.25589e-11	-1.8824	-1.46771	8.26793e-07	-1.8939	-1.45768	4.55914e-06	-1.89406	-1.4674
159288244	chr5:159288244:T:A	8.25533e-11	-2.2016e-10	-1.46709	5.43623e-06	-2.2016e-10	-1.46829	3.05149e-05	-2.2016e-10	-1.46037
159288742	chr5:159288742:T:C	1.09966e-10	-1.18037	-4.92792e-10	5.16293e-06	-1.51988	-4.92792e-10	2.78816e-05	-1.55062	-4.92792e-10
159289426	chr5:159289426:G:A	9.29704e-11	-2.2016e-10	-1.34826	6.11584e-06	-2.2016e-10	-1.3505	3.45906e-05	-2.2016e-10	-1.33501
159289527	chr5:159289527:T:G	8.12789e-11	-2.2016e-10	-1.48265	5.36445e-06	-2.2016e-10	-1.48159	2.99787e-05	-2.2016e-10	-1.4781
159289842	chr5:159289842:T:C	1.19651e-11	-1.89374	-1.50481	7.90071e-07	-1.8973	-1.49972	4.38437e-06	-1.89727	-1.50327
159289847	chr5:159289847:G:C	7.51718e-11	-0.333964	-1.2268	3.4258e-06	-0.70947	-1.22057	2.40214e-05	-0.44276	-1.25689
159290060	chr5:159290060:A:C	1.33488e-10	-0.196568	-0.789958	5.59333e-06	-0.654132	-0.785675	3.7626e-05	-0.493582	-0.757311
159290199	chr5:159290199:G:C	7.87818e-11	-2.2016e-10	-1.51386	5.19267e-06	-2.2016e-10	-1.51413	2.89428e-05	-2.2016e-10	-1.51327
159290781	chr5:159290781:G:A	2.78417e-11	-1.14952	-1.40448	1.79403e-06	-1.15491	-1.42201	8.64966e-06	-1.31527	-1.40579
159290986	chr5:159290986:C:T	1.36012e-10	-0.226039	-0.741759	5.72145e-06	-0.679841	-0.737317	3.85081e-05	-0.519701	-0.708019
159291452	chr5:159291452:G:A	1.19281e-10	-1.09905	-4.92792e-10	4.11386e-06	-1.74702	-4.92792e-10	4.11931e-05	-1.16032	-4.92792e-10
159292725	chr5:159292725:G:A	1.52626e-11	-1.76557	-1.38957	9.79298e-07	-1.79512	-1.38718	5.92473e-06	-1.73144	-1.36801
159293046	chr5:159293046:G:A	8.07353e-11	-2.2016e-10	-1.48936	5.31422e-06	-2.2016e-10	-1.49099	2.96169e-05	-2.2016e-10	-1.49025
159293105	chr5:159293105:A:G	8.38234e-11	-2.2016e-10	-1.45183	5.5121e-06	-2.2016e-10	-1.45443	3.07569e-05	-2.2016e-10	-1.45248
159293471	chr5:159293471:G:A	5.14859e-11	-1.80472	-0.13451	3.3375e-06	-1.8346	-0.121558	2.13543e-05	-1.77869	-0.0386468
159293521	chr5:159293521:C:T	5.81043e-11	-1.8183	-4.92792e-10	3.65683e-06	-1.86478	-4.92792e-10	2.08567e-05	-1.84091	-4.92792e-10
159293707	chr5:159293707:A:G	7.77075e-11	-1.52759	-4.92792e-10	4.70976e-06	-1.61174	-4.92792e-10	2.93928e-05	-1.49784	-4.92792e-10
159294525	chr5:159294525:G:A	8.03889e-11	-2.2016e-10	-1.49366	5.27717e-06	-2.2016e-10	-1.49799	2.94349e-05	-2.2016e-10	-1.49641
159294895	chr5:159294895:A:G	7.67592e-11	-1.53986	-4.92792e-10	4.90993e-06	-1.57012	-4.92792e-10	2.88258e-05	-1.51732	-4.92792e-10
159295086	chr5:159295086:A:G	1.69473e-11	-1.8298	-1.22064	1.09778e-06	-1.85103	-1.21707	6.6313e-06	-1.80121	-1.18558
159295366	chr5:159295366:T:C	7.94663e-11	-2.2016e-10	-1.50521	5.22489e-06	-2.2016e-10	-1.50795	2.91266e-05	-2.2016e-10	-1.50694
159296244	chr5:159296244:T:G	8.67832e-11	-2.2016e-10	-1.41713	5.71081e-06	-2.2016e-10	-1.41902	3.16855e-05	-2.2016e-10	-1.42273
159296285	chr5:159296285:C:T	1.19447e-10	-0.187788	-0.909881	5.0001e-06	-0.646013	-0.905909	3.36802e-05	-0.484888	-0.87679
159296286	chr5:159296286:G:A	2.92556e-11	-1.20583	-1.29864	1.87777e-06	-1.20937	-1.32193	9.20399e-06	-1.36279	-1.29617
159297208	chr5:159297208:T:C	3.59808e-11	-1.44391	-0.853646	2.68019e-06	-1.32951	-0.845982	1.18711e-05	-1.4918	-0.912689
159297354	chr5:159297354:C:T	7.92204e-11	-2.2016e-10	-1.5083	5.23185e-06	-2.2016e-10	-1.50662	2.92133e-05	-2.2016e-10	-1.50396
159297595	chr5:159297595:A:G	7.94748e-11	-2.2016e-10	-1.5051	5.2433e-06	-2.2016e-10	-1.50443	2.91106e-05	-2.2016e-10	-1.50749
159297867	chr5:159297867:T:C	9.51624e-11	-2.2016e-10	-1.32495	6.31656e-06	-2.2016e-10	-1.31821	3.54432e-05	-2.2016e-10	-1.31066
159297941	chr5:159297941:C:T	1.17577e-10	-0.161582	-0.951862	4.91112e-06	-0.622223	-0.947655	3.30654e-05	-0.4603	-0.919802
159298072	chr5:159298072:T:C	1.22956e-11	-1.8574	-1.5139	7.9434e-07	-1.87891	-1.51271	4.41697e-06	-1.87923	-1.5139
159298108	chr5:159298108:C:T	5.37161e-11	-1.89683	-4.92792e-10	3.54076e-06	-1.89704	-4.92792e-10	1.97452e-05	-1.89568	-4.92792e-10
159298289	chr5:159298289:C:T	5.94235e-10	-2.2016e-10	0.506736	3.90379e-05	-2.2016e-10	0.503154	0.00020726	-2.2016e-10	0.455384
159298317	chr5:159298317:C:T	1.99589e-10	-0.58428	-4.92792e-10	1.36923e-05	-0.54455	-4.92792e-10	7.09715e-05	-0.616311	-4.92792e-10
159298327	chr5:159298327:T:C	8.15943e-11	-2.2016e-10	-1.47878	5.39346e-06	-2.2016e-10	-1.47619	3.01556e-05	-2.2016e-10	-1.47222
159298561	chr5:159298561:G:A	1.17252e-10	-2.2016e-10	-1.11621	7.84475e-06	-2.2016e-10	-1.10154	4.47682e-05	-2.2016e-10	-1.07709
159298701	chr5:159298701:T:C	9.26275e-11	-2.2016e-10	-1.35195	6.14664e-06	-2.2016e-10	-1.34548	3.49529e-05	-2.2016e-10	-1.32459
159299279	chr5:159299279:A:G	1.22948e-10	-2.2016e-10	-1.06877	8.0971e-06	-2.2016e-10	-1.06987	4.57104e-05	-2.2016e-10	-1.05626
159299323	chr5:159299323:G:A	4.57155e-11	-0.583877	-1.47422	2.39982e-06	-0.8219	-1.46409	1.77337e-05	-0.53784	-1.46528
159299495	chr5:159299495:A:T	2.63082e-11	-1.32291	-1.28775	1.98369e-06	-1.19535	-1.28107	8.91278e-06	-1.37678	-1.31433
159299527	chr5:159299527:G:T	1.51865e-11	-1.86016	-1.29997	9.86865e-07	-1.87516	-1.29944	5.86165e-06	-1.83701	-1.27314
159299602	chr5:159299602:A:G	1.83915e-10	-2.2016e-10	-0.666064	1.23144e-05	-2.2016e-10	-0.65061	7.07129e-05	-2.2016e-10	-0.619961
159300548	chr5:159300548:T:C	2.5396e-11	-1.32436	-1.32159	1.91262e-06	-1.19707	-1.31584	8.6175e-06	-1.37842	-1.34637
159300697	chr5:159300697:A:G	8.56841e-11	-1.42987	-4.92792e-10	5.7742e-06	-1.40798	-4.92792e-10	3.18688e-05	-1.41696	-4.92792e-10
159301256	chr5:159301256:T:C	2.71509e-11	-1.70945	-0.869674	1.66727e-06	-1.77414	-0.876048	1.01647e-05	-1.7328	-0.82687
159301400	chr5:159301400:C:A	7.93702e-11	-2.2016e-10	-1.50642	5.23342e-06	-2.2016e-10	-1.50632	2.92263e-05	-2.2016e-10	-1.50352
159301563	chr5:159301563:T:A	1.16533e-10	-2.2016e-10	-1.12236	7.67844e-06	-2.2016e-10	-1.12296	4.33245e-05	-2.2016e-10	-1.10987
159301634	chr5:159301634:T:C	9.45332e-11	-0.356538	-0.975049	4.07241e-06	-0.785885	-0.971261	2.71568e-05	-0.633067	-0.943896
159302042	chr5:159302042:C:G	8.8014e-11	-2.2016e-10	-1.40304	5.81132e-06	-2.2016e-10	-1.40157	3.25514e-05	-2.2016e-10	-1.39577
159302147	chr5:159302147:G:A	9.0438e-11	-2.2016e-10	-1.37587	5.93958e-06	-2.2016e-10	-1.37974	3.31617e-05	-2.2016e-10	-1.37719
159302157	chr5:159302157:C:A	1.2006e-10	-2.2016e-10	-1.09255	7.90603e-06	-2.2016e-10	-1.09376	4.45971e-05	-2.2016e-10	-1.08092
159302233	chr5:159302233:C:T	1.01836e-10	-1.25718	-4.92792e-10	8.51643e-06	-1.01938	-4.92792e-10	4.7395e-05	-1.02007	-4.92792e-10
159302416	chr5:159302416:C:G	7.11184e-11	-1.61619	-4.92792e-10	4.71103e-06	-1.61147	-4.92792e-10	2.48905e-05	-1.6641	-4.92792e-10
159302513	chr5:159302513:T:C	2.63134e-11	-1.31418	-1.29628	1.98542e-06	-1.18513	-1.29043	8.90962e-06	-1.36871	-1.32275
159302939	chr5:159302939:C:T	8.54676e-11	-0.107942	-1.32446	3.5562e-06	-0.566706	-1.32598	2.7715e-05	-0.255936	-1.30068
159303360	chr5:159303360:A:G	1.62332e-11	-1.59976	-1.49371	9.28293e-07	-1.73585	-1.49994	6.32236e-06	-1.53789	-1.49661
159303436	chr5:159303436:C:T	9.05313e-11	-2.2016e-10	-1.37484	6.00485e-06	-2.2016e-10	-1.36881	3.37184e-05	-2.2016e-10	-1.36055
159303493	chr5:159303493:G:A	5.36992e-11	-1.89714	-4.92792e-10	3.54744e-06	-1.89515	-4.92792e-10	1.97127e-05	-1.89733	-4.92792e-10
159303659	chr5:159303659:T:C	8.44481e-11	-2.2016e-10	-1.4444	5.59512e-06	-2.2016e-10	-1.43948	3.13319e-05	-2.2016e-10	-1.43395
159303784	chr5:159303784:T:C	3.37003e-11	-1.14304	-1.21999	2.14444e-06	-1.14842	-1.25008	1.04938e-05	-1.30678	-1.22103
159304436	chr5:159304436:G:A	1.45565e-10	-2.2016e-10	-0.899916	9.59566e-06	-2.2016e-10	-0.900069	5.42858e-05	-2.2016e-10	-0.884326
159304540	chr5:159304540:G:A	1.60635e-11	-1.60589	-1.4981	9.2189e-07	-1.73913	-1.50358	6.26389e-06	-1.5431	-1.50069
159304819	chr5:159304819:A:T	8.43721e-11	-2.2016e-10	-1.4453	5.55544e-06	-2.2016e-10	-1.4466	3.12329e-05	-2.2016e-10	-1.43712
159305276	chr5:159305276:G:A	1.50785e-10	-2.2016e-10	-0.864682	1.01082e-05	-2.2016e-10	-0.848038	5.79515e-05	-2.2016e-10	-0.818983
159305298	chr5:159305298:T:C	8.33591e-11	-2.2016e-10	-1.45738	5.5214e-06	-2.2016e-10	-1.45275	3.09026e-05	-2.2016e-10	-1.44775
159305764	chr5:159305764:T:C	1.28135e-11	-1.85068	-1.47936	8.38961e-07	-1.8561	-1.48088	4.9117e-06	-1.81041	-1.47656
159306303	chr5:159306303:C:T	8.72705e-11	-2.2016e-10	-1.41153	5.75703e-06	-2.2016e-10	-1.41096	3.22535e-05	-2.2016e-10	-1.40496
159306365	chr5:159306365:C:A	5.37001e-11	-1.89712	-4.92792e-10	3.54063e-06	-1.89708	-4.92792e-10	1.97295e-05	-1.89648	-4.92792e-10
159306419	chr5:159306419:G:T	9.82481e-11	-0.258635	-1.03441	4.14619e-06	-0.706378	-1.03281	2.77732e-05	-0.547817	-1.0067
159306611	chr5:159306611:G:A	1.44696e-11	-1.69497	-1.51352	8.54327e-07	-1.80468	-1.51415	5.57738e-06	-1.64574	-1.51413
159306654	chr5:159306654:T:C	2.22956e-11	-1.43293	-1.34322	1.6518e-06	-1.32106	-1.33845	7.6002e-06	-1.48357	-1.36684
159307105	chr5:159307105:C:T	8.36299e-11	-2.2016e-10	-1.45414	5.49116e-06	-2.2016e-10	-1.45824	3.08879e-05	-2.2016e-10	-1.44822
159307509	chr5:159307509:T:C	1.60387e-11	-1.59777	-1.50776	9.21468e-07	-1.73218	-1.51099	6.27379e-06	-1.5329	-1.50931
159307610	chr5:159307610:G:A	8.35941e-11	-2.2016e-10	-1.45457	5.5381e-06	-2.2016e-10	-1.44973	3.10117e-05	-2.2016e-10	-1.44423
159308031	chr5:159308031:A:T	7.87596e-11	-2.2016e-10	-1.51414	5.19338e-06	-2.2016e-10	-1.514	2.89185e-05	-2.2016e-10	-1.51411
159308100	chr5:159308100:G:A	1.72423e-10	-0.730589	-4.92792e-10	1.52107e-05	-0.439378	-4.92792e-10	8.80297e-05	-0.400915	-4.92792e-10
159308925	chr5:159308925:G:A	8.16697e-11	-0.386853	-1.091	3.69362e-06	-0.7598	-1.09498	2.80189e-05	-0.479716	-1.06599
159309051	chr5:159309051:A:C	7.89906e-11	-2.2016e-10	-1.51121	5.201e-06	-2.2016e-10	-1.51253	2.90456e-05	-2.2016e-10	-1.50972
159309354	chr5:159309354:C:A	8.5909e-11	-1.42725	-4.92792e-10	5.95238e-06	-1.37759	-4.92792e-10	3.15419e-05	-1.42727	-4.92792e-10
159309984	chr5:159309984:G:A	3.261e-11	-1.13635	-1.25957	2.08022e-06	-1.14138	-1.28752	1.01398e-05	-1.3011	-1.26102
159310519	chr5:159310519:G:A	7.89138e-11	-2.2016e-10	-1.51218	5.21168e-06	-2.2016e-10	-1.51048	2.90028e-05	-2.2016e-10	-1.5112
159312069	chr5:159312069:G:C	8.02143e-11	-2.2016e-10	-1.49584	5.28342e-06	-2.2016e-10	-1.49681	2.9516e-05	-2.2016e-10	-1.49366
159312760	chr5:159312760:TTTC:T	4.7353e-11	-0.701518	-1.32139	4.27132e-06	-0.407069	-1.30239	2.00133e-05	-0.612336	-1.26986
159313522	chr5:159313522:C:G	1.3014e-10	-0.0797162	-0.932209	5.8833e-06	-0.452693	-0.936569	3.64834e-05	-0.377835	-0.903897
159313615	chr5:159313615:G:A	1.27741e-10	-0.00363441	-1.0269	5.7397e-06	-0.387114	-1.02686	3.55912e-05	-0.308863	-0.997628
159313842	chr5:159313842:A:G	1.46073e-11	-1.87794	-1.32108	9.6078e-07	-1.88138	-1.32001	5.65053e-06	-1.84973	-1.29711
159313906	chr5:159313906:A:G	8.66529e-11	-2.2016e-10	-1.41863	5.75167e-06	-2.2016e-10	-1.41189	3.25439e-05	-2.2016e-10	-1.396
159315006	chr5:159315006:G:T	3.33682e-11	-1.19037	-1.18256	2.53426e-06	-1.0542	-1.17728	1.12431e-05	-1.25318	-1.20565
159315218	chr5:159315218:G:T	8.19014e-11	-2.2016e-10	-1.47502	5.39588e-06	-2.2016e-10	-1.47574	3.02168e-05	-2.2016e-10	-1.47019
159315876	chr5:159315876:T:G	8.05711e-11	-2.2016e-10	-1.4914	5.29523e-06	-2.2016e-10	-1.49457	2.95605e-05	-2.2016e-10	-1.49215
159315942	chr5:159315942:T:G	3.11636e-11	-1.16218	-1.27911	1.97749e-06	-1.17236	-1.30719	9.64168e-06	-1.3279	-1.2846
159315979	chr5:159315979:T:TA	7.90794e-11	-2.2016e-10	-1.51009	5.20448e-06	-2.2016e-10	-1.51186	2.90052e-05	-2.2016e-10	-1.51111
159316100	chr5:159316100:C:T	7.46358e-11	-1.56792	-4.92792e-10	4.66993e-06	-1.62024	-4.92792e-10	2.63557e-05	-1.60691	-4.92792e-10
159316780	chr5:159316780:C:A	7.56403e-11	-1.55455	-4.92792e-10	4.7277e-06	-1.60794	-4.92792e-10	2.66885e-05	-1.59436	-4.92792e-10
159316838	chr5:159316838:G:A	3.54015e-11	-1.84221	-0.471577	2.27526e-06	-1.84769	-0.4916	1.33967e-05	-1.79834	-0.485238
159317159	chr5:159317159:A:T	8.65374e-11	-2.2016e-10	-1.41996	5.74032e-06	-2.2016e-10	-1.41387	3.21402e-05	-2.2016e-10	-1.40848
159317213	chr5:159317213:G:A	1.2835e-09	-2.2016e-10	1.27681	8.34231e-05	-2.2016e-10	1.26254	0.00043909	-2.2016e-10	1.20611
159317377	chr5:159317377:C:T	1.27399e-09	-2.2016e-10	1.26937	8.27907e-05	-2.2016e-10	1.25493	0.000435804	-2.2016e-10	1.1986
159317834	chr5:159317834:G:A	1.17581e-10	-2.2016e-10	-1.11341	7.71557e-06	-2.2016e-10	-1.11814	4.41582e-05	-2.2016e-10	-1.09081
159317944	chr5:159317944:G:C	1.28294e-10	-2.2016e-10	-1.02621	8.58137e-06	-2.2016e-10	-1.01179	4.8914e-05	-2.2016e-10	-0.988526
159318042	chr5:159318042:A:G	7.98418e-11	-2.2016e-10	-1.50049	5.25612e-06	-2.2016e-10	-1.50199	2.93413e-05	-2.2016e-10	-1.49959
159318191	chr5:159318191:A:AAAGGGGGT	8.1737e-11	-2.2016e-10	-1.47703	5.39481e-06	-2.2016e-10	-1.47594	3.02449e-05	-2.2016e-10	-1.46926
159318691	chr5:159318691:C:T	1.54831e-09	-2.2016e-10	1.46438	0.000100527	-2.2016e-10	1.44904	0.000528287	-2.2016e-10	1.39105
159319299	chr5:159319299:G:A	5.24393e-11	-0.840769	-1.08011	3.29952e-06	-0.850241	-1.11736	1.57706e-05	-1.03807	-1.08237
159320150	chr5:159320150:A:G	9.80895e-11	-2.2016e-10	-1.29466	6.43647e-06	-2.2016e-10	-1.2994	3.65219e-05	-2.2016e-10	-1.28068
159320528	chr5:159320528:C:G	9.77191e-10	-2.2016e-10	1.00414	6.33342e-05	-2.2016e-10	0.987044	0.000334563	-2.2016e-10	0.934235
159320556	chr5:159320556:A:C	1.82872e-11	-1.69323	-1.2811	1.19167e-06	-1.70159	-1.28444	7.20682e-06	-1.61103	-1.29253
159320710	chr5:159320710:C:T	1.20336e-10	-2.2016e-10	-1.09025	8.01431e-06	-2.2016e-10	-1.08015	4.46207e-05	-2.2016e-10	-1.08039
159321671	chr5:159321671:A:T	3.12827e-11	-1.0616	-1.37588	1.9968e-06	-1.07343	-1.3964	9.5751e-06	-1.24003	-1.37939
159321990	chr5:159321990:GGGC:G	7.87612e-11	-2.2016e-10	-1.51412	5.19352e-06	-2.2016e-10	-1.51397	2.89345e-05	-2.2016e-10	-1.51355
159323005	chr5:159323005:T:C	3.2844e-11	-0.99202	-1.39675	2.10447e-06	-1.00056	-1.41676	9.9919e-06	-1.17595	-1.40086
159323439	chr5:159323439:A:T	9.45252e-11	-2.2016e-10	-1.33167	6.21158e-06	-2.2016e-10	-1.33496	3.46524e-05	-2.2016e-10	-1.33322
159323535	chr5:159323535:T:A	7.92491e-11	-2.2016e-10	-1.50794	5.21642e-06	-2.2016e-10	-1.50957	2.90699e-05	-2.2016e-10	-1.50889
159323761	chr5:159323761:C:T	3.32153e-11	-0.993839	-1.38369	2.1277e-06	-1.0015	-1.40484	1.01161e-05	-1.17655	-1.38792
159323979	chr5:159323979:A:G	7.89686e-11	-2.2016e-10	-1.51149	5.20108e-06	-2.2016e-10	-1.51251	2.89764e-05	-2.2016e-10	-1.51211
159323985	chr5:159323985:T:C	1.21744e-11	-1.87673	-1.50447	8.1318e-07	-1.86005	-1.50813	4.67134e-06	-1.83131	-1.50583
159324232	chr5:159324232:C:T	2.7586e-10	-2.2016e-10	-0.260643	1.78477e-05	-2.2016e-10	-0.279505	9.55279e-05	-2.2016e-10	-0.31917
159324241	chr5:159324241:C:T	1.08284e-10	-0.193673	-1.00211	4.94185e-06	-0.556505	-1.00714	3.05587e-05	-0.481527	-0.977413
159325131	chr5:159325131:C:T	8.33884e-11	-1.7928	0.335774	5.54478e-06	-1.80885	0.360324	3.5786e-05	-1.74816	0.447123
159325138	chr5:159325138:C:T	3.24719e-11	-1.03715	-1.36302	2.07656e-06	-1.04482	-1.38585	9.93253e-06	-1.21503	-1.36774
159325262	chr5:159325262:C:T	3.29067e-11	-1.01555	-1.37131	2.11077e-06	-1.02089	-1.39344	1.00608e-05	-1.19416	-1.37578
159325599	chr5:159325599:C:T	7.87591e-11	-2.2016e-10	-1.51415	5.19346e-06	-2.2016e-10	-1.51398	2.89193e-05	-2.2016e-10	-1.51408
159325970	chr5:159325970:A:T	6.32035e-11	-0.26588	-1.4683	3.54954e-06	-0.414977	-1.47958	2.50448e-05	-0.172722	-1.4852
159326060	chr5:159326060:T:C	7.93627e-11	-2.2016e-10	-1.50651	5.23843e-06	-2.2016e-10	-1.50536	2.92353e-05	-2.2016e-10	-1.50321
159326260	chr5:159326260:A:G	8.91474e-11	-2.2016e-10	-1.39025	5.87166e-06	-2.2016e-10	-1.39124	3.295e-05	-2.2016e-10	-1.3836
159326280	chr5:159326280:G:T	7.89833e-11	-2.2016e-10	-1.5113	5.21454e-06	-2.2016e-10	-1.50993	2.90219e-05	-2.2016e-10	-1.51054
159327081	chr5:159327081:A:T	7.87595e-11	-2.2016e-10	-1.51414	5.19263e-06	-2.2016e-10	-1.51414	2.89183e-05	-2.2016e-10	-1.51411
159327187	chr5:159327187:C:A	3.11183e-11	-1.04037	-1.40237	1.99724e-06	-1.04753	-1.42209	9.53166e-06	-1.21741	-1.40656
159327453	chr5:159327453:C:A	3.12975e-11	-1.04175	-1.39525	2.00966e-06	-1.04801	-1.4154	9.59432e-06	-1.21799	-1.39943
159327723	chr5:159327723:T:C	9.30054e-11	-2.2016e-10	-1.34788	6.18372e-06	-2.2016e-10	-1.33946	3.50278e-05	-2.2016e-10	-1.32245
159328122	chr5:159328122:C:G	4.69845e-11	-0.821898	-1.20882	2.97931e-06	-0.82765	-1.24204	1.4116e-05	-1.01841	-1.21287
159328531	chr5:159328531:C:T	7.87971e-11	-2.2016e-10	-1.51366	5.19406e-06	-2.2016e-10	-1.51386	2.89355e-05	-2.2016e-10	-1.51352
159328837	chr5:159328837:G:A	5.77881e-11	-1.24807	-0.57568	4.50634e-06	-1.10902	-0.546872	1.94319e-05	-1.30029	-0.611377
159328952	chr5:159328952:G:A	2.81557e-11	-1.88216	-0.660629	1.78935e-06	-1.8738	-0.70573	1.04961e-05	-1.83311	-0.694468
159329037	chr5:159329037:G:A	4.02408e-10	-2.2016e-10	0.116927	2.58644e-05	-2.2016e-10	0.0914861	0.000145351	-2.2016e-10	0.100563
159329158	chr5:159329158:G:A	2.33885e-11	-1.35797	-1.37032	1.47521e-06	-1.37985	-1.39273	7.36066e-06	-1.50498	-1.37746
159329219	chr5:159329219:T:C	6.06594e-11	-1.84968	0.0744179	3.98596e-06	-1.80156	0.0229568	2.37051e-05	-1.81153	0.0986293
159329733	chr5:159329733:C:A	7.92149e-11	-2.2016e-10	-1.50837	5.21625e-06	-2.2016e-10	-1.5096	2.91357e-05	-2.2016e-10	-1.50662
159329783	chr5:159329783:C:T	2.22653e-11	-1.41797	-1.35954	1.40486e-06	-1.43943	-1.38202	7.07315e-06	-1.5566	-1.36568
159329960	chr5:159329960:A:G	2.29908e-11	-1.44098	-1.30447	1.44655e-06	-1.46146	-1.33073	7.32337e-06	-1.57602	-1.3115
159330091	chr5:159330091:A:G	1.15079e-10	-2.2016e-10	-1.13492	7.59894e-06	-2.2016e-10	-1.13337	4.27748e-05	-2.2016e-10	-1.12264
159332012	chr5:159332012:T:C	8.03262e-11	-2.2016e-10	-1.49444	5.2881e-06	-2.2016e-10	-1.49592	2.94232e-05	-2.2016e-10	-1.49681
159332053	chr5:159332053:G:A	2.12903e-10	-2.2016e-10	-0.519701	1.42388e-05	-2.2016e-10	-0.505409	7.87049e-05	-2.2016e-10	-0.512884
159332523	chr5:159332523:C:G	1.43793e-11	-1.89478	-1.31997	1.00054e-06	-1.84833	-1.31251	5.44821e-06	-1.86757	-1.31573
159332892	chr5:159332892:A:G	1.30879e-11	-1.79882	-1.51003	9.00711e-07	-1.75955	-1.5064	4.56756e-06	-1.85041	-1.5092
159333190	chr5:159333190:CATTAG:C	5.1726e-11	-1.81526	-0.119315	3.34738e-06	-1.79964	-0.153558	1.8933e-05	-1.76382	-0.173861
159333197	chr5:159333197:G:GC	5.20358e-11	-1.82526	-0.103348	3.36353e-06	-1.8106	-0.137789	1.89859e-05	-1.77668	-0.158209
159333474	chr5:159333474:ATAACT:A	1.28895e-10	-2.2016e-10	-1.02154	8.50718e-06	-2.2016e-10	-1.02047	4.71481e-05	-2.2016e-10	-1.0253
159334260	chr5:159334260:C:T	7.94242e-11	-2.2016e-10	-1.50574	5.24626e-06	-2.2016e-10	-1.50387	2.92479e-05	-2.2016e-10	-1.50278
159334291	chr5:159334291:C:T	5.15392e-11	-1.82799	-0.110202	3.32405e-06	-1.81345	-0.146743	1.87806e-05	-1.77883	-0.166934
159334383	chr5:159334383:G:A	9.05152e-11	-2.2016e-10	-1.37502	5.89974e-06	-2.2016e-10	-1.38647	3.35061e-05	-2.2016e-10	-1.36686
159335610	chr5:159335610:G:A	5.17365e-11	-1.89644	-0.037931	3.68468e-06	-1.85458	-0.00261852	2.044e-05	-1.87165	0.0105531
159336212	chr5:159336212:G:A	1.7356e-10	-2.2016e-10	-0.724015	1.16482e-05	-2.2016e-10	-0.706229	6.6924e-05	-2.2016e-10	-0.675031
159336635	chr5:159336635:C:T	8.36792e-11	-2.2016e-10	-1.45355	5.48423e-06	-2.2016e-10	-1.4595	3.03219e-05	-2.2016e-10	-1.46672
159336912	chr5:159336912:T:C	8.05622e-11	-2.2016e-10	-1.49151	5.30693e-06	-2.2016e-10	-1.49237	2.96197e-05	-2.2016e-10	-1.49015
159337103	chr5:159337103:T:C	5.43e-11	-1.88601	-4.92792e-10	3.63326e-06	-1.87125	-4.92792e-10	2.00448e-05	-1.88062	-4.92792e-10
159337169	chr5:159337169:T:C	7.07994e-11	-1.72592	0.105234	4.29012e-06	-1.75993	0.0548629	2.30184e-05	-1.8082	0.0659052
159337296	chr5:159337296:T:C	3.57195e-11	-1.69381	-0.611032	2.1203e-06	-1.80265	-0.607173	1.27449e-05	-1.71493	-0.618526
159337482	chr5:159337482:G:C	9.98813e-11	-2.2016e-10	-1.27656	6.5505e-06	-2.2016e-10	-1.28184	3.69258e-05	-2.2016e-10	-1.26968
159337930	chr5:159337930:T:C	1.19503e-11	-1.89391	-1.50587	8.24905e-07	-1.84954	-1.50433	4.51025e-06	-1.86724	-1.50499
159338033	chr5:159338033:A:G	9.44519e-11	-1.33245	-4.92792e-10	5.798e-06	-1.40387	-4.92792e-10	3.31792e-05	-1.37667	-4.92792e-10
159338242	chr5:159338242:A:G	2.41087e-10	-2.2016e-10	-0.39538	1.61218e-05	-2.2016e-10	-0.381206	8.46543e-05	-2.2016e-10	-0.440013
159339072	chr5:159339072:G:A	1.30192e-11	-1.80873	-1.50539	8.05072e-07	-1.87429	-1.50392	4.54007e-06	-1.86058	-1.50506
159339450	chr5:159339450:T:C	1.37615e-10	-2.2016e-10	-0.956078	9.05294e-06	-2.2016e-10	-0.958291	5.13043e-05	-2.2016e-10	-0.940814
159339562	chr5:159339562:T:C	5.71414e-11	-1.83501	-4.92792e-10	3.93086e-06	-1.79252	-4.92792e-10	2.14428e-05	-1.8132	-4.92792e-10
159339716	chr5:159339716:G:C	9.97856e-11	-2.2016e-10	-1.27751	6.62674e-06	-2.2016e-10	-1.27027	3.75413e-05	-2.2016e-10	-1.25315
159339848	chr5:159339848:G:A	7.91133e-11	-2.2016e-10	-1.50966	5.2217e-06	-2.2016e-10	-1.50856	2.91727e-05	-2.2016e-10	-1.50536
159340227	chr5:159340227:C:T	9.19954e-11	-2.2016e-10	-1.3588	5.97913e-06	-2.2016e-10	-1.37311	3.34377e-05	-2.2016e-10	-1.3689
159340273	chr5:159340273:C:T	7.90571e-11	-2.2016e-10	-1.51037	5.21744e-06	-2.2016e-10	-1.50937	2.91435e-05	-2.2016e-10	-1.50636
159340548	chr5:159340548:G:A	1.2204e-10	-1.07619	-4.92792e-10	8.49884e-06	-1.02145	-4.92792e-10	4.39048e-05	-1.09656	-4.92792e-10
159340788	chr5:159340788:G:A	7.88524e-11	-2.2016e-10	-1.51296	5.20288e-06	-2.2016e-10	-1.51217	2.89466e-05	-2.2016e-10	-1.51314
159340953	chr5:159340953:C:T	5.58329e-11	-1.85817	-4.92792e-10	3.59649e-06	-1.88142	-4.92792e-10	2.04555e-05	-1.86034	-4.92792e-10
159341357	chr5:159341357:A:G	6.81056e-11	-1.7339	0.0744243	4.67091e-06	-1.72786	0.107838	2.29461e-05	-1.76344	0.0179978
159341606	chr5:159341606:C:G	7.90708e-11	-2.2016e-10	-1.51019	5.20995e-06	-2.2016e-10	-1.51081	2.90068e-05	-2.2016e-10	-1.51106
159341678	chr5:159341678:T:A	8.64925e-11	-2.2016e-10	-1.42048	5.63953e-06	-2.2016e-10	-1.43158	3.15085e-05	-2.2016e-10	-1.42833
159342121	chr5:159342121:T:A	7.68458e-11	-1.53874	-4.92792e-10	4.84317e-06	-1.58381	-4.92792e-10	2.77083e-05	-1.55686	-4.92792e-10
159342245	chr5:159342245:G:A	1.81551e-11	-1.63956	-1.34203	1.06634e-06	-1.7568	-1.34034	6.3709e-06	-1.69898	-1.32787
159342405	chr5:159342405:T:C	1.85659e-11	-1.54142	-1.41779	1.13111e-06	-1.60768	-1.4305	6.90944e-06	-1.52586	-1.41984
159342745	chr5:159342745:T:C	1.35873e-11	-1.77219	-1.49921	8.70469e-07	-1.79823	-1.50187	4.74969e-06	-1.82526	-1.49524
159343066	chr5:159343066:C:T	1.28744e-10	-2.2016e-10	-1.02272	8.6346e-06	-2.2016e-10	-1.0056	4.77337e-05	-2.2016e-10	-1.01295
159343087	chr5:159343087:T:C	9.44031e-11	-2.2016e-10	-1.33296	6.32076e-06	-2.2016e-10	-1.31754	3.42611e-05	-2.2016e-10	-1.34458
159343258	chr5:159343258:T:C	2.41702e-11	-1.89166	-0.803758	1.58032e-06	-1.89399	-0.809758	8.69457e-06	-1.89594	-0.819951
159343289	chr5:159343289:A:G	9.33979e-11	-2.2016e-10	-1.34367	6.17341e-06	-2.2016e-10	-1.34113	3.41307e-05	-2.2016e-10	-1.34839
159343747	chr5:159343747:C:T	2.34598e-11	-1.8916	-0.833651	1.53345e-06	-1.89381	-0.840046	8.4429e-06	-1.89588	-0.849385
159344329	chr5:159344329:G:A	2.91099e-11	-1.85831	-0.651154	1.97793e-06	-1.80762	-0.671712	1.08441e-05	-1.84285	-0.652116
159344811	chr5:159344811:C:T	3.34675e-11	-1.84527	-0.524695	2.2934e-06	-1.78936	-0.541981	1.26201e-05	-1.82818	-0.515119
159345066	chr5:159345066:A:G	9.38264e-11	-2.2016e-10	-1.33909	6.27855e-06	-2.2016e-10	-1.32424	3.40654e-05	-2.2016e-10	-1.35031
159345442	chr5:159345442:G:A	8.97252e-11	-2.2016e-10	-1.38379	5.9709e-06	-2.2016e-10	-1.37448	3.23687e-05	-2.2016e-10	-1.4014
159345574	chr5:159345574:G:A	6.77235e-11	-1.68837	0.0232611	4.64149e-06	-1.68233	0.0559872	2.2727e-05	-1.72241	-0.032625
159346109	chr5:159346109:G:A	1.32351e-11	-1.80708	-1.49059	8.50207e-07	-1.82982	-1.49383	4.6704e-06	-1.85156	-1.48578
159346406	chr5:159346406:T:C	9.01265e-11	-2.2016e-10	-1.37932	6.0202e-06	-2.2016e-10	-1.36626	3.27664e-05	-2.2016e-10	-1.38919
159346436	chr5:159346436:C:T	2.35992e-11	-1.62839	-1.09094	1.82733e-06	-1.47996	-1.07856	1.14053e-05	-1.38202	-1.06249
159346771	chr5:159346771:C:T	1.67373e-11	-1.89019	-1.17271	1.10623e-06	-1.87697	-1.18346	6.22702e-06	-1.87245	-1.17724
159347171	chr5:159347171:T:C	1.36077e-11	-1.78206	-1.48785	8.7236e-07	-1.80679	-1.49115	4.77537e-06	-1.83241	-1.48271
159347380	chr5:159347380:AAAG:A	1.94546e-11	-1.88744	-1.02501	1.28531e-06	-1.89719	-1.01319	7.33954e-06	-1.89379	-0.991524
159347957	chr5:159347957:C:A	1.36243e-11	-1.7951	-1.47359	8.74017e-07	-1.8183	-1.47773	4.80324e-06	-1.84206	-1.46723
159348237	chr5:159348237:C:T	1.15662e-10	-2.2016e-10	-1.12987	7.67752e-06	-2.2016e-10	-1.12308	4.28666e-05	-2.2016e-10	-1.1205
159348252	chr5:159348252:A:G	8.84437e-11	-2.2016e-10	-1.39817	5.88151e-06	-2.2016e-10	-1.38957	3.1937e-05	-2.2016e-10	-1.41482
159348401	chr5:159348401:C:T	8.81991e-11	-2.2016e-10	-1.40094	5.86395e-06	-2.2016e-10	-1.39256	3.18525e-05	-2.2016e-10	-1.41747
159348469	chr5:159348469:C:T	9.79713e-11	-2.2016e-10	-1.29586	6.51301e-06	-2.2016e-10	-1.28758	3.67485e-05	-2.2016e-10	-1.27449
159348623	chr5:159348623:AT:A	8.67668e-11	-2.2016e-10	-1.41731	5.76493e-06	-2.2016e-10	-1.40959	3.13725e-05	-2.2016e-10	-1.43266
159349993	chr5:159349993:G:T	3.03843e-11	-1.84946	-0.617156	2.0713e-06	-1.79402	-0.639183	1.13335e-05	-1.83255	-0.618277
159350624	chr5:159350624:C:T	1.22544e-10	-2.2016e-10	-1.07206	8.14138e-06	-2.2016e-10	-1.06442	4.54366e-05	-2.2016e-10	-1.06227
159350629	chr5:159350629:C:T	8.22563e-11	-2.2016e-10	-1.4707	5.43321e-06	-2.2016e-10	-1.46885	3.03601e-05	-2.2016e-10	-1.46546
159350667	chr5:159350667:C:A	8.1615e-11	-2.2016e-10	-1.47853	5.39047e-06	-2.2016e-10	-1.47675	3.00582e-05	-2.2016e-10	-1.47545
159350805	chr5:159350805:G:A	9.54224e-11	-2.2016e-10	-1.32223	6.34244e-06	-2.2016e-10	-1.31412	3.57525e-05	-2.2016e-10	-1.30197
159350996	chr5:159350996:C:T	2.37169e-11	-1.88762	-0.826733	1.54174e-06	-1.89577	-0.832705	8.49528e-06	-1.89703	-0.842053
159352024	chr5:159352024:A:G	2.2557e-11	-1.89131	-0.873178	1.47378e-06	-1.89381	-0.879735	8.11687e-06	-1.89594	-0.888709
159352469	chr5:159352469:G:A	9.2996e-11	-2.2016e-10	-1.34798	6.1474e-06	-2.2016e-10	-1.34535	3.39839e-05	-2.2016e-10	-1.3527
159352636	chr5:159352636:G:T	2.93961e-11	-1.62765	-0.872033	1.76965e-06	-1.68954	-0.901062	1.10583e-05	-1.61791	-0.857494
159353147	chr5:159353147:A:G	8.69676e-11	-2.2016e-10	-1.415	5.72871e-06	-2.2016e-10	-1.41589	3.21265e-05	-2.2016e-10	-1.40891
159353322	chr5:159353322:A:G	1.83809e-11	-1.49201	-1.47722	1.44995e-06	-1.31466	-1.47519	9.11243e-06	-1.20005	-1.4689
159353391	chr5:159353391:C:A	7.91131e-11	-2.2016e-10	-1.50966	5.21052e-06	-2.2016e-10	-1.5107	2.90628e-05	-2.2016e-10	-1.50913
159353407	chr5:159353407:C:T	8.90652e-11	-2.2016e-10	-1.39117	5.9256e-06	-2.2016e-10	-1.3821	3.21435e-05	-2.2016e-10	-1.40838
159354245	chr5:159354245:GCTGGGGTTA:G	3.01488e-11	-1.8676	-0.606789	2.03528e-06	-1.82131	-0.629442	1.12061e-05	-1.85382	-0.608311
159354344	chr5:159354344:G:C	7.17975e-11	-1.69845	0.0917595	4.93578e-06	-1.69218	0.127315	2.40607e-05	-1.73192	0.0339083
159354345	chr5:159354345:C:T	8.25096e-11	-2.2016e-10	-1.46762	5.45256e-06	-2.2016e-10	-1.4653	3.06375e-05	-2.2016e-10	-1.45636
159354375	chr5:159354375:A:G	1.1e-10	-2.2016e-10	-1.18005	7.28492e-06	-2.2016e-10	-1.17557	4.04834e-05	-2.2016e-10	-1.1777
159355119	chr5:159355119:A:T	1.36446e-10	-2.2016e-10	-0.964608	8.61246e-06	-2.2016e-10	-1.00817	5.01295e-05	-2.2016e-10	-0.963979
159355552	chr5:159355552:G:C	9.92717e-11	-2.2016e-10	-1.28268	6.60558e-06	-2.2016e-10	-1.27347	3.72997e-05	-2.2016e-10	-1.2596
159355681	chr5:159355681:G:A	3.4238e-11	-1.87998	-0.467224	2.17485e-06	-1.88869	-0.495734	1.22598e-05	-1.89697	-0.475292
159355977	chr5:159355977:G:A	3.33535e-11	-1.59994	-0.773435	1.99867e-06	-1.66549	-0.80341	1.25689e-05	-1.58989	-0.757467
159356109	chr5:159356109:A:G	9.3164e-11	-2.2016e-10	-1.34618	6.22914e-06	-2.2016e-10	-1.33214	3.38217e-05	-2.2016e-10	-1.35749
159356215	chr5:159356215:G:T	1.32234e-11	-1.81398	-1.48457	8.4904e-07	-1.83614	-1.48889	4.67513e-06	-1.8566	-1.47973
159356419	chr5:159356419:C:T	8.40785e-11	-2.2016e-10	-1.44879	5.5955e-06	-2.2016e-10	-1.43942	3.11995e-05	-2.2016e-10	-1.43819
159357029	chr5:159357029:A:G	5.66594e-11	-0.431582	-1.4119	2.71917e-06	-0.752673	-1.40838	1.86791e-05	-0.52546	-1.42572
159357103	chr5:159357103:C:G	4.37478e-11	-1.74805	-0.354052	2.97523e-06	-1.74232	-0.328742	1.47942e-05	-1.77627	-0.408085
159358239	chr5:159358239:G:C	9.33444e-11	-2.2016e-10	-1.34424	6.22768e-06	-2.2016e-10	-1.33238	3.38662e-05	-2.2016e-10	-1.35617
159358632	chr5:159358632:A:G	9.12031e-11	-2.2016e-10	-1.36745	5.95848e-06	-2.2016e-10	-1.37657	3.31396e-05	-2.2016e-10	-1.37786
159358727	chr5:159358727:A:G	5.38997e-11	-1.89341	-4.92792e-10	3.54015e-06	-1.89721	-4.92792e-10	1.98208e-05	-1.89186	-4.92792e-10
159358774	chr5:159358774:AT:A	1.53353e-10	-2.2016e-10	-0.847795	1.00799e-05	-2.2016e-10	-0.850834	5.84837e-05	-2.2016e-10	-0.809841
159358871	chr5:159358871:G:A	1.16024e-10	-2.2016e-10	-1.12674	7.62444e-06	-2.2016e-10	-1.13002	4.16703e-05	-2.2016e-10	-1.1488
159358877	chr5:159358877:T:C	1.76402e-11	-1.49723	-1.51313	1.08194e-06	-1.57028	-1.51234	6.58123e-06	-1.48023	-1.51413
159359116	chr5:159359116:T:C	3.63427e-11	-1.74836	-0.539183	2.46367e-06	-1.74234	-0.51739	1.23429e-05	-1.77658	-0.588929
159359133	chr5:159359133:A:G	9.8463e-11	-2.2016e-10	-1.29086	6.54309e-06	-2.2016e-10	-1.28297	3.70565e-05	-2.2016e-10	-1.26615
159359308	chr5:159359308:C:T	1.77975e-11	-1.60824	-1.39325	1.0332e-06	-1.73621	-1.39252	6.18486e-06	-1.67428	-1.38221
159359751	chr5:159359751:T:C	8.04969e-11	-2.2016e-10	-1.49232	5.29478e-06	-2.2016e-10	-1.49466	2.95869e-05	-2.2016e-10	-1.49126
159360724	chr5:159360724:T:C	1.35437e-10	-2.2016e-10	-0.972035	8.68089e-06	-2.2016e-10	-1.00026	4.66895e-05	-2.2016e-10	-1.03507
159361704	chr5:159361704:C:T	2.30912e-11	-1.22795	-1.51314	1.24374e-06	-1.42984	-1.51342	7.67711e-06	-1.3271	-1.51325
159362544	chr5:159362544:G:C	1.83462e-11	-1.58869	-1.38243	1.05887e-06	-1.7226	-1.38157	6.356e-06	-1.65824	-1.37095
159362802	chr5:159362802:T:G	8.40491e-11	-2.2016e-10	-1.44914	5.54953e-06	-2.2016e-10	-1.44767	3.07625e-05	-2.2016e-10	-1.45229
159362823	chr5:159362823:A:G	8.48153e-11	-2.2016e-10	-1.44006	5.60063e-06	-2.2016e-10	-1.4385	3.1036e-05	-2.2016e-10	-1.44344
159363106	chr5:159363106:C:T	1.15649e-10	-2.2016e-10	-1.12998	7.67841e-06	-2.2016e-10	-1.12297	4.28701e-05	-2.2016e-10	-1.12041
159363125	chr5:159363125:GT:G	4.37525e-11	-1.87364	-0.228347	2.75149e-06	-1.88391	-0.265332	1.55462e-05	-1.8956	-0.239174
159363950	chr5:159363950:T:C	1.03959e-10	-2.2016e-10	-1.23654	6.91768e-06	-2.2016e-10	-1.2273	3.82701e-05	-2.2016e-10	-1.23392
159364236	chr5:159364236:A:G	9.60103e-11	-2.2016e-10	-1.31608	6.37719e-06	-2.2016e-10	-1.30865	3.60822e-05	-2.2016e-10	-1.29279
159364873	chr5:159364873:G:A	8.77127e-11	-2.2016e-10	-1.40647	5.85565e-06	-2.2016e-10	-1.39397	3.19711e-05	-2.2016e-10	-1.41376
159365040	chr5:159365040:G:A	9.7453e-11	-2.2016e-10	-1.30117	6.51151e-06	-2.2016e-10	-1.28781	3.53061e-05	-2.2016e-10	-1.31453
159365076	chr5:159365076:C:T	1.14344e-10	-2.2016e-10	-1.14133	7.43872e-06	-2.2016e-10	-1.15468	4.13671e-05	-2.2016e-10	-1.1561
159365298	chr5:159365298:A:G	1.37047e-11	-1.75851	-1.50429	8.76448e-07	-1.7862	-1.50706	4.75358e-06	-1.81494	-1.50475
159365811	chr5:159365811:C:G	1.44515e-11	-1.75574	-1.454	9.18526e-07	-1.78502	-1.46135	4.99728e-06	-1.81315	-1.45655
159366626	chr5:159366626:G:A	1.27534e-10	-1.03215	-4.92792e-10	7.04913e-06	-1.20848	-4.92792e-10	4.20706e-05	-1.13924	-4.92792e-10
159366683	chr5:159366683:G:A	8.28184e-11	-2.2016e-10	-1.46389	5.44339e-06	-2.2016e-10	-1.46698	3.04654e-05	-2.2016e-10	-1.462
159366763	chr5:159366763:G:A	8.29483e-11	-2.2016e-10	-1.46232	5.47636e-06	-2.2016e-10	-1.46094	3.0375e-05	-2.2016e-10	-1.46497
159366788	chr5:159366788:G:T	1.28041e-10	-2.2016e-10	-1.02819	8.5457e-06	-2.2016e-10	-1.01595	4.87797e-05	-2.2016e-10	-0.991275
159366854	chr5:159366854:G:C	4.88791e-11	-1.8018	-0.189384	2.96328e-06	-1.87219	-0.202892	1.84566e-05	-1.82789	-0.135281
159366873	chr5:159366873:G:C	2.55202e-11	-1.65681	-0.984259	1.49712e-06	-1.7799	-0.977942	8.93416e-06	-1.72615	-0.962561
159367064	chr5:159367064:T:C	5.67729e-11	-1.84148	-4.92792e-10	3.54488e-06	-1.89588	-4.92792e-10	1.97953e-05	-1.89315	-4.92792e-10
159367444	chr5:159367444:A:G	8.5792e-11	-2.2016e-10	-1.42861	5.71625e-06	-2.2016e-10	-1.41807	3.12688e-05	-2.2016e-10	-1.43597
159367716	chr5:159367716:G:A	7.87667e-11	-2.2016e-10	-1.51405	5.19462e-06	-2.2016e-10	-1.51376	2.89449e-05	-2.2016e-10	-1.51319
159367748	chr5:159367748:C:T	9.70307e-11	-2.2016e-10	-1.30551	6.38469e-06	-2.2016e-10	-1.30748	3.5388e-05	-2.2016e-10	-1.31222
159368518	chr5:159368518:A:G	1.81212e-11	-1.52285	-1.46061	1.42109e-06	-1.35161	-1.45835	8.90188e-06	-1.24134	-1.45099
159368910	chr5:159368910:T:C	7.88071e-11	-2.2016e-10	-1.51354	5.19327e-06	-2.2016e-10	-1.51402	2.89225e-05	-2.2016e-10	-1.51397
159369157	chr5:159369157:C:A	8.20952e-11	-2.2016e-10	-1.47266	5.40857e-06	-2.2016e-10	-1.4734	3.00231e-05	-2.2016e-10	-1.47662
159369317	chr5:159369317:A:G	1.40353e-11	-1.77571	-1.46325	8.95948e-07	-1.80194	-1.46932	4.87901e-06	-1.82757	-1.46608
159369366	chr5:159369366:T:G	6.90665e-11	-1.77307	0.127599	4.73378e-06	-1.76854	0.161887	2.33002e-05	-1.7995	0.069375
159369560	chr5:159369560:A:T	9.64822e-11	-2.2016e-10	-1.31118	6.41047e-06	-2.2016e-10	-1.30345	3.62899e-05	-2.2016e-10	-1.28705
159369747	chr5:159369747:C:T	1.66088e-11	-1.5678	-1.50281	1.11055e-06	-1.55353	-1.503	6.73143e-06	-1.46943	-1.50237
159369929	chr5:159369929:C:T	8.16673e-11	-2.2016e-10	-1.47789	5.36974e-06	-2.2016e-10	-1.4806	3.0033e-05	-2.2016e-10	-1.47629
159370566	chr5:159370566:C:T	5.36923e-11	-1.89727	-4.92792e-10	3.54931e-06	-1.89463	-4.92792e-10	1.97139e-05	-1.89727	-4.92792e-10
159370624	chr5:159370624:T:C	4.85477e-11	-1.88342	-0.11457	3.05821e-06	-1.89101	-0.152542	1.73686e-05	-1.89729	-0.126632
159370978	chr5:159370978:C:T	1.15701e-10	-2.2016e-10	-1.12953	7.70724e-06	-2.2016e-10	-1.11922	4.13096e-05	-2.2016e-10	-1.1575
159371067	chr5:159371067:A:G	5.02836e-11	-1.885	-0.0778563	3.16668e-06	-1.89216	-0.116539	1.80085e-05	-1.89732	-0.0904263
159371080	chr5:159371080:C:G	2.62448e-11	-1.12017	-1.4929	1.38587e-06	-1.34113	-1.49393	8.65124e-06	-1.22786	-1.49302
159371483	chr5:159371483:G:T	2.54839e-11	-1.17644	-1.46605	1.36601e-06	-1.38217	-1.46732	8.48431e-06	-1.27451	-1.46586
159371808	chr5:159371808:C:A	8.43167e-11	-2.2016e-10	-1.44596	5.61436e-06	-2.2016e-10	-1.43605	3.07833e-05	-2.2016e-10	-1.45162
159372285	chr5:159372285:C:G	9.38523e-11	-2.2016e-10	-1.33882	6.23452e-06	-2.2016e-10	-1.33128	3.51253e-05	-2.2016e-10	-1.31967
159372740	chr5:159372740:T:C	3.72269e-11	-1.82074	-0.442772	2.29259e-06	-1.88132	-0.450383	1.4059e-05	-1.84374	-0.391589
159374179	chr5:159374179:G:A	5.17329e-11	-1.85005	-0.0843963	3.47757e-06	-1.79504	-0.120006	1.91798e-05	-1.83344	-0.0912894
159374212	chr5:159374212:T:C	1.17614e-10	-2.2016e-10	-1.11313	7.83633e-06	-2.2016e-10	-1.10261	4.19749e-05	-2.2016e-10	-1.14152
159374792	chr5:159374792:G:A	5.46001e-11	-1.8805	-4.92792e-10	3.65358e-06	-1.86567	-4.92792e-10	2.02732e-05	-1.86929	-4.92792e-10
159374952	chr5:159374952:A:G	9.34814e-11	-2.2016e-10	-1.34278	6.06966e-06	-2.2016e-10	-1.35808	3.39706e-05	-2.2016e-10	-1.35309
159375042	chr5:159375042:C:G	3.21107e-11	-1.5294	-0.881951	1.91295e-06	-1.60248	-0.910255	1.20766e-05	-1.51834	-0.86898
159375435	chr5:159375435:C:T	2.32256e-11	-1.7886	-0.946677	1.60788e-06	-1.71253	-0.97394	8.8487e-06	-1.76671	-0.931609
159375570	chr5:159375570:T:A	5.53975e-11	-1.866	-4.92792e-10	3.73327e-06	-1.8441	-4.92792e-10	2.02906e-05	-1.86843	-4.92792e-10
159375788	chr5:159375788:G:T	9.97734e-11	-2.2016e-10	-1.27764	6.58515e-06	-2.2016e-10	-1.27656	3.66597e-05	-2.2016e-10	-1.27691
159375844	chr5:159375844:A:G	5.37963e-11	-1.89533	-4.92792e-10	3.54932e-06	-1.89462	-4.92792e-10	1.97129e-05	-1.89732	-4.92792e-10
159375871	chr5:159375871:G:A	2.66993e-11	-1.50047	-1.09543	1.59616e-06	-1.5759	-1.11789	1.00369e-05	-1.48823	-1.08409
159376078	chr5:159376078:A:G	1.53573e-11	-1.75822	-1.39072	9.73383e-07	-1.78712	-1.40124	5.30708e-06	-1.81524	-1.3943
159376220	chr5:159376220:G:A	6.44306e-11	-1.77495	0.0599952	4.41553e-06	-1.77048	0.0942265	2.17422e-05	-1.80147	0.00213691
159376471	chr5:159376471:G:A	2.74035e-10	-0.267284	-4.92792e-10	1.51032e-05	-0.446474	-4.92792e-10	7.60619e-05	-0.547042	-4.92792e-10
159376653	chr5:159376653:T:G	1.57654e-11	-1.89554	-1.22718	1.0378e-06	-1.8866	-1.23768	5.82753e-06	-1.88345	-1.23255
159377174	chr5:159377174:C:T	2.28794e-11	-1.79988	-0.950418	1.57919e-06	-1.72731	-0.977162	8.71917e-06	-1.77844	-0.934625
159377322	chr5:159377322:G:A	1.16952e-10	-2.2016e-10	-1.11877	7.68375e-06	-2.2016e-10	-1.12227	4.19912e-05	-2.2016e-10	-1.14113
159377377	chr5:159377377:G:A	1.67966e-11	-1.89665	-1.16271	1.10176e-06	-1.88999	-1.17448	6.18608e-06	-1.88733	-1.16896
159377609	chr5:159377609:A:G	3.14627e-11	-1.51933	-0.912408	1.87445e-06	-1.59304	-0.940025	1.18318e-05	-1.50782	-0.899986
159377920	chr5:159377920:G:T	2.24095e-11	-1.79666	-0.97439	1.54693e-06	-1.72439	-1.00072	8.52518e-06	-1.77615	-0.959417
159378357	chr5:159378357:T:C	9.22395e-11	-2.2016e-10	-1.35615	5.99264e-06	-2.2016e-10	-1.37085	3.35319e-05	-2.2016e-10	-1.36609
159378556	chr5:159378556:G:A	9.86627e-11	-2.2016e-10	-1.28883	6.38876e-06	-2.2016e-10	-1.30684	3.5726e-05	-2.2016e-10	-1.30271
159378759	chr5:159378759:A:G	3.17685e-11	-1.52928	-0.892777	1.8927e-06	-1.60247	-0.920904	1.19435e-05	-1.51836	-0.880041
159378882	chr5:159378882:A:G	2.05873e-10	-2.2016e-10	-0.553281	1.30475e-05	-2.2016e-10	-0.592785	7.00003e-05	-2.2016e-10	-0.63009
159379236	chr5:159379236:A:G	3.18797e-11	-0.9159	-1.50267	2.7416e-06	-0.649907	-1.50293	1.80429e-05	-0.483673	-1.50216
159379880	chr5:159379880:C:T	7.87768e-11	-2.2016e-10	-1.51392	5.19848e-06	-2.2016e-10	-1.51301	2.89425e-05	-2.2016e-10	-1.51328
159380031	chr5:159380031:A:C	1.90307e-10	-2.2016e-10	-0.631899	1.25276e-05	-2.2016e-10	-0.633446	7.24255e-05	-2.2016e-10	-0.596031
159380202	chr5:159380202:A:G	3.98936e-11	-1.85573	-0.338595	2.49801e-06	-1.89468	-0.351211	1.514e-05	-1.87319	-0.288053
159380338	chr5:159380338:T:C	1.38775e-11	-1.75558	-1.49469	8.07307e-07	-1.88205	-1.49338	4.9777e-06	-1.76943	-1.5042
159380609	chr5:159380609:C:T	5.36983e-11	-1.89716	-4.92792e-10	3.56709e-06	-1.88963	-4.92792e-10	1.97396e-05	-1.89596	-4.92792e-10
159380962	chr5:159380962:A:G	5.3709e-11	-1.89696	-4.92792e-10	3.54431e-06	-1.89604	-4.92792e-10	1.98091e-05	-1.89245	-4.92792e-10
159380980	chr5:159380980:C:T	1.67077e-10	-2.2016e-10	-0.762086	1.11005e-05	-2.2016e-10	-0.754393	6.38885e-05	-2.2016e-10	-0.72145
159381496	chr5:159381496:GA:G	9.50457e-11	-2.2016e-10	-1.32618	6.31756e-06	-2.2016e-10	-1.31805	3.56089e-05	-2.2016e-10	-1.30599
159381530	chr5:159381530:T:A	9.69309e-11	-2.2016e-10	-1.30654	6.44226e-06	-2.2016e-10	-1.2985	3.64716e-05	-2.2016e-10	-1.28206
159382048	chr5:159382048:A:G	2.8318e-11	-1.44583	-1.09121	1.68348e-06	-1.52627	-1.11424	1.0648e-05	-1.43307	-1.08015
159382303	chr5:159382303:G:C	9.32238e-11	-2.2016e-10	-1.34554	6.12051e-06	-2.2016e-10	-1.34974	3.39738e-05	-2.2016e-10	-1.353
159383455	chr5:159383455:C:T	2.47018e-11	-1.50367	-1.17	1.9632e-06	-1.32754	-1.15926	1.24067e-05	-1.21503	-1.14532
159383477	chr5:159383477:G:A	3.97553e-11	-1.86133	-0.336461	2.5003e-06	-1.89584	-0.34913	1.51122e-05	-1.87715	-0.285931
159383942	chr5:159383942:C:T	8.38099e-11	-2.2016e-10	-1.45199	5.53841e-06	-2.2016e-10	-1.44967	3.08928e-05	-2.2016e-10	-1.44807
159383943	chr5:159383943:G:A	3.19894e-11	-1.52912	-0.88601	1.90807e-06	-1.6013	-0.913984	1.20416e-05	-1.51746	-0.872755
159384207	chr5:159384207:G:A	3.69636e-11	-1.76122	-0.50939	2.49923e-06	-1.75755	-0.487847	1.251e-05	-1.78969	-0.562371
159384370	chr5:159384370:A:C	3.34523e-11	-0.874959	-1.49546	2.87727e-06	-0.608829	-1.49571	1.9012e-05	-0.438862	-1.49466
159385059	chr5:159385059:T:C	1.11576e-10	-2.2016e-10	-1.16584	7.43063e-06	-2.2016e-10	-1.15577	3.99162e-05	-2.2016e-10	-1.19181
159385146	chr5:159385146:C:T	7.59101e-11	-1.55099	-4.92792e-10	4.85688e-06	-1.58098	-4.92792e-10	2.57994e-05	-1.62824	-4.92792e-10
159385409	chr5:159385409:C:T	3.29168e-11	-1.65595	-0.73061	2.33403e-06	-1.55623	-0.757548	1.29792e-05	-1.61987	-0.695368
159385994	chr5:159385994:A:C	2.00639e-11	-1.5074	-1.37421	1.59703e-06	-1.32874	-1.3645	1.00404e-05	-1.21451	-1.35746
159386841	chr5:159386841:A:AT	5.15775e-11	-1.73798	-0.199478	3.60477e-06	-1.64908	-0.230044	1.95665e-05	-1.70355	-0.201222
159387023	chr5:159387023:T:A	1.27098e-10	-2.2016e-10	-1.03558	8.05844e-06	-2.2016e-10	-1.07466	4.36044e-05	-2.2016e-10	-1.10343
159387525	chr5:159387525:A:C	1.53556e-11	-1.64842	-1.50064	9.25679e-07	-1.74116	-1.49745	5.30869e-06	-1.70692	-1.50232
159387569	chr5:159387569:T:G	1.55426e-11	-1.63181	-1.50515	9.33156e-07	-1.72808	-1.50248	5.36362e-06	-1.69248	-1.50647
159387790	chr5:159387790:G:C	1.09733e-10	-2.2016e-10	-1.18249	7.20555e-06	-2.2016e-10	-1.18653	3.94308e-05	-2.2016e-10	-1.20404
159388041	chr5:159388041:A:G	1.27078e-10	-2.2016e-10	-1.03574	8.05714e-06	-2.2016e-10	-1.07482	4.35977e-05	-2.2016e-10	-1.10358
159388133	chr5:159388133:T:C	1.1158e-10	-2.2016e-10	-1.16579	7.39547e-06	-2.2016e-10	-1.16051	4.09873e-05	-2.2016e-10	-1.16533
159388611	chr5:159388611:G:A	3.57157e-11	-1.00526	-1.29968	3.0534e-06	-0.746257	-1.29887	2.00758e-05	-0.583456	-1.29562
159389301	chr5:159389301:T:C	7.87983e-11	-2.2016e-10	-1.51365	5.19536e-06	-2.2016e-10	-1.51361	2.89267e-05	-2.2016e-10	-1.51383
159389591	chr5:159389591:C:T	2.85159e-11	-1.08031	-1.44977	2.39929e-06	-0.83618	-1.45003	1.56194e-05	-0.681502	-1.44858
159389803	chr5:159389803:C:A	2.83196e-11	-1.09334	-1.44364	2.38018e-06	-0.850238	-1.44397	1.5483e-05	-0.696379	-1.44247
159389855	chr5:159389855:C:T	8.10857e-11	-2.2016e-10	-1.48503	5.35645e-06	-2.2016e-10	-1.48308	3.00467e-05	-2.2016e-10	-1.47584
159389994	chr5:159389994:G:A	1.76219e-11	-1.87403	-1.13737	1.22193e-06	-1.81692	-1.14403	6.92962e-06	-1.825	-1.11778
159389995	chr5:159389995:A:G	1.76198e-11	-1.87385	-1.13766	1.22197e-06	-1.81654	-1.14438	6.92934e-06	-1.82462	-1.1182
159391176	chr5:159391176:G:A	1.93651e-11	-1.89719	-1.01988	1.26179e-06	-1.8973	-1.03155	7.23384e-06	-1.89697	-1.00285
159391232	chr5:159391232:C:T	2.94962e-11	-1.59719	-0.899087	2.11574e-06	-1.48558	-0.926394	1.1477e-05	-1.55745	-0.880792
159391381	chr5:159391381:A:G	2.57059e-11	-1.73469	-0.899123	1.58364e-06	-1.77635	-0.925309	9.65805e-06	-1.72914	-0.88166
159391690	chr5:159391690:A:G	2.78823e-11	-1.10247	-1.45008	2.34013e-06	-0.860891	-1.45028	1.52106e-05	-0.707806	-1.44879
159391799	chr5:159391799:A:G	5.39355e-11	-1.89275	-4.92792e-10	3.54052e-06	-1.89711	-4.92792e-10	1.98288e-05	-1.89145	-4.92792e-10
159391919	chr5:159391919:T:C	2.92495e-11	-1.0505	-1.45418	2.47276e-06	-0.801667	-1.45438	1.61395e-05	-0.644375	-1.45295
159391959	chr5:159391959:G:A	1.65058e-10	-2.2016e-10	-0.77424	1.11114e-05	-2.2016e-10	-0.753411	6.08197e-05	-2.2016e-10	-0.770676
159392273	chr5:159392273:G:T	2.6661e-11	-1.7112	-0.886141	1.63669e-06	-1.75633	-0.912375	1.00213e-05	-1.70572	-0.868154
159392299	chr5:159392299:C:T	7.40192e-11	-1.69638	0.120163	4.3878e-06	-1.80122	0.118669	2.81884e-05	-1.73264	0.19296
159392392	chr5:159392392:C:T	2.81763e-11	-1.10093	-1.44112	2.36434e-06	-0.859448	-1.44143	1.53681e-05	-0.706399	-1.4399
159392725	chr5:159392725:C:T	8.14385e-11	-2.2016e-10	-1.48069	5.39905e-06	-2.2016e-10	-1.47516	2.98353e-05	-2.2016e-10	-1.4829
159393016	chr5:159393016:T:C	1.7477e-10	-2.2016e-10	-0.717065	1.17474e-05	-2.2016e-10	-0.697745	6.7903e-05	-2.2016e-10	-0.660509
159393053	chr5:159393053:T:C	6.48063e-11	-1.75598	0.0468473	4.50535e-06	-1.67372	0.0176079	2.47571e-05	-1.72488	0.0554054
159393390	chr5:159393390:C:G	1.92215e-10	-2.2016e-10	-0.621926	1.29138e-05	-2.2016e-10	-0.603087	7.48733e-05	-2.2016e-10	-0.562791
159393505	chr5:159393505:G:A	8.35077e-11	-2.2016e-10	-1.4556	5.4893e-06	-2.2016e-10	-1.45858	3.07341e-05	-2.2016e-10	-1.45322
159393671	chr5:159393671:G:A	8.75874e-11	-2.2016e-10	-1.4079	5.71254e-06	-2.2016e-10	-1.41872	3.19295e-05	-2.2016e-10	-1.41506
159393814	chr5:159393814:T:C	1.94845e-11	-1.69455	-1.21637	1.21519e-06	-1.74264	-1.22384	7.30941e-06	-1.69073	-1.1987
159393836	chr5:159393836:A:G	4.59347e-11	-1.68098	-0.372336	3.11456e-06	-1.67685	-0.348448	1.53785e-05	-1.71887	-0.426744
159394371	chr5:159394371:C:T	1.76548e-11	-1.88459	-1.12494	1.21016e-06	-1.83843	-1.1322	6.87072e-06	-1.84539	-1.10593
159394485	chr5:159394485:A:C	2.85701e-11	-1.64589	-0.88229	2.03399e-06	-1.5412	-0.910183	1.10958e-05	-1.60789	-0.864138
159394521	chr5:159394521:C:G	1.96062e-11	-1.71123	-1.19347	1.22364e-06	-1.75818	-1.20137	7.34991e-06	-1.70839	-1.17552
159394870	chr5:159394870:A:G	9.08649e-11	-2.2016e-10	-1.37116	5.91257e-06	-2.2016e-10	-1.3843	3.30884e-05	-2.2016e-10	-1.37941
159395138	chr5:159395138:A:C	3.11957e-11	-0.988755	-1.4515	2.64014e-06	-0.738841	-1.45171	1.73174e-05	-0.576538	-1.45034
159395637	chr5:159395637:G:C	3.69129e-11	-1.65851	-0.613469	2.60217e-06	-1.55715	-0.64789	1.43683e-05	-1.62208	-0.591489
159395921	chr5:159395921:T:A	9.0719e-11	-1.70651	0.333739	5.37489e-06	-1.80877	0.329123	3.47832e-05	-1.74316	0.413704
159396462	chr5:159396462:G:A	7.9673e-11	-2.2016e-10	-1.50261	5.25678e-06	-2.2016e-10	-1.50186	2.92382e-05	-2.2016e-10	-1.50311
159397166	chr5:159397166:C:G	4.82472e-11	-1.79358	-0.210617	3.25691e-06	-1.78721	-0.193388	1.63817e-05	-1.81734	-0.26508
159397276	chr5:159397276:G:A	8.10232e-11	-2.2016e-10	-1.4858	5.37377e-06	-2.2016e-10	-1.47985	2.99145e-05	-2.2016e-10	-1.48025
159397502	chr5:159397502:G:T	3.93608e-11	-1.63815	-0.569616	2.74158e-06	-1.55187	-0.600978	1.51863e-05	-1.60294	-0.555256
159397516	chr5:159397516:G:A	8.62505e-11	-2.2016e-10	-1.42328	5.74191e-06	-2.2016e-10	-1.41359	3.19556e-05	-2.2016e-10	-1.41424
159397604	chr5:159397604:C:T	9.31478e-11	-2.2016e-10	-1.34635	6.15578e-06	-2.2016e-10	-1.34399	3.46268e-05	-2.2016e-10	-1.33396
159397802	chr5:159397802:A:G	2.11659e-11	-1.74395	-1.0842	1.27214e-06	-1.81686	-1.10382	7.86862e-06	-1.72281	-1.09289
159397878	chr5:159397878:G:A	6.83847e-11	-1.65539	-4.92792e-10	3.906e-06	-1.79887	-4.92792e-10	2.74697e-05	-1.56551	-4.92792e-10
159397971	chr5:159397971:T:C	1.66649e-11	-1.64618	-1.42105	9.54011e-07	-1.78639	-1.42207	5.65965e-06	-1.72617	-1.41906
159398209	chr5:159398209:C:T	2.69996e-11	-1.66721	-0.917505	1.60272e-06	-1.76186	-0.927817	1.01139e-05	-1.64626	-0.918417
159398312	chr5:159398312:C:T	1.26244e-10	-1.04232	-4.92792e-10	7.90247e-06	-1.09421	-4.92792e-10	4.74741e-05	-1.0184	-4.92792e-10
159398379	chr5:159398379:A:G	1.39853e-11	-1.76809	-1.47444	8.61656e-07	-1.83441	-1.47587	5.25488e-06	-1.74996	-1.46947
159398775	chr5:159398775:A:T	8.57125e-11	-2.2016e-10	-1.42954	5.68733e-06	-2.2016e-10	-1.42314	3.19241e-05	-2.2016e-10	-1.41523
159399225	chr5:159399225:A:G	8.67777e-11	-2.2016e-10	-1.41719	5.76075e-06	-2.2016e-10	-1.41031	3.24636e-05	-2.2016e-10	-1.39847
159399239	chr5:159399239:A:G	1.66079e-11	-1.55651	-1.51415	1.41388e-06	-1.30092	-1.51413	6.07938e-06	-1.56101	-1.51267
159399245	chr5:159399245:C:A	1.09297e-10	-2.2016e-10	-1.18647	7.12872e-06	-2.2016e-10	-1.19725	4.04607e-05	-2.2016e-10	-1.17826
159399349	chr5:159399349:A:G	1.75779e-11	-1.58224	-1.43166	1.45909e-06	-1.35664	-1.42693	6.435e-06	-1.598	-1.41884
159399393	chr5:159399393:G:A	1.11682e-10	-2.2016e-10	-1.16488	7.35501e-06	-2.2016e-10	-1.166	4.13727e-05	-2.2016e-10	-1.15597
159399485	chr5:159399485:A:G	1.46175e-11	-1.70037	-1.49795	1.14884e-06	-1.52531	-1.49732	5.30006e-06	-1.71521	-1.49566
159399784	chr5:159399784:C:A	2.18279e-11	-1.52195	-1.2754	1.35766e-06	-1.58243	-1.27319	8.14534e-06	-1.49487	-1.28627
159399865	chr5:159399865:G:GT	1.81345e-11	-1.62294	-1.35978	1.50497e-06	-1.41884	-1.33377	6.71274e-06	-1.63074	-1.34384
159400031	chr5:159400031:G:A	2.89296e-11	-1.897	-0.618678	1.98496e-06	-1.88417	-0.591612	1.00291e-05	-1.89546	-0.677634
159400489	chr5:159400489:C:T	1.04616e-10	-1.73263	0.502382	6.93259e-06	-1.73277	0.507624	3.87274e-05	-1.63552	0.413482
159400518	chr5:159400518:C:T	2.50749e-11	-1.57263	-1.08604	1.88211e-06	-1.41578	-1.11321	1.03879e-05	-1.46064	-1.07731
159400624	chr5:159400624:A:G	1.4396e-10	-2.2016e-10	-0.911003	9.49813e-06	-2.2016e-10	-0.910285	5.24621e-05	-2.2016e-10	-0.918498
159400761	chr5:159400761:C:A	1.9672e-11	-1.53491	-1.36643	1.22316e-06	-1.59601	-1.36393	7.34903e-06	-1.50933	-1.37469
159401217	chr5:159401217:A:G	6.89599e-11	-1.72735	0.0803352	4.5287e-06	-1.72453	0.0735811	2.62693e-05	-1.62448	0.0142898
159401307	chr5:159401307:G:A	8.19171e-11	-2.2016e-10	-1.47483	5.40927e-06	-2.2016e-10	-1.47327	3.04953e-05	-2.2016e-10	-1.46102
159401329	chr5:159401329:T:TA	7.96599e-11	-2.2016e-10	-1.50277	5.23891e-06	-2.2016e-10	-1.50527	2.90951e-05	-2.2016e-10	-1.50802
159401472	chr5:159401472:G:A	8.33877e-11	-1.70683	0.249796	5.5072e-06	-1.6958	0.240472	3.19618e-05	-1.59411	0.180061
159402006	chr5:159402006:A:T	8.33553e-11	-2.2016e-10	-1.45743	5.52788e-06	-2.2016e-10	-1.45158	3.04691e-05	-2.2016e-10	-1.46188
159402281	chr5:159402281:A:G	2.43841e-11	-1.85551	-0.8311	1.79232e-06	-1.77139	-0.806481	8.52583e-06	-1.86434	-0.871148
159402286	chr5:159402286:C:T	2.85364e-11	-1.21444	-1.31492	1.75999e-06	-1.28399	-1.31208	1.08146e-05	-1.17383	-1.32387
159402493	chr5:159402493:T:C	3.28837e-11	-0.891425	-1.49614	2.49884e-06	-0.746443	-1.49911	1.40377e-05	-0.728869	-1.50797
159402519	chr5:159402519:A:T	9.47618e-11	-0.963115	-0.366058	3.4923e-06	-1.52981	-0.38101	2.97641e-05	-1.02952	-0.455767
159403037	chr5:159403037:G:A	9.12628e-11	-2.2016e-10	-1.36679	5.94579e-06	-2.2016e-10	-1.3787	3.26705e-05	-2.2016e-10	-1.39212
159403346	chr5:159403346:G:C	9.26993e-11	-2.2016e-10	-1.35118	6.17376e-06	-2.2016e-10	-1.34107	3.37449e-05	-2.2016e-10	-1.35976
159403482	chr5:159403482:T:G	1.69779e-10	-2.2016e-10	-0.746043	1.15375e-05	-2.2016e-10	-0.71578	6.82967e-05	-2.2016e-10	-0.654728
159403551	chr5:159403551:A:G	1.00182e-10	-2.2016e-10	-1.27355	6.55717e-06	-2.2016e-10	-1.28082	3.61077e-05	-2.2016e-10	-1.29208
159403808	chr5:159403808:T:C	2.12053e-10	-2.2016e-10	-0.523704	1.45155e-05	-2.2016e-10	-0.486164	8.62732e-05	-2.2016e-10	-0.42107
159403811	chr5:159403811:G:A	5.57279e-11	-1.13199	-0.728065	4.73987e-06	-0.852919	-0.752451	2.6175e-05	-0.922762	-0.691022
159404018	chr5:159404018:A:G	7.91985e-11	-2.2016e-10	-1.50858	5.24117e-06	-2.2016e-10	-1.50484	2.90504e-05	-2.2016e-10	-1.50956
159404136	chr5:159404136:C:T	2.22014e-10	-2.2016e-10	-0.477799	1.51915e-05	-2.2016e-10	-0.440645	9.07114e-05	-2.2016e-10	-0.370907
159404395	chr5:159404395:T:C	2.21527e-10	-2.2016e-10	-0.479994	1.51574e-05	-2.2016e-10	-0.442895	9.05025e-05	-2.2016e-10	-0.373212
159404403	chr5:159404403:G:A	1.85267e-10	-0.631256	-0.0274836	1.40331e-05	-0.499053	-0.0209114	7.01065e-05	-0.577719	-0.050855
159404628	chr5:159404628:T:C	1.48745e-10	-2.2016e-10	-0.878304	9.49307e-06	-2.2016e-10	-0.910818	5.17386e-05	-2.2016e-10	-0.932386
159405702	chr5:159405702:A:T	1.27084e-10	-2.2016e-10	-1.03569	8.33486e-06	-2.2016e-10	-1.04093	4.71093e-05	-2.2016e-10	-1.02612
159405711	chr5:159405711:C:T	8.26911e-11	-2.2016e-10	-1.46543	5.46149e-06	-2.2016e-10	-1.46366	3.02662e-05	-2.2016e-10	-1.46856
159406069	chr5:159406069:G:A	7.50661e-09	-2.2016e-10	3.043	0.00048283	-2.2016e-10	3.01828	0.00295541	-2.2016e-10	3.1128
159406527	chr5:159406527:G:A	1.25973e-11	-1.87159	-1.47546	8.11763e-07	-1.89229	-1.47764	4.62262e-06	-1.87011	-1.47751
159406576	chr5:159406576:A:G	1.17096e-10	-2.2016e-10	-1.11755	7.67682e-06	-2.2016e-10	-1.12318	4.26806e-05	-2.2016e-10	-1.12484
159407606	chr5:159407606:A:G	7.97172e-11	-2.2016e-10	-1.50205	5.24741e-06	-2.2016e-10	-1.50365	2.92685e-05	-2.2016e-10	-1.50208
159407874	chr5:159407874:G:T	8.46769e-11	-2.2016e-10	-1.4417	5.55702e-06	-2.2016e-10	-1.44632	3.10409e-05	-2.2016e-10	-1.44328
159408171	chr5:159408171:TTTTC:T	1.2335e-11	-1.89544	-1.47266	8.1103e-07	-1.8949	-1.47593	4.54221e-06	-1.89553	-1.46965
159408253	chr5:159408253:GTTCT:G	1.20116e-11	-1.89726	-1.49741	7.99234e-07	-1.88861	-1.49687	4.43761e-06	-1.89732	-1.49115
159408272	chr5:159408272:CCT:C	8.54028e-11	-2.2016e-10	-1.43316	5.62646e-06	-2.2016e-10	-1.4339	3.1874e-05	-2.2016e-10	-1.4168
159408723	chr5:159408723:G:T	8.68137e-11	-2.2016e-10	-1.41677	5.72991e-06	-2.2016e-10	-1.41568	3.23255e-05	-2.2016e-10	-1.40273
159408830	chr5:159408830:AAATT:A	8.68137e-11	-2.2016e-10	-1.41677	5.72991e-06	-2.2016e-10	-1.41568	3.23255e-05	-2.2016e-10	-1.40273
159408898	chr5:159408898:A:G	1.35821e-10	-2.2016e-10	-0.969201	9.00438e-06	-2.2016e-10	-0.963669	4.97782e-05	-2.2016e-10	-0.971012
159409099	chr5:159409099:T:C	1.2082e-11	-1.88195	-1.50687	8.24421e-07	-1.84917	-1.50529	4.43916e-06	-1.88337	-1.50475
159409118	chr5:159409118:G:A	1.49367e-11	-1.89723	-1.27949	9.87713e-07	-1.88931	-1.28444	5.38309e-06	-1.89728	-1.29805
159409406	chr5:159409406:T:A	1.18294e-11	-1.89733	-1.51262	7.83889e-07	-1.89243	-1.51244	4.35683e-06	-1.89298	-1.51387
159409518	chr5:159409518:G:A	8.43264e-11	-2.2016e-10	-1.44584	5.51417e-06	-2.2016e-10	-1.45406	3.07489e-05	-2.2016e-10	-1.45274
159409526	chr5:159409526:A:G	1.43028e-10	-2.2016e-10	-0.917495	9.4847e-06	-2.2016e-10	-0.9117	5.2385e-05	-2.2016e-10	-0.919968
159409573	chr5:159409573:C:T	1.25444e-11	-1.89425	-1.45701	8.37981e-07	-1.87651	-1.46163	4.61396e-06	-1.89455	-1.45496
159409612	chr5:159409612:G:T	5.81674e-11	-1.81721	-4.92792e-10	3.81834e-06	-1.82156	-4.92792e-10	2.12842e-05	-1.82062	-4.92792e-10
159409768	chr5:159409768:G:T	8.07641e-11	-2.2016e-10	-1.48901	5.32486e-06	-2.2016e-10	-1.48899	2.94379e-05	-2.2016e-10	-1.49631
159410222	chr5:159410222:C:T	7.31651e-11	-1.58782	-4.92792e-10	4.86669e-06	-1.57897	-4.92792e-10	2.60096e-05	-1.62013	-4.92792e-10
159410329	chr5:159410329:A:C	7.93718e-11	-2.2016e-10	-1.5064	5.2267e-06	-2.2016e-10	-1.5076	2.91447e-05	-2.2016e-10	-1.50632
159410526	chr5:159410526:G:A	1.20142e-11	-1.89329	-1.50116	7.88847e-07	-1.8972	-1.50136	4.4311e-06	-1.89669	-1.49325
159410786	chr5:159410786:C:T	5.51172e-11	-1.87108	-4.92792e-10	3.64825e-06	-1.86713	-4.92792e-10	2.01808e-05	-1.87386	-4.92792e-10
159410818	chr5:159410818:C:T	1.64159e-10	-2.2016e-10	-0.779705	1.07992e-05	-2.2016e-10	-0.781912	6.18695e-05	-2.2016e-10	-0.753562
159411126	chr5:159411126:G:A	8.79075e-11	-2.2016e-10	-1.40425	5.80253e-06	-2.2016e-10	-1.40309	3.27605e-05	-2.2016e-10	-1.38937
159411466	chr5:159411466:A:G	1.55598e-10	-2.2016e-10	-0.833264	1.03349e-05	-2.2016e-10	-0.825855	5.70272e-05	-2.2016e-10	-0.835061
159411505	chr5:159411505:A:G	9.04213e-11	-2.2016e-10	-1.37606	5.97535e-06	-2.2016e-10	-1.37374	3.2982e-05	-2.2016e-10	-1.38263
159411868	chr5:159411868:G:A	9.20595e-11	-2.2016e-10	-1.3581	6.08027e-06	-2.2016e-10	-1.35633	3.44103e-05	-2.2016e-10	-1.34023
159412244	chr5:159412244:G:A	1.34137e-11	-1.88929	-1.39498	9.1645e-07	-1.83828	-1.41034	4.85146e-06	-1.89123	-1.40808
159412504	chr5:159412504:A:G	1.23102e-11	-1.88347	-1.48664	8.39138e-07	-1.85202	-1.48474	4.50992e-06	-1.88498	-1.48733
159412737	chr5:159412737:T:C	1.21267e-11	-1.87644	-1.50869	8.30426e-07	-1.83727	-1.50993	4.45958e-06	-1.87607	-1.50746
159412966	chr5:159412966:C:A	1.06307e-10	-2.2016e-10	-1.2142	6.98603e-06	-2.2016e-10	-1.21747	3.87084e-05	-2.2016e-10	-1.22253
159413060	chr5:159413060:T:C	7.92181e-11	-2.2016e-10	-1.50833	5.21193e-06	-2.2016e-10	-1.51043	2.9035e-05	-2.2016e-10	-1.51009
159413242	chr5:159413242:C:T	9.68484e-11	-2.2016e-10	-1.30739	6.27733e-06	-2.2016e-10	-1.32444	3.3803e-05	-2.2016e-10	-1.35804
159413375	chr5:159413375:T:C	8.96015e-11	-2.2016e-10	-1.38517	5.88715e-06	-2.2016e-10	-1.38861	3.27574e-05	-2.2016e-10	-1.38946
159414462	chr5:159414462:C:T	1.21095e-11	-1.89565	-1.4909	8.23434e-07	-1.87061	-1.48504	4.4723e-06	-1.89333	-1.48736
159415284	chr5:159415284:AAACAG:A	5.09842e-11	-1.89708	-0.0519466	3.338e-06	-1.89713	-0.0588783	1.77267e-05	-1.88722	-0.1163
159415444	chr5:159415444:C:T	5.39237e-11	-1.89297	-4.92792e-10	3.60848e-06	-1.87809	-4.92792e-10	2.01768e-05	-1.87406	-4.92792e-10
159415448	chr5:159415448:A:G	7.8802e-11	-2.2016e-10	-1.5136	5.19313e-06	-2.2016e-10	-1.51404	2.89224e-05	-2.2016e-10	-1.51397
159415628	chr5:159415628:A:G	8.72689e-11	-2.2016e-10	-1.41154	5.79233e-06	-2.2016e-10	-1.40485	3.21754e-05	-2.2016e-10	-1.40739
159415729	chr5:159415729:G:C	9.72768e-11	-1.88176	0.57878	6.63768e-06	-1.87783	0.60921	3.25467e-05	-1.88067	0.484758
159415861	chr5:159415861:G:A	1.58746e-10	-2.2016e-10	-0.813234	1.08868e-05	-2.2016e-10	-0.773831	5.78149e-05	-2.2016e-10	-0.821343
159416245	chr5:159416245:T:C	1.18417e-11	-1.89496	-1.51396	7.7912e-07	-1.89684	-1.51414	4.36098e-06	-1.89219	-1.5137
159416315	chr5:159416315:G:A	9.2108e-11	-2.2016e-10	-1.35758	6.0579e-06	-2.2016e-10	-1.36002	3.37036e-05	-2.2016e-10	-1.36099
159416380	chr5:159416380:A:G	1.38152e-11	-1.74077	-1.51401	9.17225e-07	-1.73364	-1.51414	5.05039e-06	-1.74585	-1.51327
159417032	chr5:159417032:T:G	6.45646e-11	-1.81545	0.102573	4.58206e-06	-1.70442	0.065183	2.2013e-05	-1.82416	0.0372064
159417161	chr5:159417161:C:A	1.11591e-10	-2.2016e-10	-1.16569	7.17163e-06	-2.2016e-10	-1.19125	3.8215e-05	-2.2016e-10	-1.23536
159417224	chr5:159417224:G:A	1.2838e-11	-1.81399	-1.51414	9.2518e-07	-1.72504	-1.5141	4.7968e-06	-1.79658	-1.51407
159417656	chr5:159417656:G:A	1.65445e-11	-1.56496	-1.50953	1.32706e-06	-1.37018	-1.50823	6.70548e-06	-1.46431	-1.51136
159417860	chr5:159417860:G:A	8.66883e-11	-2.2016e-10	-1.41822	5.74228e-06	-2.2016e-10	-1.41352	3.15415e-05	-2.2016e-10	-1.42728
159417981	chr5:159417981:G:A	1.64624e-11	-1.65259	-1.42687	1.12372e-06	-1.61381	-1.43092	6.07183e-06	-1.63559	-1.43934
159418005	chr5:159418005:T:A	6.49966e-11	-1.89148	0.185279	4.30768e-06	-1.88482	0.18384	2.31746e-05	-1.8591	0.123562
159418053	chr5:159418053:T:C	6.12843e-11	-1.75099	-0.0140301	5.29978e-06	-1.52011	0.0263927	2.6512e-05	-1.53288	-0.0681127
159418561	chr5:159418561:A:AAG	6.94291e-11	-1.79937	0.159134	4.94425e-06	-1.68427	0.121115	2.35663e-05	-1.81175	0.0929779
159419419	chr5:159419419:C:T	8.32867e-11	-2.2016e-10	-1.45825	5.5145e-06	-2.2016e-10	-1.454	3.03847e-05	-2.2016e-10	-1.46465
159419431	chr5:159419431:C:T	8.67646e-11	-2.2016e-10	-1.41734	5.75552e-06	-2.2016e-10	-1.41122	3.20315e-05	-2.2016e-10	-1.41187
159419526	chr5:159419526:C:T	1.10674e-09	-2.2016e-10	1.12863	7.74791e-05	-2.2016e-10	1.18863	0.000407592	-2.2016e-10	1.13168
159419598	chr5:159419598:C:T	1.38523e-11	-1.84796	-1.40413	9.67022e-07	-1.7832	-1.41171	5.16521e-06	-1.83506	-1.40158
159419701	chr5:159419701:T:C	1.00239e-10	-1.76544	0.492456	7.26352e-06	-1.63456	0.456046	3.39372e-05	-1.77848	0.424405
159419891	chr5:159419891:C:T	1.37046e-10	-0.960221	-4.92792e-10	9.2932e-06	-0.932097	-4.92792e-10	4.88638e-05	-0.989553	-4.92792e-10
159420063	chr5:159420063:T:C	1.19353e-11	-1.89712	-1.50392	7.84785e-07	-1.8973	-1.50642	4.37566e-06	-1.89498	-1.50755
159420676	chr5:159420676:C:T	1.40246e-10	-2.2016e-10	-0.937144	9.2094e-06	-2.2016e-10	-0.941155	5.08791e-05	-2.2016e-10	-0.949138
159420719	chr5:159420719:T:C	9.74985e-11	-1.83843	0.537724	6.73984e-06	-1.75427	0.500929	3.30258e-05	-1.84853	0.467228
159420720	chr5:159420720:G:A	1.97495e-10	-1.88247	1.28765	1.32416e-05	-1.83027	1.25226	6.77848e-05	-1.88696	1.22471
159421063	chr5:159421063:T:C	9.11773e-11	-1.85671	0.488981	6.23525e-06	-1.78383	0.452665	3.09569e-05	-1.86506	0.419067
159421197	chr5:159421197:C:T	9.02208e-11	-2.2016e-10	-1.37828	5.98984e-06	-2.2016e-10	-1.37132	3.32992e-05	-2.2016e-10	-1.37306
159421425	chr5:159421425:G:A	4.39418e-11	-1.84097	-0.256708	3.09763e-06	-1.77789	-0.252853	1.61809e-05	-1.83314	-0.261622
159421484	chr5:159421484:T:C	1.23092e-11	-1.85815	-1.51204	8.92102e-07	-1.76215	-1.51341	4.80641e-06	-1.79992	-1.50872
159421544	chr5:159421544:A:G	7.42928e-11	-1.85803	0.285508	5.07281e-06	-1.78559	0.248105	2.5208e-05	-1.86606	0.214632
159421801	chr5:159421801:G:C	1.63601e-11	-1.59049	-1.4952	1.54686e-06	-1.2249	-1.50025	8.31436e-06	-1.25653	-1.50408
159422248	chr5:159422248:G:T	1.319e-10	-2.2016e-10	-0.998491	8.70351e-06	-2.2016e-10	-0.997654	4.81768e-05	-2.2016e-10	-1.00371
159422412	chr5:159422412:G:C	1.3249e-11	-1.87899	-1.41763	8.86678e-07	-1.85195	-1.42971	4.85624e-06	-1.85	-1.44832
159422483	chr5:159422483:T:C	6.28496e-11	-1.61653	-0.123261	5.88626e-06	-1.24577	-0.142985	2.68588e-05	-1.46594	-0.122058
159422628	chr5:159422628:G:A	4.30495e-11	-1.84049	-0.277701	3.03631e-06	-1.77666	-0.274084	1.5858e-05	-1.8323	-0.282612
159422829	chr5:159422829:A:G	4.48378e-11	-1.84466	-0.232831	3.15371e-06	-1.7829	-0.229896	1.64952e-05	-1.83692	-0.238598
159423505	chr5:159423505:A:G	4.6781e-11	-1.86218	-0.172886	3.25806e-06	-1.80501	-0.175238	1.71847e-05	-1.87552	-0.159047
159424209	chr5:159424209:G:A	7.89753e-11	-2.2016e-10	-1.5114	5.20497e-06	-2.2016e-10	-1.51177	2.90551e-05	-2.2016e-10	-1.50939
159424867	chr5:159424867:A:T	2.63498e-10	-2.2016e-10	-0.306491	1.70975e-05	-2.2016e-10	-0.322449	9.85383e-05	-2.2016e-10	-0.288144
159425109	chr5:159425109:C:A	1.30139e-11	-1.80147	-1.51305	9.74055e-07	-1.67581	-1.51186	5.1576e-06	-1.72467	-1.51345
159425192	chr5:159425192:A:G	1.44082e-11	-1.71967	-1.49307	1.05054e-06	-1.61823	-1.49384	5.72267e-06	-1.64817	-1.48599
159425465	chr5:159425465:T:C	7.97592e-11	-2.2016e-10	-1.50153	5.25514e-06	-2.2016e-10	-1.50217	2.9404e-05	-2.2016e-10	-1.49746
159425486	chr5:159425486:G:A	8.04129e-11	-2.2016e-10	-1.49336	5.30223e-06	-2.2016e-10	-1.49325	2.98072e-05	-2.2016e-10	-1.48384
159425936	chr5:159425936:T:A	9.70547e-11	-1.78742	0.482161	7.01414e-06	-1.68556	0.472105	3.40919e-05	-1.76043	0.410905
159426013	chr5:159426013:G:A	8.43196e-11	-2.2016e-10	-1.44592	5.58068e-06	-2.2016e-10	-1.44207	3.07322e-05	-2.2016e-10	-1.45328
159426612	chr5:159426612:C:G	9.15119e-11	-2.2016e-10	-1.36407	6.03149e-06	-2.2016e-10	-1.36439	3.34277e-05	-2.2016e-10	-1.3692
159426765	chr5:159426765:T:C	9.04388e-11	-2.2016e-10	-1.37587	5.96035e-06	-2.2016e-10	-1.37625	3.30397e-05	-2.2016e-10	-1.38088
159426933	chr5:159426933:A:T	4.3993e-11	-1.85311	-0.243401	3.07235e-06	-1.79564	-0.243297	1.61574e-05	-1.84603	-0.250185
159428368	chr5:159428368:A:G	7.90697e-11	-2.2016e-10	-1.51021	5.22171e-06	-2.2016e-10	-1.50855	2.90687e-05	-2.2016e-10	-1.50893
159429498	chr5:159429498:C:A	1.24159e-11	-1.89728	-1.46428	8.32743e-07	-1.88646	-1.45795	4.56068e-06	-1.89706	-1.46406
159429630	chr5:159429630:T:C	1.09088e-10	-2.2016e-10	-1.18838	7.20212e-06	-2.2016e-10	-1.18701	3.98422e-05	-2.2016e-10	-1.19366
159429803	chr5:159429803:G:A	9.52013e-11	-2.2016e-10	-1.32454	6.28038e-06	-2.2016e-10	-1.32395	3.52172e-05	-2.2016e-10	-1.31706
159430064	chr5:159430064:T:C	2.78824e-11	-1.61399	-0.938549	2.62958e-06	-1.2448	-0.949758	1.199e-05	-1.46259	-0.93193
159430464	chr5:159430464:T:C	1.59216e-10	-1.86582	1.05554	1.23914e-05	-1.72678	1.08239	6.00184e-05	-1.73472	0.950777
159430689	chr5:159430689:C:T	1.48983e-10	-2.2016e-10	-0.876704	9.52195e-06	-2.2016e-10	-0.907781	5.0043e-05	-2.2016e-10	-0.965707
159430863	chr5:159430863:T:C	1.20048e-11	-1.8828	-1.51243	8.45479e-07	-1.81662	-1.51261	4.57182e-06	-1.84565	-1.51303
159430865	chr5:159430865:C:A	4.28183e-11	-0.636106	-1.48747	2.26218e-06	-0.858127	-1.48693	1.49848e-05	-0.676263	-1.49529
159430958	chr5:159430958:C:T	1.50559e-10	-2.2016e-10	-0.866185	9.89447e-06	-2.2016e-10	-0.869405	5.49336e-05	-2.2016e-10	-0.872464
159431189	chr5:159431189:T:C	3.0406e-10	-2.2016e-10	-0.163315	2.13713e-05	-2.2016e-10	-0.0993296	0.000123217	-2.2016e-10	-0.0646391
159431267	chr5:159431267:A:G	6.72998e-11	-1.67138	-4.92792e-10	4.0703e-06	-1.75766	-4.92792e-10	2.35127e-05	-1.72105	-4.92792e-10
159431439	chr5:159431439:G:A	5.81378e-11	-1.81772	-4.92792e-10	3.98615e-06	-1.77855	-4.92792e-10	2.13704e-05	-1.81658	-4.92792e-10
159431455	chr5:159431455:A:AG	4.06481e-11	-0.940186	-1.2354	2.82508e-06	-0.875571	-1.24727	1.48379e-05	-0.905297	-1.27611
159431573	chr5:159431573:G:T	1.11216e-10	-2.2016e-10	-1.16906	7.50669e-06	-2.2016e-10	-1.14559	4.06426e-05	-2.2016e-10	-1.17377
159431890	chr5:159431890:C:T	1.62793e-11	-1.86901	-1.22164	1.06582e-06	-1.89604	-1.2016	5.99606e-06	-1.86875	-1.21873
159432035	chr5:159432035:G:A	6.04901e-11	-1.77806	-4.92792e-10	4.00326e-06	-1.77427	-4.92792e-10	2.17599e-05	-1.79852	-4.92792e-10
159432045	chr5:159432045:G:A	7.90836e-11	-2.2016e-10	-1.51003	5.20225e-06	-2.2016e-10	-1.51229	2.89507e-05	-2.2016e-10	-1.51299
159432325	chr5:159432325:G:A	1.07738e-10	-2.2016e-10	-1.20083	7.15911e-06	-2.2016e-10	-1.19299	3.9413e-05	-2.2016e-10	-1.20449
159432356	chr5:159432356:G:T	1.44133e-11	-1.71578	-1.49661	1.0486e-06	-1.61696	-1.49696	5.70621e-06	-1.64747	-1.48956
159432490	chr5:159432490:T:A	1.57251e-11	-1.85068	-1.27461	9.98761e-07	-1.89733	-1.26529	5.81756e-06	-1.8929	-1.22481
159432584	chr5:159432584:G:T	1.18469e-10	-2.2016e-10	-1.10589	7.9896e-06	-2.2016e-10	-1.08324	4.30718e-05	-2.2016e-10	-1.11572
159432637	chr5:159432637:G:A	1.05014e-10	-2.2016e-10	-1.22644	6.92253e-06	-2.2016e-10	-1.2266	3.92225e-05	-2.2016e-10	-1.20934
159432981	chr5:159432981:C:CTA	1.5509e-11	-1.88169	-1.25743	1.03994e-06	-1.89097	-1.23125	5.79157e-06	-1.88177	-1.24042
159432995	chr5:159432995:C:A	1.0591e-10	-2.2016e-10	-1.21794	7.02255e-06	-2.2016e-10	-1.21225	3.82064e-05	-2.2016e-10	-1.23559
159433008	chr5:159433008:T:C	7.89822e-11	-2.2016e-10	-1.51132	5.2139e-06	-2.2016e-10	-1.51005	2.90012e-05	-2.2016e-10	-1.51125
159433066	chr5:159433066:T:A	9.13283e-11	-2.2016e-10	-1.36608	6.09085e-06	-2.2016e-10	-1.35459	3.41959e-05	-2.2016e-10	-1.34648
159433305	chr5:159433305:G:C	1.02959e-10	-2.2016e-10	-1.2462	6.83132e-06	-2.2016e-10	-1.23986	3.77904e-05	-2.2016e-10	-1.24653
159433560	chr5:159433560:C:G	3.48604e-10	-2.2016e-10	-0.0266026	2.4465e-05	-2.2016e-10	0.0358645	0.000130148	-2.2016e-10	-0.00991451
159433628	chr5:159433628:T:C	1.42734e-11	-1.89	-1.33214	9.71692e-07	-1.88317	-1.30693	5.31657e-06	-1.88999	-1.31777
159433826	chr5:159433826:T:C	8.21517e-11	-2.2016e-10	-1.47197	5.49704e-06	-2.2016e-10	-1.45717	3.10344e-05	-2.2016e-10	-1.44349
159433862	chr5:159433862:C:T	7.89679e-11	-2.2016e-10	-1.5115	5.20007e-06	-2.2016e-10	-1.51271	2.89877e-05	-2.2016e-10	-1.51172
159433931	chr5:159433931:A:G	1.24029e-11	-1.86696	-1.49565	7.97413e-07	-1.89009	-1.49768	4.47337e-06	-1.89352	-1.48693
159434484	chr5:159434484:C:T	7.89249e-11	-2.2016e-10	-1.51204	5.20528e-06	-2.2016e-10	-1.51171	2.90535e-05	-2.2016e-10	-1.50945
159434496	chr5:159434496:T:C	1.62999e-10	-2.2016e-10	-0.786794	1.12137e-05	-2.2016e-10	-0.744248	6.03175e-05	-2.2016e-10	-0.778967
159434701	chr5:159434701:GA:G	1.38232e-11	-1.87319	-1.381	9.12076e-07	-1.89321	-1.3602	5.13036e-06	-1.87295	-1.37046
159435205	chr5:159435205:T:G	1.36719e-11	-1.87678	-1.38841	9.06162e-07	-1.89155	-1.36837	5.07211e-06	-1.87645	-1.37839
159435230	chr5:159435230:G:T	1.85773e-11	-1.75651	-1.20208	1.1051e-06	-1.89523	-1.16621	6.56097e-06	-1.83257	-1.16488
159435644	chr5:159435644:A:G	7.99122e-11	-2.2016e-10	-1.49961	5.24759e-06	-2.2016e-10	-1.50361	2.92537e-05	-2.2016e-10	-1.50258
159435673	chr5:159435673:A:G	1.64619e-11	-1.8701	-1.20939	1.05336e-06	-1.89038	-1.21901	6.09e-06	-1.89298	-1.17896
159435684	chr5:159435684:T:TG	1.51263e-11	-1.86291	-1.30119	9.62053e-07	-1.89336	-1.30671	5.54436e-06	-1.88976	-1.27605
159435763	chr5:159435763:C:T	8.0304e-11	-2.2016e-10	-1.49472	5.28257e-06	-2.2016e-10	-1.49697	2.96014e-05	-2.2016e-10	-1.49077
159435828	chr5:159435828:G:A	1.0819e-10	-2.2016e-10	-1.19665	7.09504e-06	-2.2016e-10	-1.20198	4.00263e-05	-2.2016e-10	-1.18905
159436105	chr5:159436105:C:G	2.37323e-10	-1.85607	1.44495	1.56152e-05	-1.89418	1.48104	8.11397e-05	-1.87605	1.39364
159436189	chr5:159436189:A:G	8.12062e-11	-2.2016e-10	-1.48355	5.31592e-06	-2.2016e-10	-1.49068	2.99232e-05	-2.2016e-10	-1.47995
159436241	chr5:159436241:C:T	1.74968e-11	-1.615	-1.40352	1.2142e-06	-1.55833	-1.40896	6.51883e-06	-1.60821	-1.39569
159436379	chr5:159436379:C:T	2.46185e-11	-1.71819	-0.958854	1.9182e-06	-1.60768	-0.902314	8.84317e-06	-1.75094	-0.948006
159436452	chr5:159436452:G:A	2.82988e-10	-0.235135	-4.92792e-10	1.47529e-05	-0.469942	-4.92792e-10	9.22597e-05	-0.353981	-4.92792e-10
159436528	chr5:159436528:C:T	2.16096e-11	-1.88967	-0.917731	1.50602e-06	-1.87472	-0.877187	8.06164e-06	-1.89146	-0.900011
159436529	chr5:159436529:T:G	2.83399e-11	-1.78013	-0.756142	1.87064e-06	-1.82452	-0.710576	1.06618e-05	-1.77773	-0.734199
159436736	chr5:159436736:T:A	1.38148e-11	-1.7416	-1.5132	9.26164e-07	-1.7246	-1.51349	5.07947e-06	-1.74107	-1.51231
159436826	chr5:159436826:C:T	1.04085e-10	-2.2016e-10	-1.23533	7.26075e-06	-2.2016e-10	-1.1789	4.10661e-05	-2.2016e-10	-1.16341
159436868	chr5:159436868:T:C	8.65056e-11	-1.42033	-4.92792e-10	5.54849e-06	-1.44785	-4.92792e-10	3.04678e-05	-1.46192	-4.92792e-10
159437362	chr5:159437362:C:T	8.70265e-11	-2.2016e-10	-1.41433	5.73598e-06	-2.2016e-10	-1.41462	3.20197e-05	-2.2016e-10	-1.41224
159437732	chr5:159437732:A:G	2.10709e-10	-1.0483	0.518237	1.53793e-05	-0.955799	0.527443	7.83513e-05	-1.01968	0.502297
159438249	chr5:159438249:G:A	7.93932e-11	-2.2016e-10	-1.50613	5.22947e-06	-2.2016e-10	-1.50707	2.91474e-05	-2.2016e-10	-1.50622
159438354	chr5:159438354:G:A	1.66901e-11	-1.70192	-1.3638	1.34542e-06	-1.51163	-1.35305	6.84465e-06	-1.59718	-1.35794
159438648	chr5:159438648:T:C	7.99254e-11	-2.2016e-10	-1.49945	5.26212e-06	-2.2016e-10	-1.50085	2.935e-05	-2.2016e-10	-1.4993
159439755	chr5:159439755:A:C	1.99257e-09	-2.2016e-10	1.71664	0.000133896	-2.2016e-10	1.73568	0.000739118	-2.2016e-10	1.72687
159439960	chr5:159439960:T:C	8.54621e-11	-2.2016e-10	-1.43247	5.62636e-06	-2.2016e-10	-1.43392	3.14172e-05	-2.2016e-10	-1.43123
159439972	chr5:159439972:G:T	2.66847e-11	-1.81157	-0.784875	1.80122e-06	-1.80611	-0.766807	1.00317e-05	-1.79147	-0.781373
159440204	chr5:159440204:G:A	1.77989e-11	-1.88476	-1.11664	1.22815e-06	-1.86647	-1.0894	6.58854e-06	-1.88928	-1.10398
159440285	chr5:159440285:GTCAATCCCTAT:G	7.53542e-11	-1.55834	-4.92792e-10	4.55983e-06	-1.64409	-4.92792e-10	2.67946e-05	-1.59039	-4.92792e-10
159440544	chr5:159440544:G:A	2.99206e-11	-1.05973	-1.42226	2.87072e-06	-0.680107	-1.42671	1.15473e-05	-0.995508	-1.43663
159440658	chr5:159440658:T:G	7.95245e-11	-2.2016e-10	-1.50447	5.23891e-06	-2.2016e-10	-1.50527	2.92002e-05	-2.2016e-10	-1.50441
159441023	chr5:159441023:T:A	1.38048e-10	-2.2016e-10	-0.95294	9.13626e-06	-2.2016e-10	-0.949129	5.33025e-05	-2.2016e-10	-0.902606
159441167	chr5:159441167:G:A	3.03032e-10	-1.44483	1.27813	2.2372e-05	-1.4538	1.40022	0.00012184	-1.43912	1.36324
159441475	chr5:159441475:C:A	2.84642e-11	-1.69185	-0.840038	1.87526e-06	-1.67843	-0.854206	1.16762e-05	-1.59144	-0.829593
159441869	chr5:159441869:G:T	9.00077e-11	-1.38064	-4.92792e-10	5.113e-06	-1.52959	-4.92792e-10	3.21725e-05	-1.40748	-4.92792e-10
159442105	chr5:159442105:A:T	1.96011e-10	-2.2016e-10	-0.602369	1.27328e-05	-2.2016e-10	-0.617197	7.36507e-05	-2.2016e-10	-0.579255
159442285	chr5:159442285:C:T	2.10032e-10	-2.2016e-10	-0.533277	1.41483e-05	-2.2016e-10	-0.511788	7.8861e-05	-2.2016e-10	-0.510902
159442286	chr5:159442286:G:A	3.05808e-11	-1.66554	-0.794625	2.01265e-06	-1.65163	-0.810295	1.26008e-05	-1.55968	-0.785148
159442540	chr5:159442540:C:T	7.98445e-11	-2.2016e-10	-1.50046	5.26596e-06	-2.2016e-10	-1.50012	2.92976e-05	-2.2016e-10	-1.50108
159443295	chr5:159443295:T:A	1.49811e-10	-2.2016e-10	-0.871163	1.07592e-05	-2.2016e-10	-0.785617	6.13005e-05	-2.2016e-10	-0.762802
159443436	chr5:159443436:G:A	8.56026e-11	-2.2016e-10	-1.43082	5.64033e-06	-2.2016e-10	-1.43144	3.14748e-05	-2.2016e-10	-1.4294
159443487	chr5:159443487:G:C	2.74065e-11	-1.15237	-1.41738	2.57709e-06	-0.793765	-1.42095	1.05437e-05	-1.0921	-1.43096
159444673	chr5:159444673:T:A	1.63278e-11	-1.77683	-1.31084	1.01045e-06	-1.84314	-1.30785	6.00119e-06	-1.80824	-1.27839
159444813	chr5:159444813:T:G	5.4741e-11	-1.87444	-0.00348936	3.71811e-06	-1.85357	0.00540365	1.98876e-05	-1.85442	-0.0340685
159445203	chr5:159445203:G:A	7.95731e-11	-2.2016e-10	-1.50386	5.24276e-06	-2.2016e-10	-1.50453	2.92417e-05	-2.2016e-10	-1.50299
159445479	chr5:159445479:T:C	4.76497e-10	-1.8362	2.12212	3.66439e-05	-1.79617	2.23603	0.000191231	-1.81745	2.19234
159445623	chr5:159445623:G:A	6.58578e-10	-1.85603	2.46558	5.13097e-05	-1.82695	2.60345	0.000254141	-1.84578	2.50508
159446484	chr5:159446484:T:C	1.84696e-10	-2.2016e-10	-0.661826	1.23345e-05	-2.2016e-10	-0.64898	6.72152e-05	-2.2016e-10	-0.67069
159447033	chr5:159447033:G:C	8.19608e-10	-1.8875	2.71578	6.3233e-05	-1.87237	2.85782	0.000318761	-1.88273	2.76858
159447313	chr5:159447313:C:T	8.26252e-11	-2.2016e-10	-1.46622	5.42333e-06	-2.2016e-10	-1.47067	3.01378e-05	-2.2016e-10	-1.47281
159447347	chr5:159447347:A:G	2.26563e-10	-2.2016e-10	-0.457515	1.47593e-05	-2.2016e-10	-0.469507	8.635e-05	-2.2016e-10	-0.42018
159447476	chr5:159447476:G:A	1.05361e-10	-2.2016e-10	-1.22314	7.33345e-06	-2.2016e-10	-1.16893	4.17798e-05	-2.2016e-10	-1.14618
159447563	chr5:159447563:C:T	9.1484e-11	-1.80259	0.438215	6.95949e-06	-1.74605	0.52478	3.76431e-05	-1.7685	0.518056
159448663	chr5:159448663:C:T	1.19442e-10	-2.2016e-10	-1.09771	7.99614e-06	-2.2016e-10	-1.08242	4.34489e-05	-2.2016e-10	-1.107
159448969	chr5:159448969:A:G	1.06696e-10	-1.21055	-4.92792e-10	9.39377e-06	-0.921334	-4.92792e-10	3.99631e-05	-1.19063	-4.92792e-10
159449227	chr5:159449227:G:A	6.69457e-11	-1.86781	0.191158	4.33315e-06	-1.88508	0.189998	2.46817e-05	-1.8772	0.204675
159449692	chr5:159449692:A:G	3.58734e-10	-2.2016e-10	0.00204266	2.2925e-05	-2.2016e-10	-0.0291507	0.000130799	-2.2016e-10	-0.00492753
159450179	chr5:159450179:G:A	2.17383e-10	-2.2016e-10	-0.498877	1.47927e-05	-2.2016e-10	-0.467244	8.61224e-05	-2.2016e-10	-0.42282
159450923	chr5:159450923:G:C	8.85266e-11	-2.2016e-10	-1.39724	5.90027e-06	-2.2016e-10	-1.38638	3.26557e-05	-2.2016e-10	-1.39257
159451373	chr5:159451373:G:A	1.64679e-11	-1.5726	-1.50652	1.40958e-06	-1.31173	-1.50636	6.32894e-06	-1.52932	-1.50414
159451625	chr5:159451625:A:G	9.587e-11	-2.2016e-10	-1.31755	6.25363e-06	-2.2016e-10	-1.32822	3.4657e-05	-2.2016e-10	-1.33309
159451654	chr5:159451654:C:T	7.90951e-11	-2.2016e-10	-1.50989	5.22605e-06	-2.2016e-10	-1.50773	2.90037e-05	-2.2016e-10	-1.51117
159452023	chr5:159452023:G:A	9.72929e-11	-2.2016e-10	-1.30281	6.34777e-06	-2.2016e-10	-1.31328	3.51754e-05	-2.2016e-10	-1.31824
159452061	chr5:159452061:C:T	1.01059e-09	-1.65257	2.69032	8.30531e-05	-1.58556	2.84366	0.000409166	-1.6267	2.76224
159452182	chr5:159452182:T:C	4.42973e-11	-1.89731	-0.192304	3.15436e-06	-1.88975	-0.122845	1.72143e-05	-1.8938	-0.139049
159452287	chr5:159452287:T:A	8.14054e-11	-2.2016e-10	-1.4811	5.39591e-06	-2.2016e-10	-1.47574	2.97816e-05	-2.2016e-10	-1.4847
159452861	chr5:159452861:C:G	3.56378e-11	-1.87633	-0.430804	2.471e-06	-1.83954	-0.417221	1.31141e-05	-1.85967	-0.445226
159452970	chr5:159452970:C:T	4.02164e-10	-2.2016e-10	0.116322	2.60085e-05	-2.2016e-10	0.0970431	0.000144194	-2.2016e-10	0.0925676
159453024	chr5:159453024:C:T	2.60137e-11	-1.74923	-0.872683	1.81167e-06	-1.68661	-0.880517	1.05179e-05	-1.65392	-0.871589
159453388	chr5:159453388:C:T	1.41919e-11	-1.77243	-1.45544	9.33966e-07	-1.77838	-1.45132	5.08913e-06	-1.79013	-1.46135
159453445	chr5:159453445:G:A	7.88992e-11	-2.2016e-10	-1.51237	5.19433e-06	-2.2016e-10	-1.51381	2.89203e-05	-2.2016e-10	-1.51405
159453519	chr5:159453519:C:T	2.47042e-11	-1.74054	-0.933029	1.73147e-06	-1.67652	-0.935892	1.00796e-05	-1.64229	-0.925786
159453765	chr5:159453765:G:A	8.47483e-11	-2.2016e-10	-1.44085	5.56537e-06	-2.2016e-10	-1.44482	3.11427e-05	-2.2016e-10	-1.44001
159453903	chr5:159453903:G:A	3.53477e-10	-2.2016e-10	-0.0127211	2.24556e-05	-2.2016e-10	-0.0498388	0.000128919	-2.2016e-10	-0.0194072
159453954	chr5:159453954:G:T	3.66101e-11	-1.89695	-0.383263	2.38516e-06	-1.89506	-0.39705	1.37066e-05	-1.89293	-0.367782
159454268	chr5:159454268:T:C	2.77552e-11	-1.7067	-0.850421	1.93139e-06	-1.64598	-0.857158	1.12471e-05	-1.60819	-0.850287
159454489	chr5:159454489:C:A	2.37296e-11	-1.85455	-0.85927	1.67502e-06	-1.8267	-0.818855	8.97252e-06	-1.83747	-0.84695
159454939	chr5:159454939:A:G	1.09452e-10	-2.2016e-10	-1.18505	7.17652e-06	-2.2016e-10	-1.19057	3.95932e-05	-2.2016e-10	-1.19993
159455203	chr5:159455203:G:A	2.57035e-10	-2.2016e-10	-0.331328	1.9028e-05	-2.2016e-10	-0.215471	0.000108863	-2.2016e-10	-0.188499
159455298	chr5:159455298:AAAAATCACAAATCACAGAATAAATTGGAATG:A	1.40477e-10	-2.2016e-10	-0.935495	9.19566e-06	-2.2016e-10	-0.942648	5.10989e-05	-2.2016e-10	-0.944826
159455982	chr5:159455982:T:A	1.28997e-11	-1.83611	-1.48723	8.52857e-07	-1.83423	-1.48631	4.75185e-06	-1.84518	-1.47488
159456019	chr5:159456019:A:G	1.81655e-11	-1.61037	-1.37065	1.2677e-06	-1.55054	-1.37363	6.93089e-06	-1.5543	-1.3883
159456340	chr5:159456340:T:C	1.97648e-10	-2.2016e-10	-0.59405	1.26822e-05	-2.2016e-10	-0.621181	7.23617e-05	-2.2016e-10	-0.596912
159456665	chr5:159456665:A:C	1.68435e-11	-1.54812	-1.50845	1.36062e-06	-1.34639	-1.50705	6.20257e-06	-1.545	-1.50862
159456676	chr5:159456676:T:A	9.87056e-11	-2.2016e-10	-1.2884	6.49846e-06	-2.2016e-10	-1.28981	3.73157e-05	-2.2016e-10	-1.25918
159457111	chr5:159457111:G:A	3.4924e-11	-1.82836	-0.499009	2.31032e-06	-1.82988	-0.494114	1.21983e-05	-1.84533	-0.531961
159457527	chr5:159457527:A:G	1.92791e-11	-1.51901	-1.40251	1.35632e-06	-1.452	-1.40461	7.42145e-06	-1.4573	-1.41692
159457947	chr5:159457947:T:C	7.93462e-11	-2.2016e-10	-1.50672	5.25387e-06	-2.2016e-10	-1.50241	2.93112e-05	-2.2016e-10	-1.50062
159457997	chr5:159457997:G:A	9.92191e-11	-2.2016e-10	-1.28321	6.53334e-06	-2.2016e-10	-1.28446	3.75297e-05	-2.2016e-10	-1.25346
159458067	chr5:159458067:T:C	1.26261e-10	-1.75011	0.707929	9.57943e-06	-1.69107	0.789303	4.93759e-05	-1.72468	0.745553
159458098	chr5:159458098:C:T	7.9709e-11	-2.2016e-10	-1.50216	5.28223e-06	-2.2016e-10	-1.49703	2.96466e-05	-2.2016e-10	-1.48924
159458157	chr5:159458157:G:A	8.35634e-11	-2.2016e-10	-1.45493	5.53053e-06	-2.2016e-10	-1.4511	3.05581e-05	-2.2016e-10	-1.45896
159459931	chr5:159459931:A:G	4.79293e-11	-1.82361	-0.187205	3.13896e-06	-1.82593	-0.19156	1.67821e-05	-1.84111	-0.217166
159460964	chr5:159460964:T:C	4.71832e-11	-1.79436	-0.232142	3.33564e-06	-1.74305	-0.21367	1.93314e-05	-1.71501	-0.20185
159461098	chr5:159461098:C:T	1.3126e-10	-1.89326	0.889901	9.61635e-06	-1.85649	0.958577	5.0931e-05	-1.8788	0.930682
159461199	chr5:159461199:C:G	8.37059e-11	-2.2016e-10	-1.45323	5.54804e-06	-2.2016e-10	-1.44794	3.07918e-05	-2.2016e-10	-1.45134
159461380	chr5:159461380:C:T	8.17454e-11	-2.2016e-10	-1.47693	5.39511e-06	-2.2016e-10	-1.47589	2.99766e-05	-2.2016e-10	-1.47817
159462084	chr5:159462084:G:A	4.15738e-10	-2.2016e-10	0.149516	2.70868e-05	-2.2016e-10	0.137666	0.000150749	-2.2016e-10	0.137026
159462210	chr5:159462210:A:C	7.99191e-11	-1.49952	-4.92792e-10	4.62594e-06	-1.6297	-4.92792e-10	2.86867e-05	-1.52215	-4.92792e-10
159462267	chr5:159462267:T:C	1.12749e-10	-2.2016e-10	-1.15538	7.42091e-06	-2.2016e-10	-1.15708	4.28946e-05	-2.2016e-10	-1.11984
159462320	chr5:159462320:T:C	7.00375e-11	-1.89377	0.262263	5.067e-06	-1.8587	0.320066	2.61904e-05	-1.88031	0.267111
159462676	chr5:159462676:T:G	2.41874e-11	-1.57987	-1.11484	1.95249e-06	-1.38341	-1.10887	8.90309e-06	-1.57421	-1.11798
159463372	chr5:159463372:G:A	1.04788e-10	-2.2016e-10	-1.2286	6.93563e-06	-2.2016e-10	-1.22471	3.99365e-05	-2.2016e-10	-1.1913
159463710	chr5:159463710:A:G	1.40931e-10	-1.73305	0.800777	1.06829e-05	-1.66933	0.876591	5.46004e-05	-1.70373	0.825184
159463730	chr5:159463730:C:A	2.18664e-10	-2.2016e-10	-0.493002	1.40034e-05	-2.2016e-10	-0.522083	7.997e-05	-2.2016e-10	-0.496937
159463958	chr5:159463958:C:T	2.22187e-11	-1.41557	-1.36404	1.30051e-06	-1.55579	-1.34283	8.12149e-06	-1.43803	-1.34604
159464130	chr5:159464130:TG:T	2.73667e-11	-1.54452	-1.02669	2.23013e-06	-1.3393	-1.02002	1.00699e-05	-1.53946	-1.02959
159464460	chr5:159464460:T:C	1.61147e-10	-2.2016e-10	-0.79822	1.04522e-05	-2.2016e-10	-0.814573	6.03446e-05	-2.2016e-10	-0.778519
159465632	chr5:159465632:T:C	1.41108e-10	-1.73335	0.802343	1.0699e-05	-1.66948	0.878253	5.4652e-05	-1.70414	0.826533
159466480	chr5:159466480:C:T	7.87635e-11	-2.2016e-10	-1.51409	5.19346e-06	-2.2016e-10	-1.51398	2.89177e-05	-2.2016e-10	-1.51413
159467298	chr5:159467298:C:T	1.71231e-10	-2.2016e-10	-0.737523	1.24317e-05	-2.2016e-10	-0.641127	7.07866e-05	-2.2016e-10	-0.61892
159467341	chr5:159467341:C:T	7.9058e-11	-2.2016e-10	-1.51036	5.2165e-06	-2.2016e-10	-1.50955	2.90133e-05	-2.2016e-10	-1.51083
159467780	chr5:159467780:GC:G	9.88537e-11	-2.2016e-10	-1.2869	6.87467e-06	-2.2016e-10	-1.23354	3.8859e-05	-2.2016e-10	-1.21865
159467853	chr5:159467853:C:G	2.82077e-10	-2.2016e-10	-0.238358	1.78218e-05	-2.2016e-10	-0.280959	9.65511e-05	-2.2016e-10	-0.308517
159468001	chr5:159468001:T:A	3.73682e-10	-2.2016e-10	0.0428674	2.43268e-05	-2.2016e-10	0.0301982	0.000135214	-2.2016e-10	0.0282715
159468314	chr5:159468314:G:A	1.4598e-10	-2.2016e-10	-0.897071	9.55397e-06	-2.2016e-10	-0.904423	5.30641e-05	-2.2016e-10	-0.907089
159468539	chr5:159468539:A:T	1.91958e-10	-2.2016e-10	-0.62326	1.3979e-05	-2.2016e-10	-0.523826	7.97385e-05	-2.2016e-10	-0.499837
159470762	chr5:159470762:G:A	7.15833e-11	-1.60968	-4.92792e-10	4.67183e-06	-1.61983	-4.92792e-10	2.5937e-05	-1.62292	-4.92792e-10
159470940	chr5:159470940:G:A	9.06984e-11	-2.2016e-10	-1.373	5.97462e-06	-2.2016e-10	-1.37386	3.41239e-05	-2.2016e-10	-1.34859
159472202	chr5:159472202:A:G	1.98802e-11	-1.80108	-1.08974	1.46427e-06	-1.68078	-1.09924	7.34109e-06	-1.75312	-1.13198
159472217	chr5:159472217:A:G	2.63484e-11	-1.60836	-1.00077	1.90944e-06	-1.52536	-0.989208	1.09101e-05	-1.48303	-1.00586
159472235	chr5:159472235:T:C	7.88429e-11	-2.2016e-10	-1.51308	5.20016e-06	-2.2016e-10	-1.51269	2.89428e-05	-2.2016e-10	-1.51327
159472592	chr5:159472592:A:G	7.88803e-11	-2.2016e-10	-1.51261	5.20316e-06	-2.2016e-10	-1.51211	2.89556e-05	-2.2016e-10	-1.51282
159472781	chr5:159472781:G:T	9.14943e-11	-2.2016e-10	-1.36426	6.03636e-06	-2.2016e-10	-1.36358	3.44971e-05	-2.2016e-10	-1.33771
159473435	chr5:159473435:A:G	9.54959e-11	-2.2016e-10	-1.32146	6.24964e-06	-2.2016e-10	-1.32886	3.45019e-05	-2.2016e-10	-1.33757
159474008	chr5:159474008:A:G	1.70394e-09	-1.58141	3.14157	0.000129712	-1.47442	3.17836	0.000783821	-1.51347	3.29906
159474167	chr5:159474167:G:A	7.88202e-11	-2.2016e-10	-1.51337	5.19862e-06	-2.2016e-10	-1.51299	2.89368e-05	-2.2016e-10	-1.51348
159474699	chr5:159474699:C:T	1.22391e-11	-1.88764	-1.48826	8.11425e-07	-1.88508	-1.48526	4.52858e-06	-1.88934	-1.47884
159474835	chr5:159474835:G:A	3.2231e-10	-2.2016e-10	-0.105026	2.10825e-05	-2.2016e-10	-0.112939	0.000116593	-2.2016e-10	-0.119902
159474957	chr5:159474957:A:G	5.26566e-11	-1.79373	-0.12302	3.33966e-06	-1.84681	-0.108703	1.88507e-05	-1.7852	-0.156841
159476112	chr5:159476112:C:G	7.45891e-11	-1.56854	-4.92792e-10	4.72199e-06	-1.60915	-4.92792e-10	2.54158e-05	-1.64322	-4.92792e-10
159476558	chr5:159476558:T:TA	7.65485e-11	-1.54261	-4.92792e-10	4.48418e-06	-1.66082	-4.92792e-10	2.76283e-05	-1.55975	-4.92792e-10
159477305	chr5:159477305:G:A	1.23534e-11	-1.85251	-1.5141	8.14253e-07	-1.85304	-1.51383	4.51634e-06	-1.85806	-1.51283
159477382	chr5:159477382:T:C	2.54482e-11	-1.25084	-1.39305	1.91277e-06	-1.13091	-1.38191	9.93945e-06	-1.18874	-1.39334
159477690	chr5:159477690:A:G	3.17006e-10	-2.2016e-10	-0.121617	1.99648e-05	-2.2016e-10	-0.16741	0.000108937	-2.2016e-10	-0.187824
159478143	chr5:159478143:A:G	9.59471e-11	-2.2016e-10	-1.31674	6.40438e-06	-2.2016e-10	-1.3044	3.63654e-05	-2.2016e-10	-1.28497
159478775	chr5:159478775:G:C	3.55547e-10	-2.2016e-10	-0.00688156	2.3721e-05	-2.2016e-10	0.00498178	0.000143779	-2.2016e-10	0.0896912
159479066	chr5:159479066:T:A	7.6092e-10	-2.2016e-10	0.75399	5.04981e-05	-2.2016e-10	0.760554	0.000272033	-2.2016e-10	0.727333
159479197	chr5:159479197:A:G	4.45675e-11	-0.700821	-1.38271	2.35586e-06	-0.939352	-1.36512	1.58935e-05	-0.74444	-1.36824
159479391	chr5:159479391:G:T	1.59544e-11	-1.62734	-1.48346	1.23716e-06	-1.4613	-1.48726	5.77521e-06	-1.63391	-1.49111
159479400	chr5:159479400:G:A	2.56378e-11	-1.21393	-1.42254	1.39699e-06	-1.40286	-1.42421	8.24463e-06	-1.34266	-1.42637
159480008	chr5:159480008:C:T	1.31107e-11	-1.88497	-1.42214	8.62189e-07	-1.88856	-1.4211	4.88967e-06	-1.89674	-1.39473
159480428	chr5:159480428:A:G	3.20129e-11	-1.82498	-0.589417	2.09789e-06	-1.88286	-0.537593	1.14127e-05	-1.86438	-0.579482
159480640	chr5:159480640:T:C	3.1853e-11	-1.00957	-1.40984	2.04222e-06	-1.03629	-1.41105	1.04521e-05	-1.13045	-1.40134
159480729	chr5:159480729:T:C	2.60158e-11	-1.74224	-0.879592	1.68364e-06	-1.77476	-0.865661	9.59625e-06	-1.73141	-0.885809
159481219	chr5:159481219:A:G	1.384e-11	-1.88857	-1.3644	9.03027e-07	-1.89647	-1.36692	5.04588e-06	-1.8966	-1.36342
159481642	chr5:159481642:T:C	1.93776e-11	-1.40228	-1.51415	1.49407e-06	-1.24573	-1.51415	8.08288e-06	-1.27645	-1.51239
159481710	chr5:159481710:G:C	2.11648e-10	-2.2016e-10	-0.525614	1.36343e-05	-2.2016e-10	-0.548794	7.76111e-05	-2.2016e-10	-0.526878
159482254	chr5:159482254:C:T	2.1845e-10	-2.2016e-10	-0.493982	1.40672e-05	-2.2016e-10	-0.517531	8.01743e-05	-2.2016e-10	-0.494386
159482259	chr5:159482259:G:A	1.72423e-11	-1.62856	-1.40461	1.21413e-06	-1.56796	-1.39939	6.76052e-06	-1.57698	-1.39051
159483007	chr5:159483007:A:G	9.92528e-11	-2.2016e-10	-1.28287	6.88949e-06	-2.2016e-10	-1.23138	3.88715e-05	-2.2016e-10	-1.21833
159483290	chr5:159483290:A:G	2.34921e-11	-1.24932	-1.47455	1.28476e-06	-1.43517	-1.47564	7.57939e-06	-1.37668	-1.47648
159483322	chr5:159483322:GAA:G	1.81188e-11	-1.88311	-1.10048	1.19056e-06	-1.88338	-1.10357	6.40003e-06	-1.88706	-1.13523
159483490	chr5:159483490:G:A	1.02749e-10	-2.2016e-10	-1.24825	6.7806e-06	-2.2016e-10	-1.24732	3.89066e-05	-2.2016e-10	-1.21742
159484007	chr5:159484007:G:A	1.00109e-10	-2.2016e-10	-1.27428	6.95332e-06	-2.2016e-10	-1.22216	3.92559e-05	-2.2016e-10	-1.20849
159484085	chr5:159484085:G:A	2.23962e-11	-1.27653	-1.49512	1.25119e-06	-1.44256	-1.49473	7.43303e-06	-1.38346	-1.4892
159484244	chr5:159484244:A:AT	9.45461e-11	-2.2016e-10	-1.33145	6.53531e-06	-2.2016e-10	-1.28416	3.68245e-05	-2.2016e-10	-1.27243
159484302	chr5:159484302:C:T	3.99078e-10	-2.2016e-10	0.108619	2.52166e-05	-2.2016e-10	0.0661208	0.000137534	-2.2016e-10	0.0452839
159485185	chr5:159485185:G:C	4.61637e-11	-0.776908	-1.27144	2.47296e-06	-1.00811	-1.24785	1.65536e-05	-0.819708	-1.25228
159485254	chr5:159485254:G:A	5.72483e-11	-1.32508	-0.50806	4.49639e-06	-1.1944	-0.4637	2.35986e-05	-1.2524	-0.464996
159485661	chr5:159485661:C:T	1.61065e-11	-1.89302	-1.20829	1.05812e-06	-1.89348	-1.21141	5.72607e-06	-1.89527	-1.23829
159485907	chr5:159485907:G:A	9.38706e-11	-2.2016e-10	-1.33862	6.32109e-06	-2.2016e-10	-1.31749	3.59841e-05	-2.2016e-10	-1.29551
159485979	chr5:159485979:G:T	1.43775e-10	-0.912291	-4.92792e-10	7.62625e-06	-1.12978	-4.92792e-10	5.07241e-05	-0.952188	-4.92792e-10
159486321	chr5:159486321:T:C	9.04483e-11	-2.2016e-10	-1.37576	5.87885e-06	-2.2016e-10	-1.39002	3.27221e-05	-2.2016e-10	-1.39054
159486649	chr5:159486649:G:A	1.1864e-11	-1.89711	-1.50991	7.8188e-07	-1.89699	-1.51044	4.35473e-06	-1.89624	-1.51108
159487063	chr5:159487063:G:A	8.85777e-11	-2.2016e-10	-1.39666	5.7319e-06	-2.2016e-10	-1.41533	3.17672e-05	-2.2016e-10	-1.42015
159487921	chr5:159487921:C:T	1.1964e-11	-1.88469	-1.51394	8.09303e-07	-1.85897	-1.51399	4.50549e-06	-1.86016	-1.51314
159488279	chr5:159488279:G:A	6.02625e-11	-0.3489	-1.43293	3.95493e-06	-0.349422	-1.437	2.31007e-05	-0.292593	-1.44613
159488371	chr5:159488371:G:A	4.49921e-11	-0.761324	-1.31273	2.39899e-06	-0.995143	-1.29119	1.60965e-05	-0.804751	-1.29523
159488503	chr5:159488503:C:T	4.10087e-11	-1.53187	-0.634888	2.99674e-06	-1.42442	-0.639438	1.58419e-05	-1.47362	-0.642317
159488594	chr5:159488594:T:C	1.87887e-10	-0.6447	-4.92792e-10	9.06949e-06	-0.956465	-4.92792e-10	6.73324e-05	-0.668947	-4.92792e-10
159488815	chr5:159488815:A:C	1.23833e-10	-1.06161	-4.92792e-10	7.99718e-06	-1.08229	-4.92792e-10	4.73076e-05	-1.02192	-4.92792e-10
159488889	chr5:159488889:C:G	9.29875e-11	-2.2016e-10	-1.34807	6.191e-06	-2.2016e-10	-1.33828	3.50857e-05	-2.2016e-10	-1.3208
159489411	chr5:159489411:C:T	1.0334e-10	-2.2016e-10	-1.24251	6.85151e-06	-2.2016e-10	-1.23691	3.93974e-05	-2.2016e-10	-1.20489
159490529	chr5:159490529:G:T	1.75805e-11	-1.88892	-1.12483	1.15557e-06	-1.88905	-1.12774	6.22346e-06	-1.89183	-1.15844
159490564	chr5:159490564:A:G	7.15175e-11	-1.6106	-4.92792e-10	4.70485e-06	-1.61279	-4.92792e-10	2.5333e-05	-1.64648	-4.92792e-10
159490834	chr5:159490834:T:C	1.52631e-10	-2.2016e-10	-0.852516	9.80625e-06	-2.2016e-10	-0.878361	5.56618e-05	-2.2016e-10	-0.859296
159491227	chr5:159491227:T:G	4.53285e-11	-0.800989	-1.26561	2.43604e-06	-1.02924	-1.24176	1.62676e-05	-0.843177	-1.24623
159491252	chr5:159491252:T:G	6.15613e-11	-1.38242	-0.378089	4.89871e-06	-1.25541	-0.316997	2.62004e-05	-1.31075	-0.302066
159491256	chr5:159491256:C:T	5.39744e-11	-1.89203	-4.92792e-10	3.56556e-06	-1.89006	-4.92792e-10	1.9853e-05	-1.89024	-4.92792e-10
159491272	chr5:159491272:A:C	1.3316e-11	-1.85164	-1.43993	8.84478e-07	-1.85255	-1.43159	4.85322e-06	-1.85749	-1.44146
159491381	chr5:159491381:A:G	3.4115e-11	-1.43659	-0.914214	2.4927e-06	-1.32486	-0.923159	1.30343e-05	-1.37966	-0.93135
159491485	chr5:159491485:C:T	2.21014e-11	-1.43813	-1.34677	1.65561e-06	-1.31266	-1.34455	8.74605e-06	-1.36652	-1.34346
159491514	chr5:159491514:C:G	1.3205e-10	-0.997357	-4.92792e-10	7.07256e-06	-1.20516	-4.92792e-10	4.66099e-05	-1.03678	-4.92792e-10
159491886	chr5:159491886:G:A	1.21045e-11	-1.87479	-1.51217	7.89237e-07	-1.88724	-1.51083	4.38833e-06	-1.8897	-1.50994
159491901	chr5:159491901:C:T	9.42842e-11	-2.2016e-10	-1.33423	6.28142e-06	-2.2016e-10	-1.32378	3.56078e-05	-2.2016e-10	-1.30602
159492307	chr5:159492307:AGTT:A	8.0796e-10	-2.2016e-10	0.813974	5.45345e-05	-2.2016e-10	0.837454	0.000307156	-2.2016e-10	0.848766
159492360	chr5:159492360:G:A	9.47905e-11	-2.2016e-10	-1.32887	6.31731e-06	-2.2016e-10	-1.31809	3.58117e-05	-2.2016e-10	-1.30032
159492447	chr5:159492447:C:G	2.13858e-10	-2.2016e-10	-0.515225	1.37689e-05	-2.2016e-10	-0.538965	7.84025e-05	-2.2016e-10	-0.516733
159492522	chr5:159492522:C:T	1.57952e-11	-1.6067	-1.51413	1.17001e-06	-1.49022	-1.51415	6.38719e-06	-1.5117	-1.5126
159492647	chr5:159492647:C:A	1.29122e-10	-1.01978	-4.92792e-10	6.94418e-06	-1.22348	-4.92792e-10	4.56706e-05	-1.05714	-4.92792e-10
159493232	chr5:159493232:A:G	9.43951e-11	-2.2016e-10	-1.33305	6.29194e-06	-2.2016e-10	-1.32211	3.5679e-05	-2.2016e-10	-1.30403
159493375	chr5:159493375:C:T	2.20319e-09	-2.2016e-10	1.81712	0.000143884	-2.2016e-10	1.80763	0.000813181	-2.2016e-10	1.82236
159493408	chr5:159493408:G:A	3.51721e-10	-2.2016e-10	-0.0177017	2.34863e-05	-2.2016e-10	-0.00496271	0.000142158	-2.2016e-10	0.0783531
159493429	chr5:159493429:C:G	1.34278e-10	-0.980626	-4.92792e-10	7.17754e-06	-1.19042	-4.92792e-10	4.73902e-05	-1.02017	-4.92792e-10
159493577	chr5:159493577:C:T	1.24988e-10	-1.05232	-4.92792e-10	6.74557e-06	-1.25249	-4.92792e-10	4.42193e-05	-1.08943	-4.92792e-10
159493620	chr5:159493620:A:G	9.22901e-11	-2.2016e-10	-1.3556	6.14403e-06	-2.2016e-10	-1.3459	3.4812e-05	-2.2016e-10	-1.32863
159494094	chr5:159494094:C:G	1.6612e-10	-2.2016e-10	-0.767829	1.06514e-05	-2.2016e-10	-0.795693	6.05082e-05	-2.2016e-10	-0.77581
159494258	chr5:159494258:G:C	9.46004e-11	-2.2016e-10	-1.33088	6.29328e-06	-2.2016e-10	-1.3219	3.43579e-05	-2.2016e-10	-1.34176
159494373	chr5:159494373:A:T	5.50759e-11	-1.87183	-4.92792e-10	3.57173e-06	-1.88833	-4.92792e-10	1.9983e-05	-1.88371	-4.92792e-10
159494887	chr5:159494887:G:A	1.49556e-11	-1.68368	-1.49177	1.2336e-06	-1.46256	-1.48889	6.42536e-06	-1.54116	-1.47718
159494985	chr5:159494985:C:T	1.13117e-10	-2.2016e-10	-1.15212	7.47275e-06	-2.2016e-10	-1.15012	4.1457e-05	-2.2016e-10	-1.15393
159495625	chr5:159495625:T:C	7.98613e-11	-2.2016e-10	-1.50025	5.25241e-06	-2.2016e-10	-1.50269	2.93767e-05	-2.2016e-10	-1.49839
159495804	chr5:159495804:A:T	1.08781e-10	-2.2016e-10	-1.1912	7.00739e-06	-2.2016e-10	-1.21441	3.90324e-05	-2.2016e-10	-1.2142
159496075	chr5:159496075:C:T	9.3683e-11	-2.2016e-10	-1.34062	6.25117e-06	-2.2016e-10	-1.32861	3.45761e-05	-2.2016e-10	-1.33543
159496376	chr5:159496376:G:C	7.95416e-11	-2.2016e-10	-1.50426	5.25077e-06	-2.2016e-10	-1.50301	2.92071e-05	-2.2016e-10	-1.50418
159496405	chr5:159496405:G:T	1.66221e-10	-2.2016e-10	-0.767221	1.06576e-05	-2.2016e-10	-0.795108	6.05448e-05	-2.2016e-10	-0.775206
159496416	chr5:159496416:G:T	5.49273e-11	-1.87453	-4.92792e-10	3.53981e-06	-1.89731	-4.92792e-10	1.97939e-05	-1.89322	-4.92792e-10
159496689	chr5:159496689:A:G	2.01529e-10	-2.2016e-10	-0.574605	1.33634e-05	-2.2016e-10	-0.568864	7.38674e-05	-2.2016e-10	-0.576318
159496724	chr5:159496724:T:G	1.15656e-10	-2.2016e-10	-1.12992	7.6429e-06	-2.2016e-10	-1.1276	4.24044e-05	-2.2016e-10	-1.13134
159496822	chr5:159496822:A:C	8.02537e-11	-1.81237	0.317028	5.55998e-06	-1.83174	0.385953	3.43929e-05	-1.80893	0.468188
159497018	chr5:159497018:T:C	2.09405e-10	-2.2016e-10	-0.536268	1.39512e-05	-2.2016e-10	-0.525813	7.62767e-05	-2.2016e-10	-0.544222
159497075	chr5:159497075:G:A	2.95665e-11	-1.28832	-1.20557	1.6139e-06	-1.47434	-1.20839	9.64775e-06	-1.4202	-1.19167
159497093	chr5:159497093:G:A	7.9044e-11	-2.2016e-10	-1.51053	5.20452e-06	-2.2016e-10	-1.51185	2.90465e-05	-2.2016e-10	-1.50969
159497115	chr5:159497115:G:A	4.30867e-10	-2.2016e-10	0.185261	2.72226e-05	-2.2016e-10	0.142665	0.000149184	-2.2016e-10	0.126594
159497464	chr5:159497464:G:A	1.11737e-10	-2.2016e-10	-1.16439	7.38577e-06	-2.2016e-10	-1.16183	4.09746e-05	-2.2016e-10	-1.16564
159498033	chr5:159498033:T:C	1.03032e-10	-2.2016e-10	-1.2455	6.76356e-06	-2.2016e-10	-1.24983	3.65314e-05	-2.2016e-10	-1.28042
159498205	chr5:159498205:C:T	4.22524e-10	-2.2016e-10	0.165709	2.81648e-05	-2.2016e-10	0.176691	0.000171626	-2.2016e-10	0.266727
159498399	chr5:159498399:T:C	1.3574e-11	-1.87008	-1.40231	9.92362e-07	-1.76877	-1.40028	5.22492e-06	-1.82375	-1.4014
159498520	chr5:159498520:A:G	5.30002e-11	-1.32329	-0.586954	3.26294e-06	-1.38183	-0.596917	1.80173e-05	-1.39102	-0.596238
159498541	chr5:159498541:G:A	7.96469e-11	-2.2016e-10	-1.50294	5.25152e-06	-2.2016e-10	-1.50286	2.9241e-05	-2.2016e-10	-1.50302
159498546	chr5:159498546:A:G	3.59467e-11	-1.01236	-1.28615	2.46913e-06	-0.982319	-1.2752	1.29242e-05	-1.04723	-1.27225
159498575	chr5:159498575:G:A	1.41493e-11	-1.85058	-1.38029	9.06937e-07	-1.89723	-1.36184	4.98842e-06	-1.88827	-1.3832
159498594	chr5:159498594:G:T	1.03218e-10	-2.2016e-10	-1.24369	6.81995e-06	-2.2016e-10	-1.24153	3.78555e-05	-2.2016e-10	-1.24481
159498618	chr5:159498618:C:T	1.39654e-10	-2.2016e-10	-0.941371	8.91691e-06	-2.2016e-10	-0.973431	4.97838e-05	-2.2016e-10	-0.9709
159499222	chr5:159499222:C:T	1.37311e-10	-0.958287	-4.92792e-10	7.33016e-06	-1.16938	-4.92792e-10	4.84842e-05	-0.997351	-4.92792e-10
159499437	chr5:159499437:A:T	9.0078e-11	-2.2016e-10	-1.37986	5.99625e-06	-2.2016e-10	-1.37025	3.39131e-05	-2.2016e-10	-1.35479
159499517	chr5:159499517:T:C	1.02411e-10	-2.2016e-10	-1.25154	7.18409e-06	-2.2016e-10	-1.18951	4.07952e-05	-2.2016e-10	-1.17002
159499943	chr5:159499943:A:G	1.39733e-10	-2.2016e-10	-0.940804	8.92181e-06	-2.2016e-10	-0.972882	4.98106e-05	-2.2016e-10	-0.970362
159500469	chr5:159500469:A:G	3.4911e-10	-2.2016e-10	-0.0251501	2.3252e-05	-2.2016e-10	-0.0149888	0.000140961	-2.2016e-10	0.0698906
159501307	chr5:159501307:A:C	8.76705e-11	-2.2016e-10	-1.40695	5.78486e-06	-2.2016e-10	-1.40614	3.21357e-05	-2.2016e-10	-1.40862
159501530	chr5:159501530:T:G	1.51924e-10	-2.2016e-10	-0.85716	9.67795e-06	-2.2016e-10	-0.89153	5.40423e-05	-2.2016e-10	-0.888822
159501534	chr5:159501534:T:G	1.56017e-10	-2.2016e-10	-0.830576	9.95279e-06	-2.2016e-10	-0.863528	5.5624e-05	-2.2016e-10	-0.859975
159501572	chr5:159501572:C:T	4.23252e-11	-1.51444	-0.620719	3.28939e-06	-1.4051	-0.56558	1.76295e-05	-1.4547	-0.55431
159502177	chr5:159502177:A:C	9.52329e-11	-2.2016e-10	-1.32421	6.34807e-06	-2.2016e-10	-1.31323	3.60283e-05	-2.2016e-10	-1.29429
159502227	chr5:159502227:A:G	1.54785e-10	-2.2016e-10	-0.838502	9.94673e-06	-2.2016e-10	-0.864137	5.64681e-05	-2.2016e-10	-0.844913
159502774	chr5:159502774:A:G	9.0346e-11	-2.2016e-10	-1.37689	5.96216e-06	-2.2016e-10	-1.37595	3.31094e-05	-2.2016e-10	-1.37877
159504299	chr5:159504299:G:A	1.39167e-10	-2.2016e-10	-0.944867	8.88159e-06	-2.2016e-10	-0.9774	4.9623e-05	-2.2016e-10	-0.974135
159505178	chr5:159505178:C:A	2.19226e-11	-1.37373	-1.41929	1.43906e-06	-1.37694	-1.42045	7.28533e-06	-1.47529	-1.41744
159505687	chr5:159505687:A:G	8.4599e-11	-2.2016e-10	-1.44262	5.60293e-06	-2.2016e-10	-1.43809	3.08075e-05	-2.2016e-10	-1.45083
159506878	chr5:159506878:T:C	9.52714e-11	-2.2016e-10	-1.32381	6.34665e-06	-2.2016e-10	-1.31345	3.60192e-05	-2.2016e-10	-1.29454
159506909	chr5:159506909:T:A	2.20851e-11	-1.28374	-1.5019	1.69296e-06	-1.13162	-1.50328	8.8755e-06	-1.1854	-1.5099
159507270	chr5:159507270:A:G	9.15784e-11	-2.2016e-10	-1.36334	6.04509e-06	-2.2016e-10	-1.36213	3.35632e-05	-2.2016e-10	-1.36516
159507287	chr5:159507287:C:T	1.66356e-11	-1.6022	-1.4668	1.0988e-06	-1.59975	-1.46741	5.68397e-06	-1.67694	-1.46399
159507425	chr5:159507425:G:A	2.41116e-11	-1.51395	-1.18389	1.36823e-06	-1.67515	-1.17271	7.90091e-06	-1.6137	-1.19791
159507503	chr5:159507503:C:T	1.66261e-10	-0.691889	-0.075093	1.1147e-05	-0.636513	-0.113695	5.78638e-05	-0.712024	-0.108474
159507692	chr5:159507692:G:A	7.92944e-11	-2.2016e-10	-1.50737	5.23972e-06	-2.2016e-10	-1.50511	2.91494e-05	-2.2016e-10	-1.50616
159508471	chr5:159508471:T:C	3.06748e-11	-1.48204	-0.975054	2.38143e-06	-1.3597	-0.933976	1.25874e-05	-1.42016	-0.925731
159508715	chr5:159508715:C:A	5.5453e-11	-1.865	-4.92792e-10	3.70327e-06	-1.85216	-4.92792e-10	2.03706e-05	-1.8645	-4.92792e-10
159508755	chr5:159508755:G:A	2.46145e-10	-2.2016e-10	-0.374618	1.55494e-05	-2.2016e-10	-0.417361	8.42844e-05	-2.2016e-10	-0.444393
159509049	chr5:159509049:T:C	3.44525e-10	-2.2016e-10	-0.0383709	2.28885e-05	-2.2016e-10	-0.0307463	0.000138685	-2.2016e-10	0.0536179
159509298	chr5:159509298:A:C	3.77933e-11	-0.878957	-1.36945	2.04248e-06	-1.09631	-1.35091	1.35208e-05	-0.920635	-1.35373
159509684	chr5:159509684:G:A	8.90968e-11	-2.2016e-10	-1.39082	5.76565e-06	-2.2016e-10	-1.40946	3.19512e-05	-2.2016e-10	-1.41438
159509693	chr5:159509693:G:A	2.81698e-10	-1.29939	1.05969	1.61819e-05	-1.47859	1.1011	0.000111393	-1.35956	1.19404
159509761	chr5:159509761:A:C	1.33459e-10	-2.2016e-10	-0.986748	8.52844e-06	-2.2016e-10	-1.01797	4.76417e-05	-2.2016e-10	-1.01488
159509900	chr5:159509900:G:C	9.28694e-11	-2.2016e-10	-1.34934	6.4352e-06	-2.2016e-10	-1.2996	3.64427e-05	-2.2016e-10	-1.28285
159510089	chr5:159510089:A:G	9.78083e-11	-2.2016e-10	-1.29753	6.52982e-06	-2.2016e-10	-1.285	3.70913e-05	-2.2016e-10	-1.26521
159510512	chr5:159510512:C:T	1.38206e-11	-1.89715	-1.35722	9.09233e-07	-1.89702	-1.35951	4.97056e-06	-1.89732	-1.37774
159510952	chr5:159510952:C:G	1.11137e-10	-2.2016e-10	-1.16977	7.22916e-06	-2.2016e-10	-1.18326	4.16972e-05	-2.2016e-10	-1.14816
159511041	chr5:159511041:A:C	1.55039e-10	-2.2016e-10	-0.836864	1.01652e-05	-2.2016e-10	-0.842414	5.56565e-05	-2.2016e-10	-0.859391
159511092	chr5:159511092:T:C	9.55985e-11	-2.2016e-10	-1.32038	6.38131e-06	-2.2016e-10	-1.30801	3.62113e-05	-2.2016e-10	-1.28922
159511292	chr5:159511292:G:A	3.66975e-11	-0.912204	-1.36563	1.99237e-06	-1.12501	-1.34704	1.31582e-05	-0.951482	-1.35006
159511911	chr5:159511911:T:A	1.34489e-11	-1.76888	-1.51276	9.47872e-07	-1.7015	-1.51342	4.99582e-06	-1.75585	-1.51414
159512057	chr5:159512057:T:C	6.43252e-11	-0.225832	-1.49075	2.8864e-06	-0.606378	-1.49499	1.76331e-05	-0.512382	-1.49643
159512068	chr5:159512068:A:C	9.28606e-11	-1.3822	0.0327632	5.36658e-06	-1.53853	0.0573444	3.36785e-05	-1.42605	0.0643181
159512113	chr5:159512113:T:C	4.10227e-11	-1.11867	-1.04774	2.3136e-06	-1.30409	-1.01848	1.48608e-05	-1.15608	-1.02378
159512311	chr5:159512311:T:C	4.4775e-10	-2.2016e-10	0.223696	2.98423e-05	-2.2016e-10	0.234547	0.000182076	-2.2016e-10	0.325837
159512502	chr5:159512502:C:T	8.78267e-11	-2.2016e-10	-1.40517	5.85445e-06	-2.2016e-10	-1.39418	3.24215e-05	-2.2016e-10	-1.39977
159512898	chr5:159512898:G:A	4.15228e-11	-1.13072	-1.02358	2.34786e-06	-1.3144	-0.993477	1.50632e-05	-1.16749	-0.998849
159513049	chr5:159513049:G:T	8.52309e-11	-2.2016e-10	-1.43517	5.64369e-06	-2.2016e-10	-1.43084	3.12931e-05	-2.2016e-10	-1.43519
159513282	chr5:159513282:G:A	9.33773e-11	-2.2016e-10	-1.34389	6.21668e-06	-2.2016e-10	-1.33415	3.40073e-05	-2.2016e-10	-1.35201
159513623	chr5:159513623:G:A	9.612e-11	-2.2016e-10	-1.31494	6.50432e-06	-2.2016e-10	-1.28891	3.55029e-05	-2.2016e-10	-1.30897
159513875	chr5:159513875:G:T	8.53894e-11	-2.2016e-10	-1.43332	5.63634e-06	-2.2016e-10	-1.43215	3.13253e-05	-2.2016e-10	-1.43416
159513910	chr5:159513910:T:C	9.51233e-11	-1.32536	-4.92792e-10	5.65764e-06	-1.42837	-4.92792e-10	3.27917e-05	-1.38841	-4.92792e-10
159514301	chr5:159514301:T:C	4.84793e-11	-1.62796	-0.371439	2.77299e-06	-1.76408	-0.377375	1.63322e-05	-1.71688	-0.368576
159514377	chr5:159514377:C:T	1.22011e-11	-1.88763	-1.49138	7.98936e-07	-1.89731	-1.48854	4.42728e-06	-1.89389	-1.49692
159514497	chr5:159514497:C:T	5.63459e-11	-1.84903	-4.92792e-10	3.96997e-06	-1.78262	-4.92792e-10	2.16713e-05	-1.8026	-4.92792e-10
159514731	chr5:159514731:G:A	1.27257e-11	-1.89644	-1.44047	8.36284e-07	-1.89648	-1.44369	4.6112e-06	-1.89496	-1.45514
159515120	chr5:159515120:T:C	8.47514e-11	-2.2016e-10	-1.44082	5.54207e-06	-2.2016e-10	-1.44901	3.06793e-05	-2.2016e-10	-1.455
159515457	chr5:159515457:C:A	2.25916e-11	-1.24996	-1.513	1.76893e-06	-1.07854	-1.51246	9.29258e-06	-1.1416	-1.50777
159515722	chr5:159515722:T:A	1.63681e-10	-2.2016e-10	-0.782617	1.03703e-05	-2.2016e-10	-0.822437	5.79559e-05	-2.2016e-10	-0.818907
159515808	chr5:159515808:A:G	6.90948e-11	-0.298247	-1.34681	4.81348e-06	-0.244758	-1.3452	2.49838e-05	-0.328814	-1.33155
159516273	chr5:159516273:A:G	1.34293e-10	0.356091	-1.33661	5.81633e-06	-0.0811085	-1.3196	3.70564e-05	0.0430968	-1.30925
159517047	chr5:159517047:A:T	2.83396e-10	-2.2016e-10	-0.233694	1.80822e-05	-2.2016e-10	-0.266453	0.000103539	-2.2016e-10	-0.238645
159517175	chr5:159517175:G:A	9.53675e-10	-2.2016e-10	0.979784	6.27244e-05	-2.2016e-10	0.97737	0.00035634	-2.2016e-10	0.997296
159517210	chr5:159517210:A:T	2.35369e-11	-1.20783	-1.51414	1.40678e-06	-1.30637	-1.51371	7.48998e-06	-1.35177	-1.51325
159517258	chr5:159517258:A:G	2.77833e-11	-1.86827	-0.687838	1.8495e-06	-1.87334	-0.673126	1.019e-05	-1.87455	-0.682629
159517265	chr5:159517265:T:C	8.76495e-11	-2.2016e-10	-1.40719	5.84217e-06	-2.2016e-10	-1.39628	3.23529e-05	-2.2016e-10	-1.40189
159517449	chr5:159517449:A:G	1.5219e-11	-1.66049	-1.49751	9.32194e-07	-1.73508	-1.49651	5.44445e-06	-1.68544	-1.49855
159518521	chr5:159518521:T:C	1.58658e-09	-2.2016e-10	1.4888	0.000106477	-2.2016e-10	1.50655	0.000674622	-2.2016e-10	1.63556
159518826	chr5:159518826:T:C	1.66305e-10	-0.563128	-0.203585	1.12187e-05	-0.525313	-0.218483	7.00118e-05	-0.384009	-0.245916
159519122	chr5:159519122:C:G	1.85694e-11	-1.7146	-1.24443	1.1541e-06	-1.756	-1.26206	6.57487e-06	-1.72438	-1.27095
159519319	chr5:159519319:G:A	8.07895e-11	-2.2016e-10	-1.48869	5.33207e-06	-2.2016e-10	-1.48764	2.94938e-05	-2.2016e-10	-1.49441
159519487	chr5:159519487:G:A	2.43671e-11	-1.86712	-0.820188	1.66022e-06	-1.85159	-0.802843	9.31582e-06	-1.81434	-0.832533
159519499	chr5:159519499:C:T	2.36333e-11	-1.49836	-1.21952	1.57556e-06	-1.50693	-1.19984	8.259e-06	-1.53531	-1.23197
159519512	chr5:159519512:A:G	4.51469e-10	-2.2016e-10	0.231968	2.94154e-05	-2.2016e-10	0.220139	0.000163944	-2.2016e-10	0.220939
159520134	chr5:159520134:A:G	3.78076e-11	-1.11682	-1.13121	1.8533e-06	-1.40396	-1.14046	1.21653e-05	-1.2752	-1.1048
159520684	chr5:159520684:A:G	9.08062e-11	-2.2016e-10	-1.37181	5.87001e-06	-2.2016e-10	-1.39152	3.27007e-05	-2.2016e-10	-1.39119
159521163	chr5:159521163:C:T	1.43956e-10	-2.2016e-10	-0.91103	9.48366e-06	-2.2016e-10	-0.91181	5.17069e-05	-2.2016e-10	-0.932998
159521325	chr5:159521325:T:C	1.75999e-11	-1.86403	-1.14862	1.12753e-06	-1.89649	-1.14486	6.07999e-06	-1.89413	-1.17946
159521637	chr5:159521637:G:A	1.12784e-10	-2.2016e-10	-1.15506	7.44444e-06	-2.2016e-10	-1.15391	4.19494e-05	-2.2016e-10	-1.14212
159521986	chr5:159521986:C:A	1.4453e-11	-1.89507	-1.31457	1.00353e-06	-1.85114	-1.30671	5.48801e-06	-1.87153	-1.30449
159522039	chr5:159522039:C:T	3.78229e-11	-0.974082	-1.27354	2.59944e-06	-0.919224	-1.28686	1.49548e-05	-0.934357	-1.2392
159522412	chr5:159522412:T:G	5.42802e-11	-1.88638	-4.92792e-10	3.53974e-06	-1.89733	-4.92792e-10	1.97131e-05	-1.8973	-4.92792e-10
159522520	chr5:159522520:A:G	8.19736e-11	-1.47414	-4.92792e-10	5.658e-06	-1.42831	-4.92792e-10	3.2252e-05	-1.40501	-4.92792e-10
159522582	chr5:159522582:C:A	8.56663e-11	-2.2016e-10	-1.43008	5.65989e-06	-2.2016e-10	-1.42798	3.1587e-05	-2.2016e-10	-1.42584
159523320	chr5:159523320:A:G	1.60793e-11	-1.59103	-1.51197	1.2132e-06	-1.45496	-1.51316	6.81444e-06	-1.44553	-1.51401
159524274	chr5:159524274:T:C	1.82579e-09	0.286317	1.34291	9.612e-05	-0.0342329	1.43845	0.000615157	-0.00560224	1.54889
159524275	chr5:159524275:G:A	2.9571e-10	-1.04312	0.851959	1.67356e-05	-1.22579	0.881948	0.000103013	-1.22364	0.979907
159524410	chr5:159524410:G:A	1.46578e-10	-2.2016e-10	-0.892981	1.00725e-05	-2.2016e-10	-0.851572	5.66033e-05	-2.2016e-10	-0.842522
159525434	chr5:159525434:A:G	1.06089e-10	-2.2016e-10	-1.21626	6.96682e-06	-2.2016e-10	-1.22022	4.02791e-05	-2.2016e-10	-1.18276
159525876	chr5:159525876:T:A	3.26106e-11	-0.881762	-1.51414	2.55577e-06	-0.70891	-1.51411	1.3438e-05	-0.77092	-1.50958
159526020	chr5:159526020:A:G	8.27471e-11	-2.2016e-10	-1.46475	5.36768e-06	-2.2016e-10	-1.48098	2.97932e-05	-2.2016e-10	-1.48431
159526032	chr5:159526032:C:CT	1.92912e-11	-1.44778	-1.47311	1.42339e-06	-1.3368	-1.47154	7.62772e-06	-1.38653	-1.46027
159526058	chr5:159526058:G:A	1.06402e-10	-2.2016e-10	-1.21332	7.10108e-06	-2.2016e-10	-1.20113	4.01202e-05	-2.2016e-10	-1.18671
159526470	chr5:159526470:G:GA	9.09865e-11	-2.2016e-10	-1.36983	5.98774e-06	-2.2016e-10	-1.37167	3.42005e-05	-2.2016e-10	-1.34635
159526571	chr5:159526571:T:A	1.57645e-11	-1.8188	-1.30398	9.94459e-07	-1.85364	-1.31329	5.35293e-06	-1.85684	-1.3441
159526695	chr5:159526695:A:G	1.49576e-10	-0.75556	-0.117172	9.20216e-06	-0.872909	-0.0690332	5.09226e-05	-0.890406	-0.0578767
159526926	chr5:159526926:G:A	7.04419e-10	-2.2016e-10	0.676834	5.0929e-05	-2.2016e-10	0.769052	0.000310274	-2.2016e-10	0.858865
159527193	chr5:159527193:C:T	8.29763e-11	-2.2016e-10	-1.46198	5.38507e-06	-2.2016e-10	-1.47775	2.99003e-05	-2.2016e-10	-1.48072
159527264	chr5:159527264:A:G	5.0045e-11	-0.544636	-1.42298	2.9885e-06	-0.648976	-1.41763	1.68647e-05	-0.656851	-1.39652
159527415	chr5:159527415:G:A	8.0064e-11	-2.2016e-10	-1.49771	5.26522e-06	-2.2016e-10	-1.50026	2.93472e-05	-2.2016e-10	-1.49939
159528230	chr5:159528230:T:G	2.96848e-11	-0.993525	-1.49638	1.79053e-06	-1.08575	-1.49312	1.01264e-05	-1.08111	-1.48233
159528727	chr5:159528727:A:G	6.21326e-10	-2.2016e-10	0.551317	4.4183e-05	-2.2016e-10	0.626959	0.000245403	-2.2016e-10	0.624314
159528875	chr5:159528875:C:T	1.18257e-11	-1.89652	-1.51374	7.89444e-07	-1.88388	-1.51393	4.37847e-06	-1.88811	-1.51378
159529090	chr5:159529090:A:G	1.95465e-09	-2.2016e-10	1.69743	0.000122739	-2.2016e-10	1.64868	0.00100434	-2.2016e-10	2.03349
159529186	chr5:159529186:G:T	1.36992e-10	0.527303	-1.48792	9.90305e-06	0.618509	-1.48705	5.29201e-05	0.552247	-1.46205
159529763	chr5:159529763:A:G	1.69147e-11	-1.56482	-1.48754	1.10431e-06	-1.57512	-1.48704	5.89297e-06	-1.60936	-1.49547
159530045	chr5:159530045:C:T	8.39319e-11	-1.45053	-4.92792e-10	5.61307e-06	-1.43628	-4.92792e-10	3.02659e-05	-1.46857	-4.92792e-10
159530246	chr5:159530246:C:T	6.48484e-10	-2.2016e-10	0.594099	4.43966e-05	-2.2016e-10	0.631783	0.000245902	-2.2016e-10	0.626342
159530270	chr5:159530270:A:G	7.89382e-11	-2.2016e-10	-1.51187	5.20236e-06	-2.2016e-10	-1.51227	2.89692e-05	-2.2016e-10	-1.51236
159530331	chr5:159530331:T:A	8.20665e-11	-2.2016e-10	-1.47301	5.40462e-06	-2.2016e-10	-1.47413	3.05203e-05	-2.2016e-10	-1.4602
159531228	chr5:159531228:C:G	9.54993e-11	-1.32142	-4.92792e-10	5.43637e-06	-1.46827	-4.92792e-10	3.45552e-05	-1.33603	-4.92792e-10
159531246	chr5:159531246:C:T	3.03893e-11	-1.00815	-1.4583	2.16327e-06	-0.933598	-1.45616	1.24372e-05	-0.926458	-1.43144
159531490	chr5:159531490:T:C	1.80814e-11	-1.51044	-1.47521	1.18722e-06	-1.52087	-1.4689	6.29876e-06	-1.55979	-1.47844
159531731	chr5:159531731:A:G	1.01128e-10	-2.2016e-10	-1.26415	6.63682e-06	-2.2016e-10	-1.26875	3.83021e-05	-2.2016e-10	-1.23308
159532150	chr5:159532150:C:T	1.81388e-10	-0.679903	-4.92792e-10	1.29158e-05	-0.60293	-4.92792e-10	7.47017e-05	-0.565086	-4.92792e-10
159532231	chr5:159532231:A:G	9.63145e-11	-2.2016e-10	-1.31292	6.31922e-06	-2.2016e-10	-1.31778	3.52147e-05	-2.2016e-10	-1.31713
159532314	chr5:159532314:G:T	9.42544e-11	-2.2016e-10	-1.33454	6.2115e-06	-2.2016e-10	-1.33498	3.47821e-05	-2.2016e-10	-1.32949
159532721	chr5:159532721:AC:A	2.2408e-11	-1.33917	-1.43195	1.47145e-06	-1.35171	-1.42342	7.75272e-06	-1.39441	-1.43614
159532827	chr5:159532827:A:G	8.32819e-11	-2.2016e-10	-1.45831	5.50582e-06	-2.2016e-10	-1.45557	3.06438e-05	-2.2016e-10	-1.45616
159532911	chr5:159532911:G:A	2.92673e-11	-1.23993	-1.26414	2.17467e-06	-1.11864	-1.26586	1.25109e-05	-1.13638	-1.21561
159533578	chr5:159533578:C:T	8.77288e-11	-2.2016e-10	-1.40629	5.77306e-06	-2.2016e-10	-1.40818	3.28711e-05	-2.2016e-10	-1.386
159533623	chr5:159533623:T:G	9.2238e-11	-2.2016e-10	-1.35617	6.14828e-06	-2.2016e-10	-1.34521	3.60205e-05	-2.2016e-10	-1.2945
159534354	chr5:159534354:A:G	2.46199e-11	-1.87392	-0.803067	1.64355e-06	-1.83353	-0.830994	9.79617e-06	-1.84176	-0.754841
159534704	chr5:159534704:G:A	1.48817e-11	-1.69184	-1.48857	9.96072e-07	-1.67373	-1.49159	5.65908e-06	-1.65809	-1.48724
159534824	chr5:159534824:T:G	9.05964e-11	-2.2016e-10	-1.37412	5.82161e-06	-2.2016e-10	-1.3998	3.22324e-05	-2.2016e-10	-1.40562
159535069	chr5:159535069:G:A	1.58593e-11	-1.64585	-1.47094	1.12909e-06	-1.5593	-1.48067	6.1606e-06	-1.58102	-1.47939
159535154	chr5:159535154:C:T	9.43927e-11	-2.2016e-10	-1.33308	6.21906e-06	-2.2016e-10	-1.33376	3.48357e-05	-2.2016e-10	-1.32795
159535188	chr5:159535188:G:A	3.69901e-10	1.43669	-1.40399	1.77948e-05	1.12692	-1.4094	9.34305e-05	1.06639	-1.40776
159535431	chr5:159535431:A:G	5.40498e-10	-2.2016e-10	0.411952	3.84896e-05	-2.2016e-10	0.489008	0.000214417	-2.2016e-10	0.489335
159535607	chr5:159535607:A:G	4.29216e-10	1.69081	-1.50939	2.10685e-05	1.39701	-1.51061	0.000111692	1.35017	-1.51301
159536147	chr5:159536147:T:A	8.37598e-11	-2.2016e-10	-1.45259	5.5165e-06	-2.2016e-10	-1.45364	3.12569e-05	-2.2016e-10	-1.43635
159536668	chr5:159536668:A:G	9.7539e-11	0.177511	-1.4778	5.72703e-06	0.0575374	-1.47372	3.20908e-05	0.0490302	-1.45905
159537096	chr5:159537096:T:C	1.48531e-11	-1.71041	-1.47192	1.05094e-06	-1.64041	-1.47129	5.72033e-06	-1.67399	-1.46057
159537316	chr5:159537316:A:C	1.26158e-11	-1.84281	-1.50277	8.86176e-07	-1.78137	-1.50085	4.88448e-06	-1.79416	-1.49836
159537368	chr5:159537368:T:C	5.47273e-11	-1.87818	-4.92792e-10	3.75828e-06	-1.83742	-4.92792e-10	2.07508e-05	-1.84601	-4.92792e-10
159537407	chr5:159537407:T:C	8.01221e-11	-2.2016e-10	-1.49699	5.27763e-06	-2.2016e-10	-1.4979	2.93863e-05	-2.2016e-10	-1.49806
159537636	chr5:159537636:A:ACC	1.98535e-11	-1.41627	-1.4759	1.2885e-06	-1.43187	-1.47603	6.9727e-06	-1.47249	-1.4641
159537819	chr5:159537819:A:T	1.48209e-09	2.52788	-1.10721	0.000113863	2.68376	-1.11015	0.000638078	2.68157	-1.1017
159538132	chr5:159538132:G:A	1.27486e-11	-1.82764	-1.50748	9.03959e-07	-1.75657	-1.50578	4.97089e-06	-1.77112	-1.50387
159538585	chr5:159538585:C:T	9.76549e-11	-2.2016e-10	-1.2991	6.2937e-06	-2.2016e-10	-1.32183	3.50027e-05	-2.2016e-10	-1.32316
159538767	chr5:159538767:G:A	6.17447e-11	-0.354323	-1.40321	4.55909e-06	-0.241115	-1.40314	2.64686e-05	-0.233579	-1.36905
159538800	chr5:159538800:G:A	1.05253e-10	-1.76735	0.543176	8.22788e-06	-1.66715	0.613296	4.30724e-05	-1.64706	0.531358
159539897	chr5:159539897:C:T	2.20953e-11	-1.27936	-1.50581	1.5875e-06	-1.19085	-1.50837	8.40053e-06	-1.24563	-1.50467
159540076	chr5:159540076:A:T	8.5747e-11	-2.2016e-10	-1.42914	5.63412e-06	-2.2016e-10	-1.43254	3.13639e-05	-2.2016e-10	-1.43293
159540561	chr5:159540561:A:G	7.93439e-11	-2.2016e-10	-1.50675	5.2349e-06	-2.2016e-10	-1.50603	2.91569e-05	-2.2016e-10	-1.5059
159540705	chr5:159540705:T:G	8.54773e-11	-2.2016e-10	-1.43229	5.6156e-06	-2.2016e-10	-1.43583	3.12573e-05	-2.2016e-10	-1.43634
159540707	chr5:159540707:C:T	1.14075e-10	-2.2016e-10	-1.14368	7.60032e-06	-2.2016e-10	-1.13319	4.20605e-05	-2.2016e-10	-1.13948
159541461	chr5:159541461:C:T	8.40012e-11	-0.517714	-0.931994	5.17496e-06	-0.612915	-0.904634	2.63112e-05	-0.685245	-0.923348
159541646	chr5:159541646:G:C	5.55696e-11	-1.8629	-4.92792e-10	3.60668e-06	-1.87859	-4.92792e-10	2.00017e-05	-1.88277	-4.92792e-10
159542579	chr5:159542579:A:T	5.54678e-10	1.48794	-1.05009	2.57776e-05	1.15918	-1.07105	0.000147167	1.16839	-1.05541
159542898	chr5:159542898:A:G	5.57038e-11	-0.349138	-1.51135	3.28796e-06	-0.459812	-1.5113	1.67738e-05	-0.545127	-1.51364
159542902	chr5:159542902:C:G	5.48663e-11	-0.363465	-1.51217	3.24219e-06	-0.473056	-1.51208	1.65419e-05	-0.558759	-1.51394
159543195	chr5:159543195:G:A	9.91766e-11	-2.2016e-10	-1.28364	6.69383e-06	-2.2016e-10	-1.26019	3.77217e-05	-2.2016e-10	-1.24835
159543222	chr5:159543222:A:G	6.09888e-09	1.78421	1.05112	0.000346813	1.5733	1.11411	0.00212343	1.52089	1.26131
159543445	chr5:159543445:G:A	8.71497e-11	-2.2016e-10	-1.41291	5.72193e-06	-2.2016e-10	-1.41707	3.18459e-05	-2.2016e-10	-1.41768
159543624	chr5:159543624:G:T	4.18821e-10	-2.2016e-10	0.156905	2.93802e-05	-2.2016e-10	0.218939	0.000164106	-2.2016e-10	0.221926
159543831	chr5:159543831:A:G	8.75182e-11	-2.2016e-10	-1.40869	5.64987e-06	-2.2016e-10	-1.42975	3.13255e-05	-2.2016e-10	-1.43416
159544042	chr5:159544042:G:A	5.45027e-11	-1.88229	-4.92792e-10	3.71785e-06	-1.84824	-4.92792e-10	2.02715e-05	-1.86937	-4.92792e-10
159544089	chr5:159544089:T:C	1.26973e-11	-1.84406	-1.49509	8.89822e-07	-1.78621	-1.4919	4.91521e-06	-1.7974	-1.48886
159544610	chr5:159544610:C:T	8.64848e-11	-2.2016e-10	-1.42057	5.58434e-06	-2.2016e-10	-1.44141	3.09692e-05	-2.2016e-10	-1.4456
159544777	chr5:159544777:G:A	2.2575e-11	-1.34043	-1.42326	1.64748e-06	-1.23816	-1.42397	8.83807e-06	-1.29107	-1.40845
159544783	chr5:159544783:A:G	2.34193e-11	-1.31669	-1.41029	1.71242e-06	-1.21251	-1.41096	9.18557e-06	-1.26649	-1.39447
159544908	chr5:159544908:A:G	8.69038e-11	-0.270744	-1.14499	5.04095e-06	-0.382332	-1.16145	2.81962e-05	-0.389347	-1.15006
159545119	chr5:159545119:A:G	5.38713e-11	-1.89394	-4.92792e-10	3.63524e-06	-1.8707	-4.92792e-10	1.99445e-05	-1.88564	-4.92792e-10
159545392	chr5:159545392:G:T	1.23128e-11	-1.88675	-1.48315	8.41975e-07	-1.85367	-1.47972	4.66939e-06	-1.86175	-1.47581
159545524	chr5:159545524:CT:C	3.938e-09	3.37142	-0.973534	0.000291778	3.47098	-0.956364	0.00163685	3.3758	-0.853863
159545625	chr5:159545625:G:A	2.18405e-11	-1.4713	-1.32548	1.43017e-06	-1.4771	-1.32649	7.86418e-06	-1.51516	-1.30111
159546217	chr5:159546217:G:A	2.34208e-09	1.87826	-4.92792e-10	0.000135506	1.74763	-4.92792e-10	0.00075012	1.74164	-4.92792e-10
159546445	chr5:159546445:C:T	7.75917e-11	-1.52908	-4.92792e-10	6.9704e-06	-1.21971	-4.92792e-10	3.9266e-05	-1.20823	-4.92792e-10
159547294	chr5:159547294:TGA:T	1.37861e-10	-2.2016e-10	-0.954292	9.19321e-06	-2.2016e-10	-0.942916	5.09084e-05	-2.2016e-10	-0.948562
159547361	chr5:159547361:A:G	6.32457e-11	-1.73351	-4.92792e-10	4.21865e-06	-1.72187	-4.92792e-10	2.37464e-05	-1.71116	-4.92792e-10
159547366	chr5:159547366:AAGTCACAGGAAGTGACTT:A	8.68758e-11	-2.2016e-10	-1.41606	5.60819e-06	-2.2016e-10	-1.43715	3.1097e-05	-2.2016e-10	-1.44148
159547460	chr5:159547460:G:A	6.80551e-11	-1.66022	-4.92792e-10	4.86627e-06	-1.57905	-4.92792e-10	2.65668e-05	-1.59893	-4.92792e-10
159547536	chr5:159547536:GAGAT:G	4.35375e-11	-1.4965	-0.61042	2.93437e-06	-1.46155	-0.623336	1.73299e-05	-1.44443	-0.581726
159548014	chr5:159548014:G:A	7.90546e-11	-2.2016e-10	-1.5104	5.21641e-06	-2.2016e-10	-1.50957	2.89931e-05	-2.2016e-10	-1.51153
159548202	chr5:159548202:A:G	5.41898e-11	-1.88805	-4.92792e-10	3.67843e-06	-1.85889	-4.92792e-10	2.01091e-05	-1.87741	-4.92792e-10
159548655	chr5:159548655:G:A	1.90624e-10	0.836041	-1.46628	1.6063e-05	1.07762	-1.46248	8.49481e-05	1.01292	-1.44947
159548766	chr5:159548766:C:T	4.33421e-09	2.32071	0.173049	0.00019025	1.89353	0.193426	0.00118564	1.88163	0.317817
159549396	chr5:159549396:A:G	1.30168e-11	-1.84833	-1.46597	9.12777e-07	-1.79162	-1.46102	5.04596e-06	-1.80376	-1.45624
159549728	chr5:159549728:AC:A	2.52957e-09	1.93731	0.0179534	0.000135149	1.71803	0.0269719	0.000799422	1.67373	0.131567
159550126	chr5:159550126:T:C	1.01999e-10	-2.2016e-10	-1.25557	6.80925e-06	-2.2016e-10	-1.2431	3.76532e-05	-2.2016e-10	-1.25017
159550355	chr5:159550355:T:G	9.62752e-11	-2.2016e-10	-1.31333	6.21803e-06	-2.2016e-10	-1.33393	3.4296e-05	-2.2016e-10	-1.34356
159550640	chr5:159550640:G:T	9.78063e-11	-2.2016e-10	-1.29755	6.4327e-06	-2.2016e-10	-1.29999	3.70975e-05	-2.2016e-10	-1.26504
159550679	chr5:159550679:T:C	1.63529e-10	-2.2016e-10	-0.783548	1.11488e-05	-2.2016e-10	-0.750051	6.22705e-05	-2.2016e-10	-0.747101
159550818	chr5:159550818:G:A	2.22413e-11	-1.28523	-1.49336	1.63407e-06	-1.18038	-1.48992	8.53694e-06	-1.23756	-1.49663
159551253	chr5:159551253:G:A	1.30207e-11	-1.83836	-1.47564	9.1778e-07	-1.77523	-1.47195	5.06567e-06	-1.7884	-1.4677
159551636	chr5:159551636:G:A	6.07965e-09	2.60167	0.230496	0.000263235	2.17523	0.236436	0.00162071	2.15763	0.354396
159551831	chr5:159551831:T:G	7.96132e-11	-2.2016e-10	-1.50336	5.2583e-06	-2.2016e-10	-1.50157	2.92151e-05	-2.2016e-10	-1.5039
159551917	chr5:159551917:G:A	6.17828e-11	-1.75691	-4.92792e-10	4.85523e-06	-1.58132	-4.92792e-10	2.65351e-05	-1.60012	-4.92792e-10
159552312	chr5:159552312:G:A	7.90772e-11	-2.2016e-10	-1.51011	5.2292e-06	-2.2016e-10	-1.50712	2.91111e-05	-2.2016e-10	-1.50747
159552550	chr5:159552550:G:C	2.07658e-11	-1.82428	-1.02296	1.52757e-06	-1.74682	-0.990884	8.34469e-06	-1.72966	-1.02731
159552591	chr5:159552591:G:T	8.74582e-11	-2.2016e-10	-1.40938	5.73427e-06	-2.2016e-10	-1.41492	3.21197e-05	-2.2016e-10	-1.40912
159552937	chr5:159552937:A:G	2.50941e-10	-2.2016e-10	-0.355321	1.71747e-05	-2.2016e-10	-0.317945	9.66005e-05	-2.2016e-10	-0.308005
159553028	chr5:159553028:T:C	4.28823e-11	-0.642332	-1.47975	3.26451e-06	-0.496263	-1.48201	1.85669e-05	-0.493571	-1.46364
159553029	chr5:159553029:C:T	8.07545e-11	-2.2016e-10	-1.48912	5.3815e-06	-2.2016e-10	-1.47841	2.97171e-05	-2.2016e-10	-1.48687
159553216	chr5:159553216:G:A	1.75347e-11	-1.52327	-1.49308	1.15341e-06	-1.52922	-1.48943	6.15364e-06	-1.56459	-1.49695
159553467	chr5:159553467:C:T	3.35219e-10	-2.2016e-10	-0.0657547	2.40137e-05	-2.2016e-10	0.017245	0.000145145	-2.2016e-10	0.0991406
159553485	chr5:159553485:C:T	1.75505e-11	-1.52339	-1.49206	1.15058e-06	-1.53302	-1.4881	6.1301e-06	-1.56943	-1.49595
159553742	chr5:159553742:T:C	5.3362e-11	-1.11137	-0.792072	3.55831e-06	-1.09209	-0.800003	1.88552e-05	-1.18799	-0.753812
159553891	chr5:159553891:G:A	1.37354e-11	-1.82441	-1.43615	9.7573e-07	-1.75535	-1.4306	5.38701e-06	-1.76956	-1.42504
159554195	chr5:159554195:A:G	1.53997e-11	-1.6329	-1.51329	1.00738e-06	-1.6406	-1.51343	5.44293e-06	-1.67014	-1.51413
159554829	chr5:159554829:G:A	1.50006e-10	-2.2016e-10	-0.869866	9.89762e-06	-2.2016e-10	-0.869086	5.53817e-05	-2.2016e-10	-0.864341
159554841	chr5:159554841:A:G	9.38383e-11	-2.2016e-10	-1.33897	6.19247e-06	-2.2016e-10	-1.33805	3.45508e-05	-2.2016e-10	-1.33616
159554990	chr5:159554990:T:G	5.96374e-11	-1.79225	-4.92792e-10	4.09453e-06	-1.75173	-4.92792e-10	2.3056e-05	-1.74066	-4.92792e-10
159555482	chr5:159555482:C:A	6.68162e-11	-1.67859	-4.92792e-10	5.60699e-06	-1.43737	-4.92792e-10	2.99077e-05	-1.48047	-4.92792e-10
159555720	chr5:159555720:A:G	1.58566e-10	-0.81437	-4.92792e-10	1.20346e-05	-0.673593	-4.92792e-10	6.09841e-05	-0.767976	-4.92792e-10
159556011	chr5:159556011:A:G	5.54903e-11	-1.86433	-4.92792e-10	3.64245e-06	-1.86872	-4.92792e-10	2.02224e-05	-1.8718	-4.92792e-10
159556241	chr5:159556241:G:C	8.60523e-11	-1.42558	-4.92792e-10	6.23835e-06	-1.33066	-4.92792e-10	3.55222e-05	-1.30843	-4.92792e-10
159556371	chr5:159556371:A:T	6.72984e-11	-1.6714	-4.92792e-10	4.09416e-06	-1.75182	-4.92792e-10	2.42901e-05	-1.68852	-4.92792e-10
159556406	chr5:159556406:T:C	3.82312e-10	-2.2016e-10	0.0656983	2.70128e-05	-2.2016e-10	0.134931	0.000152984	-2.2016e-10	0.151743
159556795	chr5:159556795:T:G	1.35422e-11	-1.78815	-1.48658	1.01295e-06	-1.67172	-1.47679	5.58572e-06	-1.67281	-1.48557
159557085	chr5:159557085:T:C	7.35078e-11	-1.74611	0.162968	4.81178e-06	-1.79481	0.204498	2.64597e-05	-1.80462	0.201655
159557486	chr5:159557486:A:G	7.94184e-11	-2.2016e-10	-1.50581	5.23235e-06	-2.2016e-10	-1.50652	2.91378e-05	-2.2016e-10	-1.50655
159557808	chr5:159557808:T:C	1.32375e-10	-2.2016e-10	-0.994901	8.79464e-06	-2.2016e-10	-0.987239	4.91719e-05	-2.2016e-10	-0.983267
159558010	chr5:159558010:A:G	1.37266e-10	-2.2016e-10	-0.958622	9.32702e-06	-2.2016e-10	-0.928465	5.42177e-05	-2.2016e-10	-0.885581
159558197	chr5:159558197:T:C	8.39314e-11	-1.45054	-4.92792e-10	5.34113e-06	-1.48594	-4.92792e-10	3.05538e-05	-1.4591	-4.92792e-10
159558216	chr5:159558216:T:C	1.05087e-09	-2.2016e-10	1.07683	6.60883e-05	-2.2016e-10	1.02961	0.000417698	-2.2016e-10	1.15617
159558227	chr5:159558227:G:A	5.20798e-11	-1.88465	-0.0431118	3.75788e-06	-1.85401	0.016484	2.10319e-05	-1.86832	0.0357746
159558533	chr5:159558533:G:A	1.45093e-11	-1.7056	-1.50015	1.06584e-06	-1.59986	-1.49775	5.75666e-06	-1.63298	-1.49526
159558901	chr5:159558901:T:C	5.37736e-11	-1.89576	-4.92792e-10	3.60964e-06	-1.87777	-4.92792e-10	1.98564e-05	-1.89007	-4.92792e-10
159558908	chr5:159558908:G:C	4.24287e-10	1.1514	-0.981525	2.52348e-05	1.03416	-0.967314	0.000156541	1.04494	-0.870216
159559041	chr5:159559041:G:T	6.94125e-11	-1.64047	-4.92792e-10	4.57388e-06	-1.64102	-4.92792e-10	2.50272e-05	-1.65863	-4.92792e-10
159559275	chr5:159559275:G:T	7.91333e-11	-2.2016e-10	-1.5094	5.21901e-06	-2.2016e-10	-1.50907	2.90644e-05	-2.2016e-10	-1.50908
159559326	chr5:159559326:A:G	1.41375e-11	-1.7242	-1.50751	8.70607e-07	-1.79037	-1.50958	4.74024e-06	-1.81861	-1.50389
159559604	chr5:159559604:G:A	1.10323e-10	-2.2016e-10	-1.17712	7.25623e-06	-2.2016e-10	-1.17952	4.21323e-05	-2.2016e-10	-1.13777
159559629	chr5:159559629:A:G	4.01879e-11	-1.89009	-0.29688	2.78364e-06	-1.8433	-0.294321	1.64477e-05	-1.83438	-0.24402
159559783	chr5:159559783:A:G	7.30258e-11	-1.58973	-4.92792e-10	4.78445e-06	-1.59601	-4.92792e-10	2.62855e-05	-1.60957	-4.92792e-10
159559833	chr5:159559833:C:T	2.40964e-11	-1.34276	-1.35572	1.60196e-06	-1.34882	-1.34133	8.36295e-06	-1.3935	-1.36128
159559891	chr5:159559891:G:A	6.46896e-11	-1.71094	-4.92792e-10	4.67831e-06	-1.61844	-4.92792e-10	2.54536e-05	-1.64173	-4.92792e-10
159560514	chr5:159560514:C:T	1.50323e-11	-1.66824	-1.50209	1.11331e-06	-1.55433	-1.49971	5.99691e-06	-1.59005	-1.49729
159560580	chr5:159560580:A:G	5.20711e-11	-1.881	-0.0469242	3.73545e-06	-1.80644	-0.0370703	2.27946e-05	-1.80643	0.054363
159560682	chr5:159560682:A:G	7.92431e-11	-2.2016e-10	-1.50802	5.22259e-06	-2.2016e-10	-1.50839	2.90966e-05	-2.2016e-10	-1.50797
159560700	chr5:159560700:C:T	1.56217e-11	-1.66928	-1.46259	1.17148e-06	-1.54715	-1.45595	6.3124e-06	-1.58454	-1.45153
159560721	chr5:159560721:T:C	1.44235e-10	-0.909096	-4.92792e-10	1.08255e-05	-0.779473	-4.92792e-10	6.26792e-05	-0.740559	-4.92792e-10
159560725	chr5:159560725:G:A	1.00925e-10	-2.2016e-10	-1.26616	6.74768e-06	-2.2016e-10	-1.25218	3.80932e-05	-2.2016e-10	-1.23855
159561390	chr5:159561390:C:T	3.29155e-10	-2.2016e-10	-0.0840097	2.34769e-05	-2.2016e-10	-0.00536446	0.00014163	-2.2016e-10	0.0746297
159561619	chr5:159561619:A:G	1.84116e-11	-1.48313	-1.48443	1.41219e-06	-1.33535	-1.48088	7.55349e-06	-1.37948	-1.4771
159561636	chr5:159561636:C:A	8.03527e-11	-2.2016e-10	-1.49411	5.27787e-06	-2.2016e-10	-1.49786	2.94347e-05	-2.2016e-10	-1.49642
159561689	chr5:159561689:C:T	1.64593e-11	-1.68581	-1.39384	1.25906e-06	-1.54101	-1.39001	7.16016e-06	-1.51176	-1.3983
159562034	chr5:159562034:T:C	7.96546e-11	-2.2016e-10	-1.50284	5.25324e-06	-2.2016e-10	-1.50254	2.92499e-05	-2.2016e-10	-1.50271
159562479	chr5:159562479:C:T	7.92307e-11	-2.2016e-10	-1.50818	5.2243e-06	-2.2016e-10	-1.50806	2.9092e-05	-2.2016e-10	-1.50813
159563503	chr5:159563503:C:G	1.35946e-11	-1.76083	-1.51004	9.26639e-07	-1.72644	-1.51113	4.97834e-06	-1.76291	-1.51058
159563718	chr5:159563718:A:G	3.40622e-09	-2.2016e-10	2.25282	0.000212937	-2.2016e-10	2.19962	0.00181138	-2.2016e-10	2.62325
159563728	chr5:159563728:C:T	1.7603e-11	-1.8525	-1.15997	1.22013e-06	-1.81797	-1.14445	6.67033e-06	-1.81264	-1.16828
159563752	chr5:159563752:G:C	8.01428e-11	-2.2016e-10	-1.49673	5.266e-06	-2.2016e-10	-1.50011	2.93628e-05	-2.2016e-10	-1.49886
159564782	chr5:159564782:A:G	2.46517e-10	-0.635463	0.262354	1.2689e-05	-0.872349	0.251704	7.80068e-05	-0.88825	0.366456
159565545	chr5:159565545:G:A	6.15985e-11	-1.7599	-4.92792e-10	4.25716e-06	-1.71278	-4.92792e-10	2.3251e-05	-1.73224	-4.92792e-10
159565804	chr5:159565804:T:G	7.10344e-11	-1.61737	-4.92792e-10	5.00979e-06	-1.54999	-4.92792e-10	2.63856e-05	-1.60577	-4.92792e-10
159566155	chr5:159566155:G:A	6.44447e-11	-0.928006	-0.786726	5.10102e-06	-0.778296	-0.753643	3.04475e-05	-0.729271	-0.733316
159566712	chr5:159566712:G:A	2.27205e-11	-1.2432	-1.51407	1.69278e-06	-1.12095	-1.51406	9.70421e-06	-1.09217	-1.51386
159566730	chr5:159566730:A:G	1.28469e-10	-2.2016e-10	-1.02485	8.38896e-06	-2.2016e-10	-1.03446	4.65182e-05	-2.2016e-10	-1.03875
159566734	chr5:159566734:G:A	9.15047e-11	-2.2016e-10	-1.36415	6.03096e-06	-2.2016e-10	-1.36447	3.36025e-05	-2.2016e-10	-1.36399
159567621	chr5:159567621:C:G	1.3212e-11	-1.78533	-1.51408	8.60774e-07	-1.79724	-1.51406	4.7274e-06	-1.81335	-1.51186
159567873	chr5:159567873:A:G	9.28991e-11	-2.2016e-10	-1.34902	6.11802e-06	-2.2016e-10	-1.35014	3.41319e-05	-2.2016e-10	-1.34836
159567976	chr5:159567976:C:G	1.57024e-11	-1.64828	-1.47845	8.63795e-07	-1.84145	-1.46635	4.82236e-06	-1.82587	-1.47946
159568661	chr5:159568661:C:T	9.61469e-11	-2.2016e-10	-1.31466	6.41066e-06	-2.2016e-10	-1.30342	3.55235e-05	-2.2016e-10	-1.30839
159568859	chr5:159568859:G:A	1.08022e-10	-2.2016e-10	-1.1982	7.02572e-06	-2.2016e-10	-1.2118	3.91751e-05	-2.2016e-10	-1.21055
159568927	chr5:159568927:T:C	1.88548e-10	-2.2016e-10	-0.641184	1.27721e-05	-2.2016e-10	-0.614115	7.19655e-05	-2.2016e-10	-0.602402
159569280	chr5:159569280:G:A	1.31065e-10	0.163331	-1.16817	6.41614e-06	-0.125557	-1.17701	3.35884e-05	-0.21192	-1.15249
159569768	chr5:159569768:G:A	1.22493e-11	-1.88749	-1.48757	7.94262e-07	-1.89733	-1.4944	4.43643e-06	-1.8973	-1.49143
159569903	chr5:159569903:A:G	1.87307e-10	-2.2016e-10	-0.647789	1.22637e-05	-2.2016e-10	-0.654737	6.78227e-05	-2.2016e-10	-0.661693
159570612	chr5:159570612:G:A	1.44916e-11	-1.87896	-1.32801	9.67916e-07	-1.8545	-1.33949	5.17023e-06	-1.86712	-1.36855
159571271	chr5:159571271:T:A	1.14307e-10	0.256341	-1.39799	7.61892e-06	0.270367	-1.40111	3.79865e-05	0.133263	-1.37462
159571313	chr5:159571313:A:G	8.10975e-11	-2.2016e-10	-1.48489	5.35161e-06	-2.2016e-10	-1.48398	2.98193e-05	-2.2016e-10	-1.48343
159571522	chr5:159571522:T:C	1.28389e-10	0.0221434	-1.04762	6.36841e-06	-0.25288	-1.05715	3.3327e-05	-0.343884	-1.02834
159571779	chr5:159571779:A:G	7.01694e-11	-0.164239	-1.46539	6.76498e-06	0.215322	-1.46494	3.51184e-05	0.15416	-1.47402
159572344	chr5:159572344:T:A	9.44268e-11	-2.2016e-10	-1.33271	6.29149e-06	-2.2016e-10	-1.32218	3.48453e-05	-2.2016e-10	-1.32767
159572534	chr5:159572534:C:CT	3.60383e-11	-1.17623	-1.11972	1.85418e-06	-1.44279	-1.10114	1.0368e-05	-1.42072	-1.11914
159572660	chr5:159572660:C:T	2.32893e-11	-1.29728	-1.43526	2.02359e-06	-1.03323	-1.42327	1.09654e-05	-1.06251	-1.42133
159572757	chr5:159572757:G:A	1.93105e-11	-1.71282	-1.20707	1.15941e-06	-1.79284	-1.22064	6.58225e-06	-1.7926	-1.20161
159573078	chr5:159573078:T:C	2.07167e-10	-2.2016e-10	-0.547016	1.40887e-05	-2.2016e-10	-0.516011	7.93726e-05	-2.2016e-10	-0.504435
159573307	chr5:159573307:C:T	2.96112e-09	-2.2016e-10	2.11278	0.000186024	-2.2016e-10	2.06449	0.00156019	-2.2016e-10	2.47397
159573311	chr5:159573311:T:C	2.18584e-11	-1.54121	-1.25475	1.86988e-06	-1.2905	-1.245	9.01503e-06	-1.39258	-1.28712
159573446	chr5:159573446:G:A	5.57323e-11	-0.358045	-1.50193	5.2901e-06	0.00730195	-1.50285	2.7351e-05	-0.0628276	-1.50701
159573471	chr5:159573471:AG:A	5.37803e-11	-1.89563	-4.92792e-10	3.5402e-06	-1.8972	-4.92792e-10	1.97253e-05	-1.89669	-4.92792e-10
159573846	chr5:159573846:G:C	5.92151e-11	-0.738076	-1.06129	3.93064e-06	-0.768828	-1.02375	1.77732e-05	-0.887144	-1.11375
159573926	chr5:159573926:G:A	1.44463e-11	-1.73016	-1.47993	1.05176e-06	-1.62807	-1.48284	5.51567e-06	-1.69294	-1.47806
159573930	chr5:159573930:A:G	1.07904e-10	-1.49229	0.292996	7.56367e-06	-1.38746	0.249436	5.2903e-05	-1.36405	0.45392
159574011	chr5:159574011:G:T	1.5346e-10	-0.847099	-4.92792e-10	7.22388e-06	-1.18399	-4.92792e-10	5.13218e-05	-0.940473	-4.92792e-10
159574291	chr5:159574291:A:G	1.29799e-10	0.486338	-1.50089	8.62404e-06	0.493145	-1.49997	4.13566e-05	0.351288	-1.50764
159574406	chr5:159574406:T:C	3.17891e-11	-1.45492	-0.966494	2.32215e-06	-1.34657	-0.972317	1.42007e-05	-1.32134	-0.903958
159574460	chr5:159574460:C:G	8.56034e-11	-2.2016e-10	-1.43081	5.56246e-06	-2.2016e-10	-1.44534	3.09503e-05	-2.2016e-10	-1.44621
159574487	chr5:159574487:G:A	1.7652e-11	-1.70551	-1.30417	1.02286e-06	-1.86523	-1.27355	5.57841e-06	-1.85328	-1.30641
159574717	chr5:159574717:T:C	2.04689e-11	-1.56752	-1.29412	1.73104e-06	-1.3247	-1.28795	8.40782e-06	-1.42491	-1.32452
159574968	chr5:159574968:C:T	7.49933e-11	-1.56314	-4.92792e-10	5.02566e-06	-1.54682	-4.92792e-10	2.89295e-05	-1.51373	-4.92792e-10
159575303	chr5:159575303:C:T	9.19868e-11	-2.2016e-10	-1.35889	6.12378e-06	-2.2016e-10	-1.3492	3.39555e-05	-2.2016e-10	-1.35354
159575809	chr5:159575809:C:T	7.32842e-11	-0.111704	-1.47449	7.11267e-06	0.2757	-1.4752	3.6984e-05	0.215178	-1.48328
159576118	chr5:159576118:C:A	1.58087e-10	-2.2016e-10	-0.817393	1.03582e-05	-2.2016e-10	-0.823602	5.73025e-05	-2.2016e-10	-0.830245
159576712	chr5:159576712:A:G	2.29036e-11	-1.37548	-1.37376	1.40707e-06	-1.44221	-1.37766	7.43334e-06	-1.50355	-1.36907
159576814	chr5:159576814:T:G	8.51134e-11	-2.2016e-10	-1.43655	5.58454e-06	-2.2016e-10	-1.44138	3.16437e-05	-2.2016e-10	-1.42405
159577087	chr5:159577087:G:T	3.59201e-11	-1.87159	-0.427655	2.87741e-06	-1.738	-0.366484	1.4756e-05	-1.75353	-0.433412
159577384	chr5:159577384:A:G	7.51179e-10	-2.2016e-10	0.741105	4.70419e-05	-2.2016e-10	0.689659	0.000296353	-2.2016e-10	0.812962
159577629	chr5:159577629:T:A	4.44835e-11	-0.584782	-1.50064	3.11787e-06	-0.524216	-1.50001	1.54726e-05	-0.647826	-1.49169
159577715	chr5:159577715:C:G	2.6329e-11	-1.7945	-0.815371	1.78087e-06	-1.81461	-0.769667	1.02202e-05	-1.79747	-0.756753
159577751	chr5:159577751:A:T	6.86883e-11	-0.264971	-1.38599	6.52412e-06	0.104761	-1.39064	3.37565e-05	0.0463536	-1.40577
159578431	chr5:159578431:G:A	2.48112e-11	-1.32676	-1.34248	2.16234e-06	-1.06489	-1.3253	1.16091e-05	-1.10474	-1.32205
159578719	chr5:159578719:A:G	7.91483e-11	-2.2016e-10	-1.50922	5.19699e-06	-2.2016e-10	-1.5133	2.89793e-05	-2.2016e-10	-1.51201
159579048	chr5:159579048:T:C	1.60279e-11	-1.67392	-1.43229	9.4135e-07	-1.79702	-1.4248	5.26368e-06	-1.79107	-1.42669
159579086	chr5:159579086:C:T	1.88907e-11	-1.43044	-1.51143	1.38699e-06	-1.32342	-1.51083	7.91347e-06	-1.29611	-1.51392
159579320	chr5:159579320:A:G	1.73958e-11	-1.63145	-1.39286	1.00689e-06	-1.76883	-1.38568	5.63663e-06	-1.76234	-1.38697
159579350	chr5:159579350:A:G	1.86502e-11	-1.6546	-1.30008	1.1784e-06	-1.69497	-1.30226	6.38859e-06	-1.73374	-1.29033
159579642	chr5:159579642:C:T	1.2547e-11	-1.86807	-1.48298	8.24357e-07	-1.87284	-1.4817	4.62393e-06	-1.87656	-1.47079
159579646	chr5:159579646:C:T	9.52049e-11	-2.2016e-10	-1.32451	6.42318e-06	-2.2016e-10	-1.30147	3.57036e-05	-2.2016e-10	-1.30334
159579747	chr5:159579747:T:C	1.28519e-10	-2.2016e-10	-1.02447	8.19034e-06	-2.2016e-10	-1.05842	4.5568e-05	-2.2016e-10	-1.05938
159580202	chr5:159580202:C:T	6.09194e-11	-0.357472	-1.41351	5.76034e-06	0.00801972	-1.4184	2.9515e-05	-0.061778	-1.43191
159580770	chr5:159580770:C:A	3.88498e-11	-0.720668	-1.50017	3.62957e-06	-0.368332	-1.50393	1.74449e-05	-0.525572	-1.49397
159581773	chr5:159581773:A:C	3.1596e-11	-1.30719	-1.12032	2.77622e-06	-1.02829	-1.11199	1.30825e-05	-1.14586	-1.16145
159581885	chr5:159581885:A:G	2.19174e-10	-2.2016e-10	-0.490672	1.44841e-05	-2.2016e-10	-0.488329	8.03977e-05	-2.2016e-10	-0.491604
159581916	chr5:159581916:A:C	2.07168e-11	-1.80186	-1.04773	1.30837e-06	-1.88335	-1.00925	6.88646e-06	-1.8841	-1.06493
159582076	chr5:159582076:A:G	9.10134e-11	-1.63158	0.262045	6.23809e-06	-1.54596	0.215255	4.33844e-05	-1.52748	0.418988
159582266	chr5:159582266:G:A	1.89314e-11	-1.53885	-1.40087	1.35171e-06	-1.45487	-1.40514	7.03166e-06	-1.49708	-1.43109
159582393	chr5:159582393:A:G	2.34262e-11	-1.49391	-1.23278	2.03255e-06	-1.22931	-1.22278	9.70969e-06	-1.33845	-1.26701
159582398	chr5:159582398:T:A	4.5024e-10	-2.2016e-10	0.229241	3.05292e-05	-2.2016e-10	0.257303	0.00017295	-2.2016e-10	0.274416
159582400	chr5:159582400:A:G	2.35208e-10	-2.2016e-10	-0.420067	1.55261e-05	-2.2016e-10	-0.41886	8.61467e-05	-2.2016e-10	-0.422538
159582796	chr5:159582796:G:T	6.44447e-11	-1.71473	-4.92792e-10	4.31396e-06	-1.69953	-4.92792e-10	2.48984e-05	-1.66379	-4.92792e-10
159583067	chr5:159583067:T:C	1.75988e-10	-2.2016e-10	-0.710125	1.20524e-05	-2.2016e-10	-0.672116	6.78726e-05	-2.2016e-10	-0.660957
159584130	chr5:159584130:A:T	2.23165e-11	-1.89106	-0.884159	1.67865e-06	-1.79921	-0.844181	8.89978e-06	-1.81132	-0.881247
159584333	chr5:159584333:A:C	2.80707e-11	-1.68626	-0.859548	1.93632e-06	-1.60268	-0.897912	1.22105e-05	-1.58471	-0.791581
159584560	chr5:159584560:G:T	1.20614e-10	-1.60955	0.521608	8.29585e-06	-1.52116	0.475536	5.87237e-05	-1.50293	0.697188
159584691	chr5:159584691:T:C	3.60126e-09	-2.2016e-10	2.3085	0.000224565	-2.2016e-10	2.25279	0.00192281	-2.2016e-10	2.68296
159585249	chr5:159585249:C:G	6.51417e-11	-0.193141	-1.51083	6.32595e-06	0.193784	-1.5105	3.32883e-05	0.133446	-1.50683
159585281	chr5:159585281:G:A	2.98841e-11	-1.87479	-0.608423	2.36352e-06	-1.74761	-0.553617	1.22375e-05	-1.76253	-0.611557
159585287	chr5:159585287:C:T	8.16484e-11	-2.2016e-10	-1.47812	5.36702e-06	-2.2016e-10	-1.48111	2.99323e-05	-2.2016e-10	-1.47965
159585294	chr5:159585294:G:A	8.15087e-11	-1.47983	-4.92792e-10	5.30526e-06	-1.49268	-4.92792e-10	3.06105e-05	-1.45725	-4.92792e-10
159585317	chr5:159585317:T:C	1.38557e-10	-2.2016e-10	-0.949258	9.11944e-06	-2.2016e-10	-0.950972	5.27582e-05	-2.2016e-10	-0.912871
159585497	chr5:159585497:G:A	5.47089e-11	-1.87851	-4.92792e-10	3.63449e-06	-1.87091	-4.92792e-10	2.01158e-05	-1.87708	-4.92792e-10
159585571	chr5:159585571:T:C	1.75803e-11	-1.89559	-1.11816	1.23966e-06	-1.85998	-1.08656	6.64655e-06	-1.86711	-1.11738
159585586	chr5:159585586:G:A	1.56528e-10	-2.2016e-10	-0.827306	1.06933e-05	-2.2016e-10	-0.791765	6.01033e-05	-2.2016e-10	-0.782525
159585896	chr5:159585896:C:A	6.45882e-11	-0.300921	-1.41159	6.17324e-06	0.073662	-1.41482	3.19778e-05	0.0150397	-1.42859
159586021	chr5:159586021:A:T	1.33098e-11	-1.87012	-1.42192	1.02561e-06	-1.71919	-1.41691	5.41869e-06	-1.75065	-1.43809
159586038	chr5:159586038:T:G	4.68972e-11	-0.523557	-1.50902	4.31216e-06	-0.190901	-1.50904	2.2758e-05	-0.250412	-1.50326
159587048	chr5:159587048:C:T	6.75194e-11	-0.701238	-0.966886	5.11137e-06	-0.545102	-0.98481	2.47481e-05	-0.678744	-0.991098
159587259	chr5:159587259:G:A	1.06042e-09	-1.50549	2.59137	7.06991e-05	-1.39367	2.49072	0.000570537	-1.37195	2.83994
159587293	chr5:159587293:A:G	5.39814e-10	-2.2016e-10	0.410686	3.39879e-05	-2.2016e-10	0.364625	0.000213183	-2.2016e-10	0.483562
159587299	chr5:159587299:G:A	1.07522e-10	-0.0735866	-1.12925	7.35096e-06	-0.0322049	-1.13434	3.4467e-05	-0.194309	-1.14428
159587366	chr5:159587366:TTTC:T	7.94525e-11	-2.2016e-10	-1.50538	5.22579e-06	-2.2016e-10	-1.50777	2.91057e-05	-2.2016e-10	-1.50766
159587368	chr5:159587368:TC:T	8.39615e-11	-2.2016e-10	-1.45018	5.51878e-06	-2.2016e-10	-1.45322	3.07714e-05	-2.2016e-10	-1.452
159587459	chr5:159587459:A:T	2.2447e-10	-2.2016e-10	-0.466796	1.54902e-05	-2.2016e-10	-0.421175	8.7463e-05	-2.2016e-10	-0.407374
159587480	chr5:159587480:C:T	7.27957e-11	-1.59288	-4.92792e-10	5.24807e-06	-1.50352	-4.92792e-10	2.97182e-05	-1.48683	-4.92792e-10
159587724	chr5:159587724:G:C	5.41359e-10	-2.2016e-10	0.413544	3.38204e-05	-2.2016e-10	0.359684	0.000211762	-2.2016e-10	0.476876
159588111	chr5:159588111:C:T	5.93333e-11	-1.7736	-0.023767	3.6876e-06	-1.80572	-0.05068	2.11831e-05	-1.83113	0.00574426
159588112	chr5:159588112:G:A	1.71433e-10	-2.2016e-10	-0.736348	1.1747e-05	-2.2016e-10	-0.697786	6.61541e-05	-2.2016e-10	-0.686602
159588241	chr5:159588241:G:A	1.17729e-10	0.365781	-1.47793	1.21192e-05	0.813645	-1.48023	6.24451e-05	0.743728	-1.48803
159588732	chr5:159588732:G:T	8.19457e-11	-2.2016e-10	-1.47448	5.38987e-06	-2.2016e-10	-1.47686	3.00453e-05	-2.2016e-10	-1.47588
159588794	chr5:159588794:A:C	8.77291e-11	-2.2016e-10	-1.40629	5.92376e-06	-2.2016e-10	-1.38241	3.31329e-05	-2.2016e-10	-1.37806
159589049	chr5:159589049:G:A	8.28899e-11	-2.2016e-10	-1.46302	5.45127e-06	-2.2016e-10	-1.46553	3.03876e-05	-2.2016e-10	-1.46455
159589100	chr5:159589100:T:C	8.12386e-11	-2.2016e-10	-1.48315	5.34459e-06	-2.2016e-10	-1.4853	2.97897e-05	-2.2016e-10	-1.48443
159589416	chr5:159589416:A:C	2.38917e-11	-1.2198	-1.48721	2.15256e-06	-0.904479	-1.49024	1.09176e-05	-0.999371	-1.48884
159590054	chr5:159590054:A:C	1.39863e-11	-1.86054	-1.38192	8.88549e-07	-1.88834	-1.39121	4.97647e-06	-1.88701	-1.38686
159590089	chr5:159590089:T:C	1.30183e-11	-1.88473	-1.42945	8.64379e-07	-1.88068	-1.42645	4.86029e-06	-1.88259	-1.4149
159590152	chr5:159590152:T:C	1.78788e-11	-1.83027	-1.16666	1.09996e-06	-1.88549	-1.18062	6.39431e-06	-1.87734	-1.14584
159590423	chr5:159590423:G:T	1.24072e-11	-1.87981	-1.48245	7.98111e-07	-1.89641	-1.49047	4.46112e-06	-1.89605	-1.48714
159591152	chr5:159591152:T:A	8.00623e-11	-2.2016e-10	-1.49773	5.27926e-06	-2.2016e-10	-1.4976	2.94003e-05	-2.2016e-10	-1.49758
159591323	chr5:159591323:C:T	1.76498e-10	-2.2016e-10	-0.707231	1.21089e-05	-2.2016e-10	-0.667437	6.81528e-05	-2.2016e-10	-0.656837
159591396	chr5:159591396:A:T	8.9994e-11	-0.70957	-0.671226	6.80039e-06	-0.556849	-0.687552	3.28595e-05	-0.693952	-0.692397
159591700	chr5:159591700:C:T	1.99401e-11	-1.89222	-0.995587	1.48364e-06	-1.80367	-0.963218	7.89682e-06	-1.81522	-0.996907
159592188	chr5:159592188:A:G	4.48929e-11	-0.912177	-1.16408	4.63647e-06	-0.443976	-1.18345	2.21659e-05	-0.603919	-1.17611
159592505	chr5:159592505:G:T	4.33028e-11	-1.56309	-0.54923	2.68334e-06	-1.63578	-0.53854	1.48651e-05	-1.68917	-0.490402
159592975	chr5:159592975:G:A	2.66474e-11	-1.89634	-0.701511	1.95962e-06	-1.82702	-0.661605	1.03439e-05	-1.83694	-0.705256
159593371	chr5:159593371:G:C	1.92429e-10	-2.2016e-10	-0.62081	1.32469e-05	-2.2016e-10	-0.577618	7.46969e-05	-2.2016e-10	-0.565151
159593403	chr5:159593403:A:T	8.39095e-11	-2.2016e-10	-1.4508	5.5138e-06	-2.2016e-10	-1.45413	3.07515e-05	-2.2016e-10	-1.45265
159593427	chr5:159593427:G:A	3.17609e-11	-1.87736	-0.544941	2.50093e-06	-1.75502	-0.489694	1.29347e-05	-1.76903	-0.549648
159593527	chr5:159593527:A:G	4.03143e-10	-2.2016e-10	0.118753	2.68481e-05	-2.2016e-10	0.128816	0.000151649	-2.2016e-10	0.142982
159593745	chr5:159593745:GC:G	7.83821e-11	-1.51894	-4.92792e-10	6.18546e-06	-1.33918	-4.92792e-10	3.35873e-05	-1.36444	-4.92792e-10
159593933	chr5:159593933:G:A	8.4162e-11	-2.2016e-10	-1.44779	5.53046e-06	-2.2016e-10	-1.45111	3.08451e-05	-2.2016e-10	-1.44961
159594321	chr5:159594321:C:T	9.74898e-11	-2.2016e-10	-1.30079	6.36354e-06	-2.2016e-10	-1.3108	3.64088e-05	-2.2016e-10	-1.28378
159594426	chr5:159594426:T:C	1.23197e-11	-1.87756	-1.49178	7.92843e-07	-1.8958	-1.49771	4.42919e-06	-1.89524	-1.49513
159594524	chr5:159594524:G:A	1.00617e-09	-1.56178	2.59515	6.65785e-05	-1.45762	2.49463	0.000536696	-1.43714	2.84398
159594576	chr5:159594576:G:A	4.88737e-11	-1.51827	-0.473033	3.00979e-06	-1.59768	-0.461831	1.66235e-05	-1.6549	-0.412875
159594734	chr5:159594734:G:A	9.55035e-11	-2.2016e-10	-1.32138	6.3264e-06	-2.2016e-10	-1.31665	3.52375e-05	-2.2016e-10	-1.31648
159595227	chr5:159595227:G:C	1.21525e-11	-1.88615	-1.49685	7.97398e-07	-1.89731	-1.49047	4.42803e-06	-1.89723	-1.4934
159595268	chr5:159595268:G:A	4.68923e-11	-1.54091	-0.491776	2.89228e-06	-1.61816	-0.481175	1.59994e-05	-1.67381	-0.432227
159595377	chr5:159595377:A:G	1.08556e-10	-2.2016e-10	-1.19328	7.21458e-06	-2.2016e-10	-1.18528	3.78992e-05	-2.2016e-10	-1.24366
159595569	chr5:159595569:C:A	2.72653e-09	-2.2016e-10	2.03025	0.000164242	-2.2016e-10	1.93996	0.00126095	-2.2016e-10	2.26103
159595797	chr5:159595797:G:A	2.03979e-10	-2.2016e-10	-0.562522	1.3465e-05	-2.2016e-10	-0.561287	7.87596e-05	-2.2016e-10	-0.512189
159595996	chr5:159595996:C:T	2.59096e-11	-1.47946	-1.14647	2.30219e-06	-1.19213	-1.13539	1.10154e-05	-1.31892	-1.16038
159596038	chr5:159596038:T:C	2.69326e-11	-1.4596	-1.1276	2.40826e-06	-1.16586	-1.11662	1.14792e-05	-1.29676	-1.1413
159596160	chr5:159596160:C:T	5.24634e-11	-1.55982	-0.3606	3.66832e-06	-1.45792	-0.40373	2.21325e-05	-1.43784	-0.343701
159596275	chr5:159596275:C:T	4.71285e-11	-1.54883	-0.478834	2.91622e-06	-1.62339	-0.467705	1.61453e-05	-1.67872	-0.418246
159596434	chr5:159596434:C:T	9.54308e-11	-2.2016e-10	-1.32214	6.31045e-06	-2.2016e-10	-1.31917	3.61048e-05	-2.2016e-10	-1.29216
159596474	chr5:159596474:G:T	8.48105e-11	-2.2016e-10	-1.44012	5.57198e-06	-2.2016e-10	-1.44363	3.10673e-05	-2.2016e-10	-1.44243
159596606	chr5:159596606:T:C	3.06205e-11	-1.04675	-1.41211	3.11224e-06	-0.604805	-1.42123	1.47397e-05	-0.75699	-1.43106
159596651	chr5:159596651:C:G	8.66328e-11	-2.2016e-10	-1.41886	5.73078e-06	-2.2016e-10	-1.41553	3.19162e-05	-2.2016e-10	-1.41548
159596693	chr5:159596693:T:G	1.23469e-11	-1.8617	-1.50543	7.94615e-07	-1.88902	-1.50225	4.42543e-06	-1.88783	-1.5034
159597025	chr5:159597025:G:A	1.00066e-10	0.158963	-1.43367	1.0129e-05	0.5908	-1.43677	5.20631e-05	0.522434	-1.44857
159597037	chr5:159597037:G:T	8.64585e-11	-2.2016e-10	-1.42087	5.67226e-06	-2.2016e-10	-1.42579	3.16283e-05	-2.2016e-10	-1.42454
159597175	chr5:159597175:C:T	8.6139e-11	-0.72463	-0.699947	6.54949e-06	-0.568066	-0.713927	3.16658e-05	-0.702546	-0.720806
159597274	chr5:159597274:G:T	6.99532e-11	-0.694889	-0.937823	5.35471e-06	-0.530181	-0.953223	2.5866e-05	-0.665596	-0.960063
159597332	chr5:159597332:G:C	7.27066e-11	-1.59411	-4.92792e-10	5.2456e-06	-1.50399	-4.92792e-10	2.97087e-05	-1.48715	-4.92792e-10
159597436	chr5:159597436:C:T	9.16998e-11	-0.697657	-0.664361	6.97147e-06	-0.541157	-0.678397	3.3667e-05	-0.67642	-0.685651
159597530	chr5:159597530:C:T	7.53457e-11	-1.55845	-4.92792e-10	5.07252e-06	-1.53754	-4.92792e-10	2.92153e-05	-1.5039	-4.92792e-10
159597731	chr5:159597731:T:C	2.83345e-11	-1.41669	-1.11977	2.6295e-06	-1.08217	-1.11242	1.17963e-05	-1.23187	-1.17894
159597758	chr5:159597758:C:T	1.46465e-11	-1.8702	-1.32614	9.5578e-07	-1.89066	-1.31594	5.39054e-06	-1.89446	-1.29948
159597899	chr5:159597899:T:C	9.2999e-11	0.111043	-1.45899	9.34771e-06	0.535909	-1.46216	4.82468e-05	0.469236	-1.4715
159598358	chr5:159598358:G:A	2.30376e-10	-2.2016e-10	-0.440825	1.60055e-05	-2.2016e-10	-0.388447	8.85914e-05	-2.2016e-10	-0.394554
159598515	chr5:159598515:T:C	2.46974e-10	-2.2016e-10	-0.371256	1.72311e-05	-2.2016e-10	-0.314663	9.53645e-05	-2.2016e-10	-0.320883
159598709	chr5:159598709:G:T	2.23189e-11	-1.33097	-1.44413	1.55032e-06	-1.27822	-1.4447	7.7039e-06	-1.37549	-1.46138
159599212	chr5:159599212:AT:A	2.68914e-11	-1.09212	-1.49661	2.43882e-06	-0.778609	-1.49126	1.31053e-05	-0.815269	-1.4903
159599343	chr5:159599343:A:G	1.51374e-10	-2.2016e-10	-0.860787	9.95436e-06	-2.2016e-10	-0.86337	6.095e-05	-2.2016e-10	-0.768536
159599605	chr5:159599605:C:T	7.91763e-11	-2.2016e-10	-1.50886	5.2391e-06	-2.2016e-10	-1.50523	2.91844e-05	-2.2016e-10	-1.50495
159599682	chr5:159599682:A:C	3.27663e-11	-1.40327	-0.987867	2.90687e-06	-1.11962	-0.974684	1.3806e-05	-1.24861	-1.00488
159599704	chr5:159599704:A:G	3.22341e-11	-1.41962	-0.987896	2.85175e-06	-1.13919	-0.974262	1.3571e-05	-1.26626	-1.0044
159600371	chr5:159600371:C:T	1.2672e-10	-2.2016e-10	-1.03856	8.08469e-06	-2.2016e-10	-1.07141	4.50337e-05	-2.2016e-10	-1.07118
159600478	chr5:159600478:G:T	1.81625e-10	-2.2016e-10	-0.678594	1.19795e-05	-2.2016e-10	-0.678186	6.86419e-05	-2.2016e-10	-0.649686
159600514	chr5:159600514:G:A	3.55782e-09	-2.2016e-10	2.29637	0.000221995	-2.2016e-10	2.24127	0.0019025	-2.2016e-10	2.67233
159600577	chr5:159600577:A:G	5.6968e-10	-2.2016e-10	0.464537	3.55914e-05	-2.2016e-10	0.410722	0.00022309	-2.2016e-10	0.528984
159601411	chr5:159601411:G:T	2.6932e-11	-1.53365	-1.05357	2.35509e-06	-1.26318	-1.04163	1.13064e-05	-1.38374	-1.06948
159601597	chr5:159601597:T:C	8.67191e-11	-2.2016e-10	-1.41786	5.73653e-06	-2.2016e-10	-1.41453	3.1948e-05	-2.2016e-10	-1.41448
159602077	chr5:159602077:A:C	8.83696e-11	-2.2016e-10	-1.39901	5.84759e-06	-2.2016e-10	-1.39535	3.25671e-05	-2.2016e-10	-1.39529
159602117	chr5:159602117:G:A	2.99317e-11	-1.00563	-1.47599	1.90152e-06	-1.04574	-1.47299	9.29777e-06	-1.16185	-1.48697
159602825	chr5:159602825:T:C	7.26735e-11	-0.308132	-1.28643	4.97544e-06	-0.272528	-1.28434	2.31039e-05	-0.426771	-1.31182
159602935	chr5:159602935:A:G	7.33235e-11	-0.329492	-1.25617	5.0174e-06	-0.294172	-1.2543	2.32774e-05	-0.447341	-1.28377
159603169	chr5:159603169:C:A	1.82097e-11	-1.895	-1.08358	1.33415e-06	-1.81738	-1.05571	7.11984e-06	-1.82859	-1.08711
159603327	chr5:159603327:C:T	1.86763e-10	-2.2016e-10	-0.6507	1.28377e-05	-2.2016e-10	-0.608994	7.23941e-05	-2.2016e-10	-0.596464
159603587	chr5:159603587:G:A	7.02504e-11	-1.62847	-4.92792e-10	5.04571e-06	-1.54284	-4.92792e-10	2.85509e-05	-1.5269	-4.92792e-10
159603961	chr5:159603961:C:T	5.24353e-11	-1.54288	-0.378083	3.67955e-06	-1.43775	-0.420837	2.2195e-05	-1.41724	-0.361479
159604257	chr5:159604257:A:G	8.01834e-11	-2.2016e-10	-1.49622	5.28728e-06	-2.2016e-10	-1.49608	2.94449e-05	-2.2016e-10	-1.49607
159604283	chr5:159604283:A:G	2.70028e-11	-1.47491	-1.10969	1.68911e-06	-1.52108	-1.11609	1.0151e-05	-1.48633	-1.07468
159604366	chr5:159604366:G:A	8.51324e-11	0.00879684	-1.44513	8.55659e-06	0.433695	-1.44837	4.40195e-05	0.365238	-1.45919
159604636	chr5:159604636:G:A	3.75956e-09	-2.2016e-10	2.35152	0.00023548	-2.2016e-10	2.30025	0.00201685	-2.2016e-10	2.7307
159605429	chr5:159605429:A:G	4.75947e-11	-1.54035	-0.477468	2.91317e-06	-1.61694	-0.4752	1.61996e-05	-1.67221	-0.421392
159605508	chr5:159605508:C:T	1.5105e-10	-0.201635	-0.661294	1.03144e-05	-0.165055	-0.662782	4.83837e-05	-0.324051	-0.675376
159605539	chr5:159605539:C:T	3.39188e-11	-1.1823	-1.17427	2.23773e-06	-1.18488	-1.17104	1.09753e-05	-1.29588	-1.18706
159606323	chr5:159606323:AC:A	3.79851e-09	-2.2016e-10	2.36182	0.000237064	-2.2016e-10	2.30695	0.0020386	-2.2016e-10	2.74143
159606619	chr5:159606619:T:A	2.83442e-11	-1.48587	-1.05025	2.51434e-06	-1.20107	-1.0383	1.20032e-05	-1.32827	-1.06515
159607130	chr5:159607130:T:C	5.14873e-11	-1.60431	-0.334898	3.57987e-06	-1.50818	-0.377872	2.15819e-05	-1.48924	-0.317492
159607481	chr5:159607481:T:A	2.54506e-11	-1.1535	-1.4903	2.28315e-06	-0.851671	-1.48415	1.2296e-05	-0.886285	-1.48303
159607496	chr5:159607496:A:C	1.56053e-11	-1.62404	-1.50889	9.50922e-07	-1.70167	-1.51003	5.41177e-06	-1.68067	-1.50935
159608176	chr5:159608176:A:G	1.5858e-10	-2.2016e-10	-0.814277	1.04324e-05	-2.2016e-10	-0.816465	6.4099e-05	-2.2016e-10	-0.71816
159608616	chr5:159608616:G:A	2.24978e-10	-2.2016e-10	-0.464536	1.55479e-05	-2.2016e-10	-0.417455	8.78287e-05	-2.2016e-10	-0.4032
159608697	chr5:159608697:A:G	1.14446e-10	-2.2016e-10	-1.14043	7.19528e-06	-2.2016e-10	-1.18796	3.95719e-05	-2.2016e-10	-1.20047
159609291	chr5:159609291:G:A	3.1711e-11	-1.40891	-1.01496	2.9534e-06	-1.07235	-1.00608	1.30955e-05	-1.22503	-1.08129
159609596	chr5:159609596:A:G	8.8493e-11	-2.2016e-10	-1.39762	5.78822e-06	-2.2016e-10	-1.40556	3.28995e-05	-2.2016e-10	-1.38513
159609682	chr5:159609682:ACGGCTC:A	1.25769e-10	-0.229537	-0.816553	8.59374e-06	-0.191737	-0.81861	4.04231e-05	-0.349136	-0.830052
159609689	chr5:159609689:ACCCT:A	1.13565e-10	-0.30825	-0.839917	7.75367e-06	-0.271387	-0.841827	3.66157e-05	-0.424954	-0.853158
159609704	chr5:159609704:A:G	1.29796e-10	-0.225437	-0.789135	8.85045e-06	-0.189973	-0.790939	4.16352e-05	-0.346904	-0.802739
159609923	chr5:159609923:T:C	1.22728e-11	-1.88868	-1.48447	8.18179e-07	-1.87709	-1.48497	4.52523e-06	-1.88485	-1.48408
159610121	chr5:159610121:T:A	4.75144e-11	-1.56267	-0.456835	2.92919e-06	-1.63608	-0.450577	1.62875e-05	-1.68959	-0.398604
159610285	chr5:159610285:T:C	1.29032e-10	-0.216528	-0.803952	8.8188e-06	-0.178437	-0.806058	4.14244e-05	-0.336908	-0.817811
159610447	chr5:159610447:C:T	3.79851e-09	-2.2016e-10	2.36182	0.000237064	-2.2016e-10	2.30695	0.0020386	-2.2016e-10	2.74143
159610547	chr5:159610547:G:T	3.79557e-09	-2.2016e-10	2.36105	0.000236875	-2.2016e-10	2.30615	0.00203684	-2.2016e-10	2.74057
159611102	chr5:159611102:T:G	3.14208e-11	-0.927776	-1.50529	1.98559e-06	-0.971714	-1.50375	9.73676e-06	-1.09262	-1.51006
159611112	chr5:159611112:A:G	3.09015e-11	-1.7648	-0.684929	2.04589e-06	-1.80135	-0.644197	1.17858e-05	-1.78322	-0.628473
159611241	chr5:159611241:C:T	8.11288e-11	-2.2016e-10	-1.4845	5.30619e-06	-2.2016e-10	-1.49251	2.95463e-05	-2.2016e-10	-1.49263
159611383	chr5:159611383:G:A	8.7134e-11	-2.2016e-10	-1.41309	5.6959e-06	-2.2016e-10	-1.42163	3.17122e-05	-2.2016e-10	-1.42189
159611651	chr5:159611651:T:C	8.69003e-11	-2.2016e-10	-1.41578	5.7487e-06	-2.2016e-10	-1.41241	3.2015e-05	-2.2016e-10	-1.41238
159611691	chr5:159611691:A:G	2.63886e-11	-1.48015	-1.12746	2.34533e-06	-1.19217	-1.11679	1.12052e-05	-1.32074	-1.14147
159611796	chr5:159611796:T:C	1.46459e-11	-1.84921	-1.34717	9.47014e-07	-1.89427	-1.32156	5.15251e-06	-1.8965	-1.3426
159611980	chr5:159611980:A:T	2.70941e-11	-1.46928	-1.11194	2.40795e-06	-1.18149	-1.10111	1.14882e-05	-1.31097	-1.1263
159612111	chr5:159612111:G:A	1.45527e-11	-1.85035	-1.35241	9.41998e-07	-1.89391	-1.32723	5.1261e-06	-1.8963	-1.34795
159612310	chr5:159612310:G:A	1.61584e-11	-1.89297	-1.20513	1.1399e-06	-1.85971	-1.17072	6.11475e-06	-1.86742	-1.20047
159612450	chr5:159612450:G:A	1.43355e-11	-1.85617	-1.36163	9.34405e-07	-1.89212	-1.33711	5.08403e-06	-1.89523	-1.35726
159612594	chr5:159612594:GCCAACATGGTGAAAC:G	1.80472e-11	-1.89109	-1.09646	1.27311e-06	-1.86467	-1.05524	6.80242e-06	-1.87181	-1.0895
159612870	chr5:159612870:A:G	5.07381e-11	-1.62459	-0.32927	3.51885e-06	-1.53076	-0.372488	2.12017e-05	-1.51252	-0.311988
159613183	chr5:159613183:C:T	1.40847e-11	-1.85251	-1.38293	9.12687e-07	-1.89328	-1.35946	4.97397e-06	-1.89597	-1.3784
159613336	chr5:159613336:A:G	1.49422e-11	-1.7878	-1.38856	1.02533e-06	-1.74469	-1.39168	5.42961e-06	-1.77042	-1.4163
159613349	chr5:159613349:T:C	2.06167e-10	-2.2016e-10	-0.551852	1.42076e-05	-2.2016e-10	-0.507606	7.88483e-05	-2.2016e-10	-0.511064
159613379	chr5:159613379:C:T	1.4105e-11	-1.84915	-1.38486	9.0995e-07	-1.89424	-1.3615	4.96183e-06	-1.89648	-1.38033
159613382	chr5:159613382:A:C	1.60626e-11	-1.89008	-1.21397	1.12427e-06	-1.86685	-1.1774	6.03713e-06	-1.87375	-1.20691
159613527	chr5:159613527:A:G	1.40938e-11	-1.84874	-1.38607	9.0858e-07	-1.89438	-1.36287	4.95518e-06	-1.89654	-1.38161
159613557	chr5:159613557:A:G	8.49531e-11	-2.2016e-10	-1.43844	5.58087e-06	-2.2016e-10	-1.44204	3.11172e-05	-2.2016e-10	-1.44083
159613679	chr5:159613679:C:T	1.40222e-11	-1.85838	-1.38151	9.15901e-07	-1.89127	-1.35795	4.98728e-06	-1.8947	-1.377
159613810	chr5:159613810:G:A	1.37744e-10	-0.120952	-0.83419	1.02667e-05	-0.0223364	-0.810143	4.58252e-05	-0.20747	-0.846286
159613920	chr5:159613920:G:C	1.41883e-11	-1.84519	-1.38293	9.10998e-07	-1.89513	-1.35946	4.96927e-06	-1.89691	-1.3784
159613941	chr5:159613941:C:T	7.94821e-11	-2.2016e-10	-1.50501	5.22034e-06	-2.2016e-10	-1.50882	2.90641e-05	-2.2016e-10	-1.50909
159614113	chr5:159614113:C:T	7.8766e-11	-2.2016e-10	-1.51406	5.19755e-06	-2.2016e-10	-1.51319	2.89233e-05	-2.2016e-10	-1.51394
159614669	chr5:159614669:C:T	1.22545e-10	-0.531546	-0.540513	8.61377e-06	-0.501279	-0.506739	3.94319e-05	-0.647856	-0.556158
159614805	chr5:159614805:C:T	1.23828e-11	-1.89651	-1.46772	8.19757e-07	-1.89505	-1.46508	4.60318e-06	-1.8958	-1.45604
159615085	chr5:159615085:G:A	1.45997e-11	-1.85628	-1.34326	9.53766e-07	-1.89202	-1.3167	5.1822e-06	-1.89517	-1.33819
159615236	chr5:159615236:A:G	8.77408e-11	-2.2016e-10	-1.40615	5.82643e-06	-2.2016e-10	-1.39898	3.25275e-05	-2.2016e-10	-1.3965
159615304	chr5:159615304:T:A	1.58907e-11	-1.86682	-1.24798	1.06069e-06	-1.88729	-1.21517	5.72615e-06	-1.89184	-1.24171
159615338	chr5:159615338:C:T	1.64946e-11	-1.88567	-1.19184	1.14394e-06	-1.8705	-1.15641	6.14853e-06	-1.87799	-1.18438
159615505	chr5:159615505:T:C	1.41808e-11	-1.85811	-1.37054	9.26641e-07	-1.89146	-1.34611	5.04211e-06	-1.89478	-1.36599
159615645	chr5:159615645:C:T	5.361e-11	-1.57143	-0.327378	3.75041e-06	-1.46891	-0.370606	2.26372e-05	-1.44894	-0.31005
159615654	chr5:159615654:T:C	2.59149e-11	-1.5006	-1.12512	2.28272e-06	-1.22201	-1.114	1.09463e-05	-1.34677	-1.13882
159615742	chr5:159615742:A:G	5.31388e-11	-1.58092	-0.326707	3.71206e-06	-1.47985	-0.369947	2.24e-05	-1.46018	-0.309349
159615854	chr5:159615854:T:A	1.41426e-11	-1.85297	-1.37838	9.17204e-07	-1.89317	-1.35463	4.9971e-06	-1.89586	-1.37387
159615994	chr5:159615994:C:G	1.41946e-11	-1.84949	-1.37819	9.1651e-07	-1.89415	-1.35441	4.99528e-06	-1.89642	-1.37368
159616240	chr5:159616240:G:A	1.4451e-11	-1.85723	-1.35254	9.44614e-07	-1.89173	-1.32663	5.13475e-06	-1.89496	-1.34759
159616259	chr5:159616259:C:T	5.34855e-11	-1.56856	-0.332563	3.74169e-06	-1.46606	-0.375784	2.25791e-05	-1.44617	-0.315397
159616284	chr5:159616284:TGCTCCAATA:T	1.22773e-11	-1.87513	-1.49766	7.88786e-07	-1.89522	-1.50342	4.40585e-06	-1.89459	-1.50107
159616323	chr5:159616323:C:T	1.4516e-11	-1.84733	-1.35795	9.36237e-07	-1.89472	-1.33255	5.097e-06	-1.89671	-1.35323
159616377	chr5:159616377:C:A	3.40613e-10	-2.2016e-10	-0.0497909	2.33992e-05	-2.2016e-10	-0.00867672	0.00013255	-2.2016e-10	0.00837111
159616646	chr5:159616646:G:A	5.35161e-11	-1.57237	-0.328185	3.74184e-06	-1.47039	-0.371415	2.25822e-05	-1.45055	-0.310874
159616662	chr5:159616662:C:T	1.73365e-11	-1.53775	-1.48997	1.03744e-06	-1.63223	-1.49239	5.93575e-06	-1.60662	-1.49097
159616728	chr5:159616728:T:G	7.86422e-11	-1.09972	-0.415915	8.20294e-06	-0.647911	-0.408977	3.78597e-05	-0.811516	-0.433187
159616745	chr5:159616745:C:G	5.36844e-11	-1.56923	-0.328185	3.7555e-06	-1.46674	-0.371415	2.26665e-05	-1.44683	-0.310874
159616822	chr5:159616822:A:G	7.79578e-11	-1.10834	-0.416034	8.11615e-06	-0.65827	-0.409254	3.74861e-05	-0.820992	-0.433627
159616859	chr5:159616859:C:T	7.20893e-11	-1.60263	-4.92792e-10	5.20417e-06	-1.51192	-4.92792e-10	2.94725e-05	-1.49513	-4.92792e-10
159616975	chr5:159616975:C:T	3.06921e-11	-1.45661	-0.999926	2.74678e-06	-1.16567	-0.985283	1.30187e-05	-1.29691	-1.0153
159617005	chr5:159617005:C:T	5.44803e-11	-1.56076	-0.321943	3.81523e-06	-1.45707	-0.365311	2.30356e-05	-1.43693	-0.304615
159617312	chr5:159617312:A:G	1.22145e-10	0.433285	-1.50862	1.26041e-05	0.881238	-1.50859	6.54087e-05	0.806792	-1.50473
159617471	chr5:159617471:G:A	1.57502e-11	-1.6165	-1.50719	9.5821e-07	-1.69548	-1.50859	5.45602e-06	-1.6741	-1.50778
159617478	chr5:159617478:G:A	5.31619e-11	-1.57901	-0.328185	3.71466e-06	-1.47768	-0.371415	2.24154e-05	-1.45797	-0.310874
159617492	chr5:159617492:T:C	1.57398e-11	-1.61774	-1.50661	9.57707e-07	-1.69652	-1.50807	5.45305e-06	-1.6752	-1.50722
159617519	chr5:159617519:T:A	1.26867e-10	0.473508	-1.51091	1.31578e-05	0.926529	-1.51089	6.77113e-05	0.849575	-1.51291
159617861	chr5:159617861:C:T	1.42702e-11	-1.77693	-1.44544	8.76071e-07	-1.84135	-1.45234	4.9267e-06	-1.84042	-1.4435
159617935	chr5:159617935:GCCT:G	1.57664e-11	-1.617	-1.50566	9.59114e-07	-1.69591	-1.50722	5.46154e-06	-1.67455	-1.50631
159618106	chr5:159618106:G:T	1.23045e-11	-1.86991	-1.50067	7.88469e-07	-1.89344	-1.5056	4.40398e-06	-1.89257	-1.50351
159618329	chr5:159618329:A:G	4.79226e-11	-1.52442	-0.486533	2.9402e-06	-1.60226	-0.480646	1.63006e-05	-1.65833	-0.429055
159618351	chr5:159618351:G:A	1.57555e-11	-1.61782	-1.50553	9.58569e-07	-1.6966	-1.5071	5.45827e-06	-1.67527	-1.50618
159618460	chr5:159618460:A:C	5.68605e-10	-2.2016e-10	0.462647	3.55219e-05	-2.2016e-10	0.408769	0.000222643	-2.2016e-10	0.52698
159618673	chr5:159618673:T:C	1.89795e-11	-1.89069	-1.04649	1.41403e-06	-1.7969	-1.01804	7.5271e-06	-1.8092	-1.05088
159618683	chr5:159618683:A:C	2.33718e-11	-1.89394	-0.83507	1.73333e-06	-1.81139	-0.79994	9.16207e-06	-1.82271	-0.840805
159618695	chr5:159618695:T:C	5.57073e-11	-1.60876	-0.251666	3.87455e-06	-1.51019	-0.296761	2.34055e-05	-1.49104	-0.234581
159618978	chr5:159618978:A:G	5.96198e-11	-1.61944	-0.173108	4.13705e-06	-1.5219	-0.219497	2.50162e-05	-1.50366	-0.155407
159618986	chr5:159618986:C:A	3.37844e-11	-1.39874	-0.961804	3.15836e-06	-1.0558	-0.955532	1.39317e-05	-1.2093	-1.03513
159619057	chr5:159619057:G:A	8.32454e-11	-2.2016e-10	-1.45875	5.47173e-06	-2.2016e-10	-1.46179	3.05034e-05	-2.2016e-10	-1.46075
159619089	chr5:159619089:G:A	3.12833e-10	-2.2016e-10	-0.134868	2.12897e-05	-2.2016e-10	-0.103156	0.000120145	-2.2016e-10	-0.0898869
159619171	chr5:159619171:G:A	8.17914e-11	-2.2016e-10	-1.47637	5.39808e-06	-2.2016e-10	-1.47534	3.0083e-05	-2.2016e-10	-1.47463
159619482	chr5:159619482:C:T	1.32892e-10	-2.2016e-10	-0.991001	8.9878e-06	-2.2016e-10	-0.965513	5.04425e-05	-2.2016e-10	-0.957756
159619612	chr5:159619612:T:C	4.79205e-11	-1.47196	-0.539035	3.48063e-06	-1.40961	-0.50456	1.66081e-05	-1.504	-0.564699
159619850	chr5:159619850:A:T	5.42611e-10	-2.2016e-10	0.415853	3.41597e-05	-2.2016e-10	0.369668	0.000214302	-2.2016e-10	0.488798
159619874	chr5:159619874:C:T	3.42762e-10	-0.0435032	-4.92792e-10	1.57188e-05	-0.406522	-4.92792e-10	0.000115729	-0.127334	-4.92792e-10
159620194	chr5:159620194:C:T	3.81422e-09	-2.2016e-10	2.36595	0.000237495	-2.2016e-10	2.30876	0.00204411	-2.2016e-10	2.74413
159620245	chr5:159620245:C:G	9.45034e-11	-1.89728	0.565374	6.68608e-06	-1.84069	0.579339	3.72717e-05	-1.85028	0.589928
159620348	chr5:159620348:C:T	8.79838e-11	-1.89603	0.492642	6.31481e-06	-1.82644	0.507954	3.51419e-05	-1.83717	0.517973
159620352	chr5:159620352:A:G	7.47462e-11	-1.56644	-4.92792e-10	5.44428e-06	-1.46682	-4.92792e-10	3.08422e-05	-1.44971	-4.92792e-10
159620433	chr5:159620433:C:T	1.28656e-11	-1.84625	-1.47974	1.02879e-06	-1.65657	-1.47643	5.42954e-06	-1.69804	-1.48869
159620450	chr5:159620450:G:A	1.63581e-10	-2.2016e-10	-0.783233	1.11165e-05	-2.2016e-10	-0.752949	6.21048e-05	-2.2016e-10	-0.749767
159620461	chr5:159620461:A:G	9.0693e-11	-1.89704	0.523982	6.44451e-06	-1.83635	0.538195	3.59099e-05	-1.84616	0.54858
159620462	chr5:159620462:A:G	3.83437e-11	-1.29296	-0.940992	3.37989e-06	-1.02142	-0.922114	1.70075e-05	-1.06832	-0.976617
159620581	chr5:159620581:CAGCGTTTTTCTTTGATATTTACAGAAAGTTTGAAAAAGAATATGATTTGATTGATTTTGGAGACAGTTAGAAGAT:C	9.34748e-11	-2.2016e-10	-1.34285	6.22404e-06	-2.2016e-10	-1.33296	3.44929e-05	-2.2016e-10	-1.33784
159620618	chr5:159620618:A:C	9.97091e-11	-2.2016e-10	-1.27828	6.67159e-06	-2.2016e-10	-1.26352	3.73031e-05	-2.2016e-10	-1.25951
159620894	chr5:159620894:C:T	8.64321e-11	-2.2016e-10	-1.42118	5.67057e-06	-2.2016e-10	-1.42609	3.16189e-05	-2.2016e-10	-1.42483
159621328	chr5:159621328:T:C	4.89358e-11	-1.12582	-0.864206	4.83306e-06	-0.729131	-0.856769	2.0652e-05	-0.907449	-0.943328
159621439	chr5:159621439:C:T	7.07676e-11	-1.62114	-4.92792e-10	5.08932e-06	-1.53424	-4.92792e-10	2.89127e-05	-1.51431	-4.92792e-10
159621613	chr5:159621613:C:G	1.78901e-10	-2.2016e-10	-0.693707	1.20568e-05	-2.2016e-10	-0.671755	6.7959e-05	-2.2016e-10	-0.659684
159621716	chr5:159621716:T:C	2.869e-11	-1.51739	-1.0066	2.52151e-06	-1.24322	-0.993297	1.20249e-05	-1.36806	-1.02356
159622005	chr5:159622005:G:A	1.21893e-10	0.418497	-1.49589	1.26439e-05	0.871535	-1.49574	6.4462e-05	0.788895	-1.50141
159622064	chr5:159622064:C:T	1.28174e-11	-1.88335	-1.44638	8.53046e-07	-1.87804	-1.44229	4.78917e-06	-1.88018	-1.43205
159622191	chr5:159622191:G:A	8.93468e-11	-2.2016e-10	-1.38801	5.90801e-06	-2.2016e-10	-1.38507	3.29038e-05	-2.2016e-10	-1.385
159622309	chr5:159622309:G:A	8.48903e-11	-2.2016e-10	-1.43918	5.5771e-06	-2.2016e-10	-1.44271	3.10961e-05	-2.2016e-10	-1.44151
159623336	chr5:159623336:A:G	1.16064e-10	-2.2016e-10	-1.1264	7.67458e-06	-2.2016e-10	-1.12347	4.30628e-05	-2.2016e-10	-1.11593
159623363	chr5:159623363:T:C	9.82436e-11	-2.2016e-10	-1.29309	6.5698e-06	-2.2016e-10	-1.2789	3.67656e-05	-2.2016e-10	-1.27403
159623509	chr5:159623509:TA:T	7.94964e-11	-2.2016e-10	-1.50483	5.26637e-06	-2.2016e-10	-1.50004	2.93392e-05	-2.2016e-10	-1.49967
159623838	chr5:159623838:T:C	1.27792e-11	-1.82135	-1.51136	8.03968e-07	-1.86658	-1.51299	4.48957e-06	-1.86425	-1.51258
159624141	chr5:159624141:T:G	1.57412e-11	-1.6153	-1.50895	9.56907e-07	-1.69534	-1.51009	5.45041e-06	-1.6735	-1.5094
159624286	chr5:159624286:G:T	6.85597e-11	-1.65283	-4.92792e-10	4.90867e-06	-1.57038	-4.92792e-10	2.78587e-05	-1.55145	-4.92792e-10
159624386	chr5:159624386:G:A	6.81487e-11	-1.65885	-4.92792e-10	4.87467e-06	-1.57733	-4.92792e-10	2.76601e-05	-1.5586	-4.92792e-10
159624391	chr5:159624391:A:G	4.40946e-10	-2.2016e-10	0.208384	2.99626e-05	-2.2016e-10	0.238569	0.000169425	-2.2016e-10	0.253819
159624426	chr5:159624426:A:G	7.15954e-11	-1.60951	-4.92792e-10	5.15872e-06	-1.52069	-4.92792e-10	2.93191e-05	-1.50035	-4.92792e-10
159624479	chr5:159624479:T:G	2.46475e-11	-1.83774	-0.838126	1.63358e-06	-1.82636	-0.844244	9.36948e-06	-1.82948	-0.811653
159624497	chr5:159624497:C:T	6.93679e-11	-1.64111	-4.92792e-10	4.97962e-06	-1.55603	-4.92792e-10	2.82558e-05	-1.53729	-4.92792e-10
159624905	chr5:159624905:A:G	5.52967e-11	-1.86783	-4.92792e-10	3.70315e-06	-1.8522	-4.92792e-10	2.07123e-05	-1.84786	-4.92792e-10
159624907	chr5:159624907:G:A	6.91377e-11	-1.64444	-4.92792e-10	4.9571e-06	-1.56056	-4.92792e-10	2.814e-05	-1.5414	-4.92792e-10
159625025	chr5:159625025:G:A	6.95517e-11	-1.63847	-4.92792e-10	4.99027e-06	-1.55389	-4.92792e-10	2.83337e-05	-1.53454	-4.92792e-10
159625035	chr5:159625035:A:G	6.83782e-11	-1.65549	-4.92792e-10	4.88652e-06	-1.5749	-4.92792e-10	2.77342e-05	-1.55592	-4.92792e-10
159625085	chr5:159625085:C:T	6.93515e-11	-1.64135	-4.92792e-10	4.97356e-06	-1.55724	-4.92792e-10	2.82405e-05	-1.53783	-4.92792e-10
159625139	chr5:159625139:A:G	6.90259e-11	-1.64606	-4.92792e-10	4.94714e-06	-1.56257	-4.92792e-10	2.80836e-05	-1.5434	-4.92792e-10
159625154	chr5:159625154:A:G	6.91512e-11	-1.64424	-4.92792e-10	4.95709e-06	-1.56056	-4.92792e-10	2.81417e-05	-1.54134	-4.92792e-10
159625453	chr5:159625453:C:T	3.67648e-11	-1.57106	-0.704941	2.20886e-06	-1.68049	-0.688413	1.21736e-05	-1.66158	-0.717735
159625512	chr5:159625512:C:CAA	6.94949e-11	-1.63929	-4.92792e-10	4.9859e-06	-1.55477	-4.92792e-10	2.83095e-05	-1.53539	-4.92792e-10
159625538	chr5:159625538:C:A	1.8075e-10	-0.683426	-4.92792e-10	1.04563e-05	-0.814172	-4.92792e-10	6.17154e-05	-0.756056	-4.92792e-10
159625549	chr5:159625549:T:TA	6.98209e-11	-1.63461	-4.92792e-10	5.01307e-06	-1.54933	-4.92792e-10	2.84681e-05	-1.52981	-4.92792e-10
159625631	chr5:159625631:A:AT	6.90548e-11	-1.64564	-4.92792e-10	4.94963e-06	-1.56207	-4.92792e-10	2.80977e-05	-1.5429	-4.92792e-10
159625632	chr5:159625632:G:A	6.80175e-11	-1.66077	-4.92792e-10	4.86369e-06	-1.57958	-4.92792e-10	2.7596e-05	-1.56092	-4.92792e-10
159625642	chr5:159625642:A:G	1.32486e-11	-1.83264	-1.46401	1.07677e-06	-1.62688	-1.46054	5.64839e-06	-1.6721	-1.47512
159625668	chr5:159625668:A:C	7.36185e-11	-1.58164	-4.92792e-10	4.86892e-06	-1.57851	-4.92792e-10	2.77109e-05	-1.55676	-4.92792e-10
159625800	chr5:159625800:G:A	7.06684e-11	-1.62254	-4.92792e-10	5.0828e-06	-1.53552	-4.92792e-10	2.88749e-05	-1.51562	-4.92792e-10
159625966	chr5:159625966:G:A	4.16625e-09	-2.2016e-10	2.45423	0.000259297	-2.2016e-10	2.39659	0.002242	-2.2016e-10	2.83654
159626651	chr5:159626651:T:G	8.16666e-11	-2.2016e-10	-1.47789	5.38973e-06	-2.2016e-10	-1.47689	3.00359e-05	-2.2016e-10	-1.4762
159626713	chr5:159626713:A:C	2.95071e-11	-1.51067	-0.985241	2.60015e-06	-1.23454	-0.971269	1.23733e-05	-1.36083	-1.00221
159626837	chr5:159626837:C:T	1.5925e-11	-1.60786	-1.50479	9.65789e-07	-1.68979	-1.5064	5.5063e-06	-1.66722	-1.50547
159627212	chr5:159627212:A:T	3.05187e-11	-1.88742	-0.574781	2.35096e-06	-1.78499	-0.521573	1.2211e-05	-1.79724	-0.579017
159627280	chr5:159627280:T:G	3.80828e-10	-2.2016e-10	0.0618095	2.408e-05	-2.2016e-10	0.0200008	0.00014814	-2.2016e-10	0.119568
159627366	chr5:159627366:TCAAA:T	8.75638e-11	-2.2016e-10	-1.40817	5.74883e-06	-2.2016e-10	-1.41238	3.20605e-05	-2.2016e-10	-1.41096
159627387	chr5:159627387:AAAAAC:A	3.80756e-09	-2.2016e-10	2.3642	0.000237616	-2.2016e-10	2.30928	0.00204378	-2.2016e-10	2.74397
159627629	chr5:159627629:G:A	6.57891e-11	-1.69408	-4.92792e-10	4.662e-06	-1.62194	-4.92792e-10	2.63988e-05	-1.60527	-4.92792e-10
159627646	chr5:159627646:C:T	8.18607e-11	-2.2016e-10	-1.47552	5.40273e-06	-2.2016e-10	-1.47448	3.01092e-05	-2.2016e-10	-1.47376
159627747	chr5:159627747:G:T	2.27169e-10	-2.2016e-10	-0.454843	1.54617e-05	-2.2016e-10	-0.423017	8.70388e-05	-2.2016e-10	-0.412235
159627832	chr5:159627832:G:T	8.0996e-11	-2.2016e-10	-1.48614	5.29753e-06	-2.2016e-10	-1.49414	2.94994e-05	-2.2016e-10	-1.49422
159628524	chr5:159628524:C:T	7.17777e-09	-2.2016e-10	2.99821	0.000447812	-2.2016e-10	2.94299	0.00396488	-2.2016e-10	3.40664
159628529	chr5:159628529:T:A	1.16522e-10	-2.2016e-10	-1.12245	8.00186e-06	-2.2016e-10	-1.08171	4.43595e-05	-2.2016e-10	-1.08626
159628800	chr5:159628800:A:G	6.79543e-11	-1.6617	-4.92792e-10	4.85793e-06	-1.58077	-4.92792e-10	2.75636e-05	-1.56209	-4.92792e-10
159628934	chr5:159628934:G:T	9.10901e-11	-2.2016e-10	-1.36869	5.94157e-06	-2.2016e-10	-1.37941	3.30905e-05	-2.2016e-10	-1.37934
159629005	chr5:159629005:G:A	3.53768e-11	-1.27688	-1.0376	2.30274e-06	-1.31698	-1.0103	1.30796e-05	-1.27026	-1.03728
159629108	chr5:159629108:T:C	6.9425e-11	-1.64029	-4.92792e-10	4.97749e-06	-1.55646	-4.92792e-10	2.82584e-05	-1.5372	-4.92792e-10
159629159	chr5:159629159:T:C	5.40066e-11	-1.89143	-4.92792e-10	3.72561e-06	-1.84615	-4.92792e-10	2.08663e-05	-1.84045	-4.92792e-10
159629243	chr5:159629243:T:C	3.40123e-11	-1.42385	-0.929964	3.13593e-06	-1.09275	-0.925707	1.38641e-05	-1.24516	-1.00412
159629321	chr5:159629321:GC:G	5.66235e-10	-2.2016e-10	0.458471	3.5377e-05	-2.2016e-10	0.404681	0.000221707	-2.2016e-10	0.522768
159629492	chr5:159629492:C:A	1.11424e-10	0.33944	-1.50663	1.15023e-05	0.787999	-1.50683	5.88461e-05	0.706574	-1.51024
159629521	chr5:159629521:C:T	6.00733e-11	-1.31544	-0.469531	4.04902e-06	-1.34974	-0.413168	2.27483e-05	-1.303	-0.451099
159629761	chr5:159629761:C:T	1.14322e-10	0.365842	-1.50736	1.18374e-05	0.81747	-1.50758	6.0555e-05	0.735719	-1.51076
159629938	chr5:159629938:C:T	7.70646e-11	-1.5359	-4.92792e-10	6.05819e-06	-1.35997	-4.92792e-10	3.29798e-05	-1.38269	-4.92792e-10
159630036	chr5:159630036:C:T	1.90667e-10	-2.2016e-10	-0.630013	1.29709e-05	-2.2016e-10	-0.59867	7.26643e-05	-2.2016e-10	-0.592739
159630037	chr5:159630037:G:A	4.31064e-11	-1.61557	-0.501298	2.68893e-06	-1.68324	-0.489001	1.50112e-05	-1.73064	-0.439156
159630111	chr5:159630111:A:G	8.03372e-11	-2.2016e-10	-1.49431	5.28884e-06	-2.2016e-10	-1.49578	2.95365e-05	-2.2016e-10	-1.49296
159630323	chr5:159630323:A:C	1.32268e-11	-1.81992	-1.47838	1.08886e-06	-1.60036	-1.47588	5.71298e-06	-1.64786	-1.48799
159630759	chr5:159630759:G:A	4.30924e-11	-1.56402	-0.553176	2.67057e-06	-1.63815	-0.540937	1.48198e-05	-1.69051	-0.492122
159632122	chr5:159632122:G:A	1.56787e-11	-1.61575	-1.51249	9.53701e-07	-1.69569	-1.5131	5.43027e-06	-1.67386	-1.51274
159632315	chr5:159632315:C:T	1.46063e-11	-1.71424	-1.48485	9.52456e-07	-1.7283	-1.48179	5.29807e-06	-1.727	-1.48424
159632785	chr5:159632785:A:G	6.66419e-11	-1.6812	-4.92792e-10	4.75132e-06	-1.60296	-4.92792e-10	2.69746e-05	-1.58369	-4.92792e-10
159633984	chr5:159633984:T:G	1.22683e-11	-1.85941	-1.51411	8.65842e-07	-1.79129	-1.51415	4.80733e-06	-1.7943	-1.51414
159634017	chr5:159634017:C:T	7.68157e-11	-1.53913	-4.92792e-10	5.4062e-06	-1.47383	-4.92792e-10	3.10156e-05	-1.4441	-4.92792e-10
159634203	chr5:159634203:G:A	1.24489e-10	-2.2016e-10	-1.05632	8.11621e-06	-2.2016e-10	-1.06752	4.52549e-05	-2.2016e-10	-1.06628
159634582	chr5:159634582:C:T	5.7867e-11	-0.339676	-1.48272	5.81743e-06	0.0816309	-1.48215	2.67824e-05	-0.101216	-1.48963
159634604	chr5:159634604:G:A	1.24127e-10	-1.05923	-4.92792e-10	8.21446e-06	-1.05548	-4.92792e-10	4.68122e-05	-1.03244	-4.92792e-10
159635523	chr5:159635523:G:A	1.79207e-11	-1.68051	-1.31407	1.38442e-06	-1.53837	-1.29773	7.58679e-06	-1.53507	-1.31711
159635759	chr5:159635759:G:A	5.72091e-11	-1.83383	-4.92792e-10	3.79513e-06	-1.82766	-4.92792e-10	2.13555e-05	-1.81728	-4.92792e-10
159636457	chr5:159636457:G:A	8.29784e-11	-2.2016e-10	-1.46196	5.49371e-06	-2.2016e-10	-1.45778	3.0621e-05	-2.2016e-10	-1.4569
159636545	chr5:159636545:A:G	4.69552e-11	-0.525119	-1.50623	3.94427e-06	-0.282354	-1.50676	1.84176e-05	-0.459636	-1.50564
159636554	chr5:159636554:T:C	5.75348e-11	-0.344851	-1.4833	5.77955e-06	0.0754178	-1.48247	2.66059e-05	-0.107532	-1.48993
159636828	chr5:159636828:G:A	8.75507e-11	-2.2016e-10	-1.40832	5.74953e-06	-2.2016e-10	-1.41226	3.20535e-05	-2.2016e-10	-1.41118
159637011	chr5:159637011:A:G	3.29705e-09	-2.2016e-10	2.22025	0.000206093	-2.2016e-10	2.16695	0.0017561	-2.2016e-10	2.59226
159637223	chr5:159637223:C:T	1.81841e-10	-2.2016e-10	-0.677406	1.20053e-05	-2.2016e-10	-0.676033	6.88142e-05	-2.2016e-10	-0.647179
159637844	chr5:159637844:A:G	8.51487e-11	-2.2016e-10	-1.43614	5.63073e-06	-2.2016e-10	-1.43314	3.13464e-05	-2.2016e-10	-1.43349
159638036	chr5:159638036:A:C	6.1113e-11	-1.76781	-4.92792e-10	3.96671e-06	-1.78344	-4.92792e-10	2.20877e-05	-1.78357	-4.92792e-10
159638079	chr5:159638079:G:A	8.94661e-11	-2.2016e-10	-1.38668	5.83324e-06	-2.2016e-10	-1.39781	3.30414e-05	-2.2016e-10	-1.38083
159638267	chr5:159638267:A:T	5.51183e-10	-2.2016e-10	0.431528	3.42641e-05	-2.2016e-10	0.372718	0.00021595	-2.2016e-10	0.496455
159639128	chr5:159639128:C:T	7.92059e-11	-2.2016e-10	-1.50849	5.21561e-06	-2.2016e-10	-1.50972	2.90541e-05	-2.2016e-10	-1.50943
159639146	chr5:159639146:G:A	1.57048e-11	-1.62813	-1.49844	9.78939e-07	-1.68491	-1.49776	5.55092e-06	-1.66301	-1.50161
159639637	chr5:159639637:C:A	3.17217e-09	-2.2016e-10	2.18163	0.000197133	-2.2016e-10	2.1225	0.00167383	-2.2016e-10	2.54428
159639897	chr5:159639897:T:C	1.00674e-10	-2.2016e-10	-1.26865	6.723e-06	-2.2016e-10	-1.25585	3.7233e-05	-2.2016e-10	-1.26139
159640155	chr5:159640155:TC:T	5.36892e-11	-1.89733	-4.92792e-10	3.53985e-06	-1.8973	-4.92792e-10	1.9723e-05	-1.8968	-4.92792e-10
159641128	chr5:159641128:A:G	9.55367e-11	-2.2016e-10	-1.32103	6.26777e-06	-2.2016e-10	-1.32596	3.42365e-05	-2.2016e-10	-1.3453
159641238	chr5:159641238:C:T	7.66091e-11	-0.0401429	-1.50168	7.92468e-06	0.410543	-1.50194	3.58493e-05	0.207254	-1.50652
159641348	chr5:159641348:G:A	1.04799e-09	1.07409	-4.92792e-10	6.07491e-05	0.945371	-4.92792e-10	0.000336645	0.94044	-4.92792e-10
159641487	chr5:159641487:G:A	8.27669e-11	-2.2016e-10	-1.46451	5.47948e-06	-2.2016e-10	-1.46037	3.05382e-05	-2.2016e-10	-1.45961
159641633	chr5:159641633:G:C	9.03152e-11	-2.2016e-10	-1.37723	5.8866e-06	-2.2016e-10	-1.3887	3.33651e-05	-2.2016e-10	-1.37108
159641799	chr5:159641799:G:C	4.56543e-11	-0.586368	-1.47307	3.81663e-06	-0.34725	-1.47476	1.79275e-05	-0.520114	-1.47214
159641877	chr5:159641877:C:G	2.67541e-10	-2.2016e-10	-0.291265	1.8704e-05	-2.2016e-10	-0.232646	0.000103575	-2.2016e-10	-0.238296
159641969	chr5:159641969:C:T	2.65015e-10	-2.2016e-10	-0.300753	1.74633e-05	-2.2016e-10	-0.301278	9.83255e-05	-2.2016e-10	-0.290306
159641979	chr5:159641979:G:A	8.69374e-11	-2.2016e-10	-1.41535	5.67554e-06	-2.2016e-10	-1.42522	3.20716e-05	-2.2016e-10	-1.41062
159642087	chr5:159642087:C:T	4.56611e-10	0.243294	-4.92792e-10	2.42507e-05	0.0270634	-4.92792e-10	0.000178929	0.308402	-4.92792e-10
159642498	chr5:159642498:A:G	5.27396e-10	-2.2016e-10	0.387413	3.28717e-05	-2.2016e-10	0.33123	0.000206961	-2.2016e-10	0.453943
159642628	chr5:159642628:T:C	6.309e-11	-1.73598	-4.92792e-10	4.45173e-06	-1.66809	-4.92792e-10	2.52169e-05	-1.65108	-4.92792e-10
159642635	chr5:159642635:A:G	1.02876e-10	-2.2016e-10	-1.24701	6.73224e-06	-2.2016e-10	-1.25447	3.75613e-05	-2.2016e-10	-1.25262
159642693	chr5:159642693:A:C	2.04774e-11	-1.37948	-1.48174	1.66604e-06	-1.18013	-1.4708	9.19192e-06	-1.18265	-1.47762
159642878	chr5:159642878:T:C	7.9953e-11	-2.2016e-10	-1.4991	5.23287e-06	-2.2016e-10	-1.50642	2.91406e-05	-2.2016e-10	-1.50646
159643051	chr5:159643051:T:A	4.9834e-11	-0.465718	-1.50612	4.21372e-06	-0.2164	-1.50663	1.96257e-05	-0.396267	-1.50548
159643267	chr5:159643267:C:A	2.58772e-10	-2.2016e-10	-0.324591	1.70473e-05	-2.2016e-10	-0.325389	9.60586e-05	-2.2016e-10	-0.313631
159644101	chr5:159644101:TC:CC	5.48793e-10	-2.2016e-10	0.427182	3.41144e-05	-2.2016e-10	0.36834	0.000214974	-2.2016e-10	0.49193
159644213	chr5:159644213:C:T	1.00671e-10	-2.2016e-10	-1.26868	6.59001e-06	-2.2016e-10	-1.27583	3.67649e-05	-2.2016e-10	-1.27405
159644219	chr5:159644219:C:T	9.05072e-11	-2.2016e-10	-1.37511	5.89663e-06	-2.2016e-10	-1.387	3.34489e-05	-2.2016e-10	-1.36857
159645515	chr5:159645515:A:G	2.04551e-11	-1.40618	-1.45613	1.65844e-06	-1.21378	-1.44173	9.13645e-06	-1.21567	-1.45064
159645539	chr5:159645539:G:A	3.22561e-09	-2.2016e-10	2.19834	0.000201351	-2.2016e-10	2.14367	0.00171495	-2.2016e-10	2.56855
159645644	chr5:159645644:T:C	9.28078e-11	-2.2016e-10	-1.35001	6.15234e-06	-2.2016e-10	-1.34455	3.40592e-05	-2.2016e-10	-1.35049
159645706	chr5:159645706:T:C	3.12083e-10	-2.2016e-10	-0.13727	1.9516e-05	-2.2016e-10	-0.190144	0.000110076	-2.2016e-10	-0.177416
159645953	chr5:159645953:T:C	3.55778e-11	-1.38254	-0.926281	2.16024e-06	-1.46748	-0.923682	1.26491e-05	-1.43792	-0.903079
159646171	chr5:159646171:A:C	1.49742e-10	0.0815469	-0.95317	1.59421e-05	0.557344	-0.949762	7.79124e-05	0.350012	-0.873016
159646540	chr5:159646540:A:T	8.31673e-11	-2.2016e-10	-1.45968	5.46572e-06	-2.2016e-10	-1.46289	3.01443e-05	-2.2016e-10	-1.47259
159646999	chr5:159646999:C:T	7.60747e-11	-1.54882	-4.92792e-10	5.53679e-06	-1.44997	-4.92792e-10	3.15737e-05	-1.42627	-4.92792e-10
159647014	chr5:159647014:C:A	8.4026e-11	-2.2016e-10	-1.44941	5.54368e-06	-2.2016e-10	-1.44872	3.08267e-05	-2.2016e-10	-1.45021
159647564	chr5:159647564:C:T	3.34248e-09	-2.2016e-10	2.23393	0.000208591	-2.2016e-10	2.179	0.00178016	-2.2016e-10	2.60587
159647818	chr5:159647818:G:A	8.01058e-11	-2.2016e-10	-1.49719	5.31258e-06	-2.2016e-10	-1.4913	2.95778e-05	-2.2016e-10	-1.49156
159647876	chr5:159647876:C:T	4.36522e-11	-0.609459	-1.49483	3.63443e-06	-0.37683	-1.4941	1.72206e-05	-0.54556	-1.48692
159648002	chr5:159648002:A:T	1.90427e-11	-1.55271	-1.38114	1.47337e-06	-1.39552	-1.37831	8.1809e-06	-1.40134	-1.37545
159648312	chr5:159648312:A:G	2.33944e-09	-2.2016e-10	1.87713	0.000146967	-2.2016e-10	1.82883	0.00122498	-2.2016e-10	2.23209
159648315	chr5:159648315:T:TA	8.08441e-11	-2.2016e-10	-1.48802	5.33318e-06	-2.2016e-10	-1.48743	2.9672e-05	-2.2016e-10	-1.48839
159648436	chr5:159648436:G:A	4.65196e-11	-0.549347	-1.49132	3.88858e-06	-0.312615	-1.49072	1.83695e-05	-0.484867	-1.48303
159648466	chr5:159648466:T:G	2.19509e-11	-1.34462	-1.44711	1.8001e-06	-1.14189	-1.43165	9.90235e-06	-1.1447	-1.44111
159648560	chr5:159648560:G:A	7.36052e-11	-1.58182	-4.92792e-10	5.33269e-06	-1.48753	-4.92792e-10	3.03845e-05	-1.46466	-4.92792e-10
159648797	chr5:159648797:T:C	3.02732e-10	-2.2016e-10	-0.167689	1.99717e-05	-2.2016e-10	-0.167063	0.000112473	-2.2016e-10	-0.155873
159648826	chr5:159648826:T:A	7.89331e-11	-2.2016e-10	-1.51194	5.19721e-06	-2.2016e-10	-1.51326	2.89378e-05	-2.2016e-10	-1.51344
159648942	chr5:159648942:G:A	4.69539e-10	-2.2016e-10	0.271214	2.92052e-05	-2.2016e-10	0.212965	0.00018304	-2.2016e-10	0.331115
159649130	chr5:159649130:T:G	3.00305e-10	-2.2016e-10	-0.175741	2.10271e-05	-2.2016e-10	-0.115571	0.000116261	-2.2016e-10	-0.12275
159649340	chr5:159649340:G:A	1.57738e-11	-1.61883	-1.50335	1.37751e-06	-1.33667	-1.50444	6.71493e-06	-1.46178	-1.51247
159649466	chr5:159649466:A:G	4.36124e-11	-0.611166	-1.49403	3.62423e-06	-0.380543	-1.49319	1.71843e-05	-0.548692	-1.4859
159650120	chr5:159650120:C:A	2.83821e-10	-2.2016e-10	-0.232196	1.97982e-05	-2.2016e-10	-0.175788	0.000109895	-2.2016e-10	-0.179063
159650169	chr5:159650169:T:C	1.90756e-11	-1.43328	-1.49885	1.7364e-06	-1.11094	-1.49863	8.31433e-06	-1.25175	-1.50886
159650508	chr5:159650508:G:A	5.36416e-11	-0.418703	-1.47951	4.54358e-06	-0.167848	-1.47982	2.1237e-05	-0.346028	-1.47681
159651280	chr5:159651280:T:G	3.22561e-09	-2.2016e-10	2.19834	0.000201351	-2.2016e-10	2.14367	0.00171495	-2.2016e-10	2.56855
159651359	chr5:159651359:C:G	8.55459e-11	-2.2016e-10	-1.43149	5.58705e-06	-2.2016e-10	-1.44093	3.10003e-05	-2.2016e-10	-1.44459
159651682	chr5:159651682:T:C	7.56404e-11	-0.123839	-1.43071	7.79156e-06	0.317659	-1.426	3.62545e-05	0.122303	-1.41033
159652860	chr5:159652860:G:A	7.45369e-11	-1.56924	-4.92792e-10	5.41148e-06	-1.47286	-4.92792e-10	3.08412e-05	-1.44974	-4.92792e-10
159652881	chr5:159652881:T:A	3.28473e-11	-0.941116	-1.44755	2.65012e-06	-0.7438	-1.44298	1.29037e-05	-0.890916	-1.43016
159652888	chr5:159652888:C:T	3.34348e-11	-0.923721	-1.44722	2.70125e-06	-0.72504	-1.44263	1.31371e-05	-0.873379	-1.42977
159652908	chr5:159652908:C:A	1.56449e-10	-0.827811	-4.92792e-10	8.31202e-06	-1.04368	-4.92792e-10	4.87454e-05	-0.991978	-4.92792e-10
159652953	chr5:159652953:T:TTTGGGAGTAAG	8.92575e-11	-2.2016e-10	-1.38901	5.82242e-06	-2.2016e-10	-1.39966	3.29897e-05	-2.2016e-10	-1.38239
159653012	chr5:159653012:G:C	1.3067e-10	-2.2016e-10	-1.00787	8.16353e-06	-2.2016e-10	-1.0617	4.48121e-05	-2.2016e-10	-1.07611
159653020	chr5:159653020:A:C	8.16346e-11	-2.2016e-10	-1.47829	5.36821e-06	-2.2016e-10	-1.48089	2.96636e-05	-2.2016e-10	-1.48867
159653080	chr5:159653080:T:C	7.48869e-11	-1.56456	-4.92792e-10	5.44182e-06	-1.46727	-4.92792e-10	3.10216e-05	-1.4439	-4.92792e-10
159653222	chr5:159653222:C:T	3.22486e-09	-2.2016e-10	2.19811	0.000201309	-2.2016e-10	2.14346	0.00171458	-2.2016e-10	2.56834
159653899	chr5:159653899:C:T	8.59422e-11	-2.2016e-10	-1.42686	5.56598e-06	-2.2016e-10	-1.44471	3.09335e-05	-2.2016e-10	-1.44675
159654063	chr5:159654063:CTT:C	7.93725e-11	-2.2016e-10	-1.50639	5.23828e-06	-2.2016e-10	-1.50539	2.91943e-05	-2.2016e-10	-1.50461
159654110	chr5:159654110:A:G	7.93222e-11	-2.2016e-10	-1.50702	5.23502e-06	-2.2016e-10	-1.50601	2.91743e-05	-2.2016e-10	-1.5053
159654409	chr5:159654409:A:T	3.23795e-11	-1.63661	-0.766408	1.95122e-06	-1.73029	-0.762639	1.11627e-05	-1.7187	-0.747312
159654427	chr5:159654427:C:T	2.58857e-10	-2.2016e-10	-0.324261	1.8005e-05	-2.2016e-10	-0.270729	9.98914e-05	-2.2016e-10	-0.274506
159654603	chr5:159654603:A:G	1.37113e-10	-2.2016e-10	-0.959733	8.88956e-06	-2.2016e-10	-0.976503	5.27275e-05	-2.2016e-10	-0.913452
159654683	chr5:159654683:G:A	8.71611e-11	-2.2016e-10	-1.41278	5.77712e-06	-2.2016e-10	-1.40748	3.22059e-05	-2.2016e-10	-1.40644
159655168	chr5:159655168:G:A	2.02263e-10	-0.570972	-4.92792e-10	8.9543e-06	-0.969247	-4.92792e-10	6.69191e-05	-0.675105	-4.92792e-10
159655468	chr5:159655468:T:C	9.8574e-11	-2.2016e-10	-1.28973	6.43671e-06	-2.2016e-10	-1.29936	3.65523e-05	-2.2016e-10	-1.27985
159655512	chr5:159655512:C:A	8.6539e-11	-2.2016e-10	-1.41994	5.73565e-06	-2.2016e-10	-1.41468	3.1972e-05	-2.2016e-10	-1.41373
159655618	chr5:159655618:C:T	8.94673e-11	-2.2016e-10	-1.38667	5.77158e-06	-2.2016e-10	-1.40844	3.20621e-05	-2.2016e-10	-1.41091
159655659	chr5:159655659:C:T	3.22857e-10	-2.2016e-10	-0.10333	2.12433e-05	-2.2016e-10	-0.105341	0.000119553	-2.2016e-10	-0.0948311
159655683	chr5:159655683:G:T	1.43288e-11	-1.73286	-1.48541	1.10297e-06	-1.5792	-1.48417	5.57097e-06	-1.65867	-1.50235
159655883	chr5:159655883:A:T	3.22561e-09	-2.2016e-10	2.19834	0.000201351	-2.2016e-10	2.14367	0.00171495	-2.2016e-10	2.56855
159656053	chr5:159656053:G:A	1.8897e-09	-2.2016e-10	1.66363	0.000118523	-2.2016e-10	1.61372	0.000973426	-2.2016e-10	2.00223
159656341	chr5:159656341:A:G	4.84374e-11	-0.635644	-1.36462	4.00541e-06	-0.409456	-1.36428	1.90619e-05	-0.573265	-1.35763
159656410	chr5:159656410:T:C	1.43091e-11	-1.72341	-1.49623	9.04514e-07	-1.76868	-1.49305	4.92395e-06	-1.80679	-1.47769
159656685	chr5:159656685:G:A	4.08507e-11	-0.722938	-1.44768	3.34294e-06	-0.510539	-1.44399	1.60972e-05	-0.669318	-1.43063
159656929	chr5:159656929:C:T	2.50042e-11	-1.79172	-0.869774	1.55171e-06	-1.83706	-0.884964	9.32665e-06	-1.82464	-0.821073
159657019	chr5:159657019:G:A	8.63376e-11	-2.2016e-10	-1.42227	5.71395e-06	-2.2016e-10	-1.41847	3.18085e-05	-2.2016e-10	-1.41886
159657192	chr5:159657192:G:T	8.52749e-11	-1.43466	-4.92792e-10	5.64676e-06	-1.4303	-4.92792e-10	3.23864e-05	-1.40085	-4.92792e-10
159657255	chr5:159657255:C:A	4.56353e-11	-1.56093	-0.498925	2.72105e-06	-1.66874	-0.491617	1.56279e-05	-1.65573	-0.473801
159657269	chr5:159657269:C:T	6.07143e-11	-1.77436	-4.92792e-10	3.70351e-06	-1.8521	-4.92792e-10	2.17838e-05	-1.79742	-4.92792e-10
159657416	chr5:159657416:G:A	1.74139e-11	-1.76624	-1.25703	1.32229e-06	-1.62251	-1.25951	6.65496e-06	-1.69556	-1.28767
159657474	chr5:159657474:G:A	1.54479e-11	-1.76505	-1.37802	1.17768e-06	-1.61793	-1.3799	5.96621e-06	-1.69125	-1.40123
159657496	chr5:159657496:C:T	7.43552e-11	-1.57168	-4.92792e-10	5.18382e-06	-1.51584	-4.92792e-10	2.9704e-05	-1.48731	-4.92792e-10
159657838	chr5:159657838:A:G	1.87225e-11	-1.4369	-1.51391	1.84664e-06	-1.03447	-1.51354	8.95592e-06	-1.1795	-1.50678
159658004	chr5:159658004:G:A	3.09491e-10	-2.2016e-10	-0.145611	2.17796e-05	-2.2016e-10	-0.0804075	0.000120239	-2.2016e-10	-0.0891103
159658246	chr5:159658246:A:C	1.04633e-10	-2.2016e-10	-1.23008	6.95863e-06	-2.2016e-10	-1.2214	3.84365e-05	-2.2016e-10	-1.22958
159658542	chr5:159658542:C:G	2.94348e-09	-2.2016e-10	2.10681	0.00018628	-2.2016e-10	2.06587	0.00124102	-2.2016e-10	2.2451
159658986	chr5:159658986:G:C	3.5254e-09	-2.2016e-10	2.28721	0.000221354	-2.2016e-10	2.23838	0.0018893	-2.2016e-10	2.66537
159659189	chr5:159659189:G:A	4.00226e-10	-2.2016e-10	0.111492	2.83908e-05	-2.2016e-10	0.184685	0.000157103	-2.2016e-10	0.178313
159659242	chr5:159659242:T:C	2.43484e-11	-1.20838	-1.47969	2.14901e-06	-0.917581	-1.47879	1.02488e-05	-1.05396	-1.49747
159659636	chr5:159659636:G:A	4.58946e-09	-2.2016e-10	2.55098	0.0002888	-2.2016e-10	2.50435	0.0019495	-2.2016e-10	2.69674
159660009	chr5:159660009:A:C	3.97017e-10	-2.2016e-10	0.103441	2.81448e-05	-2.2016e-10	0.175983	0.000155699	-2.2016e-10	0.169335
159660154	chr5:159660154:T:C	9.8677e-11	-2.2016e-10	-1.28869	6.34261e-06	-2.2016e-10	-1.31409	3.52827e-05	-2.2016e-10	-1.3152
159660159	chr5:159660159:G:A	3.48125e-11	-1.7817	-0.548858	2.66481e-06	-1.63367	-0.547577	1.42807e-05	-1.68599	-0.533689
159660567	chr5:159660567:C:A	8.4892e-11	-2.2016e-10	-1.43916	5.57632e-06	-2.2016e-10	-1.44285	3.10711e-05	-2.2016e-10	-1.44231
159660622	chr5:159660622:A:C	2.33272e-11	-1.72204	-1.00888	1.47636e-06	-1.75614	-1.01567	8.08418e-06	-1.75101	-1.03767
159660629	chr5:159660629:T:C	5.39478e-11	-1.89252	-4.92792e-10	3.54052e-06	-1.89711	-4.92792e-10	1.97336e-05	-1.89627	-4.92792e-10
159660648	chr5:159660648:T:C	3.22195e-11	-1.02657	-1.3814	2.89512e-06	-0.723578	-1.37477	1.35572e-05	-0.851937	-1.41973
159660737	chr5:159660737:T:G	2.68154e-11	-1.13524	-1.45633	2.2172e-06	-0.913586	-1.45155	1.07403e-05	-1.02493	-1.47965
159660762	chr5:159660762:T:C	1.68612e-11	-1.75054	-1.30498	1.07105e-06	-1.78332	-1.30942	5.91529e-06	-1.77893	-1.32212
159660781	chr5:159660781:C:T	2.93833e-11	-1.13352	-1.36659	2.43755e-06	-0.910682	-1.3597	1.15764e-05	-1.02235	-1.40727
159660835	chr5:159660835:A:C	1.73534e-10	0.787337	-1.5115	1.05382e-05	0.704691	-1.51106	4.88692e-05	0.523047	-1.51249
159660880	chr5:159660880:G:A	9.86044e-11	-0.273576	-1.01585	6.80631e-06	-0.243745	-0.999785	3.24637e-05	-0.381541	-1.01693
159660933	chr5:159660933:G:A	1.53349e-10	-2.2016e-10	-0.847821	1.0276e-05	-2.2016e-10	-0.831573	6.12485e-05	-2.2016e-10	-0.76365
159661139	chr5:159661139:A:G	5.69071e-11	-1.83912	-4.92792e-10	3.85656e-06	-1.81161	-4.92792e-10	2.12055e-05	-1.82433	-4.92792e-10
159661333	chr5:159661333:A:G	6.38973e-10	-2.2016e-10	0.579323	4.36201e-05	-2.2016e-10	0.614138	0.000245554	-2.2016e-10	0.624927
159661367	chr5:159661367:A:G	6.35464e-10	-2.2016e-10	0.573817	4.33811e-05	-2.2016e-10	0.608644	0.000244209	-2.2016e-10	0.619437
159661422	chr5:159661422:C:G	1.01668e-10	-2.2016e-10	-1.25883	6.67069e-06	-2.2016e-10	-1.26366	3.72504e-05	-2.2016e-10	-1.26093
159661521	chr5:159661521:A:T	5.6405e-11	-1.84798	-4.92792e-10	3.54035e-06	-1.89716	-4.92792e-10	1.97135e-05	-1.89729	-4.92792e-10
159661574	chr5:159661574:T:C	6.03138e-11	-1.7396	-0.0413743	3.82256e-06	-1.80508	-0.0153781	2.24947e-05	-1.78939	0.0240853
159661792	chr5:159661792:A:G	7.89143e-11	-2.2016e-10	-1.51218	5.19813e-06	-2.2016e-10	-1.51308	2.89633e-05	-2.2016e-10	-1.51256
159661840	chr5:159661840:G:C	1.50731e-10	-2.2016e-10	-0.865044	1.00805e-05	-2.2016e-10	-0.850775	5.99651e-05	-2.2016e-10	-0.784826
159661884	chr5:159661884:A:G	3.64487e-11	-0.812424	-1.47221	3.12622e-06	-0.553364	-1.46819	1.49184e-05	-0.684478	-1.49152
159662146	chr5:159662146:G:A	2.13628e-11	-1.84023	-0.978657	1.37259e-06	-1.85861	-0.986069	7.49402e-06	-1.85567	-1.00882
159662263	chr5:159662263:G:A	4.64587e-11	-1.79998	-0.241992	3.36312e-06	-1.74644	-0.202075	2.05733e-05	-1.74184	-0.112751
159662269	chr5:159662269:T:G	1.7724e-10	0.778426	-1.48146	1.07152e-05	0.693954	-1.48367	5.0121e-05	0.513055	-1.4772
159662516	chr5:159662516:T:C	1.26816e-11	-1.85911	-1.48128	8.13673e-07	-1.88765	-1.47993	4.58325e-06	-1.8829	-1.47328
159662765	chr5:159662765:T:G	1.37706e-11	-1.86051	-1.39749	8.81826e-07	-1.89211	-1.39503	4.83089e-06	-1.88876	-1.4148
159662812	chr5:159662812:A:G	1.60301e-11	-1.82356	-1.28252	1.02881e-06	-1.84592	-1.28706	5.67104e-06	-1.84266	-1.30056
159662894	chr5:159662894:C:G	3.33079e-11	-0.902119	-1.47263	2.82077e-06	-0.655512	-1.46886	1.35045e-05	-0.783653	-1.49192
159663238	chr5:159663238:G:C	7.30377e-11	-1.58956	-4.92792e-10	4.95203e-06	-1.56158	-4.92792e-10	2.86976e-05	-1.52178	-4.92792e-10
159663328	chr5:159663328:G:A	1.25404e-11	-1.86772	-1.48386	8.08298e-07	-1.89166	-1.48254	4.54718e-06	-1.88793	-1.47615
159663536	chr5:159663536:G:A	9.45379e-10	-2.2016e-10	0.971047	6.73873e-05	-2.2016e-10	1.04908	0.000370807	-2.2016e-10	1.03709
159663840	chr5:159663840:A:G	6.44332e-10	-2.2016e-10	0.587675	4.39947e-05	-2.2016e-10	0.622689	0.000247676	-2.2016e-10	0.633532
159664068	chr5:159664068:T:C	3.88816e-10	-2.2016e-10	0.0825678	2.55998e-05	-2.2016e-10	0.0812048	0.000142635	-2.2016e-10	0.0816974
159664098	chr5:159664098:C:T	1.53572e-11	-1.85942	-1.28954	9.83061e-07	-1.89169	-1.28677	5.34122e-06	-1.88824	-1.3149
159664323	chr5:159664323:C:A	2.10952e-11	-1.83812	-0.993376	1.35399e-06	-1.85681	-1.00151	7.39685e-06	-1.85392	-1.02361
159664358	chr5:159664358:A:AAGG	3.69955e-11	-0.910918	-1.35882	3.13491e-06	-0.666732	-1.35205	1.46826e-05	-0.791614	-1.40032
159664463	chr5:159664463:T:A	1.01746e-10	-2.2016e-10	-1.25806	6.67562e-06	-2.2016e-10	-1.26292	3.72785e-05	-2.2016e-10	-1.26017
159664466	chr5:159664466:T:C	5.50817e-11	-1.87172	-4.92792e-10	3.55504e-06	-1.89301	-4.92792e-10	1.97827e-05	-1.89378	-4.92792e-10
159664523	chr5:159664523:TC:T	1.16799e-10	0.347361	-1.46745	7.97424e-06	0.383597	-1.46876	3.8342e-05	0.230154	-1.4622
159664637	chr5:159664637:G:T	1.26163e-11	-1.86598	-1.47956	8.12489e-07	-1.89087	-1.47816	4.57366e-06	-1.88692	-1.47135
159665342	chr5:159665342:GTTC:G	8.59819e-11	-2.2016e-10	-1.4264	5.64619e-06	-2.2016e-10	-1.4304	3.14618e-05	-2.2016e-10	-1.42981
159665410	chr5:159665410:G:A	2.1262e-10	0.958966	-1.48	1.27911e-05	0.869466	-1.4821	5.94821e-05	0.682613	-1.47553
159665520	chr5:159665520:A:G	3.96844e-10	-2.2016e-10	0.103005	2.81013e-05	-2.2016e-10	0.174434	0.000155382	-2.2016e-10	0.1673
159665656	chr5:159665656:C:T	6.14091e-09	-2.2016e-10	2.84219	0.000384516	-2.2016e-10	2.7906	0.00261285	-2.2016e-10	2.98961
159665747	chr5:159665747:G:A	3.64408e-11	-1.87697	-0.407876	2.63102e-06	-1.78745	-0.406562	1.44247e-05	-1.81767	-0.391981
159666211	chr5:159666211:A:G	1.25881e-11	-1.86387	-1.48392	8.09712e-07	-1.88985	-1.48261	4.55728e-06	-1.88564	-1.47622
159666274	chr5:159666274:C:A	1.25476e-11	-1.86749	-1.48352	8.08669e-07	-1.89153	-1.48222	4.54952e-06	-1.88776	-1.47581
159666499	chr5:159666499:C:T	5.00222e-10	-2.2016e-10	0.334513	3.41246e-05	-2.2016e-10	0.368637	0.000191768	-2.2016e-10	0.377696
159666640	chr5:159666640:T:C	1.26063e-11	-1.86798	-1.47836	8.12739e-07	-1.89177	-1.47696	4.57441e-06	-1.88807	-1.47005
159666760	chr5:159666760:A:G	1.0668e-09	-2.2016e-10	1.09188	7.62857e-05	-2.2016e-10	1.1731	0.000419458	-2.2016e-10	1.16037
159667063	chr5:159667063:G:A	1.42636e-11	-1.72439	-1.49844	1.0239e-06	-1.64799	-1.48978	5.70767e-06	-1.64169	-1.49509
159667101	chr5:159667101:GT:G	5.09244e-11	-0.756863	-1.19333	4.43329e-06	-0.493063	-1.17917	1.97272e-05	-0.647216	-1.24937
159667105	chr5:159667105:T:G	2.05622e-11	-1.85421	-1.00288	1.32397e-06	-1.8705	-1.01024	7.23101e-06	-1.868	-1.03221
159667114	chr5:159667114:G:A	1.35469e-10	0.499706	-1.4715	9.30128e-06	0.541468	-1.4727	4.44783e-05	0.382828	-1.46642
159667118	chr5:159667118:GTGTCT:G	1.4288e-11	-1.72118	-1.49994	1.02566e-06	-1.64442	-1.49162	5.71968e-06	-1.63795	-1.49673
159667155	chr5:159667155:T:G	1.26641e-11	-1.86425	-1.47752	8.14857e-07	-1.89005	-1.47607	4.58884e-06	-1.88588	-1.46908
159667562	chr5:159667562:T:A	1.01803e-10	-2.2016e-10	-1.2575	6.67934e-06	-2.2016e-10	-1.26236	3.72994e-05	-2.2016e-10	-1.25961
159667602	chr5:159667602:G:T	2.21214e-10	-2.2016e-10	-0.481406	1.48964e-05	-2.2016e-10	-0.460259	8.93848e-05	-2.2016e-10	-0.385639
159668033	chr5:159668033:C:T	1.251e-11	-1.86308	-1.49094	8.04373e-07	-1.88934	-1.48973	4.52448e-06	-1.88504	-1.48404
159668452	chr5:159668452:C:T	5.12015e-11	-1.81864	-0.126133	4.00324e-06	-1.6483	-0.125977	2.21189e-05	-1.69616	-0.0859952
159668482	chr5:159668482:G:A	1.24774e-11	-1.86248	-1.49414	8.02011e-07	-1.88902	-1.493	4.50983e-06	-1.88464	-1.48769
159668521	chr5:159668521:A:G	4.31596e-10	-2.2016e-10	0.186952	3.05611e-05	-2.2016e-10	0.258346	0.000168158	-2.2016e-10	0.246317
159668555	chr5:159668555:A:G	1.2567e-11	-1.85864	-1.49082	8.06293e-07	-1.88709	-1.4896	4.53764e-06	-1.88227	-1.48391
159668671	chr5:159668671:C:T	1.2655e-11	-1.85608	-1.48641	8.10951e-07	-1.88585	-1.48508	4.56704e-06	-1.8808	-1.47892
159668728	chr5:159668728:C:T	1.10075e-10	-2.2016e-10	-1.17937	7.30574e-06	-2.2016e-10	-1.17272	4.04617e-05	-2.2016e-10	-1.17823
159668974	chr5:159668974:A:G	1.66135e-10	-2.2016e-10	-0.767739	1.11117e-05	-2.2016e-10	-0.753381	6.64145e-05	-2.2016e-10	-0.682673
159669214	chr5:159669214:C:T	8.63333e-11	-2.2016e-10	-1.42232	5.80676e-06	-2.2016e-10	-1.40236	3.1841e-05	-2.2016e-10	-1.41784
159669507	chr5:159669507:G:C	1.27393e-10	-2.2016e-10	-1.03326	8.43028e-06	-2.2016e-10	-1.02955	4.6933e-05	-2.2016e-10	-1.02987
159669596	chr5:159669596:G:A	5.75939e-11	-1.82712	-4.92792e-10	3.80961e-06	-1.82385	-4.92792e-10	2.09282e-05	-1.83749	-4.92792e-10
159669736	chr5:159669736:G:T	8.05485e-11	-2.2016e-10	-1.49168	5.43892e-06	-2.2016e-10	-1.4678	3.03428e-05	-2.2016e-10	-1.46603
159669799	chr5:159669799:T:G	1.24036e-11	-1.86508	-1.49748	7.98225e-07	-1.89035	-1.4964	4.48514e-06	-1.88629	-1.49153
159669875	chr5:159669875:T:C	1.24615e-11	-1.86754	-1.49035	8.03178e-07	-1.89144	-1.48912	4.51561e-06	-1.88768	-1.48337
159669918	chr5:159669918:C:A	1.2561e-11	-1.85926	-1.49068	8.06129e-07	-1.88745	-1.48945	4.53648e-06	-1.88271	-1.48373
159670005	chr5:159670005:A:C	2.93618e-09	-2.2016e-10	2.10432	0.000188585	-2.2016e-10	2.07817	0.0012499	-2.2016e-10	2.25223
159670060	chr5:159670060:A:T	1.24141e-11	-1.87328	-1.48842	8.02865e-07	-1.89383	-1.48712	4.51137e-06	-1.89083	-1.48116
159670177	chr5:159670177:C:T	9.932e-11	-2.2016e-10	-1.28219	6.513e-06	-2.2016e-10	-1.28758	3.63698e-05	-2.2016e-10	-1.28485
159670206	chr5:159670206:T:C	1.25748e-11	-1.86537	-1.48347	8.09726e-07	-1.89038	-1.48205	4.55684e-06	-1.88637	-1.47558
159670309	chr5:159670309:A:T	1.01893e-10	-2.2016e-10	-1.25661	6.68197e-06	-2.2016e-10	-1.26197	3.73181e-05	-2.2016e-10	-1.25911
159670311	chr5:159670311:A:G	1.6133e-10	-2.2016e-10	-0.797088	1.0792e-05	-2.2016e-10	-0.782576	6.44142e-05	-2.2016e-10	-0.713255
159670606	chr5:159670606:T:C	6.36472e-10	-2.2016e-10	0.575402	4.34568e-05	-2.2016e-10	0.610387	0.000244654	-2.2016e-10	0.621255
159670657	chr5:159670657:C:A	1.2413e-11	-1.87925	-1.48255	8.02894e-07	-1.89581	-1.4851	4.46096e-06	-1.8937	-1.48952
159670727	chr5:159670727:C:T	1.95071e-10	0.868234	-1.47541	1.17676e-05	0.781743	-1.47777	5.49255e-05	0.598203	-1.47081
159670769	chr5:159670769:G:A	1.18055e-10	0.351634	-1.46102	8.04443e-06	0.386038	-1.46244	3.87216e-05	0.233277	-1.45547
159670863	chr5:159670863:G:A	1.25567e-11	-1.85896	-1.49132	8.05726e-07	-1.88728	-1.49011	4.53389e-06	-1.88253	-1.48447
159670887	chr5:159670887:A:G	3.50116e-11	-0.823051	-1.50181	2.77852e-06	-0.636498	-1.50296	1.3635e-05	-0.76354	-1.50241
159671335	chr5:159671335:C:T	3.27892e-11	-0.878285	-1.51215	2.59719e-06	-0.695154	-1.51179	1.27597e-05	-0.820321	-1.51198
159671411	chr5:159671411:C:T	1.19361e-11	-1.88859	-1.51238	8.01244e-07	-1.87018	-1.51279	4.43704e-06	-1.87796	-1.51065
159671424	chr5:159671424:A:G	6.38794e-10	-2.2016e-10	0.579044	4.36489e-05	-2.2016e-10	0.614799	0.000245611	-2.2016e-10	0.625161
159671516	chr5:159671516:T:C	1.27876e-11	-1.84844	-1.48362	8.16992e-07	-1.88134	-1.48217	4.60595e-06	-1.87554	-1.4757
159671554	chr5:159671554:C:T	1.1113e-10	0.303503	-1.47334	7.57804e-06	0.338251	-1.47438	3.65171e-05	0.187424	-1.46823
159671627	chr5:159671627:C:T	9.43345e-10	-2.2016e-10	0.968894	6.7139e-05	-2.2016e-10	1.04538	0.000369399	-2.2016e-10	1.03329
159671742	chr5:159671742:A:G	3.56804e-11	-0.907441	-1.3985	3.01451e-06	-0.665599	-1.39234	1.42201e-05	-0.790157	-1.43378
159671857	chr5:159671857:A:C	1.24286e-11	-1.86979	-1.49075	8.02069e-07	-1.89242	-1.48953	4.50784e-06	-1.88894	-1.48383
159671863	chr5:159671863:A:G	1.24273e-11	-1.86841	-1.49223	8.01316e-07	-1.89184	-1.49104	4.50359e-06	-1.8882	-1.48552
159671954	chr5:159671954:CAGA:C	1.23598e-11	-1.86963	-1.49646	7.97402e-07	-1.89237	-1.49541	4.47859e-06	-1.88889	-1.49039
159671982	chr5:159671982:T:C	1.20083e-10	-2.2016e-10	-1.09235	7.96075e-06	-2.2016e-10	-1.08686	4.41081e-05	-2.2016e-10	-1.09195
159672013	chr5:159672013:GT:G	1.81101e-10	-2.2016e-10	-0.681482	1.21164e-05	-2.2016e-10	-0.666821	7.26753e-05	-2.2016e-10	-0.592588
159672043	chr5:159672043:G:A	6.72265e-10	-2.2016e-10	0.630114	4.59233e-05	-2.2016e-10	0.665591	0.000258532	-2.2016e-10	0.676431
159672179	chr5:159672179:T:C	1.26119e-11	-1.85754	-1.48836	8.08705e-07	-1.88661	-1.48709	4.55308e-06	-1.88169	-1.4811
159672255	chr5:159672255:T:G	1.24858e-11	-1.86262	-1.49333	8.02546e-07	-1.88919	-1.49216	4.51312e-06	-1.88484	-1.48676
159672261	chr5:159672261:A:G	6.76679e-10	-2.2016e-10	0.636659	4.62322e-05	-2.2016e-10	0.672297	0.000260266	-2.2016e-10	0.683114
159672536	chr5:159672536:T:C	2.94646e-11	-1.06948	-1.42787	2.44184e-06	-0.844537	-1.42409	1.16941e-05	-0.961206	-1.4583
159672756	chr5:159672756:G:C	1.25518e-11	-1.8601	-1.49058	8.05851e-07	-1.88789	-1.48934	4.53439e-06	-1.88327	-1.48362
159672773	chr5:159672773:T:C	1.25469e-11	-1.86031	-1.49075	8.05642e-07	-1.88798	-1.48952	4.53303e-06	-1.88337	-1.48383
159672883	chr5:159672883:G:T	1.92738e-11	-1.4392	-1.48259	1.40552e-06	-1.33683	-1.48414	7.10675e-06	-1.42191	-1.49563
159673072	chr5:159673072:T:C	1.22436e-11	-1.87684	-1.49869	7.92792e-07	-1.89625	-1.49732	4.45044e-06	-1.89361	-1.49198
159673182	chr5:159673182:C:T	1.2788e-11	-1.8769	-1.45514	8.23805e-07	-1.89624	-1.45896	4.56763e-06	-1.89364	-1.46596
159673312	chr5:159673312:A:C	6.15594e-09	-2.2016e-10	2.84463	0.000383461	-2.2016e-10	2.78786	0.0025902	-2.2016e-10	2.9809
159673345	chr5:159673345:G:A	1.20883e-11	-1.88146	-1.50684	7.85305e-07	-1.89706	-1.506	4.39749e-06	-1.89538	-1.50217
159673415	chr5:159673415:G:A	6.16341e-09	-2.2016e-10	2.84585	0.000383911	-2.2016e-10	2.78903	0.00259325	-2.2016e-10	2.98208
159673463	chr5:159673463:G:C	1.63902e-10	-2.2016e-10	-0.781273	1.09652e-05	-2.2016e-10	-0.766658	6.55045e-05	-2.2016e-10	-0.69647
159673851	chr5:159673851:C:G	3.84454e-11	-1.88296	-0.348339	2.76881e-06	-1.80053	-0.342431	1.51927e-05	-1.82895	-0.328825
159673855	chr5:159673855:G:A	9.34208e-11	-2.2016e-10	-1.34342	6.03134e-06	-2.2016e-10	-1.36441	3.35754e-05	-2.2016e-10	-1.3648
159673914	chr5:159673914:C:T	1.87992e-11	-1.85427	-1.09245	1.20376e-06	-1.87531	-1.10062	6.57575e-06	-1.87085	-1.12435
159674077	chr5:159674077:T:A	5.71485e-11	-0.335256	-1.49963	4.32912e-06	-0.196806	-1.49921	2.13991e-05	-0.310567	-1.50467
159674083	chr5:159674083:A:G	6.06995e-11	-0.282994	-1.49161	4.60656e-06	-0.142866	-1.49103	2.27075e-05	-0.257945	-1.49795
159674256	chr5:159674256:G:A	1.20815e-10	-2.2016e-10	-1.08628	7.98443e-06	-2.2016e-10	-1.08389	4.42653e-05	-2.2016e-10	-1.08839
159674281	chr5:159674281:A:G	8.90491e-11	-1.89623	0.504878	6.03854e-06	-1.8797	0.516485	3.43479e-05	-1.88223	0.540187
159675038	chr5:159675038:A:G	1.05484e-09	-2.2016e-10	1.08061	6.71768e-05	-2.2016e-10	1.04595	0.00048626	-2.2016e-10	1.30815
159675072	chr5:159675072:C:T	5.77962e-11	-1.88134	0.0577251	3.83098e-06	-1.87907	0.0608077	2.26692e-05	-1.88143	0.123843
159675144	chr5:159675144:G:C	4.05003e-11	-0.839674	-1.33956	3.57399e-06	-0.557674	-1.33002	1.64924e-05	-0.698096	-1.3776
159675150	chr5:159675150:C:T	9.44989e-11	0.0123192	-1.34427	9.06406e-06	0.385146	-1.34221	4.16057e-05	0.213837	-1.36419
159675151	chr5:159675151:T:C	3.99788e-11	-0.864518	-1.32767	3.51824e-06	-0.585593	-1.31783	1.62347e-05	-0.724377	-1.36706
159675494	chr5:159675494:C:T	7.13531e-11	-1.6129	-4.92792e-10	4.66982e-06	-1.62026	-4.92792e-10	2.62897e-05	-1.60941	-4.92792e-10
159675540	chr5:159675540:T:C	1.06617e-10	-2.2016e-10	-1.21129	7.03469e-06	-2.2016e-10	-1.21053	3.94112e-05	-2.2016e-10	-1.20454
159675586	chr5:159675586:T:G	1.55735e-09	-1.00244	2.47264	0.000139275	-0.822824	2.59789	0.000639336	-0.946247	2.52809
159675653	chr5:159675653:A:C	9.8637e-11	-1.89722	0.608133	6.66992e-06	-1.89686	0.633091	3.92187e-05	-1.89655	0.687116
159675670	chr5:159675670:G:C	8.30026e-11	-2.2016e-10	-1.46167	5.46597e-06	-2.2016e-10	-1.46284	3.04443e-05	-2.2016e-10	-1.46269
159675673	chr5:159675673:C:T	7.33577e-10	-0.984416	1.70181	5.06424e-05	-0.988754	1.75216	0.000247149	-1.06873	1.70013
159675680	chr5:159675680:T:G	1.06925e-10	-1.20841	-4.92792e-10	6.1029e-06	-1.35262	-4.92792e-10	3.50531e-05	-1.32173	-4.92792e-10
159676070	chr5:159676070:G:A	3.27613e-11	-1.6741	-0.717188	2.48742e-06	-1.55687	-0.693262	1.31184e-05	-1.61782	-0.686757
159676253	chr5:159676253:AC:A	5.58599e-11	-1.85769	-4.92792e-10	3.62566e-06	-1.87334	-4.92792e-10	2.01471e-05	-1.87553	-4.92792e-10
159676295	chr5:159676295:G:A	2.78274e-11	-1.10638	-1.44814	2.07047e-06	-0.977632	-1.45597	1.06267e-05	-1.07506	-1.44016
159676308	chr5:159676308:A:G	2.36653e-11	-1.63397	-1.08256	1.79876e-06	-1.51053	-1.06375	9.28934e-06	-1.57575	-1.07398
159676360	chr5:159676360:C:T	2.60911e-11	-1.11055	-1.5084	1.95275e-06	-0.981578	-1.51056	9.90496e-06	-1.07954	-1.50601
159676409	chr5:159676409:A:G	5.5708e-11	-1.86041	-4.92792e-10	3.61444e-06	-1.87644	-4.92792e-10	2.00222e-05	-1.88175	-4.92792e-10
159677217	chr5:159677217:C:G	2.98806e-11	-1.02218	-1.46115	2.23895e-06	-0.887245	-1.46813	1.14133e-05	-0.989901	-1.45391
159677311	chr5:159677311:A:G	1.75233e-09	-2.2016e-10	1.58816	0.0001198	-2.2016e-10	1.62445	0.000689908	-2.2016e-10	1.65797
159677334	chr5:159677334:C:T	2.77559e-11	-1.10901	-1.44808	2.06496e-06	-0.980346	-1.45592	1.05985e-05	-1.07782	-1.44005
159677335	chr5:159677335:A:G	2.74471e-11	-1.11607	-1.45221	2.04154e-06	-0.987868	-1.45981	1.04789e-05	-1.0849	-1.44432
159677378	chr5:159677378:C:T	8.3599e-10	-2.2016e-10	0.848078	5.28945e-05	-2.2016e-10	0.806919	0.000328794	-2.2016e-10	0.916841
159677465	chr5:159677465:C:A	2.36861e-11	-1.60471	-1.11094	1.80648e-06	-1.47644	-1.09356	9.30002e-06	-1.54499	-1.10358
159677709	chr5:159677709:T:C	1.72055e-10	-2.2016e-10	-0.732722	1.10192e-05	-2.2016e-10	-0.761739	6.14347e-05	-2.2016e-10	-0.760614
159677870	chr5:159677870:A:C	2.44209e-11	-1.5925	-1.09259	1.86844e-06	-1.46149	-1.07479	9.60148e-06	-1.53157	-1.0851
159677902	chr5:159677902:G:A	3.61232e-10	-2.2016e-10	0.00898233	2.40464e-05	-2.2016e-10	0.0186036	0.000151263	-2.2016e-10	0.14043
159677935	chr5:159677935:A:G	2.89314e-11	-1.06834	-1.44727	2.15885e-06	-0.93667	-1.45514	1.10519e-05	-1.03685	-1.43913
159677942	chr5:159677942:A:C	2.97457e-11	-1.03893	-1.44893	2.22438e-06	-0.905154	-1.45675	1.13663e-05	-1.00699	-1.44095
159678229	chr5:159678229:A:T	2.41952e-11	-1.59908	-1.09531	1.84894e-06	-1.46899	-1.07778	9.51176e-06	-1.53796	-1.0881
159678413	chr5:159678413:T:C	2.36771e-11	-1.60368	-1.11235	1.80598e-06	-1.47521	-1.09507	9.29353e-06	-1.54405	-1.10522
159678673	chr5:159678673:G:A	3.97781e-11	-1.86526	-0.331962	2.55941e-06	-1.88383	-0.337772	1.52481e-05	-1.87934	-0.274791
159678735	chr5:159678735:T:C	3.00115e-11	-1.02294	-1.45602	2.24725e-06	-0.888316	-1.46336	1.14607e-05	-0.991221	-1.44844
159678816	chr5:159678816:G:A	3.76328e-11	-1.86625	-0.386413	2.42124e-06	-1.88462	-0.392485	1.43945e-05	-1.88021	-0.33153
159678908	chr5:159678908:A:G	2.81091e-11	-1.08903	-1.45542	2.09428e-06	-0.959371	-1.4628	1.07228e-05	-1.0584	-1.44781
159678911	chr5:159678911:T:C	2.86564e-11	-1.06983	-1.45533	2.13712e-06	-0.939176	-1.46275	1.09331e-05	-1.03906	-1.44774
159678933	chr5:159678933:A:C	2.3888e-11	-1.59491	-1.11226	1.82527e-06	-1.4647	-1.09495	9.38593e-06	-1.53432	-1.10506
159679145	chr5:159679145:C:G	2.74389e-11	-1.12493	-1.44365	2.03564e-06	-0.998816	-1.45175	1.0454e-05	-1.09628	-1.43533
159679258	chr5:159679258:T:C	1.50028e-11	-1.79183	-1.38047	9.69887e-07	-1.81104	-1.38091	5.45415e-06	-1.82365	-1.35856
159679284	chr5:159679284:C:A	1.8753e-09	-2.2016e-10	1.65598	0.000128246	-2.2016e-10	1.69257	0.000738474	-2.2016e-10	1.726
159679397	chr5:159679397:T:A	2.17931e-11	-1.61577	-1.18317	1.65576e-06	-1.48977	-1.16735	8.53801e-06	-1.55747	-1.1766
159679419	chr5:159679419:A:G	2.76235e-11	-1.12504	-1.43684	2.0461e-06	-1.00009	-1.44535	1.0517e-05	-1.09745	-1.42814
159679576	chr5:159679576:T:C	2.26613e-09	-2.2016e-10	1.84529	0.000140181	-2.2016e-10	1.78156	0.00112425	-2.2016e-10	2.14629
159679645	chr5:159679645:G:A	2.01401e-10	-2.2016e-10	-0.575238	1.31064e-05	-2.2016e-10	-0.588282	7.35034e-05	-2.2016e-10	-0.581257
159679669	chr5:159679669:A:G	4.06647e-11	-1.88033	-0.294845	2.63067e-06	-1.89301	-0.301136	1.56654e-05	-1.89032	-0.236815
159679725	chr5:159679725:C:T	3.67056e-10	-2.2016e-10	0.0249764	2.44503e-05	-2.2016e-10	0.0352621	0.000153715	-2.2016e-10	0.15651
159679738	chr5:159679738:C:T	8.52879e-11	-1.79089	0.356383	4.87812e-06	-1.87953	0.302906	2.80351e-05	-1.86401	0.318882
159679902	chr5:159679902:G:T	4.13978e-11	-1.87563	-0.28168	2.67338e-06	-1.89033	-0.287707	1.59277e-05	-1.88704	-0.22349
159680115	chr5:159680115:G:A	2.59001e-11	-1.8699	-0.75639	1.67456e-06	-1.88786	-0.757974	9.83143e-06	-1.88387	-0.709133
159680244	chr5:159680244:G:T	8.39191e-11	-2.2016e-10	-1.45069	5.52476e-06	-2.2016e-10	-1.45214	3.08186e-05	-2.2016e-10	-1.45047
159680325	chr5:159680325:G:A	2.29292e-11	-1.63587	-1.11226	1.73874e-06	-1.51335	-1.09487	8.97634e-06	-1.57906	-1.10494
159680328	chr5:159680328:G:A	7.91597e-11	-2.2016e-10	-1.50907	5.22214e-06	-2.2016e-10	-1.50847	2.9083e-05	-2.2016e-10	-1.50844
159680369	chr5:159680369:G:A	2.30773e-11	-1.61713	-1.12456	1.75575e-06	-1.49106	-1.10743	9.04877e-06	-1.55861	-1.11735
159680460	chr5:159680460:C:T	2.31446e-11	-1.61853	-1.12025	1.76125e-06	-1.49236	-1.103	9.07533e-06	-1.55991	-1.11312
159680489	chr5:159680489:T:C	2.2965e-11	-1.62678	-1.11979	1.74433e-06	-1.50237	-1.10264	8.99876e-06	-1.56901	-1.11249
159680493	chr5:159680493:A:G	2.29782e-11	-1.61031	-1.13568	1.7496e-06	-1.48304	-1.11896	9.01516e-06	-1.55112	-1.12856
159680607	chr5:159680607:A:G	5.61443e-11	-1.85261	-4.92792e-10	3.63597e-06	-1.87051	-4.92792e-10	2.01258e-05	-1.87659	-4.92792e-10
159680608	chr5:159680608:T:G	2.30491e-11	-1.63145	-1.11146	1.7478e-06	-1.50879	-1.09423	9.02307e-06	-1.57454	-1.10426
159680670	chr5:159680670:A:G	2.34324e-11	-1.60807	-1.11835	1.78666e-06	-1.48004	-1.10099	9.19773e-06	-1.54855	-1.11108
159680773	chr5:159680773:C:T	2.81073e-11	-1.09953	-1.44497	2.08812e-06	-0.972093	-1.45302	1.07051e-05	-1.07109	-1.43678
159680784	chr5:159680784:G:C	1.46298e-11	-1.79021	-1.40727	1.09232e-06	-1.67208	-1.401	5.50061e-06	-1.73263	-1.4411
159680842	chr5:159680842:G:A	4.02857e-11	-1.87726	-0.307279	2.60275e-06	-1.89126	-0.313556	1.54957e-05	-1.88821	-0.249821
159680892	chr5:159680892:T:C	2.83483e-11	-1.10442	-1.43155	2.10254e-06	-0.977854	-1.44038	1.08039e-05	-1.07609	-1.4226
159680961	chr5:159680961:T:A	1.47206e-10	-2.2016e-10	-0.888706	1.00929e-05	-2.2016e-10	-0.849552	5.56142e-05	-2.2016e-10	-0.860151
159681014	chr5:159681014:G:C	8.99948e-11	-1.38079	-4.92792e-10	5.78146e-06	-1.40672	-4.92792e-10	3.10738e-05	-1.44222	-4.92792e-10
159681110	chr5:159681110:T:C	2.3234e-11	-1.61585	-1.11907	1.76837e-06	-1.48959	-1.10173	9.11694e-06	-1.55677	-1.11168
159681266	chr5:159681266:C:T	2.313e-11	-1.62338	-1.11603	1.7579e-06	-1.49857	-1.09869	9.0643e-06	-1.56556	-1.10869
159681300	chr5:159681300:T:C	1.42941e-11	-1.79365	-1.42704	1.06527e-06	-1.67733	-1.42082	5.38894e-06	-1.73712	-1.45712
159681319	chr5:159681319:T:C	1.47881e-11	-1.85874	-1.32797	9.62315e-07	-1.87363	-1.32616	5.49984e-06	-1.86845	-1.30542
159681533	chr5:159681533:TC:T	2.70597e-11	-1.13395	-1.44854	2.00324e-06	-1.0102	-1.45642	1.02879e-05	-1.10702	-1.4406
159681590	chr5:159681590:T:G	2.32535e-11	-1.62246	-1.11162	1.76839e-06	-1.49702	-1.09429	9.11652e-06	-1.56416	-1.10434
159681733	chr5:159681733:G:A	2.31554e-11	-1.62128	-1.11703	1.76028e-06	-1.49627	-1.09964	9.074e-06	-1.56343	-1.10975
159681938	chr5:159681938:A:G	3.99548e-11	-1.8779	-0.31489	2.58309e-06	-1.89155	-0.320842	1.53717e-05	-1.88857	-0.257493
159682037	chr5:159682037:C:G	2.24395e-11	-1.63033	-1.13938	1.70134e-06	-1.5071	-1.12287	8.78402e-06	-1.57318	-1.13248
159682066	chr5:159682066:T:G	2.65544e-11	-1.13956	-1.46178	1.96883e-06	-1.01513	-1.46881	1.00969e-05	-1.11165	-1.45471
159682140	chr5:159682140:C:G	6.37947e-11	-1.72487	-4.92792e-10	4.05433e-06	-1.76159	-4.92792e-10	2.27158e-05	-1.75553	-4.92792e-10
159682177	chr5:159682177:A:G	2.4021e-11	-1.59762	-1.10399	1.83534e-06	-1.46778	-1.08637	9.43877e-06	-1.53738	-1.09638
159682202	chr5:159682202:G:A	1.85405e-10	-2.2016e-10	-0.657995	1.19261e-05	-2.2016e-10	-0.682653	6.63405e-05	-2.2016e-10	-0.683789
159682247	chr5:159682247:T:G	2.01416e-10	-2.2016e-10	-0.575166	1.31077e-05	-2.2016e-10	-0.588182	7.35089e-05	-2.2016e-10	-0.581182
159682304	chr5:159682304:A:G	2.68653e-11	-1.1386	-1.4511	1.99165e-06	-1.01359	-1.45883	1.023e-05	-1.10996	-1.44331
159682456	chr5:159682456:G:A	2.3123e-11	-1.62136	-1.11835	1.758e-06	-1.49603	-1.10117	9.06125e-06	-1.56338	-1.1112
159682552	chr5:159682552:G:T	8.97332e-11	-2.2016e-10	-1.3837	6.01283e-06	-2.2016e-10	-1.36748	3.41772e-05	-2.2016e-10	-1.34703
159682618	chr5:159682618:C:T	7.88988e-11	-2.2016e-10	-1.51237	5.19453e-06	-2.2016e-10	-1.51377	2.89296e-05	-2.2016e-10	-1.51372
159682750	chr5:159682750:G:A	5.56246e-11	-1.86191	-4.92792e-10	3.6137e-06	-1.87665	-4.92792e-10	2.0084e-05	-1.87866	-4.92792e-10
159682790	chr5:159682790:T:C	2.30231e-11	-1.61113	-1.13291	1.75254e-06	-1.48427	-1.11605	9.02838e-06	-1.55226	-1.12595
159682807	chr5:159682807:A:G	2.23533e-10	-2.2016e-10	-0.470979	1.34735e-05	-2.2016e-10	-0.560654	7.31157e-05	-2.2016e-10	-0.586546
159682933	chr5:159682933:G:A	8.14732e-11	-2.2016e-10	-1.48026	5.34494e-06	-2.2016e-10	-1.48523	2.98143e-05	-2.2016e-10	-1.4836
159683078	chr5:159683078:G:T	2.37859e-11	-1.60018	-1.11127	1.81616e-06	-1.4708	-1.09385	9.34197e-06	-1.54013	-1.10394
159683231	chr5:159683231:A:G	3.18088e-11	-1.1146	-1.30619	2.34241e-06	-0.989705	-1.3205	1.21613e-05	-1.08799	-1.29235
159683446	chr5:159683446:C:T	1.40935e-10	-2.2016e-10	-0.932237	9.40807e-06	-2.2016e-10	-0.919813	5.445e-05	-2.2016e-10	-0.881306
159683588	chr5:159683588:C:T	2.27151e-11	-1.61176	-1.14576	1.72779e-06	-1.48522	-1.12932	8.90498e-06	-1.55317	-1.13881
159683801	chr5:159683801:G:C	8.13709e-11	-1.87976	0.398236	5.24699e-06	-1.89281	0.389089	3.17605e-05	-1.89003	0.46967
159683820	chr5:159683820:T:C	3.04504e-11	-1.16443	-1.3	2.23447e-06	-1.04295	-1.31442	1.16394e-05	-1.13837	-1.28582
159683833	chr5:159683833:C:T	2.99999e-11	-1.18672	-1.29262	2.19666e-06	-1.06695	-1.30749	1.14651e-05	-1.16089	-1.2784
159683842	chr5:159683842:C:T	1.46358e-09	-2.2016e-10	1.4081	9.9915e-05	-2.2016e-10	1.44294	0.000574236	-2.2016e-10	1.47445
159683890	chr5:159683890:C:T	7.30819e-11	-1.87337	0.284415	4.70531e-06	-1.88911	0.276418	2.84388e-05	-1.88566	0.354826
159683903	chr5:159683903:G:T	2.27323e-11	-1.62633	-1.13042	1.72742e-06	-1.50152	-1.11324	8.90958e-06	-1.56824	-1.12322
159684136	chr5:159684136:G:A	7.87769e-11	-2.2016e-10	-1.51392	5.19419e-06	-2.2016e-10	-1.51384	2.89277e-05	-2.2016e-10	-1.51379
159684179	chr5:159684179:G:A	9.00946e-11	-2.2016e-10	-1.37968	6.03814e-06	-2.2016e-10	-1.36328	3.43329e-05	-2.2016e-10	-1.34248
159684316	chr5:159684316:C:T	1.19529e-10	-1.88547	0.788496	7.86201e-06	-1.89444	0.7951	4.76504e-05	-1.89184	0.877138
159684325	chr5:159684325:G:A	7.50002e-11	-1.85861	0.295567	4.80161e-06	-1.87942	0.286987	2.90701e-05	-1.87474	0.365864
159684440	chr5:159684440:A:T	2.27626e-11	-1.63249	-1.12293	1.72627e-06	-1.50964	-1.10578	8.90929e-06	-1.57582	-1.11567
159684564	chr5:159684564:C:T	2.2825e-11	-1.63052	-1.12216	1.73113e-06	-1.50761	-1.105	8.935e-06	-1.57366	-1.11495
159684629	chr5:159684629:G:A	2.26803e-11	-1.61927	-1.13977	1.72549e-06	-1.49291	-1.12296	8.89118e-06	-1.56089	-1.13264
159684662	chr5:159684662:G:A	8.83649e-11	-2.2016e-10	-1.39906	5.91538e-06	-2.2016e-10	-1.38382	3.35772e-05	-2.2016e-10	-1.36474
159684720	chr5:159684720:C:T	2.05267e-10	-2.2016e-10	-0.556229	1.33572e-05	-2.2016e-10	-0.569327	7.49156e-05	-2.2016e-10	-0.562227
159684807	chr5:159684807:TG:T	7.90317e-11	-1.87498	0.364291	5.09148e-06	-1.89004	0.356229	3.08224e-05	-1.88674	0.43639
159684911	chr5:159684911:C:T	2.36138e-11	-1.58268	-1.13603	1.80843e-06	-1.44962	-1.1193	9.28805e-06	-1.52075	-1.12911
159684960	chr5:159684960:T:G	3.48411e-11	-1.04776	-1.28198	2.57997e-06	-0.916719	-1.29688	1.33653e-05	-1.01887	-1.26705
159684980	chr5:159684980:A:G	2.43032e-11	-1.58619	-1.10374	1.86138e-06	-1.45391	-1.08615	9.56177e-06	-1.5245	-1.09632
159685037	chr5:159685037:T:A	2.98797e-11	-1.17438	-1.30898	2.19227e-06	-1.05331	-1.32314	1.14212e-05	-1.14796	-1.29516
159685252	chr5:159685252:T:G	3.26054e-11	-1.08371	-1.31235	2.40668e-06	-0.956713	-1.32642	1.24694e-05	-1.05667	-1.29864
159685279	chr5:159685279:T:G	2.36158e-11	-1.59345	-1.12517	1.80517e-06	-1.46276	-1.10797	9.27996e-06	-1.53277	-1.11796
159685429	chr5:159685429:C:T	9.509e-11	-2.2016e-10	-1.32572	6.27582e-06	-2.2016e-10	-1.32468	3.50324e-05	-2.2016e-10	-1.32232
159685590	chr5:159685590:G:A	3.16594e-11	-1.11205	-1.31345	2.3334e-06	-0.986609	-1.32745	1.21055e-05	-1.08516	-1.29977
159685600	chr5:159685600:T:G	3.23762e-11	-1.08813	-1.31498	2.39162e-06	-0.960692	-1.32872	1.23906e-05	-1.06045	-1.3012
159685611	chr5:159685611:C:A	2.43239e-11	-1.59938	-1.08969	1.85642e-06	-1.4709	-1.07183	9.54812e-06	-1.53993	-1.08232
159685637	chr5:159685637:A:T	5.57964e-11	-1.85883	-4.92792e-10	3.62226e-06	-1.87428	-4.92792e-10	2.01293e-05	-1.87641	-4.92792e-10
159685655	chr5:159685655:C:A	8.02719e-11	-2.2016e-10	-1.49512	5.28947e-06	-2.2016e-10	-1.49566	2.97057e-05	-2.2016e-10	-1.48725
159685873	chr5:159685873:G:T	3.76554e-11	-1.07165	-1.18041	2.75969e-06	-0.943107	-1.20316	1.44192e-05	-1.0436	-1.16643
159685944	chr5:159685944:CTT:C	7.67115e-11	-1.87205	0.331566	4.93684e-06	-1.88828	0.323624	2.987e-05	-1.88465	0.402919
159686020	chr5:159686020:A:G	7.95514e-11	-1.87172	0.36758	5.11852e-06	-1.8881	0.359582	3.09908e-05	-1.88445	0.439554
159686089	chr5:159686089:G:A	1.52064e-10	-2.2016e-10	-0.856235	1.04394e-05	-2.2016e-10	-0.815791	5.75109e-05	-2.2016e-10	-0.826614
159686371	chr5:159686371:A:G	1.43289e-11	-1.78289	-1.43537	1.07272e-06	-1.66171	-1.42947	5.4253e-06	-1.72369	-1.46382
159686407	chr5:159686407:C:A	7.86629e-11	-1.87639	0.361025	5.07139e-06	-1.89079	0.353024	3.06903e-05	-1.88765	0.433011
159686686	chr5:159686686:T:G	2.8365e-11	-1.64465	-0.89073	2.15171e-06	-1.52503	-0.870087	1.10904e-05	-1.58956	-0.882951
159686734	chr5:159686734:G:T	2.65403e-11	-1.57703	-1.02484	2.03963e-06	-1.44291	-1.0057	1.04646e-05	-1.51387	-1.01672
159686919	chr5:159686919:T:G	1.01412e-10	-1.88531	0.62396	6.66987e-06	-1.89427	0.630485	4.02964e-05	-1.89172	0.709393
159686927	chr5:159686927:A:G	2.39812e-11	-1.5897	-1.11357	1.83383e-06	-1.45869	-1.09629	9.42697e-06	-1.52863	-1.10638
159687131	chr5:159687131:G:T	7.95495e-11	-2.2016e-10	-1.50416	5.23666e-06	-2.2016e-10	-1.5057	2.93143e-05	-2.2016e-10	-1.50051
159687222	chr5:159687222:T:C	2.41215e-11	-1.55676	-1.14067	1.85384e-06	-1.42055	-1.12357	9.49788e-06	-1.49412	-1.1334
159687297	chr5:159687297:T:A	7.11069e-11	-1.87926	0.26291	4.59585e-06	-1.89236	0.256129	2.7746e-05	-1.88959	0.334089
159687383	chr5:159687383:C:A	7.35928e-11	-1.86994	0.287945	4.73321e-06	-1.88703	0.280257	2.86166e-05	-1.88318	0.358581
159687403	chr5:159687403:A:G	4.1188e-11	-0.715763	-1.44663	3.33242e-06	-0.516503	-1.44118	1.66009e-05	-0.612842	-1.45629
159687457	chr5:159687457:G:T	8.71133e-11	-1.87401	0.460683	5.61164e-06	-1.88941	0.452868	3.40493e-05	-1.88601	0.535235
159687656	chr5:159687656:T:C	8.21558e-11	-1.86979	0.397866	5.28296e-06	-1.88765	0.390759	3.18396e-05	-1.88398	0.466098
159687669	chr5:159687669:C:T	1.77963e-11	-1.72139	-1.28016	1.27832e-06	-1.62314	-1.29269	7.14568e-06	-1.67977	-1.23231
159687707	chr5:159687707:A:G	7.66252e-11	-1.88328	0.34167	4.95839e-06	-1.89433	0.334031	2.99619e-05	-1.89212	0.413459
159687799	chr5:159687799:T:G	1.46403e-11	-1.78608	-1.41068	1.09451e-06	-1.66642	-1.40465	5.51201e-06	-1.72764	-1.44402
159688164	chr5:159688164:T:C	1.44571e-09	-2.2016e-10	1.39582	9.9054e-05	-2.2016e-10	1.43428	0.000569429	-2.2016e-10	1.46604
159688430	chr5:159688430:T:C	2.34692e-11	-1.61248	-1.11237	1.78735e-06	-1.48566	-1.09498	9.20725e-06	-1.55354	-1.10506
159688564	chr5:159688564:A:AAAG	2.28956e-11	-1.62499	-1.12461	1.73872e-06	-1.50075	-1.10748	8.96831e-06	-1.56749	-1.11741
159688592	chr5:159688592:A:G	3.7498e-10	-2.2016e-10	0.046335	2.4977e-05	-2.2016e-10	0.0565731	0.000157185	-2.2016e-10	0.178833
159688766	chr5:159688766:C:T	3.13665e-11	-1.1319	-1.3029	2.3067e-06	-1.00836	-1.3172	1.19907e-05	-1.10566	-1.2888
159688956	chr5:159688956:G:A	5.59184e-11	-1.85664	-4.92792e-10	3.62777e-06	-1.87276	-4.92792e-10	2.01574e-05	-1.87502	-4.92792e-10
159689167	chr5:159689167:T:G	2.39098e-11	-1.62576	-1.0805	1.81813e-06	-1.50136	-1.06221	9.37364e-06	-1.56808	-1.07261
159689250	chr5:159689250:C:A	7.03695e-11	-1.87843	0.251654	4.55131e-06	-1.89187	0.245905	2.74461e-05	-1.88903	0.322664
159689572	chr5:159689572:C:A	2.43544e-11	-1.6034	-1.08442	1.85898e-06	-1.47456	-1.06679	9.55865e-06	-1.54386	-1.07728
159689653	chr5:159689653:A:G	1.51185e-11	-1.82309	-1.34153	1.03946e-06	-1.80231	-1.32037	5.61723e-06	-1.80556	-1.34719
159689670	chr5:159689670:T:C	3.21065e-11	-1.10198	-1.3095	2.36833e-06	-0.975989	-1.3232	1.22809e-05	-1.07533	-1.29521
159689712	chr5:159689712:G:A	2.32195e-11	-1.6102	-1.12534	1.7684e-06	-1.48289	-1.10841	9.10497e-06	-1.55127	-1.1185
159689721	chr5:159689721:A:G	7.14784e-11	-1.87908	0.267934	4.61586e-06	-1.89228	0.260394	2.78593e-05	-1.88951	0.338091
159689722	chr5:159689722:C:T	8.59636e-10	-2.2016e-10	0.875971	5.42887e-05	-2.2016e-10	0.832936	0.000336494	-2.2016e-10	0.939991
159689736	chr5:159689736:A:C	7.72373e-11	-1.87497	0.341313	4.97771e-06	-1.89007	0.333661	3.01112e-05	-1.8868	0.413111
159689978	chr5:159689978:G:C	1.02989e-10	-2.2016e-10	-1.24592	6.92199e-06	-2.2016e-10	-1.22668	3.97255e-05	-2.2016e-10	-1.1966
159690032	chr5:159690032:A:G	1.4813e-11	-1.68851	-1.49652	1.00126e-06	-1.67119	-1.48893	5.51862e-06	-1.67329	-1.49717
159690109	chr5:159690109:G:A	7.74418e-10	-2.2016e-10	0.771573	4.90378e-05	-2.2016e-10	0.731211	0.000303973	-2.2016e-10	0.83835
159690142	chr5:159690142:T:C	2.42442e-11	-1.60388	-1.08849	1.85035e-06	-1.47525	-1.07075	9.51908e-06	-1.54424	-1.08105
159690149	chr5:159690149:G:A	2.43329e-11	-1.59798	-1.09073	1.85834e-06	-1.46835	-1.07334	9.55437e-06	-1.53794	-1.08365
159690229	chr5:159690229:G:A	2.42104e-11	-1.59689	-1.09687	1.84921e-06	-1.4672	-1.07942	9.50832e-06	-1.5367	-1.08972
159690236	chr5:159690236:A:G	7.95217e-11	-2.2016e-10	-1.50451	5.21498e-06	-2.2016e-10	-1.50985	2.90373e-05	-2.2016e-10	-1.51001
159690248	chr5:159690248:T:C	3.13429e-11	-1.10333	-1.33222	2.31358e-06	-0.977343	-1.34524	1.19784e-05	-1.07654	-1.31894
159690894	chr5:159690894:T:A	1.61047e-10	-2.2016e-10	-0.798841	1.07942e-05	-2.2016e-10	-0.782369	5.90392e-05	-2.2016e-10	-0.800388
159690998	chr5:159690998:A:G	3.19642e-11	-1.07979	-1.33613	2.3623e-06	-0.952865	-1.34888	1.22127e-05	-1.0533	-1.32282
159691208	chr5:159691208:G:A	9.2523e-11	-1.89095	0.537871	6.10469e-06	-1.89671	0.544385	3.67808e-05	-1.89535	0.621735
159691252	chr5:159691252:T:G	7.99303e-11	-2.2016e-10	-1.49938	5.27151e-06	-2.2016e-10	-1.49906	2.93574e-05	-2.2016e-10	-1.49904
159691609	chr5:159691609:T:C	1.55259e-10	-2.2016e-10	-0.835443	9.91789e-06	-2.2016e-10	-0.86704	5.54775e-05	-2.2016e-10	-0.862611
159691746	chr5:159691746:C:T	2.40211e-11	-1.59913	-1.10248	1.83424e-06	-1.46924	-1.08551	9.43146e-06	-1.53888	-1.09566
159691747	chr5:159691747:A:G	2.36201e-11	-1.60741	-1.11103	1.80036e-06	-1.47923	-1.09416	9.26646e-06	-1.54796	-1.10423
159691789	chr5:159691789:T:C	2.44454e-11	-1.61908	-1.06502	1.86072e-06	-1.4934	-1.04702	9.58152e-06	-1.56096	-1.0578
159691814	chr5:159691814:G:A	7.72713e-11	-1.87583	0.342609	4.98143e-06	-1.89048	0.334815	3.01304e-05	-1.88732	0.414261
159692067	chr5:159692067:C:T	1.48522e-11	-1.70123	-1.48115	1.0066e-06	-1.68397	-1.47083	5.53311e-06	-1.68605	-1.48179
159692072	chr5:159692072:G:A	2.26119e-09	-2.2016e-10	1.84311	0.00013989	-2.2016e-10	1.77948	0.00112181	-2.2016e-10	2.14411
159692138	chr5:159692138:C:T	2.51275e-11	-1.60759	-1.04899	1.91748e-06	-1.47945	-1.03092	9.86097e-06	-1.54812	-1.04189
159692247	chr5:159692247:G:C	2.44742e-11	-1.60727	-1.07565	1.86636e-06	-1.47944	-1.05795	9.60113e-06	-1.54813	-1.06857
159692307	chr5:159692307:G:A	3.09871e-11	-1.11635	-1.33062	2.28482e-06	-0.991408	-1.34368	1.18414e-05	-1.08983	-1.31715
159692308	chr5:159692308:A:C	1.78605e-11	-1.72568	-1.27227	1.28138e-06	-1.62877	-1.28467	7.1745e-06	-1.68469	-1.22337
159692459	chr5:159692459:C:T	4.22436e-11	-1.09497	-1.04212	3.14991e-06	-0.971589	-1.04242	1.69846e-05	-1.07314	-0.973141
159692479	chr5:159692479:A:G	9.96514e-11	-1.88691	0.608051	6.5571e-06	-1.89507	0.614233	3.95858e-05	-1.89285	0.692729
159692664	chr5:159692664:C:T	8.0341e-10	-2.2016e-10	0.808327	5.08589e-05	-2.2016e-10	0.767674	0.00031552	-2.2016e-10	0.875631
159692918	chr5:159692918:G:A	2.54505e-11	-1.58845	-1.05535	1.94948e-06	-1.45648	-1.03734	1.00083e-05	-1.5272	-1.04798
159693076	chr5:159693076:T:C	2.02243e-10	-2.2016e-10	-0.571069	1.31614e-05	-2.2016e-10	-0.584095	7.38131e-05	-2.2016e-10	-0.577053
159693150	chr5:159693150:C:T	3.28466e-11	-1.06327	-1.32542	2.43051e-06	-0.934652	-1.33863	1.2562e-05	-1.03618	-1.31173
159693221	chr5:159693221:T:C	2.1003e-09	-2.2016e-10	1.76929	0.000130798	-2.2016e-10	1.71227	0.00105374	-2.2016e-10	2.08152
159693394	chr5:159693394:G:A	3.16058e-11	-1.03405	-1.39315	2.42301e-06	-0.889852	-1.38652	1.20213e-05	-0.992516	-1.3994
159693399	chr5:159693399:A:T	7.94163e-11	-1.88089	0.375055	5.13423e-06	-1.89323	0.367781	3.10442e-05	-1.89069	0.447517
159693418	chr5:159693418:T:C	2.40391e-11	-1.60757	-1.09329	1.83271e-06	-1.47975	-1.07583	9.43108e-06	-1.5482	-1.08638
159693575	chr5:159693575:A:G	3.28494e-11	-1.07875	-1.30985	2.42695e-06	-0.95123	-1.32351	1.25698e-05	-1.05181	-1.29549
159693611	chr5:159693611:A:G	2.53982e-10	-1.79188	1.4486	1.69679e-05	-1.81207	1.48201	0.000101955	-1.80038	1.54632
159693785	chr5:159693785:T:C	2.39527e-11	-1.60453	-1.09993	1.8274e-06	-1.4758	-1.08269	9.39794e-06	-1.54486	-1.09323
159693791	chr5:159693791:A:C	7.28221e-11	-1.87208	0.279562	4.68891e-06	-1.88837	0.272189	2.83251e-05	-1.88479	0.349945
159693947	chr5:159693947:C:T	3.12452e-11	-1.12116	-1.31751	2.30444e-06	-0.995686	-1.33086	1.19558e-05	-1.094	-1.30337
159694136	chr5:159694136:A:G	1.53055e-10	-2.2016e-10	-0.849741	9.78006e-06	-2.2016e-10	-0.881035	5.4709e-05	-2.2016e-10	-0.876561
159694451	chr5:159694451:T:C	2.13741e-10	-1.79919	1.28342	1.42736e-05	-1.81872	1.31575	8.55853e-05	-1.80742	1.37834
159694457	chr5:159694457:T:C	9.10225e-11	-2.2016e-10	-1.36943	6.10366e-06	-2.2016e-10	-1.35249	3.47227e-05	-2.2016e-10	-1.33119
159694524	chr5:159694524:A:G	3.21083e-11	-1.09254	-1.31888	2.37075e-06	-0.965888	-1.33228	1.22799e-05	-1.06569	-1.30494
159694618	chr5:159694618:T:C	9.16552e-11	-2.2016e-10	-1.36251	6.14823e-06	-2.2016e-10	-1.34522	3.49948e-05	-2.2016e-10	-1.32339
159695072	chr5:159695072:T:C	3.58676e-10	-2.2016e-10	0.00188158	2.23731e-05	-2.2016e-10	-0.0535207	0.000126298	-2.2016e-10	-0.039948
159695119	chr5:159695119:G:A	1.5003e-09	-2.2016e-10	1.43288	0.000101534	-2.2016e-10	1.45901	0.000611084	-2.2016e-10	1.53664
159695222	chr5:159695222:C:A	3.07919e-11	-1.22958	-1.22371	2.28425e-06	-1.09707	-1.23828	1.19167e-05	-1.19422	-1.20643
159695231	chr5:159695231:A:G	5.38185e-11	-1.89492	-4.92792e-10	3.53981e-06	-1.89731	-4.92792e-10	1.97185e-05	-1.89703	-4.92792e-10
159695366	chr5:159695366:T:C	2.44024e-11	-1.57844	-1.10741	1.87687e-06	-1.44134	-1.09043	9.62001e-06	-1.5138	-1.10094
159695380	chr5:159695380:T:A	2.38232e-11	-1.59779	-1.11209	1.82526e-06	-1.4644	-1.09525	9.37366e-06	-1.53491	-1.10578
159695589	chr5:159695589:A:C	7.21572e-11	-1.87079	0.269102	4.64811e-06	-1.88762	0.2627	2.80706e-05	-1.88392	0.340056
159695640	chr5:159695640:C:G	7.83373e-11	-1.87405	0.354533	5.04821e-06	-1.88956	0.347215	3.05357e-05	-1.8862	0.426503
159696109	chr5:159696109:G:A	1.95436e-10	-1.77529	1.16998	1.30336e-05	-1.80004	1.20619	7.76012e-05	-1.78768	1.26067
159696402	chr5:159696402:C:G	5.39941e-11	-1.89166	-4.92792e-10	3.5418e-06	-1.89674	-4.92792e-10	1.97202e-05	-1.89695	-4.92792e-10
159696413	chr5:159696413:A:G	1.79141e-10	-1.78001	1.08765	1.19545e-05	-1.8041	1.12383	7.11445e-05	-1.79201	1.17813
159696424	chr5:159696424:G:A	1.90543e-11	-1.65775	-1.2755	1.39766e-06	-1.53887	-1.28771	7.74571e-06	-1.60509	-1.22636
159696640	chr5:159696640:T:G	7.91745e-11	-2.2016e-10	-1.50888	5.21808e-06	-2.2016e-10	-1.50925	2.90604e-05	-2.2016e-10	-1.50921
159696692	chr5:159696692:C:T	7.8909e-11	-1.87389	0.361644	5.09264e-06	-1.88996	0.356378	3.08024e-05	-1.88652	0.435528
159696693	chr5:159696693:A:G	1.49521e-11	-1.7605	-1.41519	1.13259e-06	-1.62755	-1.40932	5.6753e-06	-1.69466	-1.44781
159696877	chr5:159696877:C:T	1.9525e-10	-1.75969	1.15343	1.30155e-05	-1.78627	1.19103	7.75323e-05	-1.77299	1.2451
159697024	chr5:159697024:G:A	6.92572e-10	-2.2016e-10	0.659873	4.46089e-05	-2.2016e-10	0.636552	0.000283276	-2.2016e-10	0.767831
159697153	chr5:159697153:G:A	2.78567e-11	-1.69887	-0.8546	1.89669e-06	-1.6865	-0.834768	1.02677e-05	-1.68795	-0.861637
159697298	chr5:159697298:G:A	1.27874e-10	-1.69597	0.666482	8.12809e-06	-1.74912	0.683062	4.88371e-05	-1.73394	0.743843
159697374	chr5:159697374:G:A	1.8558e-11	-1.66764	-1.29199	1.35874e-06	-1.55087	-1.30395	7.52233e-06	-1.61599	-1.24472
159697397	chr5:159697397:A:G	1.20946e-10	-1.70727	0.622075	7.6933e-06	-1.75917	0.638135	4.61702e-05	-1.74468	0.698424
159697566	chr5:159697566:T:C	1.58073e-11	-1.74236	-1.37771	1.20732e-06	-1.60221	-1.37077	5.98602e-06	-1.6727	-1.41646
159697687	chr5:159697687:A:G	1.30017e-10	-1.78467	0.771797	8.48104e-06	-1.81648	0.792938	5.0752e-05	-1.80656	0.854924
159697786	chr5:159697786:A:T	2.65923e-11	-1.79877	-0.801144	1.73664e-06	-1.82729	-0.782137	9.82435e-06	-1.81737	-0.77636
159697872	chr5:159697872:T:C	2.64965e-11	-1.83655	-0.766981	1.7417e-06	-1.85853	-0.747987	9.83307e-06	-1.85103	-0.741803
159697953	chr5:159697953:A:T	3.12196e-11	-0.925515	-1.51398	2.45903e-06	-0.747534	-1.51408	1.23666e-05	-0.849815	-1.51377
159698055	chr5:159698055:G:A	2.69162e-11	-1.79379	-0.79402	1.75671e-06	-1.82304	-0.774904	9.93995e-06	-1.81287	-0.76916
159698364	chr5:159698364:T:A	6.68529e-10	-2.2016e-10	0.624541	4.31496e-05	-2.2016e-10	0.603293	0.0002738	-2.2016e-10	0.733809
159698852	chr5:159698852:G:C	3.33227e-11	-1.10024	-1.27406	1.77633e-06	-1.32094	-1.2659	1.11175e-05	-1.24684	-1.22323
159698915	chr5:159698915:G:A	2.5669e-11	-1.79554	-0.839715	1.67569e-06	-1.82428	-0.820876	9.47881e-06	-1.81419	-0.815342
159698989	chr5:159698989:T:C	1.37564e-10	-2.2016e-10	-0.956452	9.16989e-06	-2.2016e-10	-0.945455	5.14857e-05	-2.2016e-10	-0.937285
159699031	chr5:159699031:T:C	5.72714e-10	-2.2016e-10	0.469848	3.6364e-05	-2.2016e-10	0.432198	0.000223427	-2.2016e-10	0.530495
159699153	chr5:159699153:A:C	8.62819e-11	-2.2016e-10	-1.42292	5.75064e-06	-2.2016e-10	-1.41207	3.26131e-05	-2.2016e-10	-1.39387
159699356	chr5:159699356:G:C	1.50542e-11	-1.76133	-1.40755	1.13916e-06	-1.62987	-1.40122	5.69984e-06	-1.69662	-1.44153
159699410	chr5:159699410:A:G	1.47831e-11	-1.69054	-1.49651	1.00029e-06	-1.67217	-1.48892	5.51104e-06	-1.67467	-1.49716
159699570	chr5:159699570:G:A	1.03059e-10	-1.77198	0.526739	6.70864e-06	-1.80665	0.548665	3.99418e-05	-1.79593	0.604768
159699768	chr5:159699768:T:C	6.14494e-11	-1.77336	0.0110317	3.94595e-06	-1.80707	0.0183833	2.3311e-05	-1.79633	0.0666661
159699964	chr5:159699964:C:T	5.72763e-11	-1.79131	-0.0413434	3.69029e-06	-1.82181	-0.0338661	2.17388e-05	-1.81231	0.0128237
159699989	chr5:159699989:G:A	9.32573e-11	-1.78848	0.443304	6.12145e-06	-1.8126	0.463021	3.60387e-05	-1.80109	0.50709
159700001	chr5:159700001:G:A	5.88873e-11	-1.79176	-0.0131495	3.79564e-06	-1.82241	-0.00511727	2.23754e-05	-1.81296	0.0423311
159700060	chr5:159700060:A:G	5.75967e-11	-1.79575	-0.0313221	3.71445e-06	-1.8255	-0.0236533	2.18749e-05	-1.81616	0.0229155
159700156	chr5:159700156:G:T	2.53077e-11	-1.8783	-0.771127	1.70863e-06	-1.8499	-0.77579	9.99556e-06	-1.86564	-0.710813
159700536	chr5:159700536:T:TG	5.61853e-11	-1.79348	-0.0583995	3.61643e-06	-1.82379	-0.0521077	2.12968e-05	-1.81431	-0.00572228
159700807	chr5:159700807:A:G	5.59252e-11	-1.78829	-0.0682322	3.59643e-06	-1.81936	-0.0620787	2.11793e-05	-1.80965	-0.0159156
159700906	chr5:159700906:C:T	1.30887e-11	-1.86994	-1.43884	8.56329e-07	-1.88207	-1.43441	4.83523e-06	-1.87776	-1.4249
159701060	chr5:159701060:T:C	2.0807e-11	-1.80149	-1.04375	1.31164e-06	-1.84689	-1.04321	7.2572e-06	-1.85508	-1.04151
159701409	chr5:159701409:C:T	1.42717e-11	-1.87979	-1.34247	9.71147e-07	-1.86307	-1.32759	5.01829e-06	-1.87805	-1.38745
159701712	chr5:159701712:C:T	5.71935e-11	-1.76981	-0.0642931	3.67014e-06	-1.80379	-0.0573654	2.16326e-05	-1.7932	-0.0111934
159702376	chr5:159702376:C:T	1.44398e-11	-1.87205	-1.3385	9.47342e-07	-1.88379	-1.33169	5.37303e-06	-1.87974	-1.31746
159702384	chr5:159702384:G:T	3.57952e-11	-1.59711	-0.705618	2.49983e-06	-1.52297	-0.722187	1.52583e-05	-1.57402	-0.579445
159702755	chr5:159702755:G:T	5.601e-11	-1.85501	-4.92792e-10	4.20212e-06	-1.72579	-4.92792e-10	2.30828e-05	-1.7395	-4.92792e-10
159703166	chr5:159703166:T:C	2.46603e-11	-1.59376	-1.08159	1.77599e-06	-1.48563	-1.10139	1.03883e-05	-1.51765	-1.02026
159703342	chr5:159703342:T:C	1.42152e-11	-1.88983	-1.33639	9.57516e-07	-1.88046	-1.32433	4.96779e-06	-1.88978	-1.38584
159703360	chr5:159703360:A:G	1.44055e-11	-1.88736	-1.32556	9.71509e-07	-1.87693	-1.31336	5.02576e-06	-1.88734	-1.37668
159703433	chr5:159703433:C:T	1.43732e-11	-1.8884	-1.32678	9.69191e-07	-1.87837	-1.31431	5.01583e-06	-1.88839	-1.37761
159703726	chr5:159703726:C:A	2.04075e-10	-2.2016e-10	-0.56205	1.3168e-05	-2.2016e-10	-0.58359	7.31795e-05	-2.2016e-10	-0.585675
159703854	chr5:159703854:T:G	1.19412e-11	-1.89418	-1.50637	7.84296e-07	-1.89709	-1.50726	4.36308e-06	-1.89546	-1.50995
159703933	chr5:159703933:T:A	1.21724e-11	-1.89651	-1.48486	8.02231e-07	-1.89531	-1.48642	4.45626e-06	-1.89213	-1.49215
159704134	chr5:159704134:C:T	1.21241e-11	-1.89175	-1.49359	7.93946e-07	-1.89732	-1.49479	4.40377e-06	-1.89665	-1.49948
159704371	chr5:159704371:G:A	1.21038e-11	-1.89386	-1.49316	7.94418e-07	-1.89706	-1.49447	4.41023e-06	-1.89546	-1.4992
159704494	chr5:159704494:TGAAATTAGTAAA:T	2.36515e-10	-2.2016e-10	-0.414528	1.51268e-05	-2.2016e-10	-0.444913	8.44187e-05	-2.2016e-10	-0.4428
159704789	chr5:159704789:G:A	1.20148e-11	-1.89733	-1.49707	7.95508e-07	-1.89191	-1.49824	4.43224e-06	-1.8872	-1.50249
159704916	chr5:159704916:C:T	8.00856e-11	-2.2016e-10	-1.49744	5.3118e-06	-2.2016e-10	-1.49145	2.95384e-05	-2.2016e-10	-1.4929
159705041	chr5:159705041:C:T	3.18153e-11	-0.964057	-1.45654	2.3889e-06	-0.827441	-1.4631	1.25978e-05	-0.902767	-1.4423
159705964	chr5:159705964:T:A	7.483e-11	-1.83303	0.267712	4.91843e-06	-1.85425	0.285855	2.87947e-05	-1.84558	0.32718
159706007	chr5:159706007:C:G	1.49433e-11	-1.7793	-1.39698	1.03549e-06	-1.74048	-1.38603	5.32485e-06	-1.77314	-1.43307
159706586	chr5:159706586:A:G	9.45794e-10	0.971486	-4.92792e-10	5.44987e-05	0.836796	-4.92792e-10	0.000302652	0.833994	-4.92792e-10
159706850	chr5:159706850:C:G	2.02025e-11	-1.5361	-1.33863	1.47035e-06	-1.44957	-1.32631	7.19747e-06	-1.52762	-1.37724
159706927	chr5:159706927:A:G	2.30339e-11	-1.81782	-0.925752	1.45617e-06	-1.86083	-0.924743	8.07458e-06	-1.8676	-0.922272
159706995	chr5:159706995:C:T	1.19239e-11	-1.89649	-1.5055	7.86878e-07	-1.89478	-1.50628	4.38404e-06	-1.89146	-1.50916
159707338	chr5:159707338:A:G	9.64488e-10	-2.2016e-10	0.991059	6.26475e-05	-2.2016e-10	0.976143	0.000400631	-2.2016e-10	1.11445
159707522	chr5:159707522:A:G	1.93814e-11	-1.77977	-1.13645	1.20806e-06	-1.83353	-1.13884	6.68017e-06	-1.8425	-1.13695
159707828	chr5:159707828:T:C	2.63299e-11	-1.13976	-1.47008	1.99904e-06	-0.993524	-1.47519	1.04805e-05	-1.07197	-1.45711
159708085	chr5:159708085:T:C	1.49869e-10	-2.2016e-10	-0.870775	9.95179e-06	-2.2016e-10	-0.863628	5.75412e-05	-2.2016e-10	-0.826087
159708201	chr5:159708201:G:T	2.23407e-11	-1.89731	-0.87682	1.4913e-06	-1.89281	-0.868924	8.36429e-06	-1.89642	-0.858195
159708301	chr5:159708301:G:A	8.13393e-11	-2.2016e-10	-1.48191	5.37796e-06	-2.2016e-10	-1.47907	2.96179e-05	-2.2016e-10	-1.49021
159708695	chr5:159708695:G:A	1.37473e-11	-1.75245	-1.50725	9.17503e-07	-1.74064	-1.50684	5.21514e-06	-1.72364	-1.50339
159708751	chr5:159708751:T:C	1.33559e-11	-1.79879	-1.48979	8.8944e-07	-1.78938	-1.48916	5.05521e-06	-1.7751	-1.48307
159708847	chr5:159708847:T:C	1.75251e-11	-1.84381	-1.17309	1.11782e-06	-1.87091	-1.17909	6.60437e-06	-1.87849	-1.11236
159708932	chr5:159708932:G:A	2.63305e-11	-1.13269	-1.47712	1.93022e-06	-1.02151	-1.48224	1.02341e-05	-1.08755	-1.46532
159709287	chr5:159709287:G:A	1.36255e-11	-1.75773	-1.51086	9.09755e-07	-1.74531	-1.51065	5.16472e-06	-1.72845	-1.50829
159709297	chr5:159709297:A:G	1.32668e-11	-1.78777	-1.5075	8.84761e-07	-1.7767	-1.50712	5.01837e-06	-1.76159	-1.50389
159709341	chr5:159709341:G:A	1.22041e-11	-1.87777	-1.501	8.5788e-07	-1.81211	-1.50257	4.83901e-06	-1.80656	-1.49532
159709343	chr5:159709343:C:T	1.37219e-11	-1.75148	-1.51007	9.16875e-07	-1.73841	-1.50975	5.20932e-06	-1.72103	-1.50711
159709566	chr5:159709566:C:T	2.17045e-11	-1.89652	-0.906496	1.47259e-06	-1.83867	-0.935682	7.94804e-06	-1.86541	-0.940253
159710004	chr5:159710004:C:T	2.69902e-11	-1.4012	-1.18387	1.95229e-06	-1.29633	-1.19605	1.07231e-05	-1.38838	-1.1178
159710174	chr5:159710174:A:G	1.01754e-10	-2.2016e-10	-1.25798	6.62164e-06	-2.2016e-10	-1.27104	3.70853e-05	-2.2016e-10	-1.26537
159710185	chr5:159710185:T:C	1.1969e-11	-1.89732	-1.5009	7.90352e-07	-1.89699	-1.49967	4.44009e-06	-1.89696	-1.49096
159710389	chr5:159710389:A:G	4.35381e-11	-1.11099	-0.995909	2.78716e-06	-1.13452	-1.00184	1.50485e-05	-1.21142	-0.955887
159710553	chr5:159710553:A:G	8.72722e-11	-2.2016e-10	-1.41151	5.72636e-06	-2.2016e-10	-1.4163	3.19399e-05	-2.2016e-10	-1.41473
159711299	chr5:159711299:A:G	2.10691e-10	-2.2016e-10	-0.530148	1.37541e-05	-2.2016e-10	-0.540044	7.67785e-05	-2.2016e-10	-0.537664
159711729	chr5:159711729:T:C	1.33219e-10	-2.2016e-10	-0.988541	9.27026e-06	-2.2016e-10	-0.934569	5.13934e-05	-2.2016e-10	-0.93908
159712022	chr5:159712022:C:T	4.08982e-11	-1.87785	-0.291605	2.53662e-06	-1.89619	-0.334356	1.44774e-05	-1.89703	-0.308965
159713318	chr5:159713318:A:T	1.84357e-10	-2.2016e-10	-0.663662	1.22193e-05	-2.2016e-10	-0.65836	6.82285e-05	-2.2016e-10	-0.655727
159713383	chr5:159713383:C:T	1.24047e-10	-2.2016e-10	-1.05988	9.06941e-06	-2.2016e-10	-0.956473	5.10193e-05	-2.2016e-10	-0.946385
159713843	chr5:159713843:T:G	8.78415e-11	-2.2016e-10	-1.405	5.79191e-06	-2.2016e-10	-1.40492	3.24726e-05	-2.2016e-10	-1.39819
159714265	chr5:159714265:C:T	1.6779e-10	-2.2016e-10	-0.757825	1.11175e-05	-2.2016e-10	-0.752863	6.20192e-05	-2.2016e-10	-0.751146
159714274	chr5:159714274:C:A	1.6759e-10	-2.2016e-10	-0.759021	1.11043e-05	-2.2016e-10	-0.754049	6.19456e-05	-2.2016e-10	-0.752332
159714700	chr5:159714700:AT:A	1.76545e-10	-2.2016e-10	-0.706964	1.16997e-05	-2.2016e-10	-0.701815	6.52703e-05	-2.2016e-10	-0.700052
159714966	chr5:159714966:G:A	1.45007e-11	-1.83139	-1.37495	9.97727e-07	-1.77245	-1.3912	5.4658e-06	-1.77933	-1.40075
159715244	chr5:159715244:CT:C	1.70745e-10	-2.2016e-10	-0.740366	1.13346e-05	-2.2016e-10	-0.733524	6.3217e-05	-2.2016e-10	-0.732017
159715571	chr5:159715571:G:T	1.95351e-10	-2.2016e-10	-0.605741	1.29807e-05	-2.2016e-10	-0.597916	7.21371e-05	-2.2016e-10	-0.600021
159715717	chr5:159715717:A:T	7.56633e-10	-2.2016e-10	0.74834	4.93918e-05	-2.2016e-10	0.738405	0.000282664	-2.2016e-10	0.765671
159715807	chr5:159715807:G:A	1.76084e-10	-2.2016e-10	-0.709579	1.16693e-05	-2.2016e-10	-0.704415	6.51016e-05	-2.2016e-10	-0.702639
159715909	chr5:159715909:T:C	1.63777e-10	-2.2016e-10	-0.782035	1.0885e-05	-2.2016e-10	-0.773995	6.06808e-05	-2.2016e-10	-0.772962
159716574	chr5:159716574:T:A	9.13459e-11	-2.2016e-10	-1.36588	5.8666e-06	-2.2016e-10	-1.39211	3.30296e-05	-2.2016e-10	-1.38119
159716838	chr5:159716838:C:T	1.48768e-10	-2.2016e-10	-0.878148	1.0946e-05	-2.2016e-10	-0.768407	6.20458e-05	-2.2016e-10	-0.750717
159717180	chr5:159717180:C:T	2.48655e-11	-1.8736	-0.793454	1.65693e-06	-1.88386	-0.772555	9.64441e-06	-1.88187	-0.730337
159717300	chr5:159717300:T:A	1.49751e-10	-2.2016e-10	-0.871567	1.10272e-05	-2.2016e-10	-0.761016	6.24997e-05	-2.2016e-10	-0.743427
159717448	chr5:159717448:A:C	9.93642e-11	-2.2016e-10	-1.28175	6.77069e-06	-2.2016e-10	-1.24878	3.72959e-05	-2.2016e-10	-1.25971
159718102	chr5:159718102:G:A	5.51619e-11	-1.84381	-0.0264584	3.73245e-06	-1.7742	-0.0701179	2.16394e-05	-1.76474	-0.0393312
159718274	chr5:159718274:T:C	1.40559e-11	-1.88111	-1.35639	9.25775e-07	-1.89491	-1.3436	5.23619e-06	-1.89482	-1.32817
159718958	chr5:159718958:G:A	8.68451e-11	-2.2016e-10	-1.41641	5.82227e-06	-2.2016e-10	-1.39969	3.28251e-05	-2.2016e-10	-1.3874
159719249	chr5:159719249:A:G	7.89119e-11	-2.2016e-10	-1.51221	5.22991e-06	-2.2016e-10	-1.50699	2.91363e-05	-2.2016e-10	-1.5066
159719263	chr5:159719263:C:T	1.55047e-11	-1.62763	-1.51177	9.15522e-07	-1.73748	-1.51216	5.01571e-06	-1.75748	-1.50854
159720587	chr5:159720587:C:T	9.08099e-11	-2.2016e-10	-1.37177	6.14072e-06	-2.2016e-10	-1.34644	3.39149e-05	-2.2016e-10	-1.35473
159721109	chr5:159721109:C:T	9.77271e-11	-2.2016e-10	-1.29836	6.46107e-06	-2.2016e-10	-1.29559	3.58865e-05	-2.2016e-10	-1.29823
159721275	chr5:159721275:A:G	1.86932e-09	-2.2016e-10	1.65279	0.000121408	-2.2016e-10	1.63777	0.000703372	-2.2016e-10	1.6773
159721510	chr5:159721510:G:A	1.05428e-10	-2.2016e-10	-1.22251	7.14298e-06	-2.2016e-10	-1.19525	3.96467e-05	-2.2016e-10	-1.19858
159721977	chr5:159721977:T:C	1.35031e-11	-1.83659	-1.44103	8.91187e-07	-1.83488	-1.4417	4.89469e-06	-1.83373	-1.45671
159722310	chr5:159722310:CT:C	2.95181e-11	-1.85377	-0.641766	1.93745e-06	-1.81338	-0.686625	1.04625e-05	-1.81748	-0.713318
159722358	chr5:159722358:A:T	5.84073e-11	-1.8131	-4.92792e-10	3.53975e-06	-1.89733	-4.92792e-10	1.9713e-05	-1.89731	-4.92792e-10
159722475	chr5:159722475:C:T	2.07468e-10	-2.2016e-10	-0.545561	1.57971e-05	-2.2016e-10	-0.401553	8.93655e-05	-2.2016e-10	-0.385855
159722509	chr5:159722509:G:A	6.05005e-11	-1.77789	-4.92792e-10	4.22405e-06	-1.72059	-4.92792e-10	2.42293e-05	-1.69103	-4.92792e-10
159722771	chr5:159722771:GT:G	2.38668e-11	-1.75691	-0.951144	1.51801e-06	-1.79358	-0.950394	8.16828e-06	-1.78459	-0.993745
159722805	chr5:159722805:A:G	1.40544e-11	-1.75177	-1.48583	9.21852e-07	-1.75421	-1.48855	5.1569e-06	-1.75019	-1.48807
159723133	chr5:159723133:C:T	2.06715e-10	-2.2016e-10	-0.549196	1.574e-05	-2.2016e-10	-0.405178	8.90569e-05	-2.2016e-10	-0.389313
159723546	chr5:159723546:G:A	8.51181e-11	-2.2016e-10	-1.4365	5.61507e-06	-2.2016e-10	-1.43593	3.15411e-05	-2.2016e-10	-1.4273
159723700	chr5:159723700:C:T	1.05032e-10	-2.2016e-10	-1.22627	7.11487e-06	-2.2016e-10	-1.19919	3.95026e-05	-2.2016e-10	-1.20222
159723701	chr5:159723701:T:C	7.94449e-11	-2.2016e-10	-1.50548	5.27206e-06	-2.2016e-10	-1.49896	2.93123e-05	-2.2016e-10	-1.50058
159724028	chr5:159724028:C:T	1.92435e-10	-1.89511	1.27433	1.29697e-05	-1.88157	1.28281	6.93999e-05	-1.88443	1.24573
159724517	chr5:159724517:A:G	8.76631e-11	-2.2016e-10	-1.40704	5.88095e-06	-2.2016e-10	-1.38966	3.26236e-05	-2.2016e-10	-1.39355
159724646	chr5:159724646:T:C	1.94233e-09	-2.2016e-10	1.6911	0.000126313	-2.2016e-10	1.67738	0.00073134	-2.2016e-10	1.71629
159724753	chr5:159724753:T:G	7.87732e-11	-2.2016e-10	-1.51397	5.1971e-06	-2.2016e-10	-1.51328	2.89277e-05	-2.2016e-10	-1.51379
159724861	chr5:159724861:T:C	8.30319e-11	-2.2016e-10	-1.46131	5.5593e-06	-2.2016e-10	-1.44591	3.09368e-05	-2.2016e-10	-1.44664
159724885	chr5:159724885:G:A	9.99565e-11	-2.2016e-10	-1.2758	6.75429e-06	-2.2016e-10	-1.2512	3.7499e-05	-2.2016e-10	-1.25428
159725127	chr5:159725127:G:A	1.45075e-10	-2.2016e-10	-0.903289	1.07952e-05	-2.2016e-10	-0.782276	6.0908e-05	-2.2016e-10	-0.769225
159725147	chr5:159725147:C:T	1.22808e-11	-1.88597	-1.48653	7.98183e-07	-1.89641	-1.49038	4.42572e-06	-1.89599	-1.49516
159725354	chr5:159725354:G:A	1.01764e-10	-2.2016e-10	-1.25788	6.88705e-06	-2.2016e-10	-1.23174	3.8226e-05	-2.2016e-10	-1.23507
159725379	chr5:159725379:C:T	2.33241e-11	-1.86953	-0.861522	1.42226e-06	-1.89598	-0.91316	7.84086e-06	-1.89639	-0.922851
159725384	chr5:159725384:G:A	1.29628e-09	-2.2016e-10	1.28672	8.46486e-05	-2.2016e-10	1.27713	0.000487411	-2.2016e-10	1.31052
159725400	chr5:159725400:T:C	1.07554e-10	-2.2016e-10	-1.20255	7.2916e-06	-2.2016e-10	-1.17466	4.04614e-05	-2.2016e-10	-1.17824
159725503	chr5:159725503:A:G	1.01347e-10	-2.2016e-10	-1.26199	6.85549e-06	-2.2016e-10	-1.23633	3.80567e-05	-2.2016e-10	-1.23951
159725516	chr5:159725516:C:G	9.93098e-11	-2.2016e-10	-1.28229	6.7073e-06	-2.2016e-10	-1.25818	3.72431e-05	-2.2016e-10	-1.26112
159725692	chr5:159725692:G:C	1.01457e-10	-2.2016e-10	-1.26091	6.86216e-06	-2.2016e-10	-1.23536	3.80949e-05	-2.2016e-10	-1.23851
159726070	chr5:159726070:C:T	1.06142e-10	-2.2016e-10	-1.21576	7.19339e-06	-2.2016e-10	-1.18822	3.99477e-05	-2.2016e-10	-1.19102
159726261	chr5:159726261:T:C	1.98641e-11	-1.89695	-0.994677	1.30645e-06	-1.89732	-0.99674	6.95861e-06	-1.89698	-1.04163
159726283	chr5:159726283:A:T	7.06381e-11	-1.62297	-4.92792e-10	4.09552e-06	-1.75149	-4.92792e-10	2.3951e-05	-1.70258	-4.92792e-10
159726301	chr5:159726301:A:G	1.00291e-10	-2.2016e-10	-1.27246	6.77533e-06	-2.2016e-10	-1.24809	3.76223e-05	-2.2016e-10	-1.25099
159726457	chr5:159726457:G:T	1.76463e-11	-1.7944	-1.21561	1.22156e-06	-1.78717	-1.17409	6.89637e-06	-1.78226	-1.16534
159726502	chr5:159726502:G:C	1.03976e-10	-2.2016e-10	-1.23638	7.03667e-06	-2.2016e-10	-1.21025	3.90688e-05	-2.2016e-10	-1.21327
159726589	chr5:159726589:A:G	1.08057e-10	-2.2016e-10	-1.19788	7.32639e-06	-2.2016e-10	-1.1699	4.06911e-05	-2.2016e-10	-1.17258
159726637	chr5:159726637:A:G	1.21073e-11	-1.87847	-1.50826	7.84868e-07	-1.89433	-1.50929	4.35288e-06	-1.8965	-1.51125
159726802	chr5:159726802:C:T	8.65266e-11	-2.2016e-10	-1.42009	5.81933e-06	-2.2016e-10	-1.4002	3.23796e-05	-2.2016e-10	-1.40106
159726939	chr5:159726939:CAGAAG:C	1.88518e-11	-1.80139	-1.14253	1.30675e-06	-1.79375	-1.10009	7.38689e-06	-1.7893	-1.08959
159726988	chr5:159726988:G:A	1.03129e-10	-2.2016e-10	-1.24456	6.97773e-06	-2.2016e-10	-1.21866	3.87444e-05	-2.2016e-10	-1.2216
159727328	chr5:159727328:T:C	1.03696e-10	-2.2016e-10	-1.23908	7.01803e-06	-2.2016e-10	-1.2129	3.8966e-05	-2.2016e-10	-1.2159
159727764	chr5:159727764:C:T	9.34735e-11	-2.2016e-10	-1.34286	6.00941e-06	-2.2016e-10	-1.36805	3.39211e-05	-2.2016e-10	-1.35455
159727953	chr5:159727953:C:T	8.58316e-11	-2.2016e-10	-1.42815	5.75323e-06	-2.2016e-10	-1.41162	3.19157e-05	-2.2016e-10	-1.41549
159728109	chr5:159728109:G:A	1.05321e-10	-2.2016e-10	-1.22353	7.13307e-06	-2.2016e-10	-1.19664	3.96019e-05	-2.2016e-10	-1.19971
159728123	chr5:159728123:A:G	1.26436e-10	-2.2016e-10	-1.0408	8.62503e-06	-2.2016e-10	-1.00671	4.7847e-05	-2.2016e-10	-1.01058
159728131	chr5:159728131:A:G	5.37174e-11	-1.8968	-4.92792e-10	3.55013e-06	-1.8944	-4.92792e-10	1.97128e-05	-1.89732	-4.92792e-10
159728241	chr5:159728241:T:C	8.45585e-11	-2.2016e-10	-1.4431	5.54178e-06	-2.2016e-10	-1.44906	3.11027e-05	-2.2016e-10	-1.4413
159728502	chr5:159728502:C:T	6.53656e-11	-1.70054	-4.92792e-10	4.95435e-06	-1.56111	-4.92792e-10	2.77049e-05	-1.55698	-4.92792e-10
159728585	chr5:159728585:C:T	2.67574e-11	-1.72177	-0.87196	1.91789e-06	-1.70771	-0.802446	1.08597e-05	-1.69926	-0.794266
159728622	chr5:159728622:C:T	1.76653e-11	-1.75454	-1.2544	1.2229e-06	-1.70247	-1.25768	6.9203e-06	-1.72199	-1.22214
159728736	chr5:159728736:T:C	2.03099e-11	-1.81848	-1.05095	1.41253e-06	-1.81123	-1.00477	7.98722e-06	-1.80712	-0.993628
159728915	chr5:159728915:C:G	1.55949e-11	-1.81012	-1.32347	1.06793e-06	-1.80207	-1.29359	6.00935e-06	-1.79793	-1.28734
159728918	chr5:159728918:C:T	2.41242e-10	-2.2016e-10	-0.394737	1.61381e-05	-2.2016e-10	-0.380198	9.34199e-05	-2.2016e-10	-0.341485
159728977	chr5:159728977:C:G	1.60587e-10	-2.2016e-10	-0.801705	1.08015e-05	-2.2016e-10	-0.781699	5.96545e-05	-2.2016e-10	-0.790019
159728979	chr5:159728979:T:A	2.49545e-10	-1.8961	1.5352	1.79803e-05	-1.89533	1.62323	9.67426e-05	-1.89645	1.58991
159729120	chr5:159729120:G:A	2.18756e-10	-2.2016e-10	-0.49258	1.38336e-05	-2.2016e-10	-0.534279	7.76912e-05	-2.2016e-10	-0.525847
159729181	chr5:159729181:G:A	1.5668e-10	-2.2016e-10	-0.826335	1.17404e-05	-2.2016e-10	-0.698343	6.62406e-05	-2.2016e-10	-0.685296
159729597	chr5:159729597:A:G	7.87856e-11	-2.2016e-10	-1.51381	5.19265e-06	-2.2016e-10	-1.51414	2.89229e-05	-2.2016e-10	-1.51396
159729772	chr5:159729772:T:C	2.84708e-11	-1.88153	-0.650126	1.95056e-06	-1.88199	-0.611276	1.10695e-05	-1.88225	-0.59215
159729773	chr5:159729773:A:G	8.82543e-11	-2.2016e-10	-1.40032	5.73719e-06	-2.2016e-10	-1.41441	3.20833e-05	-2.2016e-10	-1.41025
159729939	chr5:159729939:G:A	2.10744e-11	-1.81139	-1.02109	1.47043e-06	-1.80341	-0.972417	8.32141e-06	-1.79893	-0.960831
159730038	chr5:159730038:T:A	3.36258e-10	-2.2016e-10	-0.0626599	2.02744e-05	-2.2016e-10	-0.152023	0.000112333	-2.2016e-10	-0.157124
159730142	chr5:159730142:C:T	4.0073e-11	-1.89699	-0.29285	2.6566e-06	-1.88721	-0.297121	1.41518e-05	-1.88997	-0.338783
159730517	chr5:159730517:C:T	2.81307e-11	-1.88484	-0.65884	1.92708e-06	-1.88539	-0.619988	1.09339e-05	-1.88566	-0.601065
159731041	chr5:159731041:C:T	1.46667e-10	-0.892375	-4.92792e-10	8.29562e-06	-1.04565	-4.92792e-10	4.70859e-05	-1.02661	-4.92792e-10
159731042	chr5:159731042:A:G	3.75906e-11	-1.88026	-0.373525	2.59791e-06	-1.88102	-0.325654	1.48188e-05	-1.88136	-0.301336
159731071	chr5:159731071:T:C	1.11421e-10	-2.2016e-10	-1.16723	7.53917e-06	-2.2016e-10	-1.14127	4.20761e-05	-2.2016e-10	-1.13911
159731145	chr5:159731145:A:G	2.05059e-09	-2.2016e-10	1.74534	0.000132927	-2.2016e-10	1.72842	0.000772124	-2.2016e-10	1.77056
159731176	chr5:159731176:T:C	1.02749e-10	-1.87194	0.623687	7.02096e-06	-1.83899	0.626511	3.87229e-05	-1.84534	0.623179
159731344	chr5:159731344:T:C	1.47492e-11	-1.89371	-1.29564	9.73283e-07	-1.87638	-1.31208	5.35335e-06	-1.87979	-1.32108
159731375	chr5:159731375:G:T	9.44523e-11	-2.2016e-10	-1.33244	6.36915e-06	-2.2016e-10	-1.30991	3.53151e-05	-2.2016e-10	-1.31428
159731665	chr5:159731665:G:A	5.49309e-11	-1.87446	-4.92792e-10	3.61735e-06	-1.87564	-4.92792e-10	2.01812e-05	-1.87384	-4.92792e-10
159731861	chr5:159731861:G:A	8.018e-11	-2.2016e-10	-1.49626	5.27715e-06	-2.2016e-10	-1.49799	2.93073e-05	-2.2016e-10	-1.50075
159732186	chr5:159732186:T:C	1.35215e-11	-1.89143	-1.38483	8.989e-07	-1.87176	-1.39621	4.95155e-06	-1.87545	-1.40344
159732203	chr5:159732203:C:A	8.82334e-11	-2.2016e-10	-1.40055	5.81204e-06	-2.2016e-10	-1.40145	3.26592e-05	-2.2016e-10	-1.39246
159732497	chr5:159732497:T:G	5.56235e-11	-1.86193	-4.92792e-10	3.78897e-06	-1.82929	-4.92792e-10	2.13135e-05	-1.81925	-4.92792e-10
159732574	chr5:159732574:A:G	6.03663e-11	-1.78011	-4.92792e-10	3.94418e-06	-1.78914	-4.92792e-10	2.22127e-05	-1.77792	-4.92792e-10
159732871	chr5:159732871:G:A	9.08728e-11	-2.2016e-10	-1.37108	6.095e-06	-2.2016e-10	-1.35391	3.39838e-05	-2.2016e-10	-1.35271
159733060	chr5:159733060:G:T	1.84486e-10	-2.2016e-10	-0.662963	1.23492e-05	-2.2016e-10	-0.647785	7.09699e-05	-2.2016e-10	-0.616334
159733181	chr5:159733181:A:G	4.57491e-11	-1.86661	-0.190757	3.17949e-06	-1.86791	-0.136746	1.80478e-05	-1.8686	-0.116964
159733270	chr5:159733270:C:T	9.09201e-11	-2.2016e-10	-1.37056	6.09836e-06	-2.2016e-10	-1.35336	3.40026e-05	-2.2016e-10	-1.35215
159733453	chr5:159733453:T:C	6.13236e-11	-1.76437	-4.92792e-10	3.96995e-06	-1.78263	-4.92792e-10	2.23694e-05	-1.77089	-4.92792e-10
159733777	chr5:159733777:G:A	1.20803e-10	-2.2016e-10	-1.08638	7.89177e-06	-2.2016e-10	-1.09556	4.52081e-05	-2.2016e-10	-1.06731
159734074	chr5:159734074:G:A	9.57146e-11	-2.2016e-10	-1.31917	6.37071e-06	-2.2016e-10	-1.30967	3.53642e-05	-2.2016e-10	-1.31289
159734103	chr5:159734103:G:C	9.07444e-11	-2.2016e-10	-1.37249	5.95473e-06	-2.2016e-10	-1.37719	3.29821e-05	-2.2016e-10	-1.38262
159734136	chr5:159734136:G:A	2.31779e-11	-1.46892	-1.26842	1.61511e-06	-1.43225	-1.24973	8.46215e-06	-1.47226	-1.27073
159734817	chr5:159734817:T:C	7.89592e-11	-2.2016e-10	-1.51161	5.19662e-06	-2.2016e-10	-1.51337	2.89805e-05	-2.2016e-10	-1.51197
159734818	chr5:159734818:G:A	2.09464e-11	-1.83576	-1.00281	1.46018e-06	-1.82952	-0.953297	8.2571e-06	-1.826	-0.941512
159734863	chr5:159734863:C:A	1.83894e-11	-1.73988	-1.22889	1.21716e-06	-1.73137	-1.23348	6.84601e-06	-1.72719	-1.22773
159734876	chr5:159734876:T:A	9.15724e-11	-2.2016e-10	-1.36341	6.10872e-06	-2.2016e-10	-1.35166	3.41308e-05	-2.2016e-10	-1.34839
159735706	chr5:159735706:G:A	2.14704e-09	-2.2016e-10	1.79131	0.000138917	-2.2016e-10	1.77249	0.000806349	-2.2016e-10	1.81393
159735797	chr5:159735797:A:G	8.63989e-11	-2.2016e-10	-1.42156	5.77862e-06	-2.2016e-10	-1.40722	3.21951e-05	-2.2016e-10	-1.40677
159736066	chr5:159736066:G:A	9.65854e-11	-2.2016e-10	-1.31011	6.47744e-06	-2.2016e-10	-1.29306	3.62698e-05	-2.2016e-10	-1.2876
159736204	chr5:159736204:A:G	5.99526e-11	-1.85393	0.0669467	3.84322e-06	-1.88425	0.0691791	2.2412e-05	-1.88877	0.11978
159736314	chr5:159736314:A:G	1.01521e-10	-2.2016e-10	-1.26027	6.91474e-06	-2.2016e-10	-1.22773	3.84329e-05	-2.2016e-10	-1.22967
159736467	chr5:159736467:C:T	8.55637e-11	-2.2016e-10	-1.43128	5.71661e-06	-2.2016e-10	-1.418	3.18627e-05	-2.2016e-10	-1.41715
159737290	chr5:159737290:G:GA	1.04279e-08	-2.2016e-10	3.3717	0.00061861	-2.2016e-10	3.26609	0.00500101	-2.2016e-10	3.63881
159737474	chr5:159737474:C:T	1.95045e-10	-1.89732	1.29001	1.41278e-05	-1.89043	1.37719	7.61568e-05	-1.89267	1.34687
159737962	chr5:159737962:C:T	9.08498e-11	-2.2016e-10	-1.37133	6.13166e-06	-2.2016e-10	-1.34791	3.38649e-05	-2.2016e-10	-1.35621
159737963	chr5:159737963:G:A	2.78467e-11	-1.87169	-0.682129	1.78521e-06	-1.89351	-0.688334	1.05349e-05	-1.89217	-0.63172
159738314	chr5:159738314:A:G	7.24773e-11	-1.59727	-4.92792e-10	5.48204e-06	-1.4599	-4.92792e-10	2.83676e-05	-1.53334	-4.92792e-10
159738667	chr5:159738667:TG:T	8.85187e-11	-2.2016e-10	-1.39732	5.9668e-06	-2.2016e-10	-1.37517	3.31768e-05	-2.2016e-10	-1.37674
159738822	chr5:159738822:A:C	5.75174e-11	-1.82845	-4.92792e-10	3.94516e-06	-1.78889	-4.92792e-10	2.25524e-05	-1.76275	-4.92792e-10
159739352	chr5:159739352:C:T	5.94014e-11	-1.79622	-4.92792e-10	3.68881e-06	-1.85608	-4.92792e-10	2.05859e-05	-1.85398	-4.92792e-10
159739609	chr5:159739609:T:C	1.22409e-11	-1.88788	-1.48788	7.94566e-07	-1.89731	-1.49403	4.41245e-06	-1.89725	-1.4969
159740280	chr5:159740280:G:A	8.03107e-11	-2.2016e-10	-1.49464	5.3405e-06	-2.2016e-10	-1.48606	2.96188e-05	-2.2016e-10	-1.49018
159740305	chr5:159740305:G:A	9.49516e-11	-2.2016e-10	-1.32717	6.11926e-06	-2.2016e-10	-1.34994	3.50819e-05	-2.2016e-10	-1.3209
159740419	chr5:159740419:C:T	4.95775e-11	-1.87288	-0.104121	3.24058e-06	-1.8891	-0.0965246	1.88084e-05	-1.89252	-0.0517605
159741460	chr5:159741460:AAAAC:A	2.10772e-11	-1.81826	-1.01409	1.47129e-06	-1.81018	-0.965065	8.32089e-06	-1.80597	-0.953852
159741670	chr5:159741670:A:C	1.2118e-11	-1.87628	-1.50957	7.8419e-07	-1.89399	-1.5105	4.35021e-06	-1.89624	-1.51213
159741824	chr5:159741824:A:G	3.59829e-10	-1.89314	1.89823	2.68121e-05	-1.8793	2.00677	0.000144165	-1.8834	1.97577
159742063	chr5:159742063:A:T	1.44128e-11	-1.71522	-1.4972	8.85301e-07	-1.7861	-1.49711	4.89485e-06	-1.80187	-1.48853
159742080	chr5:159742080:C:T	5.43149e-11	-1.88574	-4.92792e-10	3.64407e-06	-1.86828	-4.92792e-10	2.03647e-05	-1.86478	-4.92792e-10
159742582	chr5:159742582:A:G	2.14164e-10	-1.88768	1.37389	1.58099e-05	-1.86919	1.46845	8.50591e-05	-1.87382	1.43858
159742752	chr5:159742752:T:C	1.12749e-10	-2.2016e-10	-1.15537	7.52062e-06	-2.2016e-10	-1.14373	4.26234e-05	-2.2016e-10	-1.12618
159742885	chr5:159742885:C:T	3.01954e-11	-1.88398	-0.588871	1.95361e-06	-1.89709	-0.594615	1.15618e-05	-1.89667	-0.534207
159743014	chr5:159743014:C:T	3.37548e-11	-1.8796	-0.481812	2.31867e-06	-1.8795	-0.440892	1.32079e-05	-1.87955	-0.418226
159743166	chr5:159743166:A:G	3.03674e-11	-1.88287	-0.584301	2.07956e-06	-1.88305	-0.54618	1.18119e-05	-1.88319	-0.526286
159743465	chr5:159743465:A:T	5.40175e-11	-1.89123	-4.92792e-10	3.56196e-06	-1.89107	-4.92792e-10	1.97331e-05	-1.89629	-4.92792e-10
159743572	chr5:159743572:G:A	4.51551e-10	-2.2016e-10	0.23215	2.74976e-05	-2.2016e-10	0.152719	0.000177601	-2.2016e-10	0.30095
159744279	chr5:159744279:G:A	8.00136e-11	-2.2016e-10	-1.49834	5.25027e-06	-2.2016e-10	-1.5031	2.93575e-05	-2.2016e-10	-1.49904
159744591	chr5:159744591:C:T	8.73513e-11	-2.2016e-10	-1.4106	5.84215e-06	-2.2016e-10	-1.39628	3.25528e-05	-2.2016e-10	-1.39573
159744720	chr5:159744720:C:A	8.01945e-11	-2.2016e-10	-1.49608	5.26009e-06	-2.2016e-10	-1.50123	2.94218e-05	-2.2016e-10	-1.49685
159744800	chr5:159744800:AC:A	8.69432e-11	-2.2016e-10	-1.41528	5.8137e-06	-2.2016e-10	-1.40116	3.23975e-05	-2.2016e-10	-1.40051
159745052	chr5:159745052:A:C	7.8803e-11	-2.2016e-10	-1.51359	5.20731e-06	-2.2016e-10	-1.51132	2.89785e-05	-2.2016e-10	-1.51204
159745312	chr5:159745312:A:C	1.82259e-11	-1.83865	-1.13905	1.22273e-06	-1.83483	-1.12546	7.1175e-06	-1.83523	-1.0808
159745542	chr5:159745542:A:C	1.6186e-10	-2.2016e-10	-0.793807	1.08936e-05	-2.2016e-10	-0.773208	6.01234e-05	-2.2016e-10	-0.78219
159746834	chr5:159746834:T:C	1.70073e-10	-1.8753	1.13099	1.25713e-05	-1.8443	1.21434	6.81532e-05	-1.8468	1.18997
159747617	chr5:159747617:G:C	1.82464e-11	-1.47795	-1.49862	1.02453e-06	-1.64345	-1.49369	5.76531e-06	-1.62686	-1.49987
159747949	chr5:159747949:C:T	4.43166e-10	-2.2016e-10	0.213406	2.6806e-05	-2.2016e-10	0.127246	0.000173269	-2.2016e-10	0.276258
159748240	chr5:159748240:G:A	1.48021e-10	-2.2016e-10	-0.883181	1.03155e-05	-2.2016e-10	-0.827728	5.74715e-05	-2.2016e-10	-0.827299
159748909	chr5:159748909:C:G	1.65744e-10	-0.770093	-4.92792e-10	1.02021e-05	-0.838784	-4.92792e-10	5.53007e-05	-0.865804	-4.92792e-10
159748959	chr5:159748959:G:A	1.73683e-11	-1.89235	-1.13354	1.143e-06	-1.89562	-1.1321	6.39767e-06	-1.89297	-1.12969
159749149	chr5:159749149:C:T	2.28098e-10	-2.2016e-10	-0.450763	1.45429e-05	-2.2016e-10	-0.484281	8.17149e-05	-2.2016e-10	-0.475353
159749609	chr5:159749609:G:A	2.06149e-10	-1.84214	1.2902	1.50181e-05	-1.83758	1.38546	8.23166e-05	-1.8334	1.36539
159749793	chr5:159749793:G:A	1.31054e-10	-2.2016e-10	-1.00493	9.09895e-06	-2.2016e-10	-0.953221	5.0947e-05	-2.2016e-10	-0.947804
159749942	chr5:159749942:G:T	1.82444e-10	-1.83194	1.15785	1.30355e-05	-1.85134	1.25763	7.06456e-05	-1.84971	1.2288
159749955	chr5:159749955:T:A	3.56408e-10	-2.2016e-10	-0.00446188	2.41819e-05	-2.2016e-10	0.0242219	0.000151006	-2.2016e-10	0.138733
159749965	chr5:159749965:T:C	8.36414e-11	-2.2016e-10	-1.454	5.48911e-06	-2.2016e-10	-1.45861	3.01592e-05	-2.2016e-10	-1.4721
159750021	chr5:159750021:C:T	1.82781e-10	-2.2016e-10	-0.672253	1.2188e-05	-2.2016e-10	-0.660926	7.38431e-05	-2.2016e-10	-0.576647
159750474	chr5:159750474:G:A	1.1371e-10	-2.2016e-10	-1.14688	7.86263e-06	-2.2016e-10	-1.09926	4.39428e-05	-2.2016e-10	-1.0957
159750590	chr5:159750590:G:A	2.20286e-10	-2.2016e-10	-0.485612	1.55934e-05	-2.2016e-10	-0.414536	8.48372e-05	-2.2016e-10	-0.437855
159750944	chr5:159750944:T:A	1.13738e-10	-2.2016e-10	-1.14664	7.86787e-06	-2.2016e-10	-1.09859	4.39772e-05	-2.2016e-10	-1.09492
159751150	chr5:159751150:C:T	1.10617e-10	-2.2016e-10	-1.17447	7.61852e-06	-2.2016e-10	-1.1308	4.26031e-05	-2.2016e-10	-1.12666
159751151	chr5:159751151:G:A	8.0471e-11	-2.2016e-10	-1.49264	5.27217e-06	-2.2016e-10	-1.49894	2.95012e-05	-2.2016e-10	-1.49416
159751207	chr5:159751207:A:G	1.41561e-10	-0.927808	-4.92792e-10	8.049e-06	-1.07583	-4.92792e-10	4.56364e-05	-1.05788	-4.92792e-10
159751335	chr5:159751335:T:G	6.14663e-11	-1.76205	-4.92792e-10	4.10719e-06	-1.74864	-4.92792e-10	2.34588e-05	-1.72334	-4.92792e-10
159751663	chr5:159751663:C:A	7.95493e-11	-2.2016e-10	-1.50416	5.28184e-06	-2.2016e-10	-1.49711	2.93694e-05	-2.2016e-10	-1.49863
159751766	chr5:159751766:T:G	2.55746e-09	-2.2016e-10	1.96623	0.000161831	-2.2016e-10	1.92517	0.000936636	-2.2016e-10	1.96371
159751767	chr5:159751767:T:G	1.74201e-09	-2.2016e-10	1.58226	0.000111335	-2.2016e-10	1.55116	0.000645691	-2.2016e-10	1.59173
159751770	chr5:159751770:T:C	1.46995e-10	-2.2016e-10	-0.890137	1.03127e-05	-2.2016e-10	-0.828005	5.76898e-05	-2.2016e-10	-0.823509
159752310	chr5:159752310:G:C	9.21181e-10	-2.2016e-10	0.945118	5.9461e-05	-2.2016e-10	0.92394	0.000342207	-2.2016e-10	0.956828
159752506	chr5:159752506:A:T	1.1834e-10	-2.2016e-10	-1.10698	8.20444e-06	-2.2016e-10	-1.05671	4.58616e-05	-2.2016e-10	-1.05296
159752936	chr5:159752936:T:C	8.09933e-11	-2.2016e-10	-1.48617	5.30084e-06	-2.2016e-10	-1.49351	2.96825e-05	-2.2016e-10	-1.48803
159753087	chr5:159753087:T:C	7.90245e-11	-2.2016e-10	-1.51078	5.2266e-06	-2.2016e-10	-1.50762	2.91081e-05	-2.2016e-10	-1.50757
159753790	chr5:159753790:A:G	1.51332e-10	-2.2016e-10	-0.86106	1.04639e-05	-2.2016e-10	-0.813449	5.72966e-05	-2.2016e-10	-0.830348
159754169	chr5:159754169:A:C	8.1499e-11	-2.2016e-10	-1.47995	5.34392e-06	-2.2016e-10	-1.48542	2.98803e-05	-2.2016e-10	-1.48139
159754460	chr5:159754460:G:A	7.89034e-11	-2.2016e-10	-1.51231	5.22424e-06	-2.2016e-10	-1.50807	2.90601e-05	-2.2016e-10	-1.50922
159754803	chr5:159754803:A:C	2.328e-11	-1.75458	-0.978367	1.50142e-06	-1.80968	-0.945292	8.06914e-06	-1.81201	-0.978537
159755251	chr5:159755251:T:G	1.86408e-10	-2.2016e-10	-0.652599	1.13099e-05	-2.2016e-10	-0.735703	6.71563e-05	-2.2016e-10	-0.671566
159755328	chr5:159755328:A:G	1.39002e-10	-2.2016e-10	-0.946049	8.86034e-06	-2.2016e-10	-0.979796	4.92708e-05	-2.2016e-10	-0.981258
159755866	chr5:159755866:C:A	8.63797e-11	-2.2016e-10	-1.42179	5.62057e-06	-2.2016e-10	-1.43495	3.12351e-05	-2.2016e-10	-1.43705
159756363	chr5:159756363:T:C	3.25905e-10	-2.2016e-10	-0.093932	2.3518e-05	-2.2016e-10	-0.00361487	0.000132471	-2.2016e-10	0.00777319
159756457	chr5:159756457:A:C	4.09194e-11	-1.76507	-0.403865	2.76711e-06	-1.83057	-0.313008	1.55901e-05	-1.82577	-0.306185
159756491	chr5:159756491:A:G	5.54198e-11	-1.8656	-4.92792e-10	3.5412e-06	-1.89692	-4.92792e-10	1.97334e-05	-1.89627	-4.92792e-10
159756553	chr5:159756553:C:T	3.9343e-10	-2.2016e-10	0.0943657	2.47297e-05	-2.2016e-10	0.0466249	0.000140916	-2.2016e-10	0.0695751
159756733	chr5:159756733:G:A	4.74381e-11	-1.77708	-0.244028	3.2409e-06	-1.8385	-0.147032	1.82681e-05	-1.83408	-0.139354
159756915	chr5:159756915:T:C	1.85746e-11	-1.66171	-1.29704	1.1857e-06	-1.68411	-1.30694	7.00376e-06	-1.66019	-1.27195
159757190	chr5:159757190:C:A	3.26507e-10	-2.2016e-10	-0.092087	2.36018e-05	-2.2016e-10	-5.89991e-05	0.000132993	-2.2016e-10	0.0117077
159757310	chr5:159757310:C:T	7.931e-11	-1.50717	-4.92792e-10	4.75974e-06	-1.60119	-4.92792e-10	2.68588e-05	-1.588	-4.92792e-10
159757340	chr5:159757340:TTCCTTCATCTC:T	1.94362e-10	-2.2016e-10	-0.610817	1.28282e-05	-2.2016e-10	-0.609733	7.26656e-05	-2.2016e-10	-0.592721
159757506	chr5:159757506:G:T	5.94033e-10	-2.2016e-10	0.506397	3.56691e-05	-2.2016e-10	0.412905	0.000233433	-2.2016e-10	0.574307
159757961	chr5:159757961:C:T	2.62772e-10	-2.2016e-10	-0.309251	1.87888e-05	-2.2016e-10	-0.228119	0.000105837	-2.2016e-10	-0.216691
159757996	chr5:159757996:C:A	1.91078e-10	-2.2016e-10	-0.627858	1.37693e-05	-2.2016e-10	-0.538941	7.57137e-05	-2.2016e-10	-0.55163
159758418	chr5:159758418:T:C	5.94748e-11	-1.79499	-4.92792e-10	3.79523e-06	-1.82764	-4.92792e-10	2.09176e-05	-1.838	-4.92792e-10
159758530	chr5:159758530:T:C	9.33809e-11	-2.2016e-10	-1.34385	6.12143e-06	-2.2016e-10	-1.34959	3.38417e-05	-2.2016e-10	-1.3569
159759153	chr5:159759153:C:G	7.94009e-11	-2.2016e-10	-1.50603	5.2379e-06	-2.2016e-10	-1.50546	2.91717e-05	-2.2016e-10	-1.50539
159759351	chr5:159759351:C:T	8.3367e-11	-2.2016e-10	-1.45729	5.502e-06	-2.2016e-10	-1.45627	3.07167e-05	-2.2016e-10	-1.45378
159759368	chr5:159759368:C:T	1.8578e-10	-2.2016e-10	-0.655976	1.17456e-05	-2.2016e-10	-0.697904	6.69764e-05	-2.2016e-10	-0.674249
159759600	chr5:159759600:G:A	1.82305e-11	-1.46789	-1.50956	1.06697e-06	-1.58635	-1.5102	6.10734e-06	-1.55733	-1.51177
159759961	chr5:159759961:C:T	9.20384e-11	-2.2016e-10	-1.35833	6.20576e-06	-2.2016e-10	-1.3359	3.46856e-05	-2.2016e-10	-1.33226
159759979	chr5:159759979:G:A	8.46744e-11	-2.2016e-10	-1.44172	5.58924e-06	-2.2016e-10	-1.44054	3.122e-05	-2.2016e-10	-1.43753
159760020	chr5:159760020:T:C	8.27719e-11	-2.2016e-10	-1.46445	5.46125e-06	-2.2016e-10	-1.4637	3.04892e-05	-2.2016e-10	-1.46122
159760366	chr5:159760366:G:A	8.59687e-11	-2.2016e-10	-1.42655	5.67498e-06	-2.2016e-10	-1.42531	3.16987e-05	-2.2016e-10	-1.42231
159760522	chr5:159760522:T:C	1.32674e-11	-1.81662	-1.47861	9.59077e-07	-1.72782	-1.47534	5.29305e-06	-1.73863	-1.47357
159760655	chr5:159760655:C:CT	3.81709e-10	-2.2016e-10	0.064119	2.39029e-05	-2.2016e-10	0.0126202	0.000133339	-2.2016e-10	0.0143091
159760822	chr5:159760822:G:A	1.35779e-11	-1.82149	-1.45061	9.84055e-07	-1.73111	-1.44635	5.43624e-06	-1.7418	-1.4437
159761138	chr5:159761138:G:A	8.32632e-11	-2.2016e-10	-1.45853	5.49552e-06	-2.2016e-10	-1.45745	3.06878e-05	-2.2016e-10	-1.45472
159761306	chr5:159761306:G:A	2.48716e-10	-2.2016e-10	-0.364228	1.75575e-05	-2.2016e-10	-0.295898	9.83929e-05	-2.2016e-10	-0.28962
159761348	chr5:159761348:G:T	7.31974e-10	-2.2016e-10	0.715206	5.42411e-05	-2.2016e-10	0.832059	0.000295932	-2.2016e-10	0.811539
159761360	chr5:159761360:G:A	1.75761e-11	-1.56919	-1.44481	1.04598e-06	-1.67709	-1.43933	5.94933e-06	-1.65014	-1.44517
159761395	chr5:159761395:G:A	2.76037e-10	-2.2016e-10	-0.260002	1.68174e-05	-2.2016e-10	-0.338967	0.000106004	-2.2016e-10	-0.215108
159761417	chr5:159761417:C:T	5.44093e-11	-1.884	-4.92792e-10	3.57937e-06	-1.88619	-4.92792e-10	2.00795e-05	-1.87889	-4.92792e-10
159761490	chr5:159761490:C:T	1.31595e-11	-1.81675	-1.48665	9.56024e-07	-1.72351	-1.48284	5.26461e-06	-1.73638	-1.4812
159761579	chr5:159761579:G:A	6.65925e-11	-1.68195	-4.92792e-10	4.6116e-06	-1.63281	-4.92792e-10	2.57444e-05	-1.63037	-4.92792e-10
159761655	chr5:159761655:G:A	1.83037e-11	-1.53225	-1.44118	1.08372e-06	-1.64541	-1.43557	6.17189e-06	-1.61705	-1.44154
159761750	chr5:159761750:A:G	8.40685e-11	-2.2016e-10	-1.44891	5.54725e-06	-2.2016e-10	-1.44808	3.09777e-05	-2.2016e-10	-1.44532
159761812	chr5:159761812:ACTATTTCC:A	6.43146e-10	-2.2016e-10	0.585834	4.75511e-05	-2.2016e-10	0.700424	0.000259393	-2.2016e-10	0.679755
159762307	chr5:159762307:G:A	1.68411e-11	-1.54391	-1.51281	9.99201e-07	-1.65039	-1.51179	5.72146e-06	-1.62429	-1.51007
159762677	chr5:159762677:G:C	8.3151e-11	-2.2016e-10	-1.45988	5.48654e-06	-2.2016e-10	-1.45908	3.06321e-05	-2.2016e-10	-1.45654
159762840	chr5:159762840:G:A	1.31478e-11	-1.83205	-1.47224	9.48448e-07	-1.7467	-1.46761	5.22739e-06	-1.75912	-1.46555
159763043	chr5:159763043:C:T	2.16325e-11	-1.43994	-1.3664	1.27052e-06	-1.55178	-1.37018	7.16325e-06	-1.54195	-1.36768
159763309	chr5:159763309:C:T	7.87718e-11	-2.2016e-10	-1.51398	5.19259e-06	-2.2016e-10	-1.51415	2.89189e-05	-2.2016e-10	-1.51409
159763328	chr5:159763328:A:T	4.62522e-10	0.256156	-4.92792e-10	2.11306e-05	-0.110659	-4.92792e-10	0.000114471	-0.138268	-4.92792e-10
159763500	chr5:159763500:G:C	1.26658e-10	-2.2016e-10	-1.03905	8.46082e-06	-2.2016e-10	-1.02593	4.6995e-05	-2.2016e-10	-1.02855
159763857	chr5:159763857:C:G	1.89026e-11	-1.63417	-1.30707	1.11965e-06	-1.73394	-1.31443	6.52645e-06	-1.70757	-1.29516
159764525	chr5:159764525:C:G	1.16227e-10	-2.2016e-10	-1.125	7.76756e-06	-2.2016e-10	-1.11142	4.28719e-05	-2.2016e-10	-1.12037
159765098	chr5:159765098:C:A	1.38183e-10	-2.2016e-10	-0.951963	8.79613e-06	-2.2016e-10	-0.987069	4.98443e-05	-2.2016e-10	-0.969685
159765339	chr5:159765339:C:T	1.42485e-11	-1.79223	-1.43165	8.98422e-07	-1.83668	-1.43181	5.02884e-06	-1.8216	-1.4418
159765453	chr5:159765453:C:T	1.49566e-11	-1.71115	-1.46423	9.3343e-07	-1.76504	-1.46523	5.31746e-06	-1.74543	-1.46217
159765454	chr5:159765454:G:A	5.42398e-11	-1.88712	-4.92792e-10	3.64318e-06	-1.86852	-4.92792e-10	2.05788e-05	-1.85433	-4.92792e-10
159765664	chr5:159765664:C:T	8.46282e-11	-2.2016e-10	-1.44227	5.65094e-06	-2.2016e-10	-1.42956	3.14832e-05	-2.2016e-10	-1.42913
159765839	chr5:159765839:A:T	8.15434e-11	-2.2016e-10	-1.4794	5.42049e-06	-2.2016e-10	-1.47119	3.0196e-05	-2.2016e-10	-1.47088
159765957	chr5:159765957:A:G	1.9565e-10	-2.2016e-10	-0.604211	1.49824e-05	-2.2016e-10	-0.454502	8.52984e-05	-2.2016e-10	-0.432433
159766376	chr5:159766376:C:T	1.45626e-11	-1.76321	-1.43888	9.13457e-07	-1.8138	-1.4381	5.12367e-06	-1.79685	-1.44787
159766443	chr5:159766443:GA:G	8.02093e-11	-2.2016e-10	-1.4959	5.27904e-06	-2.2016e-10	-1.49764	2.94352e-05	-2.2016e-10	-1.4964
159766478	chr5:159766478:C:T	1.40735e-11	-1.75022	-1.48602	9.31677e-07	-1.75358	-1.47856	5.12814e-06	-1.76346	-1.48038
159766746	chr5:159766746:T:C	7.93723e-11	-2.2016e-10	-1.50639	5.23198e-06	-2.2016e-10	-1.50659	2.91941e-05	-2.2016e-10	-1.50462
159767370	chr5:159767370:C:T	1.92475e-10	-2.2016e-10	-0.620571	1.1635e-05	-2.2016e-10	-0.707364	6.39637e-05	-2.2016e-10	-0.720273
159767727	chr5:159767727:C:A	1.23771e-11	-1.89314	-1.47155	8.23142e-07	-1.88494	-1.47106	4.52614e-06	-1.88703	-1.48169
159768251	chr5:159768251:C:T	8.18181e-11	-2.2016e-10	-1.47604	5.43855e-06	-2.2016e-10	-1.46787	3.02616e-05	-2.2016e-10	-1.46871
159768324	chr5:159768324:C:T	8.1707e-11	-2.2016e-10	-1.4774	5.43053e-06	-2.2016e-10	-1.46934	3.02176e-05	-2.2016e-10	-1.47017
159768713	chr5:159768713:G:A	1.72011e-10	-2.2016e-10	-0.73298	1.30931e-05	-2.2016e-10	-0.589298	7.45543e-05	-2.2016e-10	-0.567061
159768727	chr5:159768727:G:C	8.21823e-11	-2.2016e-10	-1.4716	5.46587e-06	-2.2016e-10	-1.46286	3.04137e-05	-2.2016e-10	-1.4637
159768778	chr5:159768778:T:C	7.67254e-11	-1.54031	-4.92792e-10	5.66641e-06	-1.42682	-4.92792e-10	3.00006e-05	-1.47737	-4.92792e-10
159769139	chr5:159769139:AT:A	8.25933e-11	-2.2016e-10	-1.46661	5.49507e-06	-2.2016e-10	-1.45753	3.05732e-05	-2.2016e-10	-1.45847
159769336	chr5:159769336:G:A	2.17918e-10	-2.2016e-10	-0.496419	1.51823e-05	-2.2016e-10	-0.441247	8.51015e-05	-2.2016e-10	-0.434744
159769593	chr5:159769593:G:C	8.09772e-11	-2.2016e-10	-1.48637	5.37663e-06	-2.2016e-10	-1.47932	2.99205e-05	-2.2016e-10	-1.48005
159769654	chr5:159769654:G:A	8.26851e-11	-2.2016e-10	-1.4655	5.50188e-06	-2.2016e-10	-1.45629	3.06115e-05	-2.2016e-10	-1.45721
159769664	chr5:159769664:G:A	1.61609e-10	-2.2016e-10	-0.79536	1.22294e-05	-2.2016e-10	-0.657541	6.95746e-05	-2.2016e-10	-0.63619
159769676	chr5:159769676:A:T	1.72446e-10	-2.2016e-10	-0.730457	1.21012e-05	-2.2016e-10	-0.668079	6.63348e-05	-2.2016e-10	-0.683875
159769750	chr5:159769750:G:A	1.78825e-10	-2.2016e-10	-0.694132	1.3413e-05	-2.2016e-10	-0.565157	7.63899e-05	-2.2016e-10	-0.542739
159769977	chr5:159769977:C:T	1.2297e-10	-2.2016e-10	-1.0686	8.17613e-06	-2.2016e-10	-1.06016	4.63292e-05	-2.2016e-10	-1.04282
159770529	chr5:159770529:G:A	1.53239e-11	-1.73954	-1.41159	1.02624e-06	-1.72471	-1.41077	5.80926e-06	-1.73145	-1.38769
159770535	chr5:159770535:G:GTGC	1.60244e-11	-1.71783	-1.3886	1.07433e-06	-1.70222	-1.38746	6.09373e-06	-1.70906	-1.36227
159770674	chr5:159770674:T:A	1.76407e-10	-2.2016e-10	-0.707747	1.13781e-05	-2.2016e-10	-0.72969	6.42814e-05	-2.2016e-10	-0.715319
159770753	chr5:159770753:C:T	4.613e-10	-2.2016e-10	0.25351	3.19154e-05	-2.2016e-10	0.301709	0.000183853	-2.2016e-10	0.335546
159770936	chr5:159770936:C:A	1.70971e-10	-2.2016e-10	-0.739042	1.19922e-05	-2.2016e-10	-0.677121	6.57434e-05	-2.2016e-10	-0.69283
159770957	chr5:159770957:C:T	6.06757e-11	-1.775	-4.92792e-10	3.90917e-06	-1.79806	-4.92792e-10	2.14411e-05	-1.81328	-4.92792e-10
159771016	chr5:159771016:G:A	8.36988e-11	-2.2016e-10	-1.45331	5.49925e-06	-2.2016e-10	-1.45677	3.07001e-05	-2.2016e-10	-1.45432
159771128	chr5:159771128:C:A	1.19666e-10	-2.2016e-10	-1.09583	7.78005e-06	-2.2016e-10	-1.10982	4.36479e-05	-2.2016e-10	-1.10243
159771329	chr5:159771329:C:T	1.00928e-10	-2.2016e-10	-1.26613	6.73537e-06	-2.2016e-10	-1.25401	3.74005e-05	-2.2016e-10	-1.2569
159771375	chr5:159771375:C:CA	1.07184e-10	-2.2016e-10	-1.20599	7.10887e-06	-2.2016e-10	-1.20004	4.08978e-05	-2.2016e-10	-1.16751
159771746	chr5:159771746:A:C	1.96606e-10	-2.2016e-10	-0.599339	1.48315e-05	-2.2016e-10	-0.464625	8.45767e-05	-2.2016e-10	-0.44093
159772331	chr5:159772331:G:T	1.34016e-10	-0.982578	-4.92792e-10	8.60918e-06	-1.00855	-4.92792e-10	4.89666e-05	-0.987451	-4.92792e-10
159772378	chr5:159772378:A:T	8.17422e-11	-2.2016e-10	-1.47697	5.43302e-06	-2.2016e-10	-1.46889	3.02311e-05	-2.2016e-10	-1.46972
159772439	chr5:159772439:T:C	1.05708e-10	-2.2016e-10	-1.21986	7.05974e-06	-2.2016e-10	-1.20697	3.91893e-05	-2.2016e-10	-1.21019
159773063	chr5:159773063:G:T	1.6478e-10	-2.2016e-10	-0.775929	1.15472e-05	-2.2016e-10	-0.714936	6.33098e-05	-2.2016e-10	-0.730549
159773451	chr5:159773451:T:G	5.03811e-10	-2.2016e-10	0.341662	3.71997e-05	-2.2016e-10	0.454919	0.00020325	-2.2016e-10	0.435849
159773550	chr5:159773550:G:A	8.36073e-11	-2.2016e-10	-1.45441	5.52449e-06	-2.2016e-10	-1.45219	3.11749e-05	-2.2016e-10	-1.43898
159773807	chr5:159773807:T:C	1.17802e-10	-2.2016e-10	-1.11153	7.87143e-06	-2.2016e-10	-1.09814	4.41382e-05	-2.2016e-10	-1.09126
159773881	chr5:159773881:A:G	7.93681e-11	-2.2016e-10	-1.50644	5.27218e-06	-2.2016e-10	-1.49894	2.94321e-05	-2.2016e-10	-1.4965
159774458	chr5:159774458:A:G	7.95239e-11	-2.2016e-10	-1.50448	5.23536e-06	-2.2016e-10	-1.50594	2.9184e-05	-2.2016e-10	-1.50497
159774698	chr5:159774698:A:G	7.87601e-11	-2.2016e-10	-1.51413	5.19284e-06	-2.2016e-10	-1.5141	2.89266e-05	-2.2016e-10	-1.51383
159774704	chr5:159774704:G:A	1.02646e-10	-2.2016e-10	-1.24926	6.76949e-06	-2.2016e-10	-1.24896	3.79998e-05	-2.2016e-10	-1.24101
159775460	chr5:159775460:C:T	1.06078e-10	-2.2016e-10	-1.21637	6.93555e-06	-2.2016e-10	-1.22472	3.88817e-05	-2.2016e-10	-1.21807
159775546	chr5:159775546:C:A	8.03076e-11	-2.2016e-10	-1.49467	5.25773e-06	-2.2016e-10	-1.50168	2.93065e-05	-2.2016e-10	-1.50078
159775562	chr5:159775562:T:C	1.02969e-10	-2.2016e-10	-1.24611	6.91329e-06	-2.2016e-10	-1.22793	3.77718e-05	-2.2016e-10	-1.24703
159775567	chr5:159775567:G:A	7.23903e-11	-1.59847	-4.92792e-10	6.22666e-06	-1.33254	-4.92792e-10	3.33088e-05	-1.37277	-4.92792e-10
159775643	chr5:159775643:C:T	2.36546e-11	-1.81955	-0.89743	1.60847e-06	-1.82365	-0.862453	8.83638e-06	-1.82975	-0.869958
159775906	chr5:159775906:C:T	9.9817e-11	-2.2016e-10	-1.2772	6.81785e-06	-2.2016e-10	-1.24184	3.80085e-05	-2.2016e-10	-1.24078
159776046	chr5:159776046:G:A	5.37451e-11	-1.89629	-4.92792e-10	3.53976e-06	-1.89732	-4.92792e-10	1.97128e-05	-1.89732	-4.92792e-10
159776350	chr5:159776350:G:A	2.62182e-09	-2.2016e-10	1.99108	0.000182436	-2.2016e-10	2.04502	0.00101524	-2.2016e-10	2.0443
159776706	chr5:159776706:G:C	8.35202e-11	-2.2016e-10	-1.45545	5.50734e-06	-2.2016e-10	-1.4553	3.10397e-05	-2.2016e-10	-1.44332
159776720	chr5:159776720:T:A	8.34798e-11	-2.2016e-10	-1.45593	5.50462e-06	-2.2016e-10	-1.45579	3.10234e-05	-2.2016e-10	-1.44385
159777741	chr5:159777741:A:G	2.04925e-11	-1.76836	-1.09211	1.38848e-06	-1.75724	-1.07593	8.01646e-06	-1.7616	-1.03549
159777843	chr5:159777843:C:T	1.35692e-10	-2.2016e-10	-0.970147	8.93769e-06	-2.2016e-10	-0.971103	5.05889e-05	-2.2016e-10	-0.954856
159777942	chr5:159777942:T:G	4.41514e-09	-2.2016e-10	2.51226	0.000310032	-2.2016e-10	2.5753	0.00172708	-2.2016e-10	2.5756
159778016	chr5:159778016:C:T	7.88694e-11	-2.2016e-10	-1.51275	5.19664e-06	-2.2016e-10	-1.51337	2.89261e-05	-2.2016e-10	-1.51385
159778848	chr5:159778848:A:T	1.77566e-10	-2.2016e-10	-0.701194	1.24437e-05	-2.2016e-10	-0.640163	6.82791e-05	-2.2016e-10	-0.654986
159778853	chr5:159778853:C:A	8.33172e-11	-2.2016e-10	-1.45788	5.45483e-06	-2.2016e-10	-1.46488	3.05203e-05	-2.2016e-10	-1.4602
159779016	chr5:159779016:G:A	3.15473e-10	-2.2016e-10	-0.126465	1.92114e-05	-2.2016e-10	-0.205875	0.000108988	-2.2016e-10	-0.187347
159779123	chr5:159779123:G:A	5.68785e-11	-1.83962	-4.92792e-10	3.54013e-06	-1.89722	-4.92792e-10	1.97163e-05	-1.89714	-4.92792e-10
159779137	chr5:159779137:G:A	1.25664e-11	-1.85027	-1.49924	8.37134e-07	-1.84352	-1.49563	4.61996e-06	-1.85192	-1.49629
159780423	chr5:159780423:A:C	1.41292e-11	-1.74432	-1.48797	9.52966e-07	-1.7221	-1.48746	5.31094e-06	-1.72638	-1.48244
159780687	chr5:159780687:G:A	1.33596e-11	-1.82092	-1.46739	8.79871e-07	-1.82932	-1.46004	4.85253e-06	-1.83602	-1.46307
159780896	chr5:159780896:A:C	6.40555e-11	-1.72079	-4.92792e-10	4.34206e-06	-1.69303	-4.92792e-10	2.42693e-05	-1.68938	-4.92792e-10
159780925	chr5:159780925:T:A	7.87593e-11	-2.2016e-10	-1.51414	5.2293e-06	-2.2016e-10	-1.5071	2.91613e-05	-2.2016e-10	-1.50575
159780967	chr5:159780967:C:G	1.41166e-10	-2.2016e-10	-0.930603	9.2377e-06	-2.2016e-10	-0.938088	5.14209e-05	-2.2016e-10	-0.938545
159781154	chr5:159781154:T:C	6.27569e-11	-1.74127	-4.92792e-10	4.2441e-06	-1.71585	-4.92792e-10	2.37182e-05	-1.71235	-4.92792e-10
159781155	chr5:159781155:T:C	8.63261e-11	-2.2016e-10	-1.42241	5.57013e-06	-2.2016e-10	-1.44396	3.11695e-05	-2.2016e-10	-1.43915
159782034	chr5:159782034:G:T	8.91141e-11	-2.2016e-10	-1.39062	5.76604e-06	-2.2016e-10	-1.40939	3.2645e-05	-2.2016e-10	-1.3929
159782234	chr5:159782234:A:G	2.67392e-11	-1.73887	-0.855538	1.81821e-06	-1.68214	-0.881393	1.06845e-05	-1.68901	-0.820783
159782451	chr5:159782451:G:A	8.42091e-11	-2.2016e-10	-1.44724	5.56081e-06	-2.2016e-10	-1.44564	3.08365e-05	-2.2016e-10	-1.44989
159782617	chr5:159782617:C:G	7.9075e-11	-2.2016e-10	-1.51014	5.21759e-06	-2.2016e-10	-1.50935	2.90153e-05	-2.2016e-10	-1.51077
159783248	chr5:159783248:C:T	1.36722e-11	-1.81013	-1.45505	9.10136e-07	-1.80878	-1.44676	5.00202e-06	-1.82021	-1.44853
159783494	chr5:159783494:C:A	1.41209e-10	-2.2016e-10	-0.930299	9.99995e-06	-2.2016e-10	-0.858801	5.49258e-05	-2.2016e-10	-0.872606
159783737	chr5:159783737:G:A	7.97432e-11	-2.2016e-10	-1.50173	5.23279e-06	-2.2016e-10	-1.50644	2.9192e-05	-2.2016e-10	-1.5047
159783780	chr5:159783780:C:T	7.92087e-11	-2.2016e-10	-1.50845	5.32958e-06	-2.2016e-10	-1.48811	2.97604e-05	-2.2016e-10	-1.48541
159783856	chr5:159783856:C:G	1.28105e-11	-1.84801	-1.48226	8.38812e-07	-1.84638	-1.49077	4.63979e-06	-1.85502	-1.4889
159784393	chr5:159784393:T:C	2.14855e-11	-1.71365	-1.09951	1.47822e-06	-1.6621	-1.10844	8.48644e-06	-1.67309	-1.06703
159784434	chr5:159784434:G:A	1.63998e-10	-2.2016e-10	-0.780682	1.05618e-05	-2.2016e-10	-0.804139	5.97899e-05	-2.2016e-10	-0.787752
159784581	chr5:159784581:C:T	5.60495e-11	-1.8543	-4.92792e-10	3.5758e-06	-1.88719	-4.92792e-10	1.99616e-05	-1.88478	-4.92792e-10
159785134	chr5:159785134:T:C	9.54563e-11	-2.2016e-10	-1.32187	6.32551e-06	-2.2016e-10	-1.31679	3.53932e-05	-2.2016e-10	-1.31207
159785507	chr5:159785507:C:T	8.04123e-11	-2.2016e-10	-1.49337	5.25689e-06	-2.2016e-10	-1.50184	2.93852e-05	-2.2016e-10	-1.4981
159785552	chr5:159785552:A:T	1.50362e-10	-2.2016e-10	-0.867492	1.06846e-05	-2.2016e-10	-0.792578	5.87758e-05	-2.2016e-10	-0.804859
159786022	chr5:159786022:C:T	9.46887e-11	-2.2016e-10	-1.32994	6.3065e-06	-2.2016e-10	-1.3198	3.48311e-05	-2.2016e-10	-1.32808
159786166	chr5:159786166:C:T	1.31949e-10	-2.2016e-10	-0.998123	8.52057e-06	-2.2016e-10	-1.0189	4.80334e-05	-2.2016e-10	-1.00669
159786178	chr5:159786178:C:T	1.23085e-11	-1.86235	-1.5079	8.0925e-07	-1.86177	-1.51126	4.47851e-06	-1.86871	-1.51059
159786255	chr5:159786255:A:G	1.45383e-11	-1.75378	-1.44997	9.87024e-07	-1.72372	-1.45072	5.47846e-06	-1.73394	-1.44382
159786488	chr5:159786488:A:G	1.91339e-11	-1.82577	-1.10331	1.22389e-06	-1.87003	-1.08932	6.38671e-06	-1.88294	-1.14143
159786587	chr5:159786587:C:T	1.50851e-10	-2.2016e-10	-0.864244	1.07212e-05	-2.2016e-10	-0.789158	5.89768e-05	-2.2016e-10	-0.801445
159786678	chr5:159786678:A:G	1.29962e-11	-1.85195	-1.46393	8.8083e-07	-1.82683	-1.46144	4.91906e-06	-1.83395	-1.45152
159786890	chr5:159786890:T:C	1.22697e-11	-1.86013	-1.51328	8.08845e-07	-1.8594	-1.51413	4.47242e-06	-1.86661	-1.51406
159786950	chr5:159786950:A:G	9.42597e-11	-2.2016e-10	-1.33449	6.1716e-06	-2.2016e-10	-1.34142	3.50152e-05	-2.2016e-10	-1.32281
159787026	chr5:159787026:G:A	1.2392e-11	-1.85659	-1.50689	8.14625e-07	-1.85584	-1.51056	4.50607e-06	-1.86334	-1.50982
159787084	chr5:159787084:T:C	2.0356e-11	-1.87498	-0.992178	1.45293e-06	-1.83808	-0.949714	8.11844e-06	-1.8427	-0.94175
159787506	chr5:159787506:G:A	2.21162e-11	-1.80445	-0.979776	1.54391e-06	-1.75567	-0.97139	8.78592e-06	-1.75276	-0.95268
159787542	chr5:159787542:C:T	1.4365e-11	-1.75768	-1.45806	9.75057e-07	-1.72799	-1.45865	5.41074e-06	-1.73806	-1.45215
159787550	chr5:159787550:C:T	7.88459e-11	-2.2016e-10	-1.51304	5.20976e-06	-2.2016e-10	-1.51085	2.89887e-05	-2.2016e-10	-1.51168
159787915	chr5:159787915:A:G	1.79848e-10	-2.2016e-10	-0.688427	1.18363e-05	-2.2016e-10	-0.690208	6.41383e-05	-2.2016e-10	-0.717548
159788239	chr5:159788239:A:G	9.05478e-11	-2.2016e-10	-1.37466	6.00377e-06	-2.2016e-10	-1.36899	3.35921e-05	-2.2016e-10	-1.3643
159788291	chr5:159788291:T:C	1.50122e-11	-1.75223	-1.41945	1.01954e-06	-1.72176	-1.42027	5.66878e-06	-1.73205	-1.41156
159788316	chr5:159788316:C:T	6.56523e-11	-1.69617	-4.92792e-10	4.47125e-06	-1.66371	-4.92792e-10	2.49574e-05	-1.66142	-4.92792e-10
159788827	chr5:159788827:C:T	9.92779e-11	-2.2016e-10	-1.28262	6.56292e-06	-2.2016e-10	-1.27995	3.71173e-05	-2.2016e-10	-1.26451
159788855	chr5:159788855:G:T	1.25985e-11	-1.83987	-1.50709	8.28377e-07	-1.83893	-1.51073	4.57527e-06	-1.84795	-1.50998
159788967	chr5:159788967:C:A	4.15554e-10	-2.2016e-10	0.149073	2.56929e-05	-2.2016e-10	0.0848335	0.000146828	-2.2016e-10	0.110672
159788972	chr5:159788972:G:T	1.50851e-10	-2.2016e-10	-0.864244	1.07212e-05	-2.2016e-10	-0.789158	5.89768e-05	-2.2016e-10	-0.801445
159789147	chr5:159789147:C:T	5.37001e-11	-1.89712	-4.92792e-10	3.53981e-06	-1.89731	-4.92792e-10	1.97588e-05	-1.89499	-4.92792e-10
159789153	chr5:159789153:G:A	1.33877e-10	-2.2016e-10	-0.983617	9.11393e-06	-2.2016e-10	-0.951577	5.15602e-05	-2.2016e-10	-0.93584
159789250	chr5:159789250:AG:A	8.43934e-11	-1.44505	-4.92792e-10	5.61549e-06	-1.43585	-4.92792e-10	3.04764e-05	-1.46164	-4.92792e-10
159789262	chr5:159789262:C:T	1.52054e-10	-2.2016e-10	-0.856303	9.81589e-06	-2.2016e-10	-0.877378	5.55794e-05	-2.2016e-10	-0.860777
159789922	chr5:159789922:T:C	7.32308e-11	-1.58692	-4.92792e-10	3.85866e-06	-1.81106	-4.92792e-10	2.14774e-05	-1.81159	-4.92792e-10
159790001	chr5:159790001:A:G	2.33339e-10	-2.2016e-10	-0.428048	1.45379e-05	-2.2016e-10	-0.484621	8.30292e-05	-2.2016e-10	-0.459397
159790857	chr5:159790857:T:C	1.23777e-11	-1.86322	-1.50143	8.21549e-07	-1.86258	-1.49537	4.53514e-06	-1.86958	-1.49716
159791252	chr5:159791252:C:T	1.33329e-10	-2.2016e-10	-0.987715	9.08061e-06	-2.2016e-10	-0.955239	5.13365e-05	-2.2016e-10	-0.940187
159791258	chr5:159791258:C:T	2.18493e-11	-1.78215	-1.01422	1.53411e-06	-1.72991	-1.00352	8.72024e-06	-1.72614	-0.986807
159791284	chr5:159791284:G:A	9.40496e-11	-2.2016e-10	-1.33672	6.26729e-06	-2.2016e-10	-1.32604	3.45849e-05	-2.2016e-10	-1.33517
159791387	chr5:159791387:A:G	5.32075e-10	-2.2016e-10	0.396246	3.91925e-05	-2.2016e-10	0.507104	0.000222753	-2.2016e-10	0.527475
159791423	chr5:159791423:G:A	1.22977e-11	-1.86757	-1.50356	8.15939e-07	-1.86683	-1.49797	4.50702e-06	-1.87333	-1.49963
159791567	chr5:159791567:G:A	7.89273e-11	-2.2016e-10	-1.51201	5.20281e-06	-2.2016e-10	-1.51218	2.89923e-05	-2.2016e-10	-1.51156
159791624	chr5:159791624:C:A	9.73689e-11	-2.2016e-10	-1.30203	6.22842e-06	-2.2016e-10	-1.33226	3.43665e-05	-2.2016e-10	-1.34151
159791658	chr5:159791658:G:T	1.15883e-10	-2.2016e-10	-1.12796	7.52248e-06	-2.2016e-10	-1.14349	4.23991e-05	-2.2016e-10	-1.13146
159792269	chr5:159792269:T:C	1.45437e-11	-1.81844	-1.38494	1.10014e-06	-1.69151	-1.37444	6.01128e-06	-1.69044	-1.39451
159792276	chr5:159792276:A:T	1.43252e-10	-0.915934	-4.92792e-10	8.99978e-06	-0.96418	-4.92792e-10	4.87338e-05	-0.992217	-4.92792e-10
159792485	chr5:159792485:G:A	1.2109e-10	-2.2016e-10	-1.084	8.17228e-06	-2.2016e-10	-1.06063	4.60996e-05	-2.2016e-10	-1.04778
159792515	chr5:159792515:G:T	1.41389e-11	-1.74655	-1.48506	9.60734e-07	-1.71573	-1.48571	5.31605e-06	-1.72652	-1.48134
159792722	chr5:159792722:C:T	1.28301e-10	-2.2016e-10	-1.02616	8.65492e-06	-2.2016e-10	-1.00325	4.84863e-05	-2.2016e-10	-0.997307
159792799	chr5:159792799:A:C	3.68229e-10	-2.2016e-10	0.0281673	2.28483e-05	-2.2016e-10	-0.0325042	0.000130465	-2.2016e-10	-0.0074851
159792858	chr5:159792858:G:C	1.23456e-10	-2.2016e-10	-1.06465	8.66149e-06	-2.2016e-10	-1.00249	4.7774e-05	-2.2016e-10	-1.01211
159793020	chr5:159793020:A:C	8.83394e-11	-2.2016e-10	-1.39935	5.93966e-06	-2.2016e-10	-1.37973	3.31918e-05	-2.2016e-10	-1.37629
159793087	chr5:159793087:C:A	9.07387e-11	-2.2016e-10	-1.37256	5.93923e-06	-2.2016e-10	-1.3798	3.36453e-05	-2.2016e-10	-1.36271
159793286	chr5:159793286:G:A	7.8964e-11	-2.2016e-10	-1.51155	5.2066e-06	-2.2016e-10	-1.51145	2.90304e-05	-2.2016e-10	-1.51025
159793595	chr5:159793595:G:A	8.11592e-11	-2.2016e-10	-1.48413	5.36976e-06	-2.2016e-10	-1.4806	2.97639e-05	-2.2016e-10	-1.48529
159793831	chr5:159793831:A:G	8.37552e-11	-2.2016e-10	-1.45264	5.44539e-06	-2.2016e-10	-1.46661	3.04065e-05	-2.2016e-10	-1.46393
159793912	chr5:159793912:C:T	1.24498e-11	-1.86976	-1.48907	8.27526e-07	-1.86899	-1.48171	4.56906e-06	-1.87529	-1.48399
159794008	chr5:159794008:C:A	8.16023e-11	-2.2016e-10	-1.47868	5.39592e-06	-2.2016e-10	-1.47574	2.98986e-05	-2.2016e-10	-1.48078
159794329	chr5:159794329:A:G	6.2232e-11	-1.74967	-4.92792e-10	4.08751e-06	-1.75344	-4.92792e-10	2.24125e-05	-1.76897	-4.92792e-10
159794377	chr5:159794377:G:A	3.68143e-10	-2.2016e-10	0.027932	2.29149e-05	-2.2016e-10	-0.0295944	0.000130803	-2.2016e-10	-0.00489722
159794477	chr5:159794477:G:A	3.50093e-10	-2.2016e-10	-0.0223389	2.17405e-05	-2.2016e-10	-0.0822016	0.000124057	-2.2016e-10	-0.0578474
159794536	chr5:159794536:T:C	2.3078e-10	-2.2016e-10	-0.439074	1.44057e-05	-2.2016e-10	-0.493758	8.228e-05	-2.2016e-10	-0.468461
159794561	chr5:159794561:C:T	1.37729e-11	-1.89333	-1.3645	9.10363e-07	-1.8971	-1.35819	5.15957e-06	-1.89729	-1.34045
159794708	chr5:159794708:C:T	1.29812e-10	-1.01445	-4.92792e-10	6.99254e-06	-1.21654	-4.92792e-10	3.87061e-05	-1.22259	-4.92792e-10
159794999	chr5:159794999:C:A	2.3078e-10	-2.2016e-10	-0.439074	1.44057e-05	-2.2016e-10	-0.493758	8.228e-05	-2.2016e-10	-0.468461
159795080	chr5:159795080:C:A	7.91303e-11	-2.2016e-10	-1.50944	5.21918e-06	-2.2016e-10	-1.50904	2.91146e-05	-2.2016e-10	-1.50735
159795088	chr5:159795088:A:G	1.14812e-10	-2.2016e-10	-1.13724	7.72484e-06	-2.2016e-10	-1.11694	4.32072e-05	-2.2016e-10	-1.11258
159795423	chr5:159795423:G:T	7.88372e-11	-2.2016e-10	-1.51315	5.26212e-06	-2.2016e-10	-1.50085	2.9373e-05	-2.2016e-10	-1.49851
159795631	chr5:159795631:C:T	2.02436e-10	-2.2016e-10	-0.570113	1.29526e-05	-2.2016e-10	-0.600084	7.37379e-05	-2.2016e-10	-0.578073
159795672	chr5:159795672:G:A	3.69899e-10	-2.2016e-10	0.0326903	2.29516e-05	-2.2016e-10	-0.0279946	0.000131019	-2.2016e-10	-0.00324931
159795776	chr5:159795776:A:G	1.44529e-11	-1.72901	-1.48063	9.93947e-07	-1.68402	-1.48343	5.52691e-06	-1.69419	-1.47477
159796701	chr5:159796701:G:A	8.85095e-11	-2.2016e-10	-1.39743	5.74759e-06	-2.2016e-10	-1.4126	3.21771e-05	-2.2016e-10	-1.40733
159797111	chr5:159797111:T:C	1.85732e-11	-1.77597	-1.18285	1.29692e-06	-1.7189	-1.18249	7.37472e-06	-1.71513	-1.1654
159797191	chr5:159797191:C:T	4.6843e-10	-2.2016e-10	0.268847	3.44107e-05	-2.2016e-10	0.376987	0.000195492	-2.2016e-10	0.396928
159797383	chr5:159797383:C:T	9.07432e-11	-2.2016e-10	-1.37251	5.96883e-06	-2.2016e-10	-1.37483	3.38169e-05	-2.2016e-10	-1.35763
159797816	chr5:159797816:G:A	1.84915e-10	-2.2016e-10	-0.660644	1.34425e-05	-2.2016e-10	-0.562959	7.45504e-05	-2.2016e-10	-0.567114
159797842	chr5:159797842:C:T	1.21435e-10	-2.2016e-10	-1.08116	7.89222e-06	-2.2016e-10	-1.0955	4.45184e-05	-2.2016e-10	-1.08269
159798379	chr5:159798379:C:A	1.4531e-11	-1.72182	-1.48243	1.0008e-06	-1.67552	-1.48506	5.56221e-06	-1.68593	-1.47666
159798517	chr5:159798517:C:T	1.21479e-10	-2.2016e-10	-1.08079	7.89497e-06	-2.2016e-10	-1.09515	4.45344e-05	-2.2016e-10	-1.08233
159798748	chr5:159798748:T:C	5.47153e-11	-1.87839	-4.92792e-10	3.87575e-06	-1.80664	-4.92792e-10	2.0973e-05	-1.83535	-4.92792e-10
159799006	chr5:159799006:A:C	1.5959e-10	-2.2016e-10	-0.807929	1.07841e-05	-2.2016e-10	-0.783308	5.91343e-05	-2.2016e-10	-0.798779
159799577	chr5:159799577:A:G	7.92093e-11	-2.2016e-10	-1.50844	5.32981e-06	-2.2016e-10	-1.48806	2.97661e-05	-2.2016e-10	-1.48522
159799718	chr5:159799718:A:T	8.47936e-11	-2.2016e-10	-1.44032	5.64922e-06	-2.2016e-10	-1.42986	3.12425e-05	-2.2016e-10	-1.43681
159799735	chr5:159799735:T:A	8.4647e-11	-2.2016e-10	-1.44205	5.63884e-06	-2.2016e-10	-1.4317	3.1189e-05	-2.2016e-10	-1.43852
159799994	chr5:159799994:T:C	9.18329e-11	-1.77972	0.419156	7.1201e-06	-1.70738	0.508921	3.99517e-05	-1.71638	0.525465
159800434	chr5:159800434:T:C	6.52621e-11	-1.70213	-4.92792e-10	4.42626e-06	-1.67382	-4.92792e-10	2.47326e-05	-1.67047	-4.92792e-10
159800492	chr5:159800492:C:T	1.55664e-10	-0.83284	-4.92792e-10	1.70851e-05	-0.323174	-4.92792e-10	9.27002e-05	-0.349219	-4.92792e-10
159801001	chr5:159801001:G:A	1.31802e-10	-2.2016e-10	-0.999237	9.2892e-06	-2.2016e-10	-0.932528	5.12378e-05	-2.2016e-10	-0.942111
159801131	chr5:159801131:T:C	8.07004e-11	-2.2016e-10	-1.4898	5.27175e-06	-2.2016e-10	-1.49902	2.9344e-05	-2.2016e-10	-1.4995
159801424	chr5:159801424:C:T	1.80358e-11	-1.80704	-1.18114	1.24884e-06	-1.76028	-1.17888	7.09764e-06	-1.75716	-1.16167
159801503	chr5:159801503:T:C	1.20046e-10	-2.2016e-10	-1.09267	7.80336e-06	-2.2016e-10	-1.10683	4.40098e-05	-2.2016e-10	-1.09418
159802548	chr5:159802548:A:G	1.25562e-11	-1.86077	-1.48956	8.34158e-07	-1.86037	-1.48234	4.60266e-06	-1.86752	-1.48444
159802558	chr5:159802558:T:C	8.37084e-10	-2.2016e-10	0.849386	5.25679e-05	-2.2016e-10	0.800726	0.000325162	-2.2016e-10	0.905733
159802725	chr5:159802725:CTTG:C	1.88277e-11	-1.82006	-1.12515	1.29919e-06	-1.77633	-1.12331	7.39065e-06	-1.77342	-1.10495
159802768	chr5:159802768:C:T	1.09764e-10	-2.2016e-10	-1.18221	7.46387e-06	-2.2016e-10	-1.15131	4.13019e-05	-2.2016e-10	-1.15768
159802860	chr5:159802860:G:A	1.46032e-10	-2.2016e-10	-0.896711	9.3483e-06	-2.2016e-10	-0.926186	5.2976e-05	-2.2016e-10	-0.908751
159802987	chr5:159802987:G:T	1.63176e-11	-1.81625	-1.27205	1.08981e-06	-1.81493	-1.26045	5.9839e-06	-1.82637	-1.26315
159803021	chr5:159803021:C:T	1.33948e-10	-2.2016e-10	-0.983089	8.93914e-06	-2.2016e-10	-0.970941	4.90881e-05	-2.2016e-10	-0.984974
159803073	chr5:159803073:G:A	1.06891e-10	-2.2016e-10	-1.20873	7.01238e-06	-2.2016e-10	-1.2137	3.93471e-05	-2.2016e-10	-1.20617
159803138	chr5:159803138:G:A	1.74649e-10	-2.2016e-10	-0.71776	1.10227e-05	-2.2016e-10	-0.761419	6.28354e-05	-2.2016e-10	-0.738071
159803619	chr5:159803619:T:TA	1.78501e-11	-1.79331	-1.20522	1.23916e-06	-1.74397	-1.20298	7.03771e-06	-1.7409	-1.18641
159803733	chr5:159803733:G:A	1.28338e-11	-1.84533	-1.48313	8.53055e-07	-1.8452	-1.47511	4.70645e-06	-1.85227	-1.47738
159803792	chr5:159803792:T:A	1.30067e-11	-1.84842	-1.46665	8.66071e-07	-1.84832	-1.45685	4.77698e-06	-1.85516	-1.45962
159804088	chr5:159804088:A:G	1.32102e-10	-2.2016e-10	-0.996965	9.28587e-06	-2.2016e-10	-0.932886	5.11906e-05	-2.2016e-10	-0.943034
159804120	chr5:159804120:A:C	1.83101e-11	-1.78726	-1.18583	1.27332e-06	-1.7366	-1.18315	7.23463e-06	-1.73348	-1.16623
159804244	chr5:159804244:G:A	6.25006e-11	-1.74536	-4.92792e-10	4.02161e-06	-1.7697	-4.92792e-10	2.21679e-05	-1.77994	-4.92792e-10
159804323	chr5:159804323:GC:G	1.30138e-11	-1.83553	-1.479	8.65409e-07	-1.83548	-1.47045	4.77055e-06	-1.84321	-1.47291
159804345	chr5:159804345:A:G	1.44197e-11	-1.70358	-1.50837	9.81158e-07	-1.67223	-1.50818	5.42617e-06	-1.68121	-1.50614
159804363	chr5:159804363:T:C	1.81886e-11	-1.78357	-1.19617	1.26577e-06	-1.73211	-1.19359	7.19035e-06	-1.72896	-1.17689
159804816	chr5:159804816:C:T	8.69832e-11	-2.2016e-10	-1.41482	5.82856e-06	-2.2016e-10	-1.39861	3.22462e-05	-2.2016e-10	-1.40519
159805055	chr5:159805055:C:T	1.83236e-11	-1.78759	-1.18475	1.27424e-06	-1.73702	-1.18202	7.2402e-06	-1.73388	-1.16506
159805057	chr5:159805057:T:C	1.03521e-10	-2.2016e-10	-1.24076	6.74454e-06	-2.2016e-10	-1.25265	3.79278e-05	-2.2016e-10	-1.2429
159805784	chr5:159805784:T:C	1.1447e-10	-2.2016e-10	-1.14023	7.97835e-06	-2.2016e-10	-1.08465	4.40498e-05	-2.2016e-10	-1.09327
159806094	chr5:159806094:T:G	1.423e-11	-1.71399	-1.5112	9.66595e-07	-1.68431	-1.51105	5.34625e-06	-1.69264	-1.50956
159806130	chr5:159806130:C:T	8.74505e-11	-2.2016e-10	-1.40947	5.68564e-06	-2.2016e-10	-1.42344	3.17952e-05	-2.2016e-10	-1.41927
159806180	chr5:159806180:T:A	1.74792e-11	-1.68112	-1.3384	1.21137e-06	-1.62931	-1.34032	6.86295e-06	-1.63815	-1.3143
159806325	chr5:159806325:A:T	1.81848e-11	-1.79012	-1.18983	1.26295e-06	-1.74082	-1.18711	7.1788e-06	-1.73717	-1.17029
159806386	chr5:159806386:T:C	1.48321e-10	-2.2016e-10	-0.881157	9.89277e-06	-2.2016e-10	-0.869577	5.42741e-05	-2.2016e-10	-0.884543
159806534	chr5:159806534:A:T	9.15364e-11	-2.2016e-10	-1.3638	5.92999e-06	-2.2016e-10	-1.38136	3.3217e-05	-2.2016e-10	-1.37553
159806617	chr5:159806617:T:A	1.8478e-11	-1.78342	-1.18054	1.28512e-06	-1.73282	-1.17771	7.30769e-06	-1.72905	-1.16061
159806653	chr5:159806653:C:T	2.06114e-10	-2.2016e-10	-0.552109	1.28976e-05	-2.2016e-10	-0.60434	7.35321e-05	-2.2016e-10	-0.580868
159806691	chr5:159806691:A:ACCCTTC	1.29587e-11	-1.83332	-1.48545	8.60989e-07	-1.83337	-1.47768	4.74664e-06	-1.84123	-1.47993
159806743	chr5:159806743:C:A	1.46999e-10	-2.2016e-10	-0.890115	9.80383e-06	-2.2016e-10	-0.878607	5.3784e-05	-2.2016e-10	-0.893613
159806796	chr5:159806796:A:G	7.89316e-11	-2.2016e-10	-1.51196	5.28432e-06	-2.2016e-10	-1.49664	2.95014e-05	-2.2016e-10	-1.49415
159807588	chr5:159807588:C:T	1.83632e-11	-1.79049	-1.1797	1.27545e-06	-1.74128	-1.17681	7.25191e-06	-1.73762	-1.15971
159807677	chr5:159807677:A:G	1.14593e-10	-2.2016e-10	-1.13915	7.66575e-06	-2.2016e-10	-1.12462	4.28703e-05	-2.2016e-10	-1.12041
159807687	chr5:159807687:T:C	8.32017e-11	-2.2016e-10	-1.45927	5.50756e-06	-2.2016e-10	-1.45526	3.04875e-05	-2.2016e-10	-1.46127
159807830	chr5:159807830:C:G	2.08904e-10	-2.2016e-10	-0.538664	1.30676e-05	-2.2016e-10	-0.591245	7.45127e-05	-2.2016e-10	-0.56762
159807833	chr5:159807833:T:A	1.44659e-11	-1.69767	-1.51107	9.84388e-07	-1.6662	-1.51092	5.44056e-06	-1.67532	-1.50939
159807848	chr5:159807848:C:T	1.29483e-11	-1.84545	-1.47412	8.61508e-07	-1.84545	-1.465	4.75138e-06	-1.85251	-1.46764
159807980	chr5:159807980:T:C	1.31535e-11	-1.84045	-1.46341	8.76134e-07	-1.84037	-1.45325	4.83007e-06	-1.84773	-1.456
159807992	chr5:159807992:T:C	9.43703e-11	-2.2016e-10	-1.33331	6.11925e-06	-2.2016e-10	-1.34994	3.42158e-05	-2.2016e-10	-1.3459
159807995	chr5:159807995:A:T	1.80649e-11	-1.79714	-1.18943	1.25375e-06	-1.74857	-1.18667	7.12226e-06	-1.74559	-1.16978
159808198	chr5:159808198:G:A	2.09604e-10	-2.2016e-10	-0.53532	1.31102e-05	-2.2016e-10	-0.587991	7.47592e-05	-2.2016e-10	-0.564316
159808257	chr5:159808257:C:T	2.08594e-10	-2.2016e-10	-0.540147	1.30602e-05	-2.2016e-10	-0.591811	7.44516e-05	-2.2016e-10	-0.56844
159808350	chr5:159808350:C:T	1.26528e-11	-1.86038	-1.48228	8.41214e-07	-1.86031	-1.47398	4.64586e-06	-1.86616	-1.47645
159808553	chr5:159808553:G:T	2.27757e-10	-2.2016e-10	-0.452259	1.42735e-05	-2.2016e-10	-0.502973	8.14959e-05	-2.2016e-10	-0.478037
159808586	chr5:159808586:A:G	1.46615e-11	-1.68848	-1.50683	9.98686e-07	-1.65609	-1.5066	5.52289e-06	-1.66536	-1.50433
159808627	chr5:159808627:T:C	1.75402e-11	-1.81607	-1.19998	1.2096e-06	-1.7738	-1.19729	6.87899e-06	-1.7694	-1.18072
159808693	chr5:159808693:C:A	1.84487e-11	-1.77274	-1.19281	1.28579e-06	-1.71995	-1.19006	7.31022e-06	-1.71605	-1.17326
159808783	chr5:159808783:AG:A	2.38134e-10	-2.2016e-10	-0.407704	1.5932e-05	-2.2016e-10	-0.393053	8.89285e-05	-2.2016e-10	-0.390757
159808797	chr5:159808797:T:C	1.81111e-11	-1.79499	-1.18903	1.25677e-06	-1.74648	-1.18636	7.14071e-06	-1.7433	-1.16947
159808808	chr5:159808808:A:G	1.45499e-11	-1.69423	-1.50872	9.90199e-07	-1.6627	-1.50853	5.4773e-06	-1.67142	-1.50656
159808990	chr5:159808990:C:T	1.75992e-11	-1.80675	-1.20593	1.21738e-06	-1.76141	-1.20327	6.9177e-06	-1.75768	-1.18682
159809235	chr5:159809235:G:T	1.14254e-10	-2.2016e-10	-1.14211	7.9623e-06	-2.2016e-10	-1.08666	4.39629e-05	-2.2016e-10	-1.09524
159809358	chr5:159809358:T:A	1.67301e-11	-1.73508	-1.32824	1.129e-06	-1.70451	-1.33554	6.31809e-06	-1.71433	-1.32084
159809371	chr5:159809371:G:A	1.77805e-11	-1.79306	-1.20938	1.23454e-06	-1.74393	-1.20675	7.01632e-06	-1.73995	-1.1904
159809421	chr5:159809421:C:T	1.82554e-11	-1.78324	-1.19284	1.2694e-06	-1.7327	-1.19013	7.21576e-06	-1.72894	-1.17338
159809455	chr5:159809455:C:A	1.81854e-11	-1.79785	-1.18207	1.26073e-06	-1.75033	-1.17936	7.16692e-06	-1.74681	-1.1623
159809502	chr5:159809502:T:C	1.44544e-11	-1.6963	-1.51324	9.83332e-07	-1.66506	-1.51313	5.43382e-06	-1.67373	-1.51222
159809535	chr5:159809535:C:T	1.79228e-11	-1.80247	-1.19199	1.24154e-06	-1.75569	-1.18933	7.05571e-06	-1.75222	-1.17253
159809641	chr5:159809641:GC:G	1.21918e-10	-2.2016e-10	-1.07719	8.16872e-06	-2.2016e-10	-1.06107	4.56996e-05	-2.2016e-10	-1.0565
159809693	chr5:159809693:A:G	1.27742e-10	-2.2016e-10	-1.03052	8.17385e-06	-2.2016e-10	-1.06044	4.61455e-05	-2.2016e-10	-1.04679
159809772	chr5:159809772:G:C	1.79219e-11	-1.79028	-1.20424	1.24495e-06	-1.741	-1.20129	7.07441e-06	-1.73736	-1.18475
159809806	chr5:159809806:G:A	1.1129e-10	-2.2016e-10	-1.1684	7.23378e-06	-2.2016e-10	-1.18262	4.06961e-05	-2.2016e-10	-1.17246
159810088	chr5:159810088:A:G	1.80107e-11	-1.79489	-1.19468	1.24981e-06	-1.74674	-1.19165	7.10307e-06	-1.74318	-1.17488
159810120	chr5:159810120:T:C	7.90516e-11	-2.2016e-10	-1.51044	5.30468e-06	-2.2016e-10	-1.49279	2.96194e-05	-2.2016e-10	-1.49016
159810157	chr5:159810157:A:T	1.78952e-11	-1.78712	-1.20888	1.24385e-06	-1.7372	-1.20596	7.06811e-06	-1.7335	-1.1895
159810213	chr5:159810213:C:T	1.75991e-11	-1.81173	-1.20097	1.21669e-06	-1.7672	-1.19805	6.91215e-06	-1.76386	-1.18145
159810319	chr5:159810319:C:T	2.42612e-10	-2.2016e-10	-0.389074	1.50717e-05	-2.2016e-10	-0.44856	8.61364e-05	-2.2016e-10	-0.422657
159810354	chr5:159810354:CAT:C	5.38735e-11	-1.8939	-4.92792e-10	3.54442e-06	-1.89601	-4.92792e-10	1.97159e-05	-1.89716	-4.92792e-10
159810374	chr5:159810374:G:A	1.48149e-11	-1.83645	-1.34846	9.63678e-07	-1.85465	-1.34373	5.37984e-06	-1.86796	-1.32797
159810486	chr5:159810486:T:C	2.09841e-10	-2.2016e-10	-0.534191	1.31235e-05	-2.2016e-10	-0.586973	7.48318e-05	-2.2016e-10	-0.563346
159810553	chr5:159810553:C:T	3.08178e-10	-2.2016e-10	-0.149859	1.92401e-05	-2.2016e-10	-0.204383	0.000109589	-2.2016e-10	-0.181849
159810554	chr5:159810554:G:A	1.10672e-10	-2.2016e-10	-1.17397	7.69694e-06	-2.2016e-10	-1.12056	4.25283e-05	-2.2016e-10	-1.12842
159810689	chr5:159810689:T:G	1.6992e-11	-1.81165	-1.23614	1.17489e-06	-1.76704	-1.23317	6.66754e-06	-1.76378	-1.21756
159810715	chr5:159810715:T:A	5.54877e-11	-1.86438	-4.92792e-10	3.59042e-06	-1.88311	-4.92792e-10	2.0177e-05	-1.87405	-4.92792e-10
159810784	chr5:159810784:G:A	1.35661e-11	-1.79902	-1.47395	9.40485e-07	-1.75076	-1.47198	5.31703e-06	-1.74315	-1.46453
159810884	chr5:159810884:T:C	2.13765e-10	-2.2016e-10	-0.51566	1.33618e-05	-2.2016e-10	-0.568981	7.62126e-05	-2.2016e-10	-0.545062
159810943	chr5:159810943:A:AT	1.70308e-11	-1.82087	-1.22465	1.1753e-06	-1.77737	-1.22249	6.67629e-06	-1.77417	-1.20586
159810989	chr5:159810989:A:G	1.08157e-10	-2.2016e-10	-1.19695	7.1941e-06	-2.2016e-10	-1.18812	4.07467e-05	-2.2016e-10	-1.17122
159811021	chr5:159811021:G:C	1.28837e-11	-1.84358	-1.481	8.56527e-07	-1.84362	-1.47263	4.72515e-06	-1.85069	-1.475
159811285	chr5:159811285:T:C	7.90325e-11	-2.2016e-10	-1.51068	5.30286e-06	-2.2016e-10	-1.49313	2.96111e-05	-2.2016e-10	-1.49044
159811343	chr5:159811343:T:C	1.27626e-10	-2.2016e-10	-1.03144	8.57725e-06	-2.2016e-10	-1.01227	4.83299e-05	-2.2016e-10	-1.00054
159811474	chr5:159811474:C:T	1.73689e-11	-1.81192	-1.21394	1.20097e-06	-1.76767	-1.21059	6.81986e-06	-1.76442	-1.19433
159811776	chr5:159811776:G:A	1.29361e-11	-1.84365	-1.47687	8.60315e-07	-1.84385	-1.46798	4.74549e-06	-1.85097	-1.47043
159811820	chr5:159811820:C:T	1.41051e-11	-1.72334	-1.51066	9.57272e-07	-1.69462	-1.51043	5.29624e-06	-1.7028	-1.5088
159811891	chr5:159811891:C:T	1.2723e-10	-2.2016e-10	-1.03455	8.52726e-06	-2.2016e-10	-1.01811	4.762e-05	-2.2016e-10	-1.01534
159811980	chr5:159811980:A:G	9.14601e-11	-2.2016e-10	-1.36464	5.98448e-06	-2.2016e-10	-1.37221	3.3915e-05	-2.2016e-10	-1.35473
159812101	chr5:159812101:G:A	3.18312e-10	-2.2016e-10	-0.117507	1.98146e-05	-2.2016e-10	-0.174963	0.000112975	-2.2016e-10	-0.151424
159812115	chr5:159812115:T:C	1.39961e-11	-1.73116	-1.5106	9.49406e-07	-1.70294	-1.51036	5.25401e-06	-1.71088	-1.50872
159812215	chr5:159812215:G:C	1.7271e-11	-1.8154	-1.21611	1.19323e-06	-1.77194	-1.21277	6.77507e-06	-1.76876	-1.19658
159812333	chr5:159812333:A:T	1.7761e-11	-1.80659	-1.19694	1.22958e-06	-1.76113	-1.19358	6.98597e-06	-1.75779	-1.1769
159812487	chr5:159812487:C:T	1.298e-11	-1.83752	-1.47961	8.62996e-07	-1.83758	-1.47114	4.75821e-06	-1.84513	-1.47359
159813120	chr5:159813120:C:T	6.9008e-11	-1.64632	-4.92792e-10	4.69734e-06	-1.61438	-4.92792e-10	2.62022e-05	-1.61275	-4.92792e-10
159813165	chr5:159813165:C:T	1.78165e-11	-1.79116	-1.20925	1.23762e-06	-1.74236	-1.20583	7.03168e-06	-1.73882	-1.18934
159813193	chr5:159813193:T:C	2.09807e-10	-2.2016e-10	-0.534349	1.31223e-05	-2.2016e-10	-0.587071	7.48288e-05	-2.2016e-10	-0.563386
159813495	chr5:159813495:G:C	1.32985e-10	-2.2016e-10	-0.990302	8.56658e-06	-2.2016e-10	-1.01351	4.75523e-05	-2.2016e-10	-1.01676
159813587	chr5:159813587:T:A	2.08766e-10	-2.2016e-10	-0.539326	1.30564e-05	-2.2016e-10	-0.592099	7.44428e-05	-2.2016e-10	-0.568558
159813611	chr5:159813611:A:G	2.56147e-11	-1.77337	-0.863997	1.72556e-06	-1.73265	-0.883177	1.00854e-05	-1.74111	-0.826395
159813618	chr5:159813618:TTAA:T	1.75331e-11	-1.8156	-1.20085	1.21143e-06	-1.77221	-1.19737	6.88126e-06	-1.76905	-1.18074
159813761	chr5:159813761:G:A	1.14132e-10	-2.2016e-10	-1.14319	7.95334e-06	-2.2016e-10	-1.08779	4.39142e-05	-2.2016e-10	-1.09635
159813875	chr5:159813875:G:A	1.40021e-11	-1.73074	-1.51059	9.49829e-07	-1.70249	-1.51036	5.25605e-06	-1.71049	-1.50872
159813954	chr5:159813954:T:TATCAGTCAAC	3.24799e-10	-2.2016e-10	-0.0973316	2.02499e-05	-2.2016e-10	-0.153233	0.0001154	-2.2016e-10	-0.130186
159814288	chr5:159814288:A:G	1.7811e-11	-1.81117	-1.18955	1.23205e-06	-1.76663	-1.18607	7.00121e-06	-1.76332	-1.16918
159814313	chr5:159814313:G:A	1.15343e-10	-2.2016e-10	-1.13263	7.40717e-06	-2.2016e-10	-1.15893	4.17742e-05	-2.2016e-10	-1.14631
159814487	chr5:159814487:A:G	1.27831e-11	-1.84481	-1.4876	8.48958e-07	-1.84488	-1.48025	4.6845e-06	-1.85193	-1.4824
159814589	chr5:159814589:T:C	7.90516e-11	-2.2016e-10	-1.51044	5.30468e-06	-2.2016e-10	-1.49279	2.96194e-05	-2.2016e-10	-1.49016
159814741	chr5:159814741:A:C	1.42245e-11	-1.71149	-1.51408	9.66157e-07	-1.68169	-1.51412	5.33574e-06	-1.69006	-1.5141
159814868	chr5:159814868:G:A	9.01621e-11	-2.2016e-10	-1.37893	5.96869e-06	-2.2016e-10	-1.37485	3.34026e-05	-2.2016e-10	-1.36996
159814918	chr5:159814918:G:A	1.72893e-11	-1.81656	-1.21389	1.19415e-06	-1.77341	-1.21054	6.78063e-06	-1.77024	-1.19428
159814964	chr5:159814964:T:G	1.74606e-11	-1.81116	-1.20944	1.20755e-06	-1.76673	-1.20606	6.85809e-06	-1.76347	-1.18969
159815031	chr5:159815031:A:G	1.39033e-11	-1.73512	-1.5133	9.42982e-07	-1.70693	-1.51316	5.21335e-06	-1.71512	-1.51225
159815066	chr5:159815066:T:C	1.77549e-11	-1.8091	-1.19478	1.22841e-06	-1.76418	-1.19148	6.97914e-06	-1.76085	-1.17481
159815079	chr5:159815079:T:G	1.7268e-11	-1.83497	-1.19671	1.18706e-06	-1.7965	-1.1934	6.74083e-06	-1.79362	-1.17679
159815171	chr5:159815171:T:C	1.40598e-11	-1.73851	-1.49871	9.80967e-07	-1.68549	-1.49511	5.52139e-06	-1.67754	-1.49242
159815316	chr5:159815316:C:T	1.14132e-10	-2.2016e-10	-1.14319	7.95334e-06	-2.2016e-10	-1.08779	4.39142e-05	-2.2016e-10	-1.09635
159815380	chr5:159815380:G:A	1.71716e-11	-1.82452	-1.21276	1.18199e-06	-1.7849	-1.20927	6.70733e-06	-1.78241	-1.19297
159815535	chr5:159815535:A:G	4.53109e-10	-2.2016e-10	0.235595	3.27665e-05	-2.2016e-10	0.328027	0.000186298	-2.2016e-10	0.348756
159815799	chr5:159815799:A:C	1.74113e-11	-1.80741	-1.21601	1.20511e-06	-1.76213	-1.21268	6.84346e-06	-1.75882	-1.19648
159815804	chr5:159815804:C:T	1.73689e-11	-1.81574	-1.21012	1.19992e-06	-1.77238	-1.20675	6.81419e-06	-1.76919	-1.19039
159815806	chr5:159815806:T:C	9.3014e-11	-2.2016e-10	-1.34779	6.03121e-06	-2.2016e-10	-1.36443	3.3714e-05	-2.2016e-10	-1.36068
159815899	chr5:159815899:C:T	1.7413e-11	-1.83017	-1.19315	1.19889e-06	-1.7903	-1.18969	6.80996e-06	-1.78731	-1.17289
159815935	chr5:159815935:A:C	1.52885e-11	-1.74702	-1.40642	1.03551e-06	-1.71824	-1.40824	5.77059e-06	-1.72765	-1.39817
159815957	chr5:159815957:G:A	1.74198e-11	-1.80723	-1.21571	1.20545e-06	-1.76216	-1.21237	6.84532e-06	-1.75886	-1.19616
159815968	chr5:159815968:A:G	1.72729e-11	-1.81575	-1.21565	1.19327e-06	-1.7724	-1.21228	6.77549e-06	-1.76921	-1.19606
159815975	chr5:159815975:T:C	1.7296e-11	-1.81453	-1.21553	1.19522e-06	-1.77086	-1.21219	6.78642e-06	-1.76768	-1.19598
159816043	chr5:159816043:T:C	5.5106e-11	-1.87128	-4.92792e-10	3.64246e-06	-1.86872	-4.92792e-10	2.03037e-05	-1.86779	-4.92792e-10
159816101	chr5:159816101:A:T	1.73068e-11	-1.80719	-1.22225	1.19759e-06	-1.76212	-1.21895	6.79949e-06	-1.75882	-1.20292
159816103	chr5:159816103:TA:T	1.74127e-11	-1.80763	-1.21571	1.20478e-06	-1.76272	-1.21237	6.8415e-06	-1.75942	-1.19616
159816637	chr5:159816637:G:A	1.95801e-10	-2.2016e-10	-0.603441	1.23198e-05	-2.2016e-10	-0.650176	6.9752e-05	-2.2016e-10	-0.633643
159816810	chr5:159816810:A:T	1.27279e-11	-1.83706	-1.49969	8.43951e-07	-1.83711	-1.49394	4.65605e-06	-1.8447	-1.49573
159817099	chr5:159817099:C:T	8.43164e-11	-2.2016e-10	-1.44596	5.56116e-06	-2.2016e-10	-1.44557	3.07563e-05	-2.2016e-10	-1.45249
159817155	chr5:159817155:C:T	8.25419e-11	-2.2016e-10	-1.46723	5.45164e-06	-2.2016e-10	-1.46546	3.0428e-05	-2.2016e-10	-1.46322
159817162	chr5:159817162:G:A	9.27664e-11	-2.2016e-10	-1.35045	6.08453e-06	-2.2016e-10	-1.35563	3.39478e-05	-2.2016e-10	-1.35376
159817235	chr5:159817235:G:A	1.9583e-11	-1.67119	-1.23468	1.35369e-06	-1.6221	-1.23644	7.66225e-06	-1.63418	-1.2081
159817345	chr5:159817345:A:G	7.88265e-11	-2.2016e-10	-1.51329	5.19746e-06	-2.2016e-10	-1.51321	2.89564e-05	-2.2016e-10	-1.5128
159817604	chr5:159817604:C:T	8.64775e-11	-1.42065	-4.92792e-10	5.8589e-06	-1.39342	-4.92792e-10	3.35565e-05	-1.36536	-4.92792e-10
159818229	chr5:159818229:A:G	1.36526e-11	-1.81252	-1.45408	9.20578e-07	-1.79547	-1.44867	5.1878e-06	-1.80037	-1.43191
159818301	chr5:159818301:A:G	1.46076e-10	-2.2016e-10	-0.896411	1.03416e-05	-2.2016e-10	-0.825207	5.68941e-05	-2.2016e-10	-0.837397
159818441	chr5:159818441:C:G	8.53467e-11	-2.2016e-10	-1.43382	5.64625e-06	-2.2016e-10	-1.43039	3.15707e-05	-2.2016e-10	-1.42636
159818929	chr5:159818929:C:T	1.55559e-11	-1.70954	-1.42656	1.04996e-06	-1.68492	-1.42771	5.94135e-06	-1.68934	-1.40731
159819001	chr5:159819001:G:C	8.00977e-11	-2.2016e-10	-1.49729	5.24965e-06	-2.2016e-10	-1.50322	2.92594e-05	-2.2016e-10	-1.50239
159819191	chr5:159819191:C:A	9.30978e-11	-2.2016e-10	-1.34689	6.13543e-06	-2.2016e-10	-1.3473	3.46748e-05	-2.2016e-10	-1.33258
159819271	chr5:159819271:A:G	8.07681e-11	-2.2016e-10	-1.48896	5.39714e-06	-2.2016e-10	-1.47551	3.00574e-05	-2.2016e-10	-1.47548
159819299	chr5:159819299:C:T	1.61945e-11	-1.73715	-1.35871	1.08953e-06	-1.71362	-1.36201	6.20759e-06	-1.71838	-1.33444
159819324	chr5:159819324:C:T	8.52957e-11	-2.2016e-10	-1.43441	5.64278e-06	-2.2016e-10	-1.431	3.15509e-05	-2.2016e-10	-1.42699
159819383	chr5:159819383:T:C	1.52347e-11	-1.7734	-1.38356	1.04938e-06	-1.72948	-1.3837	5.93141e-06	-1.73752	-1.36081
159819735	chr5:159819735:C:T	8.60063e-11	-2.2016e-10	-1.42612	5.6884e-06	-2.2016e-10	-1.42295	3.1452e-05	-2.2016e-10	-1.43013
159819778	chr5:159819778:C:T	6.32312e-11	-1.73374	-4.92792e-10	4.07227e-06	-1.75718	-4.92792e-10	2.24142e-05	-1.76889	-4.92792e-10
159819941	chr5:159819941:A:G	1.61312e-11	-1.69705	-1.40274	1.08899e-06	-1.66993	-1.4062	6.17307e-06	-1.67474	-1.38365
159820051	chr5:159820051:G:A	2.07671e-10	-2.2016e-10	-0.544584	1.30272e-05	-2.2016e-10	-0.594341	7.3835e-05	-2.2016e-10	-0.576757
159820099	chr5:159820099:G:T	1.08519e-10	-2.2016e-10	-1.19361	7.02924e-06	-2.2016e-10	-1.2113	3.94639e-05	-2.2016e-10	-1.2032
159820708	chr5:159820708:C:T	1.99573e-10	-2.2016e-10	-0.584359	1.25305e-05	-2.2016e-10	-0.633216	7.09935e-05	-2.2016e-10	-0.616001
159820733	chr5:159820733:T:C	8.7735e-11	-2.2016e-10	-1.40622	5.82021e-06	-2.2016e-10	-1.40004	3.21137e-05	-2.2016e-10	-1.40931
159820737	chr5:159820737:TTTTTTTTTTTTG:T	8.55986e-11	-2.2016e-10	-1.43087	5.661e-06	-2.2016e-10	-1.42778	3.13065e-05	-2.2016e-10	-1.43476
159820811	chr5:159820811:T:C	1.57324e-11	-1.67884	-1.44597	1.06679e-06	-1.64971	-1.44702	6.01794e-06	-1.65495	-1.42889
159820916	chr5:159820916:G:A	8.71701e-11	-2.2016e-10	-1.41268	5.76708e-06	-2.2016e-10	-1.40921	3.18711e-05	-2.2016e-10	-1.41689
159820965	chr5:159820965:G:A	8.52957e-11	-2.2016e-10	-1.43441	5.64278e-06	-2.2016e-10	-1.431	3.15509e-05	-2.2016e-10	-1.42699
159821007	chr5:159821007:C:T	2.55908e-11	-1.87125	-0.767061	1.6816e-06	-1.86038	-0.781255	9.52302e-06	-1.85451	-0.770368
159821707	chr5:159821707:C:T	2.08019e-10	-2.2016e-10	-0.542907	1.30485e-05	-2.2016e-10	-0.592711	7.39566e-05	-2.2016e-10	-0.575111
159821786	chr5:159821786:C:T	9.18306e-11	-2.2016e-10	-1.36059	5.99078e-06	-2.2016e-10	-1.37116	3.39587e-05	-2.2016e-10	-1.35345
159821843	chr5:159821843:C:T	5.49005e-11	-1.87502	-4.92792e-10	4.03774e-06	-1.7657	-4.92792e-10	2.2189e-05	-1.77899	-4.92792e-10
159821880	chr5:159821880:G:A	1.71502e-11	-1.6649	-1.37363	1.16018e-06	-1.63552	-1.37729	6.59618e-06	-1.64098	-1.35112
159822367	chr5:159822367:G:A	9.0207e-11	-2.2016e-10	-1.37843	5.87893e-06	-2.2016e-10	-1.39001	3.32645e-05	-2.2016e-10	-1.3741
159822853	chr5:159822853:A:G	7.97713e-11	-2.2016e-10	-1.50138	5.29594e-06	-2.2016e-10	-1.49444	2.94493e-05	-2.2016e-10	-1.49592
159823269	chr5:159823269:G:A	1.33399e-10	-2.2016e-10	-0.987192	9.39752e-06	-2.2016e-10	-0.920935	5.17711e-05	-2.2016e-10	-0.931757
159823386	chr5:159823386:G:A	1.67124e-11	-1.67325	-1.39114	1.13025e-06	-1.64595	-1.39299	6.41603e-06	-1.65061	-1.36918
159823602	chr5:159823602:T:C	8.09889e-11	-2.2016e-10	-1.48623	5.36484e-06	-2.2016e-10	-1.48151	2.97932e-05	-2.2016e-10	-1.48431
159823686	chr5:159823686:G:C	8.61557e-11	-2.2016e-10	-1.42438	5.70091e-06	-2.2016e-10	-1.42076	3.18836e-05	-2.2016e-10	-1.4165
159823771	chr5:159823771:A:C	8.53043e-11	-2.2016e-10	-1.43431	5.64334e-06	-2.2016e-10	-1.4309	3.15541e-05	-2.2016e-10	-1.42688
159823966	chr5:159823966:G:A	8.80044e-11	-1.40315	-4.92792e-10	6.39419e-06	-1.30599	-4.92792e-10	3.41541e-05	-1.34771	-4.92792e-10
159824143	chr5:159824143:C:T	9.98183e-11	-2.2016e-10	-1.27719	6.74984e-06	-2.2016e-10	-1.25186	3.73333e-05	-2.2016e-10	-1.2587
159824685	chr5:159824685:T:C	1.37702e-10	-2.2016e-10	-0.955447	9.72286e-06	-2.2016e-10	-0.886901	5.35475e-05	-2.2016e-10	-0.898021
159824821	chr5:159824821:T:C	7.9024e-11	-2.2016e-10	-1.51079	5.20874e-06	-2.2016e-10	-1.51104	2.89921e-05	-2.2016e-10	-1.51157
159824862	chr5:159824862:T:C	1.07149e-10	-2.2016e-10	-1.20631	6.94144e-06	-2.2016e-10	-1.22387	3.8955e-05	-2.2016e-10	-1.21618
159824919	chr5:159824919:C:T	8.54783e-11	-2.2016e-10	-1.43228	5.65337e-06	-2.2016e-10	-1.42913	3.16139e-05	-2.2016e-10	-1.42499
159825136	chr5:159825136:G:A	1.56361e-11	-1.62646	-1.50449	1.06269e-06	-1.59599	-1.50459	5.94267e-06	-1.59913	-1.4973
159825235	chr5:159825235:A:G	9.53035e-11	-2.2016e-10	-1.32347	6.15968e-06	-2.2016e-10	-1.34336	3.44987e-05	-2.2016e-10	-1.33767
159825384	chr5:159825384:T:A	7.94791e-11	-2.2016e-10	-1.50505	5.26955e-06	-2.2016e-10	-1.49944	2.93101e-05	-2.2016e-10	-1.50066
159825619	chr5:159825619:C:T	7.8928e-11	-1.512	-4.92792e-10	5.25075e-06	-1.50301	-4.92792e-10	2.96967e-05	-1.48755	-4.92792e-10
159825696	chr5:159825696:G:C	6.2209e-11	-1.75004	-4.92792e-10	3.84125e-06	-1.81558	-4.92792e-10	2.16929e-05	-1.80161	-4.92792e-10
159825797	chr5:159825797:C:G	9.87992e-11	-2.2016e-10	-1.28745	6.67722e-06	-2.2016e-10	-1.26268	3.69436e-05	-2.2016e-10	-1.2692
159827155	chr5:159827155:T:G	2.09968e-10	-2.2016e-10	-0.533583	1.31111e-05	-2.2016e-10	-0.587922	7.42444e-05	-2.2016e-10	-0.571228
159827198	chr5:159827198:A:G	6.25378e-11	-1.74477	-4.92792e-10	4.12102e-06	-1.74528	-4.92792e-10	2.26921e-05	-1.75657	-4.92792e-10
159827308	chr5:159827308:A:G	1.14819e-10	-2.2016e-10	-1.13718	7.62949e-06	-2.2016e-10	-1.12936	4.27714e-05	-2.2016e-10	-1.12272
159827549	chr5:159827549:C:T	9.15631e-11	-2.2016e-10	-1.36351	6.05863e-06	-2.2016e-10	-1.3599	3.468e-05	-2.2016e-10	-1.33243
159827767	chr5:159827767:A:AAT	1.26045e-10	-2.2016e-10	-1.0439	8.45002e-06	-2.2016e-10	-1.02721	4.74266e-05	-2.2016e-10	-1.01941
159828100	chr5:159828100:C:T	8.31355e-11	-2.2016e-10	-1.46007	5.54894e-06	-2.2016e-10	-1.44777	3.08526e-05	-2.2016e-10	-1.44937
159828315	chr5:159828315:T:C	5.82621e-11	-1.81559	-4.92792e-10	3.87858e-06	-1.80591	-4.92792e-10	2.14767e-05	-1.81162	-4.92792e-10
159828419	chr5:159828419:C:T	2.60044e-11	-1.34135	-1.28093	2.46987e-06	-0.991096	-1.26612	1.33724e-05	-0.992365	-1.29303
159828801	chr5:159828801:G:A	8.23515e-11	-2.2016e-10	-1.46954	5.49101e-06	-2.2016e-10	-1.45827	3.05346e-05	-2.2016e-10	-1.45973
159829495	chr5:159829495:C:T	7.98108e-11	-2.2016e-10	-1.50088	5.4109e-06	-2.2016e-10	-1.47297	3.0241e-05	-2.2016e-10	-1.46939
159829542	chr5:159829542:C:T	1.35863e-10	-2.2016e-10	-0.968895	9.05962e-06	-2.2016e-10	-0.957554	5.08165e-05	-2.2016e-10	-0.950369
159829755	chr5:159829755:C:T	1.83765e-10	-2.2016e-10	-0.66688	1.22468e-05	-2.2016e-10	-0.656118	6.90518e-05	-2.2016e-10	-0.643732
159829756	chr5:159829756:G:A	8.91766e-11	-2.2016e-10	-1.38992	5.97672e-06	-2.2016e-10	-1.37351	3.36911e-05	-2.2016e-10	-1.36135
159829954	chr5:159829954:C:A	1.30403e-10	-2.2016e-10	-1.00991	8.31035e-06	-2.2016e-10	-1.04388	4.55744e-05	-2.2016e-10	-1.05924
159830053	chr5:159830053:T:C	1.35442e-11	-1.76873	-1.50585	9.04545e-07	-1.7545	-1.50721	4.90608e-06	-1.78615	-1.50196
159830321	chr5:159830321:G:C	1.55546e-11	-1.62215	-1.51404	1.04471e-06	-1.60446	-1.51319	5.77047e-06	-1.61346	-1.51238
159830378	chr5:159830378:C:T	9.1745e-11	-2.2016e-10	-1.36153	6.04226e-06	-2.2016e-10	-1.3626	3.38324e-05	-2.2016e-10	-1.35717
159830629	chr5:159830629:T:C	7.88326e-11	-2.2016e-10	-1.51321	5.21435e-06	-2.2016e-10	-1.50997	2.89546e-05	-2.2016e-10	-1.51286
159831077	chr5:159831077:T:C	2.03284e-11	-1.84488	-1.02363	1.34422e-06	-1.81696	-1.04861	7.92294e-06	-1.81031	-0.998516
159831133	chr5:159831133:T:C	1.76237e-10	-2.2016e-10	-0.70871	1.16006e-05	-2.2016e-10	-0.710324	6.51015e-05	-2.2016e-10	-0.702642
159831286	chr5:159831286:A:G	1.88894e-10	-2.2016e-10	-0.639354	1.24542e-05	-2.2016e-10	-0.639326	6.98943e-05	-2.2016e-10	-0.631605
159831293	chr5:159831293:A:G	2.67013e-11	-1.78439	-0.811439	1.76394e-06	-1.74811	-0.845722	1.04729e-05	-1.73773	-0.792066
159831625	chr5:159831625:T:C	1.0732e-10	-2.2016e-10	-1.20472	7.3213e-06	-2.2016e-10	-1.17059	4.07806e-05	-2.2016e-10	-1.17038
159831751	chr5:159831751:A:T	1.37495e-10	-2.2016e-10	-0.956951	9.21107e-06	-2.2016e-10	-0.940975	5.34577e-05	-2.2016e-10	-0.899698
159832215	chr5:159832215:C:G	8.49452e-11	-2.2016e-10	-1.43853	5.60263e-06	-2.2016e-10	-1.43815	3.1766e-05	-2.2016e-10	-1.42019
159832360	chr5:159832360:C:T	7.99851e-11	-2.2016e-10	-1.4987	5.30114e-06	-2.2016e-10	-1.49346	2.94011e-05	-2.2016e-10	-1.49756
159832657	chr5:159832657:C:T	1.69331e-11	-1.58129	-1.46998	1.13491e-06	-1.56093	-1.4739	6.54614e-06	-1.53649	-1.46323
159832704	chr5:159832704:T:C	5.96411e-11	-1.79219	-4.92792e-10	4.18994e-06	-1.72869	-4.92792e-10	2.36429e-05	-1.71553	-4.92792e-10
159832726	chr5:159832726:A:G	1.77125e-10	-2.2016e-10	-0.703683	1.22627e-05	-2.2016e-10	-0.654817	6.75479e-05	-2.2016e-10	-0.665752
159832900	chr5:159832900:T:C	8.13091e-11	-2.2016e-10	-1.48228	5.32462e-06	-2.2016e-10	-1.48904	2.97587e-05	-2.2016e-10	-1.48547
159833054	chr5:159833054:G:A	9.65069e-11	-2.2016e-10	-1.31092	6.57022e-06	-2.2016e-10	-1.27883	3.67588e-05	-2.2016e-10	-1.27421
159833065	chr5:159833065:T:C	2.00381e-10	-2.2016e-10	-0.580319	1.32063e-05	-2.2016e-10	-0.580688	7.41283e-05	-2.2016e-10	-0.572792
159833073	chr5:159833073:C:T	8.59749e-11	-2.2016e-10	-1.42648	5.67704e-06	-2.2016e-10	-1.42495	3.22401e-05	-2.2016e-10	-1.40538
159833137	chr5:159833137:G:A	1.19287e-11	-1.88766	-1.51393	7.98254e-07	-1.87264	-1.51407	4.44608e-06	-1.87247	-1.5141
159833334	chr5:159833334:TCAGGGTGTGTGGCAGGGTGTGGTGAGCAGAGAGCACAGGTCTGGTCTGGAGGGGACAGTCACTTTGCAGCCCCACGTTTCTCCCTCCCTC:T	8.21147e-11	-2.2016e-10	-1.47242	5.4382e-06	-2.2016e-10	-1.46793	3.02517e-05	-2.2016e-10	-1.46904
159833546	chr5:159833546:C:T	1.70174e-11	-1.58291	-1.46339	1.14197e-06	-1.5612	-1.46742	6.58927e-06	-1.53727	-1.45588
159834133	chr5:159834133:G:A	1.82271e-11	-1.53129	-1.44634	1.22328e-06	-1.50916	-1.45068	7.10055e-06	-1.48201	-1.43641
159834320	chr5:159834320:G:A	1.32495e-11	-1.89375	-1.40283	8.81121e-07	-1.88519	-1.40275	4.8907e-06	-1.8849	-1.40635
159834486	chr5:159834486:G:A	2.80393e-11	-1.25271	-1.29422	1.87211e-06	-1.21562	-1.31869	1.10358e-05	-1.18234	-1.2951
159834743	chr5:159834743:A:C	8.27128e-11	-2.2016e-10	-1.46516	5.4321e-06	-2.2016e-10	-1.46906	3.04976e-05	-2.2016e-10	-1.46094
159834914	chr5:159834914:C:T	1.20307e-11	-1.89043	-1.50265	7.99815e-07	-1.8961	-1.48866	4.4549e-06	-1.89602	-1.48857
159835261	chr5:159835261:C:T	1.12029e-10	-1.16178	-4.92792e-10	6.4158e-06	-1.30262	-4.92792e-10	3.52151e-05	-1.31712	-4.92792e-10
159835346	chr5:159835346:A:G	1.21748e-11	-1.89732	-1.48385	8.0618e-07	-1.89589	-1.48094	4.53114e-06	-1.89596	-1.47165
159835954	chr5:159835954:G:A	1.74437e-11	-1.61919	-1.40237	1.0424e-06	-1.72215	-1.3977	5.87004e-06	-1.71354	-1.39519
159836202	chr5:159836202:C:T	2.16048e-10	-2.2016e-10	-0.505038	1.33323e-05	-2.2016e-10	-0.571194	7.40127e-05	-2.2016e-10	-0.574353
159836214	chr5:159836214:G:A	7.91068e-11	-2.2016e-10	-1.50974	5.22925e-06	-2.2016e-10	-1.50711	2.91694e-05	-2.2016e-10	-1.50547
159836471	chr5:159836471:C:T	1.88211e-10	-2.2016e-10	-0.642976	1.18452e-05	-2.2016e-10	-0.68946	6.63681e-05	-2.2016e-10	-0.683373
159836561	chr5:159836561:C:A	6.5315e-11	-1.70132	-4.92792e-10	4.03673e-06	-1.76594	-4.92792e-10	2.2434e-05	-1.76801	-4.92792e-10
159836608	chr5:159836608:T:TAGA	2.58425e-11	-1.45083	-1.17769	1.45686e-06	-1.62402	-1.16107	8.15378e-06	-1.61508	-1.16503
159836631	chr5:159836631:G:C	1.21386e-11	-1.88997	-1.49418	8.00784e-07	-1.88867	-1.49488	4.45473e-06	-1.88486	-1.49976
159836790	chr5:159836790:C:G	1.44739e-11	-1.70598	-1.50221	8.77494e-07	-1.79018	-1.50189	4.92657e-06	-1.78341	-1.50054
159836906	chr5:159836906:G:A	2.28948e-11	-1.48416	-1.26547	1.29821e-06	-1.64921	-1.25118	7.26469e-06	-1.64099	-1.25457
159837229	chr5:159837229:G:A	9.49981e-11	-2.2016e-10	-1.32668	6.30572e-06	-2.2016e-10	-1.31992	3.51816e-05	-2.2016e-10	-1.31807
159837668	chr5:159837668:A:G	2.019e-11	-1.50195	-1.3734	1.1442e-06	-1.66544	-1.36124	6.42001e-06	-1.65621	-1.36296
159837851	chr5:159837851:A:G	9.742e-11	-2.2016e-10	-1.30151	6.46645e-06	-2.2016e-10	-1.29475	3.60802e-05	-2.2016e-10	-1.29285
159838257	chr5:159838257:C:T	6.1765e-11	-1.7572	-4.92792e-10	4.3513e-06	-1.69091	-4.92792e-10	2.38838e-05	-1.70539	-4.92792e-10
159838352	chr5:159838352:T:G	9.67057e-11	-2.2016e-10	-1.30887	6.42145e-06	-2.2016e-10	-1.30174	3.58361e-05	-2.2016e-10	-1.29963
159838398	chr5:159838398:G:A	9.02552e-11	-2.2016e-10	-1.3779	5.9831e-06	-2.2016e-10	-1.37244	3.32079e-05	-2.2016e-10	-1.3758
159838557	chr5:159838557:G:T	7.87595e-11	-2.2016e-10	-1.51414	5.19443e-06	-2.2016e-10	-1.51379	2.89384e-05	-2.2016e-10	-1.51342
159838680	chr5:159838680:G:T	1.33806e-11	-1.89214	-1.3946	8.83179e-07	-1.89544	-1.39017	5.00805e-06	-1.89514	-1.3724
159838853	chr5:159838853:C:A	3.52887e-11	-0.939661	-1.37731	1.82213e-06	-1.19516	-1.36621	1.02419e-05	-1.18354	-1.36856
159839083	chr5:159839083:C:G	7.94151e-11	-2.2016e-10	-1.50585	5.26379e-06	-2.2016e-10	-1.50053	2.93651e-05	-2.2016e-10	-1.49878
159839144	chr5:159839144:G:A	1.38224e-10	-2.2016e-10	-0.951661	9.62398e-06	-2.2016e-10	-0.897122	5.38569e-05	-2.2016e-10	-0.89226
159839540	chr5:159839540:C:A	9.43106e-11	-2.2016e-10	-1.33395	6.02615e-06	-2.2016e-10	-1.36527	3.38567e-05	-2.2016e-10	-1.35645
159839720	chr5:159839720:C:T	7.87607e-11	-2.2016e-10	-1.51413	5.2002e-06	-2.2016e-10	-1.51268	2.89445e-05	-2.2016e-10	-1.51321
159839729	chr5:159839729:T:C	1.00364e-10	-2.2016e-10	-1.27174	6.72792e-06	-2.2016e-10	-1.25511	3.7143e-05	-2.2016e-10	-1.26381
159839774	chr5:159839774:T:C	2.74733e-11	-1.34103	-1.2263	1.71496e-06	-1.37876	-1.24323	9.17977e-06	-1.40392	-1.25767
159840156	chr5:159840156:T:C	9.22087e-11	-2.2016e-10	-1.35648	6.16349e-06	-2.2016e-10	-1.34274	3.40779e-05	-2.2016e-10	-1.34994
159840602	chr5:159840602:C:G	3.15734e-10	-2.2016e-10	-0.12564	1.94607e-05	-2.2016e-10	-0.192985	0.000105401	-2.2016e-10	-0.220821
159840886	chr5:159840886:C:T	1.0238e-10	-2.2016e-10	-1.25184	6.89169e-06	-2.2016e-10	-1.23106	3.80902e-05	-2.2016e-10	-1.23863
159841301	chr5:159841301:C:A	1.4464e-11	-1.69476	-1.51412	8.87893e-07	-1.76724	-1.51305	4.91259e-06	-1.77264	-1.51415
159841303	chr5:159841303:C:A	1.44372e-11	-1.70506	-1.50567	8.81962e-07	-1.77568	-1.5113	4.90679e-06	-1.78128	-1.50669
159841307	chr5:159841307:C:A	2.09026e-11	-1.67571	-1.16496	1.30947e-06	-1.72615	-1.16561	7.04868e-06	-1.72946	-1.19629
159841331	chr5:159841331:C:G	8.73038e-11	-2.2016e-10	-1.41114	5.68237e-06	-2.2016e-10	-1.42401	3.16685e-05	-2.2016e-10	-1.42327
159841374	chr5:159841374:C:T	9.27228e-11	-2.2016e-10	-1.35092	6.33433e-06	-2.2016e-10	-1.3154	3.45886e-05	-2.2016e-10	-1.33506
159841416	chr5:159841416:G:A	1.0011e-10	-2.2016e-10	-1.27427	6.65423e-06	-2.2016e-10	-1.26613	3.67424e-05	-2.2016e-10	-1.27466
159841421	chr5:159841421:G:A	4.03527e-10	-2.2016e-10	0.119706	2.70567e-05	-2.2016e-10	0.136552	0.000146013	-2.2016e-10	0.105107
159841487	chr5:159841487:G:A	9.43067e-11	-2.2016e-10	-1.33399	6.31157e-06	-2.2016e-10	-1.319	3.48482e-05	-2.2016e-10	-1.32759
159841604	chr5:159841604:A:G	2.0471e-11	-1.3915	-1.47003	1.3617e-06	-1.38484	-1.46781	7.4722e-06	-1.38936	-1.47804
159841817	chr5:159841817:G:A	1.33586e-10	-2.2016e-10	-0.985792	9.12971e-06	-2.2016e-10	-0.949846	5.00692e-05	-2.2016e-10	-0.965184
159842232	chr5:159842232:C:T	9.44055e-11	-2.2016e-10	-1.33294	6.18135e-06	-2.2016e-10	-1.33984	3.42498e-05	-2.2016e-10	-1.34491
159842597	chr5:159842597:C:T	2.78291e-10	-2.2016e-10	-0.251871	1.76787e-05	-2.2016e-10	-0.28902	0.000103951	-2.2016e-10	-0.234672
159843194	chr5:159843194:A:T	7.92198e-11	-2.2016e-10	-1.50831	5.21242e-06	-2.2016e-10	-1.51034	2.90671e-05	-2.2016e-10	-1.50898
159843449	chr5:159843449:A:G	1.03585e-10	-2.2016e-10	-1.24014	6.92774e-06	-2.2016e-10	-1.22585	3.82312e-05	-2.2016e-10	-1.23494
159843596	chr5:159843596:A:G	1.206e-10	-2.2016e-10	-1.08806	7.63844e-06	-2.2016e-10	-1.12819	4.18351e-05	-2.2016e-10	-1.14485
159843706	chr5:159843706:C:T	2.82819e-11	-1.39711	-1.14121	1.61218e-06	-1.51007	-1.17373	8.89059e-06	-1.5178	-1.1758
159843766	chr5:159843766:G:A	9.60137e-11	-2.2016e-10	-1.31605	6.19298e-06	-2.2016e-10	-1.33796	3.41187e-05	-2.2016e-10	-1.34874
159843915	chr5:159843915:T:G	9.07129e-11	-2.2016e-10	-1.37284	5.87304e-06	-2.2016e-10	-1.39101	3.24027e-05	-2.2016e-10	-1.40035
159843941	chr5:159843941:G:A	9.69553e-11	-2.2016e-10	-1.30629	6.45186e-06	-2.2016e-10	-1.29701	3.57789e-05	-2.2016e-10	-1.30123
159844122	chr5:159844122:C:T	2.08905e-10	-2.2016e-10	-0.53866	1.49578e-05	-2.2016e-10	-0.456145	8.27099e-05	-2.2016e-10	-0.46325
159844240	chr5:159844240:A:G	1.07945e-10	-2.2016e-10	-1.19892	6.9355e-06	-2.2016e-10	-1.22473	3.86859e-05	-2.2016e-10	-1.22312
159844832	chr5:159844832:T:A	1.94555e-10	-2.2016e-10	-0.609824	1.27272e-05	-2.2016e-10	-0.617641	6.97243e-05	-2.2016e-10	-0.63404
159844927	chr5:159844927:T:C	1.4768e-10	0.627885	-1.51338	9.09096e-06	0.558199	-1.5123	5.14945e-05	0.574395	-1.51151
159845328	chr5:159845328:T:C	1.61616e-09	-1.80733	3.3146	0.000112039	-1.853	3.41047	0.000700719	-1.86412	3.53764
159845605	chr5:159845605:C:T	2.35709e-10	-0.417942	-4.92792e-10	1.10635e-05	-0.757726	-4.92792e-10	5.93145e-05	-0.795736	-4.92792e-10
159845650	chr5:159845650:A:G	9.18301e-11	-2.2016e-10	-1.3606	6.14497e-06	-2.2016e-10	-1.34575	3.42292e-05	-2.2016e-10	-1.34551
159845819	chr5:159845819:AG:A	8.51617e-11	-2.2016e-10	-1.43599	5.74075e-06	-2.2016e-10	-1.41379	3.17812e-05	-2.2016e-10	-1.41972
159845864	chr5:159845864:G:A	3.7633e-10	-0.226783	0.276711	1.822e-05	-0.586954	0.328094	0.000105283	-0.625164	0.403222
159845943	chr5:159845943:G:A	1.80795e-11	-1.76305	-1.22272	1.29655e-06	-1.67817	-1.2235	7.20348e-06	-1.68666	-1.21737
159845974	chr5:159845974:T:C	8.94499e-11	-2.2016e-10	-1.38686	6.02879e-06	-2.2016e-10	-1.36483	3.31077e-05	-2.2016e-10	-1.37882
159846205	chr5:159846205:A:C	5.7357e-11	-1.41187	-0.419378	4.42204e-06	-1.2463	-0.428479	2.12231e-05	-1.29112	-0.53238
159846350	chr5:159846350:C:T	1.50386e-11	-1.88543	-1.28449	1.04885e-06	-1.81901	-1.29467	5.8204e-06	-1.82926	-1.28796
159846433	chr5:159846433:C:T	1.4201e-10	-2.2016e-10	-0.924644	9.51113e-06	-2.2016e-10	-0.908918	5.23042e-05	-2.2016e-10	-0.921513
159846750	chr5:159846750:G:T	7.87675e-11	-2.2016e-10	-1.51404	5.19367e-06	-2.2016e-10	-1.51394	2.89224e-05	-2.2016e-10	-1.51397
159847009	chr5:159847009:G:A	1.1602e-10	-2.2016e-10	-1.12678	7.70062e-06	-2.2016e-10	-1.12008	4.21329e-05	-2.2016e-10	-1.13776
159847526	chr5:159847526:C:A	7.87997e-11	-2.2016e-10	-1.51363	5.19436e-06	-2.2016e-10	-1.51381	2.89285e-05	-2.2016e-10	-1.51376
159847689	chr5:159847689:G:C	7.4658e-11	-1.57191	0.00428803	4.88101e-06	-1.50168	-0.0743451	2.84045e-05	-1.54136	0.00931964
159847798	chr5:159847798:G:A	8.97141e-11	-2.2016e-10	-1.38391	5.95796e-06	-2.2016e-10	-1.37665	3.28316e-05	-2.2016e-10	-1.3872
159847981	chr5:159847981:C:T	9.47218e-11	-1.32959	-4.92792e-10	5.91908e-06	-1.3832	-4.92792e-10	3.24309e-05	-1.39948	-4.92792e-10
159848334	chr5:159848334:A:G	1.83794e-11	-1.76892	-1.20039	1.37463e-06	-1.64324	-1.19996	7.97596e-06	-1.67918	-1.12298
159848421	chr5:159848421:G:A	9.52292e-11	-2.2016e-10	-1.32425	6.45404e-06	-2.2016e-10	-1.29667	3.5351e-05	-2.2016e-10	-1.31326
159848835	chr5:159848835:G:A	1.52187e-11	-1.88103	-1.27699	1.05403e-06	-1.80789	-1.30087	5.79906e-06	-1.81968	-1.30122
159848933	chr5:159848933:A:G	1.35808e-11	-1.7613	-1.51059	9.75168e-07	-1.67836	-1.50817	5.44328e-06	-1.67701	-1.5072
159848935	chr5:159848935:A:C	4.79744e-10	-2.2016e-10	0.292715	2.90677e-05	-2.2016e-10	0.208247	0.000172203	-2.2016e-10	0.270084
159849246	chr5:159849246:G:A	1.17795e-10	-2.2016e-10	-1.11159	7.82553e-06	-2.2016e-10	-1.10399	4.28062e-05	-2.2016e-10	-1.12191
159849294	chr5:159849294:G:A	8.33056e-11	-2.2016e-10	-1.45802	5.59382e-06	-2.2016e-10	-1.43972	3.09774e-05	-2.2016e-10	-1.44533
159849501	chr5:159849501:AGTATCAAGCACCATGCT:A	1.37017e-11	-1.88955	-1.37347	9.44122e-07	-1.83061	-1.38827	5.18895e-06	-1.84109	-1.39096
159849553	chr5:159849553:G:A	1.65354e-10	-0.772453	-4.92792e-10	8.20009e-06	-1.05723	-4.92792e-10	4.45914e-05	-1.08105	-4.92792e-10
159850408	chr5:159850408:C:G	6.38325e-11	-1.72428	-4.92792e-10	4.79533e-06	-1.59374	-4.92792e-10	2.58612e-05	-1.62584	-4.92792e-10
159850453	chr5:159850453:G:A	1.14548e-10	-2.2016e-10	-1.13954	7.61139e-06	-2.2016e-10	-1.13173	4.16621e-05	-2.2016e-10	-1.149
159850604	chr5:159850604:G:A	8.18359e-11	-2.2016e-10	-1.47582	5.40655e-06	-2.2016e-10	-1.47377	3.00182e-05	-2.2016e-10	-1.47679
159851263	chr5:159851263:G:A	1.04258e-10	-2.2016e-10	-1.23367	6.7868e-06	-2.2016e-10	-1.2464	3.79205e-05	-2.2016e-10	-1.2431
159851879	chr5:159851879:G:A	8.14251e-11	-2.2016e-10	-1.48086	5.44428e-06	-2.2016e-10	-1.46682	3.01869e-05	-2.2016e-10	-1.47118
159852174	chr5:159852174:T:C	1.32528e-10	-2.2016e-10	-0.993745	9.09584e-06	-2.2016e-10	-0.953563	4.92243e-05	-2.2016e-10	-0.982202
159852244	chr5:159852244:G:A	1.25394e-10	-2.2016e-10	-1.04907	8.33973e-06	-2.2016e-10	-1.04035	4.5556e-05	-2.2016e-10	-1.05965
159852399	chr5:159852399:A:G	8.13563e-11	-2.2016e-10	-1.4817	5.44005e-06	-2.2016e-10	-1.46759	3.01746e-05	-2.2016e-10	-1.47159
159853067	chr5:159853067:G:A	6.13749e-11	-1.76354	-4.92792e-10	3.92116e-06	-1.79499	-4.92792e-10	2.17251e-05	-1.80012	-4.92792e-10
159853068	chr5:159853068:T:C	5.37387e-11	-1.89641	-4.92792e-10	3.54016e-06	-1.89721	-4.92792e-10	1.972e-05	-1.89696	-4.92792e-10
159853086	chr5:159853086:T:A	6.91751e-11	-1.6439	-4.92792e-10	4.35317e-06	-1.69048	-4.92792e-10	2.3992e-05	-1.70087	-4.92792e-10
159853092	chr5:159853092:C:T	5.49079e-11	-1.87488	-4.92792e-10	3.56158e-06	-1.89118	-4.92792e-10	1.98542e-05	-1.89017	-4.92792e-10
159853176	chr5:159853176:C:T	2.66905e-11	-1.46585	-1.13038	1.61544e-06	-1.53358	-1.14819	8.9431e-06	-1.54956	-1.13815
159853523	chr5:159853523:T:C	3.15139e-09	-2.2016e-10	2.17506	0.000185024	-2.2016e-10	2.05911	0.00132858	-2.2016e-10	2.31328
159853637	chr5:159853637:G:A	1.15133e-10	-2.2016e-10	-1.13445	7.64847e-06	-2.2016e-10	-1.12688	4.18198e-05	-2.2016e-10	-1.14522
159853951	chr5:159853951:C:T	1.47494e-11	-1.78224	-1.40709	1.04332e-06	-1.7063	-1.41268	5.76973e-06	-1.71168	-1.41429
159854006	chr5:159854006:T:C	1.13135e-10	-2.2016e-10	-1.15196	7.51492e-06	-2.2016e-10	-1.14449	4.11503e-05	-2.2016e-10	-1.16136
159854266	chr5:159854266:A:G	8.15624e-11	-2.2016e-10	-1.47917	5.34978e-06	-2.2016e-10	-1.48432	2.97023e-05	-2.2016e-10	-1.48737
159854273	chr5:159854273:G:A	1.14035e-10	-2.2016e-10	-1.14403	7.57638e-06	-2.2016e-10	-1.13634	4.14724e-05	-2.2016e-10	-1.15356
159854579	chr5:159854579:T:C	8.41752e-11	-2.2016e-10	-1.44764	5.42153e-06	-2.2016e-10	-1.471	3.00686e-05	-2.2016e-10	-1.47511
159855237	chr5:159855237:T:C	5.55256e-11	-1.68031	-0.183388	3.58533e-06	-1.67584	-0.208686	2.09827e-05	-1.69533	-0.139565
159855648	chr5:159855648:T:C	8.22022e-11	-2.2016e-10	-1.47136	5.32252e-06	-2.2016e-10	-1.48943	2.95481e-05	-2.2016e-10	-1.49257
159855852	chr5:159855852:G:A	1.40701e-11	-1.72234	-1.51415	1.01585e-06	-1.63163	-1.51403	5.64014e-06	-1.6347	-1.51398
159855895	chr5:159855895:C:T	3.15244e-11	-1.72195	-0.707822	1.98903e-06	-1.73629	-0.737441	1.17161e-05	-1.7558	-0.661825
159856055	chr5:159856055:A:G	7.99479e-11	-2.2016e-10	-1.49916	5.32353e-06	-2.2016e-10	-1.48924	2.95247e-05	-2.2016e-10	-1.49336
159856682	chr5:159856682:T:C	1.54659e-11	-1.87505	-1.26685	1.08177e-06	-1.79505	-1.28773	5.94673e-06	-1.80778	-1.28796
159857135	chr5:159857135:T:A	1.28786e-10	-2.2016e-10	-1.02239	8.57372e-06	-2.2016e-10	-1.01268	4.66904e-05	-2.2016e-10	-1.03505
159857166	chr5:159857166:G:A	3.33362e-11	-1.38926	-0.984635	2.55788e-06	-1.22516	-0.99704	1.27094e-05	-1.27	-1.06625
159857192	chr5:159857192:T:A	6.14762e-11	-1.76189	-4.92792e-10	4.12243e-06	-1.74494	-4.92792e-10	2.2871e-05	-1.74872	-4.92792e-10
159857278	chr5:159857278:T:C	3.52263e-11	-1.34117	-0.97758	2.72096e-06	-1.17033	-0.990068	1.34878e-05	-1.21704	-1.05976
159857483	chr5:159857483:G:A	1.26757e-10	-2.2016e-10	-1.03827	8.43585e-06	-2.2016e-10	-1.02889	4.59604e-05	-2.2016e-10	-1.05081
159857980	chr5:159857980:A:AT	1.05088e-10	-2.2016e-10	-1.22574	6.64856e-06	-2.2016e-10	-1.26698	3.67339e-05	-2.2016e-10	-1.27489
159858503	chr5:159858503:C:T	9.12592e-11	-2.2016e-10	-1.36684	6.06646e-06	-2.2016e-10	-1.35861	3.34105e-05	-2.2016e-10	-1.36972
159858562	chr5:159858562:C:T	1.28838e-10	-2.2016e-10	-1.02198	8.57728e-06	-2.2016e-10	-1.01226	4.67086e-05	-2.2016e-10	-1.03466
159858915	chr5:159858915:G:A	1.26863e-10	-2.2016e-10	-1.03743	8.44464e-06	-2.2016e-10	-1.02785	4.6003e-05	-2.2016e-10	-1.04988
159858922	chr5:159858922:ACTT:A	1.27139e-10	-2.2016e-10	-1.03526	8.46319e-06	-2.2016e-10	-1.02565	4.61017e-05	-2.2016e-10	-1.04774
159859015	chr5:159859015:TCAAA:T	1.64856e-11	-1.83243	-1.24562	1.13694e-06	-1.77935	-1.25368	6.29995e-06	-1.78289	-1.25516
159859510	chr5:159859510:T:A	1.29223e-10	-2.2016e-10	-1.019	8.21488e-06	-2.2016e-10	-1.05543	4.58669e-05	-2.2016e-10	-1.05284
159859581	chr5:159859581:G:A	1.75207e-11	-1.68961	-1.32754	1.28698e-06	-1.56778	-1.34131	6.99568e-06	-1.5885	-1.3448
159859913	chr5:159859913:G:C	7.90825e-11	-2.2016e-10	-1.51005	5.21904e-06	-2.2016e-10	-1.50907	2.90097e-05	-2.2016e-10	-1.51096
159859940	chr5:159859940:G:A	1.41302e-10	-2.2016e-10	-0.929641	9.42079e-06	-2.2016e-10	-0.918461	5.11817e-05	-2.2016e-10	-0.943208
159860050	chr5:159860050:A:G	1.76296e-11	-1.79715	-1.21381	1.27417e-06	-1.72757	-1.19151	7.08275e-06	-1.72746	-1.19347
159860280	chr5:159860280:C:T	1.20388e-10	-2.2016e-10	-1.08982	8.0013e-06	-2.2016e-10	-1.08178	4.37546e-05	-2.2016e-10	-1.09999
159860285	chr5:159860285:A:C	1.28521e-10	-2.2016e-10	-1.02445	8.79181e-06	-2.2016e-10	-0.98756	4.76531e-05	-2.2016e-10	-1.01464
159860288	chr5:159860288:A:C	1.28844e-10	-2.2016e-10	-1.02194	8.81965e-06	-2.2016e-10	-0.984399	4.7798e-05	-2.2016e-10	-1.0116
159860290	chr5:159860290:T:G	1.26214e-10	-2.2016e-10	-1.04256	8.63367e-06	-2.2016e-10	-1.00571	4.68156e-05	-2.2016e-10	-1.03237
159860292	chr5:159860292:TCTACC:T	1.25516e-10	-2.2016e-10	-1.04811	8.58296e-06	-2.2016e-10	-1.0116	4.65478e-05	-2.2016e-10	-1.03811
159860396	chr5:159860396:G:T	2.68538e-11	-1.51704	-1.07309	2.0927e-06	-1.33235	-1.09058	1.05721e-05	-1.37827	-1.1421
159860771	chr5:159860771:G:A	7.73153e-11	-1.53265	-4.92792e-10	5.65094e-06	-1.42956	-4.92792e-10	2.97863e-05	-1.48454	-4.92792e-10
159861394	chr5:159861394:A:G	1.36953e-10	-2.2016e-10	-0.960904	9.13679e-06	-2.2016e-10	-0.949071	4.97078e-05	-2.2016e-10	-0.972428
159861445	chr5:159861445:C:T	1.78341e-10	-1.75903	1.06219	1.39658e-05	-1.59151	1.06674	6.74361e-05	-1.62187	0.954463
159862113	chr5:159862113:A:C	8.06e-11	-2.2016e-10	-1.49104	5.34845e-06	-2.2016e-10	-1.48457	2.98794e-05	-2.2016e-10	-1.48142
159862288	chr5:159862288:C:T	8.74026e-11	-1.89189	0.481875	5.81947e-06	-1.88996	0.48979	3.37701e-05	-1.89229	0.533282
159862312	chr5:159862312:C:G	5.23605e-11	-1.45202	-0.470361	4.20562e-06	-1.23023	-0.494728	2.15153e-05	-1.27548	-0.534348
159862396	chr5:159862396:T:G	9.8922e-11	-2.2016e-10	-1.28621	6.58919e-06	-2.2016e-10	-1.27595	3.64274e-05	-2.2016e-10	-1.28327
159862699	chr5:159862699:T:A	1.79164e-11	-1.49674	-1.49808	1.19318e-06	-1.48566	-1.4991	6.5876e-06	-1.49563	-1.49777
159862817	chr5:159862817:T:C	1.18899e-11	-1.89607	-1.50878	7.89818e-07	-1.89386	-1.50347	4.40767e-06	-1.89346	-1.50179
159862861	chr5:159862861:G:T	1.15677e-10	-1.12974	-4.92792e-10	7.32063e-06	-1.17068	-4.92792e-10	4.0111e-05	-1.18694	-4.92792e-10
159862898	chr5:159862898:A:G	1.16809e-10	-1.12	-4.92792e-10	7.39925e-06	-1.16	-4.92792e-10	4.05251e-05	-1.17667	-4.92792e-10
159863431	chr5:159863431:A:T	2.00754e-11	-1.89495	-0.986095	1.3889e-06	-1.87814	-0.954725	8.12297e-06	-1.87719	-0.906703
159863744	chr5:159863744:T:C	1.48259e-10	-2.2016e-10	-0.881578	1.026e-05	-2.2016e-10	-0.833132	5.70786e-05	-2.2016e-10	-0.83416
159863926	chr5:159863926:C:T	8.3324e-11	-2.2016e-10	-1.4578	5.54877e-06	-2.2016e-10	-1.44781	3.07772e-05	-2.2016e-10	-1.45182
159864099	chr5:159864099:AT:A	3.75107e-11	-0.875844	-1.38007	2.46456e-06	-0.8691	-1.39027	1.3533e-05	-0.897374	-1.37609
159864327	chr5:159864327:G:T	8.02073e-11	-2.2016e-10	-1.49592	5.21792e-06	-2.2016e-10	-1.50928	2.90477e-05	-2.2016e-10	-1.50965
159864613	chr5:159864613:A:G	2.73392e-11	-1.05814	-1.51407	1.7775e-06	-1.07212	-1.51406	9.66368e-06	-1.09614	-1.51407
159864887	chr5:159864887:C:T	1.53711e-10	-0.845465	-4.92792e-10	9.6472e-06	-0.894713	-4.92792e-10	5.2459e-05	-0.918557	-4.92792e-10
159864904	chr5:159864904:T:C	7.89152e-11	-2.2016e-10	-1.51216	5.19586e-06	-2.2016e-10	-1.51352	2.89526e-05	-2.2016e-10	-1.51293
159865065	chr5:159865065:G:A	1.58803e-10	-0.812873	-4.92792e-10	9.96067e-06	-0.862736	-4.92792e-10	5.41814e-05	-0.886251	-4.92792e-10
159865230	chr5:159865230:C:T	5.6403e-11	-1.84802	-4.92792e-10	3.61606e-06	-1.87599	-4.92792e-10	2.01333e-05	-1.87621	-4.92792e-10
159865335	chr5:159865335:G:A	8.5212e-11	-2.2016e-10	-1.4354	5.78684e-06	-2.2016e-10	-1.40579	3.20545e-05	-2.2016e-10	-1.41115
159865696	chr5:159865696:A:G	2.91327e-11	-0.999594	-1.50908	1.8347e-06	-1.04131	-1.51319	9.98212e-06	-1.06761	-1.51018
159865999	chr5:159865999:G:A	9.12682e-11	-1.5153	0.148559	6.32221e-06	-1.43328	0.115969	3.54882e-05	-1.39988	0.0904925
159866146	chr5:159866146:T:C	1.08593e-10	-2.2016e-10	-1.19293	7.46007e-06	-2.2016e-10	-1.15182	4.16826e-05	-2.2016e-10	-1.14851
159866491	chr5:159866491:G:A	4.30569e-11	-0.870826	-1.24719	2.22577e-06	-1.07992	-1.28135	1.16358e-05	-1.17161	-1.25289
159866580	chr5:159866580:C:A	2.90715e-11	-1.33445	-1.17633	2.25099e-06	-1.1899	-1.16011	1.23265e-05	-1.20542	-1.16142
159866789	chr5:159866789:G:A	6.18307e-11	-1.75614	-4.92792e-10	3.6556e-06	-1.86512	-4.92792e-10	2.04868e-05	-1.85881	-4.92792e-10
159867034	chr5:159867034:A:G	3.07503e-10	-2.2016e-10	-0.152054	2.17875e-05	-2.2016e-10	-0.080042	0.000123552	-2.2016e-10	-0.0619301
159867084	chr5:159867084:C:T	5.43511e-11	-1.88507	-4.92792e-10	4.17303e-06	-1.73274	-4.92792e-10	2.3291e-05	-1.73052	-4.92792e-10
159867158	chr5:159867158:A:C	7.89874e-11	-2.2016e-10	-1.51125	5.20829e-06	-2.2016e-10	-1.51113	2.89876e-05	-2.2016e-10	-1.51172
159867495	chr5:159867495:T:C	2.04021e-10	-0.562314	-4.92792e-10	7.49466e-06	-1.14719	-4.92792e-10	4.35282e-05	-1.10518	-4.92792e-10
159867911	chr5:159867911:C:T	2.37866e-10	-2.2016e-10	-0.408832	1.59485e-05	-2.2016e-10	-0.392014	9.11046e-05	-2.2016e-10	-0.366581
159868059	chr5:159868059:A:G	8.7714e-11	-2.2016e-10	-1.40646	6.11314e-06	-2.2016e-10	-1.35094	3.44211e-05	-2.2016e-10	-1.33992
159868088	chr5:159868088:C:A	4.7994e-11	-1.58171	-0.427752	3.59739e-06	-1.44326	-0.437915	2.28975e-05	-1.41442	-0.333139
159868116	chr5:159868116:G:A	1.00394e-10	-2.2016e-10	-1.27143	6.49261e-06	-2.2016e-10	-1.29072	3.69898e-05	-2.2016e-10	-1.26795
159868380	chr5:159868380:T:C	7.92078e-11	-2.2016e-10	-1.50846	5.22427e-06	-2.2016e-10	-1.50806	2.9243e-05	-2.2016e-10	-1.50295
159868530	chr5:159868530:T:C	1.31986e-10	-2.2016e-10	-0.997845	9.032e-06	-2.2016e-10	-0.960607	4.93524e-05	-2.2016e-10	-0.979604
159869095	chr5:159869095:T:C	1.7196e-11	-1.83769	-1.19817	1.08051e-06	-1.88965	-1.19429	6.04785e-06	-1.8897	-1.18919
159869237	chr5:159869237:T:G	1.23787e-11	-1.85831	-1.50625	9.34313e-07	-1.7262	-1.50313	5.25158e-06	-1.71133	-1.50873
159869291	chr5:159869291:T:C	9.38131e-11	-2.2016e-10	-1.33923	6.25941e-06	-2.2016e-10	-1.3273	3.51239e-05	-2.2016e-10	-1.31971
159869628	chr5:159869628:T:C	9.46259e-11	-1.33061	-4.92792e-10	6.81577e-06	-1.24214	-4.92792e-10	3.83852e-05	-1.23092	-4.92792e-10
159869943	chr5:159869943:C:T	1.00788e-10	-2.2016e-10	-1.26752	6.88157e-06	-2.2016e-10	-1.23253	3.77421e-05	-2.2016e-10	-1.24781
159870044	chr5:159870044:G:A	1.0424e-10	-2.2016e-10	-1.23384	7.13932e-06	-2.2016e-10	-1.19576	3.91337e-05	-2.2016e-10	-1.21161
159870225	chr5:159870225:C:T	8.25993e-11	-2.2016e-10	-1.46654	5.47916e-06	-2.2016e-10	-1.46043	3.03863e-05	-2.2016e-10	-1.4646
159870649	chr5:159870649:G:A	1.4027e-11	-1.82389	-1.41567	1.10005e-06	-1.65952	-1.40651	6.10364e-06	-1.63967	-1.43003
159870681	chr5:159870681:G:A	8.58343e-11	-2.2016e-10	-1.42812	5.72641e-06	-2.2016e-10	-1.41629	3.18795e-05	-2.2016e-10	-1.41663
159871010	chr5:159871010:C:T	1.509e-11	-1.87757	-1.28894	1.12496e-06	-1.76306	-1.28057	6.61289e-06	-1.74583	-1.24374
159871305	chr5:159871305:T:A	1.36527e-11	-1.83428	-1.43232	1.0597e-06	-1.67926	-1.42414	5.89037e-06	-1.65963	-1.44564
159871349	chr5:159871349:T:C	1.05973e-10	-2.2016e-10	-1.21735	7.26147e-06	-2.2016e-10	-1.1788	3.97478e-05	-2.2016e-10	-1.19603
159871467	chr5:159871467:G:A	1.56768e-11	-1.63991	-1.48844	8.90922e-07	-1.78911	-1.48776	5.00844e-06	-1.78078	-1.48668
159871492	chr5:159871492:C:T	1.05316e-10	-2.2016e-10	-1.22358	7.21242e-06	-2.2016e-10	-1.18558	3.94816e-05	-2.2016e-10	-1.20275
159872090	chr5:159872090:C:T	1.60254e-10	-2.2016e-10	-0.803779	1.12124e-05	-2.2016e-10	-0.744357	6.10136e-05	-2.2016e-10	-0.767493
159872536	chr5:159872536:T:C	9.8431e-10	-1.86003	2.87143	6.47172e-05	-1.86184	2.87048	0.000421583	-1.85612	3.02154
159872554	chr5:159872554:T:C	6.38913e-11	-1.72336	-4.92792e-10	4.9771e-06	-1.55653	-4.92792e-10	2.67292e-05	-1.59283	-4.92792e-10
159873126	chr5:159873126:T:C	5.37721e-11	-1.89578	-4.92792e-10	3.67704e-06	-1.85927	-4.92792e-10	2.05667e-05	-1.85491	-4.92792e-10
159873240	chr5:159873240:A:G	1.41702e-11	-1.72447	-1.50493	8.62326e-07	-1.80755	-1.50196	4.73866e-06	-1.81478	-1.50806
159873256	chr5:159873256:A:G	1.25291e-10	-2.2016e-10	-1.0499	8.31929e-06	-2.2016e-10	-1.0428	4.55681e-05	-2.2016e-10	-1.05938
159873262	chr5:159873262:A:G	8.32936e-11	-2.2016e-10	-1.45817	5.86338e-06	-2.2016e-10	-1.39265	3.23623e-05	-2.2016e-10	-1.4016
159873372	chr5:159873372:A:G	4.14358e-10	-2.2016e-10	0.146191	2.7562e-05	-2.2016e-10	0.155059	0.000155752	-2.2016e-10	0.169676
159873557	chr5:159873557:A:G	1.50983e-11	-1.88153	-1.28442	1.11442e-06	-1.77467	-1.27837	6.55432e-06	-1.75815	-1.24031
159873852	chr5:159873852:T:A	2.26542e-10	-2.2016e-10	-0.457609	1.60003e-05	-2.2016e-10	-0.38877	8.69714e-05	-2.2016e-10	-0.41301
159874022	chr5:159874022:C:T	8.97353e-11	-2.2016e-10	-1.38367	5.81616e-06	-2.2016e-10	-1.40074	3.27362e-05	-2.2016e-10	-1.39011
159874479	chr5:159874479:T:C	9.96342e-11	-2.2016e-10	-1.27903	6.79587e-06	-2.2016e-10	-1.24506	3.72469e-05	-2.2016e-10	-1.26102
159874510	chr5:159874510:ATCCCTGAAGCTGGTGGTGACTCAT:A	8.05472e-11	-2.2016e-10	-1.4917	5.2665e-06	-2.2016e-10	-1.50001	2.93794e-05	-2.2016e-10	-1.4983
159874579	chr5:159874579:T:C	2.27051e-11	-1.88099	-0.876961	1.42813e-06	-1.89599	-0.909025	7.52961e-06	-1.8952	-0.964547
159875269	chr5:159875269:C:T	8.6528e-11	-1.42007	-4.92792e-10	4.71856e-06	-1.60988	-4.92792e-10	2.66958e-05	-1.59408	-4.92792e-10
159875301	chr5:159875301:TCTCTTTTCTCCCCTCCTCTATTCCCCA:T	6.02346e-10	-2.2016e-10	0.520294	3.7376e-05	-2.2016e-10	0.459647	0.000224952	-2.2016e-10	0.537299
159875340	chr5:159875340:C:T	5.58885e-11	-1.85718	-4.92792e-10	3.54578e-06	-1.89562	-4.92792e-10	1.97493e-05	-1.89547	-4.92792e-10
159875365	chr5:159875365:C:T	9.21363e-11	-1.35727	-4.92792e-10	6.86036e-06	-1.23562	-4.92792e-10	3.83758e-05	-1.23116	-4.92792e-10
159875796	chr5:159875796:G:A	9.00699e-11	-2.2016e-10	-1.37995	5.96648e-06	-2.2016e-10	-1.37522	3.32417e-05	-2.2016e-10	-1.37478
159875882	chr5:159875882:G:GTT	4.43884e-10	-2.2016e-10	0.215025	2.7389e-05	-2.2016e-10	0.14876	0.00015736	-2.2016e-10	0.179949
159875908	chr5:159875908:G:GC	1.36965e-11	-1.75363	-1.50977	8.38587e-07	-1.82979	-1.50763	4.62371e-06	-1.83564	-1.51175
159876022	chr5:159876022:C:T	9.1257e-11	-2.2016e-10	-1.36686	5.85847e-06	-2.2016e-10	-1.39349	3.24347e-05	-2.2016e-10	-1.39936
159876071	chr5:159876071:C:T	1.05465e-10	-2.2016e-10	-1.22216	7.62961e-06	-2.2016e-10	-1.12934	4.32607e-05	-2.2016e-10	-1.11134
159876409	chr5:159876409:G:A	7.88203e-11	-2.2016e-10	-1.51337	5.20328e-06	-2.2016e-10	-1.51209	2.8955e-05	-2.2016e-10	-1.51285
159876786	chr5:159876786:A:G	1.59493e-11	-1.86594	-1.24518	1.20552e-06	-1.73521	-1.23926	7.11526e-06	-1.71631	-1.20003
159877161	chr5:159877161:C:T	5.37989e-11	-1.89529	-4.92792e-10	4.07038e-06	-1.75764	-4.92792e-10	2.29973e-05	-1.74321	-4.92792e-10
159877176	chr5:159877176:G:A	2.27012e-10	-2.2016e-10	-0.455537	1.39511e-05	-2.2016e-10	-0.525822	7.95901e-05	-2.2016e-10	-0.5017
159877218	chr5:159877218:G:A	5.95814e-11	-1.79319	-4.92792e-10	4.52483e-06	-1.6518	-4.92792e-10	2.52783e-05	-1.64864	-4.92792e-10
159877257	chr5:159877257:T:C	2.45158e-10	-2.2016e-10	-0.378637	1.73365e-05	-2.2016e-10	-0.308566	9.4162e-05	-2.2016e-10	-0.333572
159877446	chr5:159877446:C:T	3.17264e-10	-2.2016e-10	-0.120803	2.20477e-05	-2.2016e-10	-0.0681711	0.000125195	-2.2016e-10	-0.0487164
159877447	chr5:159877447:A:T	9.85022e-11	-2.2016e-10	-1.29046	7.07454e-06	-2.2016e-10	-1.20488	3.99807e-05	-2.2016e-10	-1.19019
159877495	chr5:159877495:T:C	2.96117e-09	-1.46487	3.57767	0.000236606	-1.30259	3.6076	0.00156548	-1.2763	3.75366
159877962	chr5:159877962:C:T	1.57989e-10	-2.2016e-10	-0.818013	1.1046e-05	-2.2016e-10	-0.759311	6.0134e-05	-2.2016e-10	-0.782014
159878264	chr5:159878264:G:A	3.31429e-11	-1.85992	-0.519792	2.13151e-06	-1.89604	-0.508506	1.22075e-05	-1.89591	-0.480628
159878470	chr5:159878470:A:G	9.12474e-11	-2.2016e-10	-1.36696	6.07693e-06	-2.2016e-10	-1.35688	3.40865e-05	-2.2016e-10	-1.34969
159878513	chr5:159878513:A:G	1.00956e-10	-2.2016e-10	-1.26586	6.95771e-06	-2.2016e-10	-1.22153	3.81893e-05	-2.2016e-10	-1.23603
159878520	chr5:159878520:AT:A	8.8698e-11	-2.2016e-10	-1.3953	5.87204e-06	-2.2016e-10	-1.39118	3.27041e-05	-2.2016e-10	-1.39109
159878961	chr5:159878961:C:T	1.06438e-10	-2.2016e-10	-1.21297	7.29163e-06	-2.2016e-10	-1.17465	3.99231e-05	-2.2016e-10	-1.19163
159879265	chr5:159879265:C:T	7.92611e-11	-2.2016e-10	-1.50779	5.2207e-06	-2.2016e-10	-1.50875	2.906e-05	-2.2016e-10	-1.50923
159879380	chr5:159879380:G:A	1.06569e-10	-2.2016e-10	-1.21174	7.30084e-06	-2.2016e-10	-1.17339	3.99601e-05	-2.2016e-10	-1.19071
159879509	chr5:159879509:C:G	1.06893e-10	-2.2016e-10	-1.20871	7.19099e-06	-2.2016e-10	-1.18855	4.03212e-05	-2.2016e-10	-1.18171
159880298	chr5:159880298:A:G	9.19761e-11	-2.2016e-10	-1.35901	6.12549e-06	-2.2016e-10	-1.34892	3.41935e-05	-2.2016e-10	-1.34655
159880425	chr5:159880425:T:G	8.50853e-11	-2.2016e-10	-1.43688	5.69263e-06	-2.2016e-10	-1.42221	3.159e-05	-2.2016e-10	-1.42575
159880892	chr5:159880892:T:A	1.18693e-11	-1.89693	-1.50965	7.86142e-07	-1.89564	-1.50636	4.35888e-06	-1.89497	-1.5114
159881099	chr5:159881099:A:G	1.21761e-11	-1.89652	-1.48455	8.02783e-07	-1.88986	-1.49119	4.52809e-06	-1.88909	-1.4792
159881474	chr5:159881474:C:T	2.12949e-10	-0.519486	-4.92792e-10	1.87595e-05	-0.229681	-4.92792e-10	0.000103206	-0.241867	-4.92792e-10
159881624	chr5:159881624:C:G	1.08645e-10	-2.2016e-10	-1.19245	6.77145e-06	-2.2016e-10	-1.24867	3.81204e-05	-2.2016e-10	-1.23784
159881788	chr5:159881788:C:T	2.04305e-11	-1.40852	-1.45499	1.05903e-06	-1.64805	-1.45598	5.99318e-06	-1.63326	-1.45471
159882217	chr5:159882217:A:T	9.2014e-11	-1.3586	-4.92792e-10	6.5895e-06	-1.2759	-4.92792e-10	3.70669e-05	-1.26586	-4.92792e-10
159882316	chr5:159882316:A:G	7.97127e-11	-2.2016e-10	-1.50211	5.2589e-06	-2.2016e-10	-1.50146	2.94989e-05	-2.2016e-10	-1.49424
159882366	chr5:159882366:G:A	7.91663e-11	-2.2016e-10	-1.50899	5.19535e-06	-2.2016e-10	-1.51362	2.89616e-05	-2.2016e-10	-1.51262
159882626	chr5:159882626:G:A	1.99424e-11	-1.52513	-1.36256	1.41314e-06	-1.46865	-1.34692	8.0132e-06	-1.45827	-1.33923
159882691	chr5:159882691:A:G	1.18779e-11	-1.89621	-1.50965	7.85443e-07	-1.89653	-1.50635	4.35406e-06	-1.8961	-1.51138
159882763	chr5:159882763:C:CT	1.19149e-11	-1.89583	-1.50692	7.88005e-07	-1.89679	-1.50284	4.36238e-06	-1.89641	-1.50916
159883022	chr5:159883022:T:C	1.02908e-10	-2.2016e-10	-1.2467	7.01556e-06	-2.2016e-10	-1.21325	3.83992e-05	-2.2016e-10	-1.23055
159883027	chr5:159883027:G:A	1.08357e-10	-2.2016e-10	-1.19511	7.41338e-06	-2.2016e-10	-1.15809	4.05383e-05	-2.2016e-10	-1.17634
159883075	chr5:159883075:C:A	9.87566e-11	-2.2016e-10	-1.28788	6.20933e-06	-2.2016e-10	-1.33533	3.48505e-05	-2.2016e-10	-1.32752
159883098	chr5:159883098:A:G	1.18853e-11	-1.89628	-1.50895	7.86205e-07	-1.89644	-1.50547	4.35684e-06	-1.89599	-1.51086
159883688	chr5:159883688:A:G	1.18831e-11	-1.89642	-1.509	7.86286e-07	-1.89633	-1.50548	4.35762e-06	-1.89585	-1.51081
159884448	chr5:159884448:C:T	1.33146e-11	-1.87965	-1.41203	9.84718e-07	-1.76876	-1.40802	5.71412e-06	-1.75216	-1.38349
159884751	chr5:159884751:G:A	7.15684e-11	-1.60988	-4.92792e-10	5.27163e-06	-1.49904	-4.92792e-10	2.91922e-05	-1.50469	-4.92792e-10
159885052	chr5:159885052:T:C	1.0024e-10	-2.2016e-10	-1.27297	6.89914e-06	-2.2016e-10	-1.22998	3.83844e-05	-2.2016e-10	-1.23094
159885352	chr5:159885352:A:C	8.87325e-11	-1.39491	-4.92792e-10	6.33857e-06	-1.31473	-4.92792e-10	3.56472e-05	-1.30492	-4.92792e-10
159885453	chr5:159885453:A:G	1.32391e-11	-1.87403	-1.42333	8.52375e-07	-1.8944	-1.4267	4.6562e-06	-1.89362	-1.44676
159886104	chr5:159886104:A:G	8.0363e-11	-2.2016e-10	-1.49398	5.30309e-06	-2.2016e-10	-1.49309	2.9801e-05	-2.2016e-10	-1.48405
159886141	chr5:159886141:T:C	1.64501e-11	-1.83984	-1.24037	1.08533e-06	-1.88437	-1.19513	5.98604e-06	-1.88435	-1.20481
159886219	chr5:159886219:A:C	1.54537e-09	-1.64409	3.10657	9.66358e-05	-1.6871	3.09667	0.000645032	-1.66864	3.25935
159886483	chr5:159886483:G:C	1.05266e-10	-2.2016e-10	-1.22405	7.187e-06	-2.2016e-10	-1.18911	3.93121e-05	-2.2016e-10	-1.20706
159886645	chr5:159886645:T:A	3.75627e-10	-2.2016e-10	0.0480589	2.33989e-05	-2.2016e-10	-0.00869265	0.000134056	-2.2016e-10	0.0196676
159886776	chr5:159886776:G:A	7.8801e-11	-2.2016e-10	-1.51361	5.20389e-06	-2.2016e-10	-1.51197	2.89906e-05	-2.2016e-10	-1.51162
159886787	chr5:159886787:T:C	1.0426e-10	-2.2016e-10	-1.23365	7.11462e-06	-2.2016e-10	-1.19923	3.89278e-05	-2.2016e-10	-1.21688
159886894	chr5:159886894:T:C	8.98205e-11	-1.38273	-4.92792e-10	6.42027e-06	-1.30192	-4.92792e-10	3.61165e-05	-1.29184	-4.92792e-10
159887357	chr5:159887357:G:T	1.18419e-11	-1.89507	-1.51382	7.80058e-07	-1.8971	-1.51267	4.33879e-06	-1.89685	-1.51414
159887373	chr5:159887373:T:C	1.18278e-11	-1.89608	-1.51401	7.80129e-07	-1.8966	-1.51307	4.34165e-06	-1.8962	-1.51413
159887382	chr5:159887382:T:A	8.63786e-11	-2.2016e-10	-1.4218	5.71929e-06	-2.2016e-10	-1.41754	3.18784e-05	-2.2016e-10	-1.41666
159887851	chr5:159887851:A:G	1.30826e-09	-1.62159	2.91751	8.17493e-05	-1.66617	2.90845	0.000544076	-1.64703	3.06753
159887875	chr5:159887875:GT:G	1.64942e-11	-1.88881	-1.18872	1.20123e-06	-1.79621	-1.18183	7.09513e-06	-1.78063	-1.13855
159887987	chr5:159887987:A:G	1.66237e-09	-1.5665	3.10196	0.000103246	-1.61628	3.09201	0.000691091	-1.59491	3.25459
159888059	chr5:159888059:G:A	1.22272e-11	-1.88815	-1.48873	8.62474e-07	-1.81228	-1.49705	4.81896e-06	-1.81721	-1.48882
159888378	chr5:159888378:C:T	1.03586e-10	-2.2016e-10	-1.24014	7.0783e-06	-2.2016e-10	-1.20435	3.87049e-05	-2.2016e-10	-1.22262
159888457	chr5:159888457:T:C	8.14338e-11	-2.2016e-10	-1.48075	5.37549e-06	-2.2016e-10	-1.47953	3.02861e-05	-2.2016e-10	-1.4679
159888473	chr5:159888473:A:T	7.91708e-11	-2.2016e-10	-1.50893	5.19544e-06	-2.2016e-10	-1.5136	2.89624e-05	-2.2016e-10	-1.51259
159888492	chr5:159888492:AT:A	1.11059e-10	-2.2016e-10	-1.17047	7.65003e-06	-2.2016e-10	-1.12667	4.17492e-05	-2.2016e-10	-1.14691
159889205	chr5:159889205:T:C	1.04555e-10	-2.2016e-10	-1.23082	7.12706e-06	-2.2016e-10	-1.19748	3.99266e-05	-2.2016e-10	-1.19155
159889217	chr5:159889217:A:G	7.8838e-11	-2.2016e-10	-1.51314	5.19345e-06	-2.2016e-10	-1.51398	2.89311e-05	-2.2016e-10	-1.51367
159889351	chr5:159889351:A:T	1.16087e-10	-2.2016e-10	-1.1262	7.17871e-06	-2.2016e-10	-1.19026	4.04133e-05	-2.2016e-10	-1.17943
159889539	chr5:159889539:A:G	6.8014e-11	-1.66083	-4.92792e-10	4.98518e-06	-1.55491	-4.92792e-10	2.76225e-05	-1.55996	-4.92792e-10
159889870	chr5:159889870:C:T	1.05774e-10	-2.2016e-10	-1.21923	7.22826e-06	-2.2016e-10	-1.18338	3.95527e-05	-2.2016e-10	-1.20095
159889938	chr5:159889938:A:G	1.17789e-10	-2.2016e-10	-1.11164	7.28554e-06	-2.2016e-10	-1.17549	4.10827e-05	-2.2016e-10	-1.163
159889980	chr5:159889980:A:G	1.17109e-10	-2.2016e-10	-1.11743	7.24697e-06	-2.2016e-10	-1.1808	4.08619e-05	-2.2016e-10	-1.16839
159890206	chr5:159890206:C:T	1.09406e-10	-2.2016e-10	-1.18547	7.49217e-06	-2.2016e-10	-1.14752	4.09605e-05	-2.2016e-10	-1.16598
159890296	chr5:159890296:C:T	1.77542e-11	-1.55823	-1.44568	9.56102e-07	-1.75945	-1.44683	5.39913e-06	-1.74655	-1.4458
159890451	chr5:159890451:T:C	1.51178e-11	-1.89203	-1.27263	1.01943e-06	-1.89716	-1.24498	5.49594e-06	-1.8973	-1.27728
159891254	chr5:159891254:G:A	8.73418e-11	-2.2016e-10	-1.41071	5.78011e-06	-2.2016e-10	-1.40696	3.22107e-05	-2.2016e-10	-1.40629
159891296	chr5:159891296:A:C	1.29187e-11	-1.88251	-1.43935	9.49785e-07	-1.77656	-1.43634	5.49154e-06	-1.76024	-1.41514
159891878	chr5:159891878:G:A	8.45998e-11	-1.44261	-4.92792e-10	6.02094e-06	-1.36614	-4.92792e-10	3.38438e-05	-1.35683	-4.92792e-10
159892400	chr5:159892400:T:A	1.08775e-10	-2.2016e-10	-1.19126	7.45262e-06	-2.2016e-10	-1.15281	4.07293e-05	-2.2016e-10	-1.17164
159893098	chr5:159893098:T:C	9.69305e-11	-1.30654	-4.92792e-10	6.48885e-06	-1.2913	-4.92792e-10	3.53039e-05	-1.3146	-4.92792e-10
159893176	chr5:159893176:G:A	7.94281e-11	-2.2016e-10	-1.50569	5.22933e-06	-2.2016e-10	-1.5071	2.91117e-05	-2.2016e-10	-1.50745
159893518	chr5:159893518:A:G	3.88778e-11	-1.8537	-0.366416	2.50889e-06	-1.89506	-0.346477	1.4444e-05	-1.8949	-0.313414
159893698	chr5:159893698:G:T	1.52191e-11	-1.87223	-1.28576	1.13969e-06	-1.74913	-1.2815	6.71114e-06	-1.73086	-1.24396
159893908	chr5:159893908:G:C	1.47172e-11	-1.85491	-1.33661	1.02606e-06	-1.819	-1.31666	5.66311e-06	-1.81209	-1.33252
159894055	chr5:159894055:C:T	1.2673e-11	-1.83476	-1.50631	8.04069e-07	-1.8806	-1.49885	4.4647e-06	-1.88105	-1.50134
159894297	chr5:159894297:A:T	7.98632e-11	-2.2016e-10	-1.50022	5.19986e-06	-2.2016e-10	-1.51275	2.89377e-05	-2.2016e-10	-1.51344
159894459	chr5:159894459:TC:T	1.91662e-11	-1.77594	-1.15145	1.13428e-06	-1.87147	-1.16391	6.5843e-06	-1.87307	-1.12083
159894554	chr5:159894554:T:C	1.46788e-09	-1.65983	3.07086	9.07893e-05	-1.7022	3.04936	0.00060453	-1.6843	3.21016
159894690	chr5:159894690:C:T	1.23261e-11	-1.8793	-1.48952	8.12326e-07	-1.88764	-1.48159	4.46339e-06	-1.88969	-1.49299
159894692	chr5:159894692:A:G	1.07643e-10	-2.2016e-10	-1.20172	7.37535e-06	-2.2016e-10	-1.16324	4.03973e-05	-2.2016e-10	-1.17983
159894730	chr5:159894730:G:A	3.55364e-10	-2.2016e-10	-0.00739705	2.22697e-05	-2.2016e-10	-0.0581519	0.00012754	-2.2016e-10	-0.0301571
159894792	chr5:159894792:C:T	1.20178e-11	-1.89712	-1.49704	8.06843e-07	-1.87298	-1.50303	4.52417e-06	-1.87315	-1.496
159895216	chr5:159895216:A:G	1.19081e-11	-1.89644	-1.50687	7.89356e-07	-1.89628	-1.50164	4.37015e-06	-1.89561	-1.50818
159895513	chr5:159895513:A:G	5.04714e-11	-1.57201	-0.387124	4.65911e-06	-1.20669	-0.415869	2.8932e-05	-1.18029	-0.333352
159895845	chr5:159895845:G:A	2.14591e-10	-2.2016e-10	-0.511803	1.5435e-05	-2.2016e-10	-0.424742	8.79326e-05	-2.2016e-10	-0.402019
159896149	chr5:159896149:A:G	3.72844e-11	-1.56058	-0.701384	2.95695e-06	-1.32424	-0.752983	1.57275e-05	-1.3717	-0.751479
159896324	chr5:159896324:T:C	8.09246e-11	-2.2016e-10	-1.48702	5.22978e-06	-2.2016e-10	-1.50701	2.90811e-05	-2.2016e-10	-1.5085
159896372	chr5:159896372:C:G	6.66088e-11	-1.58268	-0.0990222	6.07983e-06	-1.2221	-0.134306	3.82185e-05	-1.19548	-0.0397894
159896547	chr5:159896547:A:T	4.06288e-11	-1.32862	-0.847445	1.95917e-06	-1.5955	-0.893354	1.07134e-05	-1.5745	-0.932597
159896586	chr5:159896586:G:A	6.45295e-11	-1.61134	-0.102072	5.81554e-06	-1.26336	-0.137489	3.65181e-05	-1.23729	-0.0434951
159896857	chr5:159896857:A:T	5.88639e-11	-1.63239	-0.172924	5.27018e-06	-1.29282	-0.206496	3.30373e-05	-1.26646	-0.11449
159896986	chr5:159896986:C:T	9.34978e-11	-2.2016e-10	-1.3426	6.33394e-06	-2.2016e-10	-1.31546	3.48436e-05	-2.2016e-10	-1.32772
159897683	chr5:159897683:G:T	3.0303e-10	-2.2016e-10	-0.166706	2.20804e-05	-2.2016e-10	-0.0666886	0.000126144	-2.2016e-10	-0.0411623
159898344	chr5:159898344:A:G	2.31966e-11	-1.40272	-1.33381	1.49803e-06	-1.4086	-1.34863	8.64603e-06	-1.39216	-1.32933
159898400	chr5:159898400:G:A	2.67257e-11	-1.46737	-1.12755	1.44213e-06	-1.67329	-1.12197	8.23347e-06	-1.66221	-1.10817
159898423	chr5:159898423:T:C	8.06798e-11	-2.2016e-10	-1.49005	5.38511e-06	-2.2016e-10	-1.47774	2.97384e-05	-2.2016e-10	-1.48615
159898663	chr5:159898663:A:G	8.49938e-11	-2.2016e-10	-1.43796	5.68659e-06	-2.2016e-10	-1.42327	3.15616e-05	-2.2016e-10	-1.42665
159898928	chr5:159898928:G:A	9.6471e-11	-2.2016e-10	-1.3113	6.4836e-06	-2.2016e-10	-1.2921	3.61865e-05	-2.2016e-10	-1.2899
159899417	chr5:159899417:A:G	1.0501e-10	-2.2016e-10	-1.22648	6.99494e-06	-2.2016e-10	-1.21619	3.89598e-05	-2.2016e-10	-1.21606
159899671	chr5:159899671:C:T	1.09862e-10	-1.18131	-4.92792e-10	7.68407e-06	-1.12223	-4.92792e-10	4.3427e-05	-1.10751	-4.92792e-10
159899681	chr5:159899681:A:G	2.7583e-11	-1.1525	-1.41084	1.30911e-06	-1.47737	-1.41466	7.47065e-06	-1.45529	-1.41232
159899801	chr5:159899801:A:G	8.55279e-11	-1.4317	-4.92792e-10	5.13704e-06	-1.5249	-4.92792e-10	2.92261e-05	-1.50353	-4.92792e-10
159899895	chr5:159899895:G:A	1.49663e-11	-1.74463	-1.43011	8.69236e-07	-1.86576	-1.43576	4.8623e-06	-1.86203	-1.43505
159899982	chr5:159899982:C:T	1.50238e-11	-1.7463	-1.4246	8.73029e-07	-1.86638	-1.43079	4.88339e-06	-1.86268	-1.43007
159900054	chr5:159900054:C:G	8.60282e-11	-2.2016e-10	-1.42586	5.73419e-06	-2.2016e-10	-1.41493	3.18114e-05	-2.2016e-10	-1.41876
159900337	chr5:159900337:C:T	2.84139e-11	-1.18413	-1.34953	1.35728e-06	-1.50053	-1.35538	7.74028e-06	-1.47967	-1.35249
159900348	chr5:159900348:G:T	1.52713e-11	-1.73264	-1.42192	8.78353e-07	-1.86288	-1.42821	4.91638e-06	-1.85855	-1.42747
159900466	chr5:159900466:A:G	3.32986e-10	-2.2016e-10	-0.0724394	2.20914e-05	-2.2016e-10	-0.066194	0.000124827	-2.2016e-10	-0.0516632
159900475	chr5:159900475:T:G	1.59739e-11	-1.59576	-1.51383	9.67741e-07	-1.68056	-1.51361	5.32677e-06	-1.69256	-1.51329
159900478	chr5:159900478:T:TA	9.85139e-11	-2.2016e-10	-1.29034	6.70509e-06	-2.2016e-10	-1.25851	3.68999e-05	-2.2016e-10	-1.27038
159900617	chr5:159900617:A:C	3.03836e-11	-1.81445	-0.652188	2.24241e-06	-1.73489	-0.61894	1.25406e-05	-1.74773	-0.601892
159900968	chr5:159900968:T:C	7.90171e-11	-2.2016e-10	-1.51087	5.19682e-06	-2.2016e-10	-1.51333	2.89264e-05	-2.2016e-10	-1.51384
159901219	chr5:159901219:C:T	1.464e-11	-1.8776	-1.31919	9.40201e-07	-1.89701	-1.32603	5.33041e-06	-1.89695	-1.30821
159901322	chr5:159901322:C:T	1.49517e-10	-0.873127	-4.92792e-10	1.42702e-05	-0.503205	-4.92792e-10	7.9209e-05	-0.506499	-4.92792e-10
159901720	chr5:159901720:G:T	1.25752e-11	-1.86911	-1.4797	7.99657e-07	-1.89721	-1.48774	4.4982e-06	-1.89727	-1.47764
159901735	chr5:159901735:G:A	8.30639e-11	-2.2016e-10	-1.46093	5.54254e-06	-2.2016e-10	-1.44893	3.08799e-05	-2.2016e-10	-1.44848
159901836	chr5:159901836:T:TA	1.46445e-10	-2.2016e-10	-0.893888	9.22407e-06	-2.2016e-10	-0.939564	5.08183e-05	-2.2016e-10	-0.950332
159902002	chr5:159902002:A:G	3.29534e-11	-1.58839	-0.797056	2.00754e-06	-1.65329	-0.811184	1.12422e-05	-1.66199	-0.796917
159902692	chr5:159902692:T:C	1.55271e-11	-1.88514	-1.25281	1.0275e-06	-1.89675	-1.2375	5.46236e-06	-1.89715	-1.28356
159903075	chr5:159903075:A:G	1.53101e-11	-1.71473	-1.4373	8.75976e-07	-1.85096	-1.44283	4.90405e-06	-1.8466	-1.44193
159903172	chr5:159903172:G:C	1.00053e-10	-2.2016e-10	-1.27484	6.86819e-06	-2.2016e-10	-1.23448	3.81826e-05	-2.2016e-10	-1.23621
159903414	chr5:159903414:T:C	5.86645e-11	-1.8087	-4.92792e-10	5.72082e-06	-1.41727	-4.92792e-10	3.19481e-05	-1.41448	-4.92792e-10
159903582	chr5:159903582:T:C	9.07948e-11	-2.2016e-10	-1.37194	6.00492e-06	-2.2016e-10	-1.3688	3.37036e-05	-2.2016e-10	-1.36098
159903740	chr5:159903740:T:C	7.87591e-11	-2.2016e-10	-1.51415	5.19343e-06	-2.2016e-10	-1.51399	2.89184e-05	-2.2016e-10	-1.51411
159904035	chr5:159904035:G:A	8.96711e-11	-2.2016e-10	-1.38439	5.97687e-06	-2.2016e-10	-1.37348	3.31706e-05	-2.2016e-10	-1.37693
159904037	chr5:159904037:T:A	1.32387e-11	-1.85359	-1.44381	8.5836e-07	-1.89645	-1.41766	4.70687e-06	-1.89629	-1.43328
159904095	chr5:159904095:G:A	1.94341e-11	-1.68977	-1.22375	1.24228e-06	-1.70952	-1.23491	6.72348e-06	-1.6958	-1.27718
159904160	chr5:159904160:G:A	1.19623e-11	-1.88508	-1.5137	7.82832e-07	-1.89249	-1.51373	4.3693e-06	-1.89105	-1.51293
159904343	chr5:159904343:C:T	4.22651e-11	-1.82654	-0.310037	4.24002e-06	-1.43169	-0.285125	2.59425e-05	-1.4415	-0.181203
159904353	chr5:159904353:A:G	8.49141e-11	-2.2016e-10	-1.4389	5.43742e-06	-2.2016e-10	-1.46808	3.02119e-05	-2.2016e-10	-1.47035
159904485	chr5:159904485:G:C	1.99303e-09	-1.86877	3.58564	0.000128811	-1.88194	3.57891	0.000850677	-1.88121	3.74866
159904814	chr5:159904814:A:G	8.14784e-11	-2.2016e-10	-1.4802	5.32031e-06	-2.2016e-10	-1.48985	2.97219e-05	-2.2016e-10	-1.48671
159905629	chr5:159905629:A:G	8.64624e-11	-2.2016e-10	-1.42083	5.75132e-06	-2.2016e-10	-1.41195	3.19185e-05	-2.2016e-10	-1.4154
159906143	chr5:159906143:C:T	3.75545e-11	-1.17564	-1.0791	2.70486e-06	-1.11121	-1.05512	1.55138e-05	-1.0917	-1.04517
159906529	chr5:159906529:T:C	1.72717e-11	-1.86607	-1.1654	1.11418e-06	-1.88512	-1.16815	6.42524e-06	-1.88256	-1.1358
159906563	chr5:159906563:T:A	8.60876e-11	-2.2016e-10	-1.42517	5.68306e-06	-2.2016e-10	-1.42389	3.15544e-05	-2.2016e-10	-1.42688
159906770	chr5:159906770:G:A	3.01815e-10	-0.170724	-4.92792e-10	1.81149e-05	-0.264646	-4.92792e-10	0.000104333	-0.231003	-4.92792e-10
159906906	chr5:159906906:G:A	2.04675e-09	-1.89252	3.63598	0.000133709	-1.89666	3.63094	0.000882129	-1.89659	3.80034
159907050	chr5:159907050:C:T	1.01385e-10	-2.2016e-10	-1.26161	6.68599e-06	-2.2016e-10	-1.26137	3.74874e-05	-2.2016e-10	-1.25458
159907071	chr5:159907071:A:G	8.4764e-11	-2.2016e-10	-1.44067	5.39922e-06	-2.2016e-10	-1.47513	2.99468e-05	-2.2016e-10	-1.47917
159907394	chr5:159907394:A:G	3.0467e-10	-2.2016e-10	-0.161308	2.12815e-05	-2.2016e-10	-0.10354	0.000120823	-2.2016e-10	-0.08426
159907572	chr5:159907572:CAG:C	1.09044e-10	-2.2016e-10	-1.18878	7.24227e-06	-2.2016e-10	-1.18145	3.9851e-05	-2.2016e-10	-1.19344
159908053	chr5:159908053:C:T	1.4505e-10	-2.2016e-10	-0.903463	9.64977e-06	-2.2016e-10	-0.894447	5.30228e-05	-2.2016e-10	-0.907868
159908124	chr5:159908124:A:G	1.01321e-10	-2.2016e-10	-1.26224	6.90808e-06	-2.2016e-10	-1.22869	3.84029e-05	-2.2016e-10	-1.23046
159908291	chr5:159908291:T:C	1.36752e-11	-1.75568	-1.50927	8.00321e-07	-1.88106	-1.50306	4.47655e-06	-1.87944	-1.5003
159908779	chr5:159908779:A:G	2.31737e-10	-2.2016e-10	-0.434934	1.52635e-05	-2.2016e-10	-0.435916	8.7499e-05	-2.2016e-10	-0.406962
159909679	chr5:159909679:G:A	7.33615e-11	-0.918188	-0.666951	9.7194e-06	-0.413302	-0.473955	5.65147e-05	-0.381273	-0.462817
159909724	chr5:159909724:T:C	1.72992e-11	-1.89613	-1.13375	1.19225e-06	-1.87446	-1.11108	6.65034e-06	-1.88128	-1.10264
159910156	chr5:159910156:T:G	1.00261e-10	-2.2016e-10	-1.27277	6.86503e-06	-2.2016e-10	-1.23494	3.81691e-05	-2.2016e-10	-1.23656
159910510	chr5:159910510:G:A	8.73613e-11	-2.2016e-10	-1.41049	5.9425e-06	-2.2016e-10	-1.37925	3.3034e-05	-2.2016e-10	-1.38105
159910583	chr5:159910583:C:T	9.5855e-11	-2.2016e-10	-1.3177	6.12515e-06	-2.2016e-10	-1.34898	3.41702e-05	-2.2016e-10	-1.34724
159912098	chr5:159912098:G:C	1.88281e-11	-1.89576	-1.04943	1.27917e-06	-1.87182	-1.04335	7.10127e-06	-1.87892	-1.03939
159912476	chr5:159912476:A:T	2.35221e-11	-1.89685	-0.825746	1.59975e-06	-1.86751	-0.824023	8.86282e-06	-1.87644	-0.820282
159913096	chr5:159913096:A:G	9.92149e-11	-2.2016e-10	-1.28325	7.89521e-06	-2.2016e-10	-1.09512	4.50436e-05	-2.2016e-10	-1.07096
159913134	chr5:159913134:G:A	1.52356e-10	-2.2016e-10	-0.854316	1.14017e-05	-2.2016e-10	-0.727617	6.26185e-05	-2.2016e-10	-0.741528
159913212	chr5:159913212:G:A	7.89399e-11	-2.2016e-10	-1.51185	5.23636e-06	-2.2016e-10	-1.50575	2.91931e-05	-2.2016e-10	-1.50466
159913532	chr5:159913532:A:G	5.37933e-11	-1.89539	-4.92792e-10	3.75224e-06	-1.83903	-4.92792e-10	2.07219e-05	-1.8474	-4.92792e-10
159913540	chr5:159913540:A:G	8.67046e-11	-2.2016e-10	-1.41803	5.7612e-06	-2.2016e-10	-1.41023	3.17825e-05	-2.2016e-10	-1.41967
159913654	chr5:159913654:T:A	1.82771e-10	-0.672305	-4.92792e-10	8.57482e-06	-1.01255	-4.92792e-10	4.76762e-05	-1.01416	-4.92792e-10
159913787	chr5:159913787:G:C	6.78378e-11	-1.66342	-4.92792e-10	7.99425e-06	-1.08266	-4.92792e-10	4.54392e-05	-1.06222	-4.92792e-10
159913889	chr5:159913889:C:T	9.68468e-11	-2.2016e-10	-1.30741	6.13948e-06	-2.2016e-10	-1.34664	3.43726e-05	-2.2016e-10	-1.34133
159914025	chr5:159914025:A:G	1.08491e-10	-0.421437	-0.772435	1.35862e-05	0.127146	-0.67947	8.06632e-05	0.158513	-0.64682
159914068	chr5:159914068:C:T	3.04172e-11	-1.62374	-0.841794	2.65355e-06	-1.3891	-0.796378	1.43123e-05	-1.43771	-0.779755
159914106	chr5:159914106:C:T	1.35449e-10	-0.308756	-0.663184	1.72686e-05	0.255292	-0.567782	0.000102945	0.288522	-0.532917
159914128	chr5:159914128:G:A	7.96491e-11	-2.2016e-10	-1.50291	5.21508e-06	-2.2016e-10	-1.50983	2.9021e-05	-2.2016e-10	-1.51057
159914371	chr5:159914371:T:A	1.66388e-11	-1.7651	-1.3037	9.47679e-07	-1.85034	-1.36478	5.32737e-06	-1.84365	-1.36208
159914847	chr5:159914847:T:C	1.01828e-10	-2.2016e-10	-1.25725	6.98726e-06	-2.2016e-10	-1.21729	3.88121e-05	-2.2016e-10	-1.21986
159915088	chr5:159915088:C:T	3.45119e-10	-2.2016e-10	-0.036648	2.95865e-05	-2.2016e-10	0.225937	0.00016579	-2.2016e-10	0.232135
159915338	chr5:159915338:A:G	2.98597e-11	-1.63965	-0.844383	2.58902e-06	-1.41103	-0.799071	1.39781e-05	-1.45862	-0.782481
159915408	chr5:159915408:G:A	9.94593e-11	-2.2016e-10	-1.28079	6.81091e-06	-2.2016e-10	-1.24285	3.78612e-05	-2.2016e-10	-1.24466
159915467	chr5:159915467:C:T	7.91641e-11	-2.2016e-10	-1.50902	5.19629e-06	-2.2016e-10	-1.51344	2.89475e-05	-2.2016e-10	-1.51311
159915720	chr5:159915720:C:T	8.46024e-11	-2.2016e-10	-1.44258	5.48722e-06	-2.2016e-10	-1.45896	3.10473e-05	-2.2016e-10	-1.44308
159915734	chr5:159915734:C:T	6.41721e-11	-0.614046	-1.10492	3.9557e-06	-0.676371	-1.10985	2.38085e-05	-0.619772	-1.08878
159916049	chr5:159916049:G:C	8.20532e-11	-2.2016e-10	-1.47317	5.58469e-06	-2.2016e-10	-1.44135	3.15126e-05	-2.2016e-10	-1.4282
159916159	chr5:159916159:C:A	7.43613e-11	-1.5716	-4.92792e-10	6.33831e-06	-1.31477	-4.92792e-10	3.34556e-05	-1.36837	-4.92792e-10
159916489	chr5:159916489:C:T	1.62662e-10	-0.788866	-4.92792e-10	8.2892e-06	-1.04643	-4.92792e-10	4.87918e-05	-0.991027	-4.92792e-10
159917076	chr5:159917076:C:T	3.11472e-11	-1.60191	-0.839904	2.74778e-06	-1.35617	-0.794413	1.47907e-05	-1.40682	-0.777767
159917439	chr5:159917439:C:T	3.19071e-11	-1.57592	-0.841794	2.83676e-06	-1.32234	-0.796378	1.52577e-05	-1.37375	-0.779755
159918458	chr5:159918458:C:T	2.38297e-10	-0.40702	-4.92792e-10	2.11628e-05	-0.109137	-4.92792e-10	0.000115836	-0.12641	-4.92792e-10
159918899	chr5:159918899:T:G	7.82261e-11	-1.52093	-4.92792e-10	6.79446e-06	-1.24527	-4.92792e-10	3.57818e-05	-1.30115	-4.92792e-10
159918955	chr5:159918955:G:GCCT	7.97251e-11	-1.50195	-4.92792e-10	6.9667e-06	-1.22024	-4.92792e-10	3.66471e-05	-1.27726	-4.92792e-10
159919105	chr5:159919105:T:TA	7.78653e-11	-1.52556	-4.92792e-10	6.75318e-06	-1.25137	-4.92792e-10	3.55735e-05	-1.30699	-4.92792e-10
159919283	chr5:159919283:GC:G	7.79224e-11	-1.52483	-4.92792e-10	6.76177e-06	-1.2501	-4.92792e-10	3.56166e-05	-1.30578	-4.92792e-10
159919335	chr5:159919335:G:A	7.80952e-11	-1.52261	-4.92792e-10	6.78095e-06	-1.24726	-4.92792e-10	3.5713e-05	-1.30307	-4.92792e-10
159919355	chr5:159919355:C:T	7.75902e-11	-1.5291	-4.92792e-10	6.72145e-06	-1.25608	-4.92792e-10	3.54137e-05	-1.31149	-4.92792e-10
159919409	chr5:159919409:G:A	9.70707e-11	-2.2016e-10	-1.3051	6.13047e-06	-2.2016e-10	-1.34811	3.43275e-05	-2.2016e-10	-1.34264
159919691	chr5:159919691:G:A	8.15645e-11	-2.2016e-10	-1.47914	5.34093e-06	-2.2016e-10	-1.48598	2.96352e-05	-2.2016e-10	-1.48963
159920171	chr5:159920171:T:C	7.92872e-11	-2.2016e-10	-1.50746	5.19576e-06	-2.2016e-10	-1.51354	2.89472e-05	-2.2016e-10	-1.51312
159920396	chr5:159920396:T:A	8.18262e-11	-2.2016e-10	-1.47594	5.38771e-06	-2.2016e-10	-1.47726	2.98712e-05	-2.2016e-10	-1.4817
159920474	chr5:159920474:C:A	1.52626e-11	-1.86777	-1.28737	1.12208e-06	-1.80885	-1.23734	6.20241e-06	-1.81143	-1.24222
159920606	chr5:159920606:C:A	7.99085e-11	-1.49966	-4.92792e-10	6.98207e-06	-1.21804	-4.92792e-10	3.67226e-05	-1.2752	-4.92792e-10
159920714	chr5:159920714:A:G	1.01017e-10	-2.2016e-10	-1.26525	6.28838e-06	-2.2016e-10	-1.32268	3.50292e-05	-2.2016e-10	-1.32241
159920971	chr5:159920971:C:G	1.31156e-10	-2.2016e-10	-1.00415	8.11159e-06	-2.2016e-10	-1.06809	4.58881e-05	-2.2016e-10	-1.05238
159921127	chr5:159921127:A:G	8.01966e-11	-1.49606	-4.92792e-10	7.00672e-06	-1.21451	-4.92792e-10	3.6845e-05	-1.27187	-4.92792e-10
159921258	chr5:159921258:G:A	7.9381e-11	-2.2016e-10	-1.50628	5.20202e-06	-2.2016e-10	-1.51233	2.89816e-05	-2.2016e-10	-1.51193
159921294	chr5:159921294:A:T	7.87807e-11	-2.2016e-10	-1.51387	5.21094e-06	-2.2016e-10	-1.51062	2.90134e-05	-2.2016e-10	-1.51083
159921344	chr5:159921344:A:G	3.22587e-10	-2.2016e-10	-0.104165	2.74525e-05	-2.2016e-10	0.151078	0.000153837	-2.2016e-10	0.157306
159921427	chr5:159921427:A:G	1.05436e-10	-2.2016e-10	-1.22243	6.63694e-06	-2.2016e-10	-1.26873	3.7341e-05	-2.2016e-10	-1.2585
159921891	chr5:159921891:T:G	2.32404e-11	-1.88452	-0.850126	1.60621e-06	-1.84081	-0.846696	8.87258e-06	-1.85213	-0.843496
159921898	chr5:159921898:G:C	8.15734e-11	-2.2016e-10	-1.47904	5.3397e-06	-2.2016e-10	-1.48621	2.96271e-05	-2.2016e-10	-1.4899
159922881	chr5:159922881:C:T	1.86101e-10	-2.2016e-10	-0.654249	1.12865e-05	-2.2016e-10	-0.737769	6.37363e-05	-2.2016e-10	-0.723835
159922963	chr5:159922963:GGGGTTA:G	2.93362e-10	-2.2016e-10	-0.199133	1.89924e-05	-2.2016e-10	-0.21734	0.00010715	-2.2016e-10	-0.204361
159923817	chr5:159923817:T:C	1.19549e-10	-2.2016e-10	-1.09681	8.27378e-06	-2.2016e-10	-1.04829	4.59933e-05	-2.2016e-10	-1.05009
159923979	chr5:159923979:T:A	1.17388e-10	-2.2016e-10	-1.11505	8.12476e-06	-2.2016e-10	-1.06646	4.51658e-05	-2.2016e-10	-1.06825
159924191	chr5:159924191:T:C	1.00998e-10	-2.2016e-10	-1.26544	6.93046e-06	-2.2016e-10	-1.22545	3.86008e-05	-2.2016e-10	-1.22532
159924453	chr5:159924453:C:T	1.4786e-11	-1.69352	-1.49333	8.03733e-07	-1.88844	-1.49143	4.4985e-06	-1.8838	-1.49104
159924645	chr5:159924645:G:A	3.13143e-11	-1.31438	-1.12209	1.57159e-06	-1.58344	-1.12585	8.83879e-06	-1.58199	-1.11745
159924751	chr5:159924751:AGT:A	1.69811e-11	-1.63373	-1.41471	8.73469e-07	-1.87231	-1.42436	4.91063e-06	-1.86461	-1.42258
159925221	chr5:159925221:A:G	7.92249e-11	-2.2016e-10	-1.50825	5.23206e-06	-2.2016e-10	-1.50658	2.92075e-05	-2.2016e-10	-1.50416
159925402	chr5:159925402:G:A	6.06037e-11	-1.56594	-0.210243	5.86834e-06	-1.29919	-0.0926214	3.20562e-05	-1.34876	-0.0623425
159925463	chr5:159925463:T:A	4.45369e-10	-2.2016e-10	0.218365	2.87018e-05	-2.2016e-10	0.195578	0.000162132	-2.2016e-10	0.209823
159926048	chr5:159926048:T:C	6.40837e-11	-1.54597	-0.174374	6.24913e-06	-1.27283	-0.056104	3.40834e-05	-1.32372	-0.026056
159926338	chr5:159926338:A:G	8.05397e-11	-2.2016e-10	-1.49179	5.43308e-06	-2.2016e-10	-1.46887	3.05095e-05	-2.2016e-10	-1.46055
159926432	chr5:159926432:A:G	6.3766e-11	-1.55698	-0.168343	6.19562e-06	-1.28775	-0.0497914	3.38143e-05	-1.33802	-0.0196841
159927167	chr5:159927167:G:A	1.65738e-10	-2.2016e-10	-0.77013	1.01798e-05	-2.2016e-10	-0.840975	5.52523e-05	-2.2016e-10	-0.86668
159927477	chr5:159927477:A:T	1.62837e-11	-1.6482	-1.44217	8.4901e-07	-1.87644	-1.44863	4.7726e-06	-1.86861	-1.44709
159927511	chr5:159927511:C:T	1.13016e-10	-0.257772	-0.895235	7.1528e-06	-0.406048	-0.787829	4.14148e-05	-0.37556	-0.779391
159927538	chr5:159927538:G:C	1.03377e-10	-2.2016e-10	-1.24215	7.21262e-06	-2.2016e-10	-1.18555	4.09253e-05	-2.2016e-10	-1.16684
159927557	chr5:159927557:A:G	1.02335e-10	-2.2016e-10	-1.25228	6.45109e-06	-2.2016e-10	-1.29713	3.6281e-05	-2.2016e-10	-1.2873
159927768	chr5:159927768:C:T	2.38459e-11	-1.6302	-1.07872	1.12359e-06	-1.8473	-1.19755	6.39933e-06	-1.84228	-1.18012
159927769	chr5:159927769:G:A	2.32539e-10	-2.2016e-10	-0.431481	1.34799e-05	-2.2016e-10	-0.560182	7.93868e-05	-2.2016e-10	-0.504258
159928228	chr5:159928228:G:T	8.26375e-11	-0.560396	-0.905679	5.29814e-06	-0.694348	-0.799677	3.05808e-05	-0.6673	-0.790918
159928329	chr5:159928329:C:T	7.88521e-11	-1.51296	-4.92792e-10	6.85461e-06	-1.23646	-4.92792e-10	3.61199e-05	-1.29175	-4.92792e-10
159928576	chr5:159928576:TAC:T	7.75025e-11	-1.53023	-4.92792e-10	6.70271e-06	-1.25887	-4.92792e-10	3.53512e-05	-1.31326	-4.92792e-10
159928716	chr5:159928716:G:A	1.54607e-10	-2.2016e-10	-0.839653	1.09361e-05	-2.2016e-10	-0.769315	6.16736e-05	-2.2016e-10	-0.756733
159928909	chr5:159928909:T:C	2.87401e-11	-1.65533	-0.866916	2.48281e-06	-1.43029	-0.821696	1.34566e-05	-1.47492	-0.804193
159928955	chr5:159928955:G:A	1.57359e-10	-2.2016e-10	-0.82201	1.11403e-05	-2.2016e-10	-0.75081	6.28338e-05	-2.2016e-10	-0.738096
159928994	chr5:159928994:G:A	1.66645e-10	-2.2016e-10	-0.764671	1.18315e-05	-2.2016e-10	-0.690612	6.68235e-05	-2.2016e-10	-0.676534
159929019	chr5:159929019:G:A	6.00476e-11	-1.59882	-0.186583	5.7547e-06	-1.34375	-0.067609	3.14551e-05	-1.39176	-0.0382641
159929239	chr5:159929239:G:C	1.37988e-10	-2.2016e-10	-0.953369	9.71457e-06	-2.2016e-10	-0.887753	5.47083e-05	-2.2016e-10	-0.876574
159929423	chr5:159929423:GT:G	4.67962e-10	-2.2016e-10	0.267848	2.99123e-05	-2.2016e-10	0.236889	0.000168002	-2.2016e-10	0.245388
159929477	chr5:159929477:T:G	1.86207e-11	-1.59247	-1.3638	1.48351e-06	-1.33682	-1.43014	8.08347e-06	-1.35519	-1.43357
159929739	chr5:159929739:T:C	4.6062e-10	-2.2016e-10	0.252035	2.9454e-05	-2.2016e-10	0.221448	0.000165398	-2.2016e-10	0.229768
159929758	chr5:159929758:T:A	1.57802e-11	-1.65702	-1.46476	8.26413e-07	-1.8796	-1.47244	4.65416e-06	-1.87246	-1.46837
159929899	chr5:159929899:C:T	2.8592e-11	-1.63246	-0.894956	2.48808e-06	-1.40137	-0.848496	1.34102e-05	-1.4474	-0.835177
159930507	chr5:159930507:A:T	3.73155e-11	-1.10073	-1.1604	2.46394e-06	-1.09763	-1.16199	1.49937e-05	-1.06696	-1.104
159930714	chr5:159930714:GT:G	8.05395e-11	-2.2016e-10	-1.49179	5.2464e-06	-2.2016e-10	-1.50384	2.9244e-05	-2.2016e-10	-1.50292
159931081	chr5:159931081:G:A	7.96468e-11	-2.2016e-10	-1.50294	5.22977e-06	-2.2016e-10	-1.50701	2.91461e-05	-2.2016e-10	-1.50627
159931353	chr5:159931353:T:C	2.60344e-11	-1.62475	-0.996366	1.39421e-06	-1.72304	-1.10601	8.01619e-06	-1.71156	-1.08556
159931504	chr5:159931504:G:A	1.38163e-10	-2.2016e-10	-0.952101	9.71048e-06	-2.2016e-10	-0.888174	5.46949e-05	-2.2016e-10	-0.876818
159931557	chr5:159931557:G:A	6.35896e-11	-1.72809	-4.92792e-10	4.88411e-06	-1.57539	-4.92792e-10	2.73216e-05	-1.57091	-4.92792e-10
159931752	chr5:159931752:G:A	1.03777e-10	-2.2016e-10	-1.23829	7.13959e-06	-2.2016e-10	-1.19572	3.97514e-05	-2.2016e-10	-1.19594
159931788	chr5:159931788:C:T	4.75952e-10	-2.2016e-10	0.284779	3.0454e-05	-2.2016e-10	0.254837	0.000171133	-2.2016e-10	0.263851
159931871	chr5:159931871:T:C	3.0273e-11	-1.6362	-0.834083	2.63246e-06	-1.40564	-0.787825	1.42593e-05	-1.45152	-0.769654
159931981	chr5:159931981:GT:G	2.91221e-11	-1.64231	-0.866732	2.52429e-06	-1.41432	-0.821097	1.36712e-05	-1.45983	-0.803471
159932033	chr5:159932033:G:A	9.79288e-11	-0.375044	-0.921254	6.37719e-06	-0.498358	-0.810295	3.68479e-05	-0.470368	-0.801423
159932449	chr5:159932449:C:T	8.11269e-11	-2.2016e-10	-1.48452	5.43101e-06	-2.2016e-10	-1.46926	3.02106e-05	-2.2016e-10	-1.4704
159932490	chr5:159932490:A:G	5.39124e-11	-1.89318	-4.92792e-10	3.54965e-06	-1.89453	-4.92792e-10	1.97246e-05	-1.89672	-4.92792e-10
159932505	chr5:159932505:G:A	3.48052e-11	-1.64459	-0.686181	3.03466e-06	-1.41776	-0.633522	1.64807e-05	-1.46327	-0.613131
159932639	chr5:159932639:T:C	3.71593e-11	-1.39144	-0.873884	2.47728e-06	-1.37771	-0.876504	1.48536e-05	-1.35369	-0.826652
159933095	chr5:159933095:G:A	9.03057e-11	-2.2016e-10	-1.37734	5.87423e-06	-2.2016e-10	-1.39081	3.24587e-05	-2.2016e-10	-1.39862
159933431	chr5:159933431:A:G	3.1469e-11	-1.65307	-0.778467	2.72582e-06	-1.42925	-0.729357	1.47865e-05	-1.47419	-0.710692
159933930	chr5:159933930:A:G	1.46791e-11	-1.6836	-1.51051	7.91047e-07	-1.88654	-1.50924	4.4249e-06	-1.88094	-1.5104
159933993	chr5:159933993:G:A	8.06954e-11	-2.2016e-10	-1.48986	5.39635e-06	-2.2016e-10	-1.47566	3.0022e-05	-2.2016e-10	-1.47666
159934067	chr5:159934067:A:G	8.37929e-11	-2.2016e-10	-1.45219	5.45611e-06	-2.2016e-10	-1.46464	3.02128e-05	-2.2016e-10	-1.47032
159934296	chr5:159934296:C:T	7.9536e-11	-2.2016e-10	-1.50433	5.20667e-06	-2.2016e-10	-1.51144	2.9011e-05	-2.2016e-10	-1.51092
159934354	chr5:159934354:C:T	1.21084e-11	-1.87747	-1.50917	7.82151e-07	-1.89546	-1.51163	4.34177e-06	-1.89634	-1.51397
159934421	chr5:159934421:T:C	5.21123e-11	-1.19202	-0.735114	3.36355e-06	-1.18675	-0.761631	1.98139e-05	-1.1556	-0.736608
159934662	chr5:159934662:C:T	2.26621e-11	-1.79945	-0.960398	1.28822e-06	-1.8766	-1.03151	7.39672e-06	-1.86913	-1.00843
159934787	chr5:159934787:C:T	2.79574e-11	-1.44686	-1.10299	1.84695e-06	-1.44091	-1.10693	1.11832e-05	-1.42036	-1.04382
159934840	chr5:159934840:G:A	5.39271e-11	-1.56658	-0.326328	4.4308e-06	-1.39656	-0.276246	2.43594e-05	-1.43332	-0.252357
159935177	chr5:159935177:T:C	4.56423e-11	-1.59811	-0.461596	3.71191e-06	-1.4354	-0.41443	2.04218e-05	-1.47003	-0.391953
159935325	chr5:159935325:T:G	7.52567e-10	-2.2016e-10	0.742951	4.82519e-05	-2.2016e-10	0.715054	0.000271212	-2.2016e-10	0.724312
159935351	chr5:159935351:G:A	9.48199e-11	-2.2016e-10	-1.32856	6.01423e-06	-2.2016e-10	-1.36725	3.38282e-05	-2.2016e-10	-1.3573
159935966	chr5:159935966:T:C	5.32343e-11	-1.58319	-0.322648	4.35828e-06	-1.4168	-0.272504	2.39938e-05	-1.45216	-0.248637
159936063	chr5:159936063:G:A	3.9733e-11	-1.71776	-0.480598	3.4186e-06	-1.4782	-0.453949	1.92177e-05	-1.46001	-0.462742
159936963	chr5:159936963:G:A	7.20283e-10	-2.2016e-10	0.699105	4.61948e-05	-2.2016e-10	0.671486	0.000259634	-2.2016e-10	0.680684
159936989	chr5:159936989:A:C	6.00845e-11	-1.58418	-0.200611	4.91093e-06	-1.41807	-0.151846	2.70789e-05	-1.45327	-0.126562
159937055	chr5:159937055:A:C	5.95339e-11	-1.59693	-0.197063	4.85116e-06	-1.43387	-0.14829	2.67654e-05	-1.46848	-0.122997
159937380	chr5:159937380:G:C	8.49651e-11	-2.2016e-10	-1.4383	5.80206e-06	-2.2016e-10	-1.40317	3.1904e-05	-2.2016e-10	-1.41586
159937535	chr5:159937535:C:T	6.01027e-11	-1.78448	-4.92792e-10	3.83315e-06	-1.81769	-4.92792e-10	2.12488e-05	-1.82229	-4.92792e-10
159937670	chr5:159937670:G:A	8.08081e-11	-0.182675	-1.30579	3.77683e-06	-0.486124	-1.34637	2.20806e-05	-0.446505	-1.33739
159937991	chr5:159937991:G:A	1.74779e-11	-1.66348	-1.35612	1.14378e-06	-1.66977	-1.35728	6.77306e-06	-1.6495	-1.31613
159938098	chr5:159938098:T:C	1.07756e-10	-2.2016e-10	-1.20067	6.7354e-06	-2.2016e-10	-1.254	3.7797e-05	-2.2016e-10	-1.24636
159938155	chr5:159938155:C:T	1.07657e-10	-2.2016e-10	-1.20159	6.89506e-06	-2.2016e-10	-1.23058	3.80107e-05	-2.2016e-10	-1.24072
159938282	chr5:159938282:G:A	1.29947e-11	-1.87903	-1.43696	8.6546e-07	-1.86028	-1.4456	4.86641e-06	-1.86474	-1.43149
159938379	chr5:159938379:T:G	1.22103e-11	-1.89359	-1.48467	8.11806e-07	-1.87587	-1.494	4.46851e-06	-1.88051	-1.50103
159938560	chr5:159938560:G:A	1.28928e-11	-1.88246	-1.44141	8.57514e-07	-1.86531	-1.44979	4.82077e-06	-1.86949	-1.43617
159938707	chr5:159938707:G:A	2.36831e-10	-0.413192	-4.92792e-10	6.65814e-06	-1.26554	-4.92792e-10	3.78973e-05	-1.24371	-4.92792e-10
159938921	chr5:159938921:G:A	8.38336e-11	-2.2016e-10	-1.4517	5.66466e-06	-2.2016e-10	-1.42713	3.17296e-05	-2.2016e-10	-1.42134
159939426	chr5:159939426:T:C	1.29106e-11	-1.88327	-1.43921	8.57893e-07	-1.86656	-1.4481	4.82392e-06	-1.87068	-1.43432
159939691	chr5:159939691:T:C	1.21976e-11	-1.89386	-1.48544	8.10677e-07	-1.87663	-1.49464	4.46339e-06	-1.88115	-1.50154
159940047	chr5:159940047:C:T	1.59231e-10	0.425092	-1.23527	6.78675e-06	0.0344416	-1.28085	4.04678e-05	0.0903518	-1.26844
159940055	chr5:159940055:G:A	8.56965e-11	-2.2016e-10	-1.42973	5.76735e-06	-2.2016e-10	-1.40917	3.20757e-05	-2.2016e-10	-1.41049
159940083	chr5:159940083:G:A	7.89707e-11	-2.2016e-10	-1.51146	5.25599e-06	-2.2016e-10	-1.50201	2.93899e-05	-2.2016e-10	-1.49794
159940268	chr5:159940268:A:G	1.27742e-11	-1.887	-1.44611	8.47289e-07	-1.87198	-1.45511	4.7636e-06	-1.87575	-1.44184
159940283	chr5:159940283:A:G	1.04182e-10	-2.2016e-10	-1.2344	6.58513e-06	-2.2016e-10	-1.27657	3.71392e-05	-2.2016e-10	-1.26392
159940858	chr5:159940858:T:G	1.53335e-10	0.398692	-1.24661	6.55782e-06	0.0106832	-1.2914	3.90737e-05	0.0659059	-1.27904
159941002	chr5:159941002:T:C	8.47571e-11	-2.2016e-10	-1.44075	5.45406e-06	-2.2016e-10	-1.46502	3.04225e-05	-2.2016e-10	-1.46341
159941003	chr5:159941003:G:A	8.48781e-11	-2.2016e-10	-1.43932	5.46046e-06	-2.2016e-10	-1.46385	3.04588e-05	-2.2016e-10	-1.46221
159941263	chr5:159941263:T:C	1.28173e-11	-1.88576	-1.44398	8.50773e-07	-1.87012	-1.45287	4.78418e-06	-1.87398	-1.43929
159941279	chr5:159941279:G:A	1.28542e-11	-1.88194	-1.44493	8.55085e-07	-1.86428	-1.45366	4.80515e-06	-1.86851	-1.44039
159941433	chr5:159941433:T:C	1.21919e-11	-1.89333	-1.48643	8.11167e-07	-1.87521	-1.49545	4.46566e-06	-1.87998	-1.50219
159941713	chr5:159941713:T:TATGG	2.15878e-10	-2.2016e-10	-0.505827	1.23995e-05	-2.2016e-10	-0.643724	7.26e-05	-2.2016e-10	-0.593624
159941730	chr5:159941730:A:G	7.87887e-11	-2.2016e-10	-1.51377	5.22387e-06	-2.2016e-10	-1.50814	2.91793e-05	-2.2016e-10	-1.50513
159941830	chr5:159941830:G:A	2.60541e-11	-1.11135	-1.50902	1.01642e-06	-1.63515	-1.50995	5.75588e-06	-1.61784	-1.51052
159941985	chr5:159941985:C:T	2.29559e-11	-1.25266	-1.4943	9.70039e-07	-1.6973	-1.4945	5.48771e-06	-1.68043	-1.49565
159942047	chr5:159942047:C:T	9.17364e-11	-2.2016e-10	-1.36162	5.84212e-06	-2.2016e-10	-1.39629	3.26311e-05	-2.2016e-10	-1.39332
159942110	chr5:159942110:G:C	9.47082e-11	-2.2016e-10	-1.32974	6.0079e-06	-2.2016e-10	-1.3683	3.3569e-05	-2.2016e-10	-1.36499
159942257	chr5:159942257:C:T	1.55809e-11	-1.85498	-1.27951	1.00903e-06	-1.85277	-1.29963	5.71608e-06	-1.84947	-1.28583
159942308	chr5:159942308:C:T	1.28871e-11	-1.87355	-1.45076	8.70835e-07	-1.8406	-1.45908	4.88153e-06	-1.84683	-1.4463
159942345	chr5:159942345:T:C	7.88246e-11	-2.2016e-10	-1.51331	5.23199e-06	-2.2016e-10	-1.50659	2.92343e-05	-2.2016e-10	-1.50325
159942422	chr5:159942422:G:A	1.5716e-11	-1.85304	-1.27282	1.01992e-06	-1.84847	-1.29319	5.77473e-06	-1.8458	-1.2793
159942732	chr5:159942732:T:C	1.06967e-10	-2.2016e-10	-1.20801	6.61564e-06	-2.2016e-10	-1.27194	3.70671e-05	-2.2016e-10	-1.26586
159942830	chr5:159942830:T:G	1.20749e-11	-1.89401	-1.4954	8.04511e-07	-1.87665	-1.50225	4.43793e-06	-1.88095	-1.50745
159943007	chr5:159943007:T:G	9.94446e-11	-2.2016e-10	-1.28094	6.4004e-06	-2.2016e-10	-1.30502	3.53483e-05	-2.2016e-10	-1.31334
159943076	chr5:159943076:G:T	1.18917e-11	-1.89454	-1.51016	7.95079e-07	-1.87785	-1.51285	4.40371e-06	-1.88207	-1.51407
159943104	chr5:159943104:C:T	8.58444e-11	-2.2016e-10	-1.428	5.84973e-06	-2.2016e-10	-1.39498	3.25892e-05	-2.2016e-10	-1.39461
159943622	chr5:159943622:G:A	1.23002e-11	-1.88405	-1.48687	8.26505e-07	-1.85611	-1.49582	4.5428e-06	-1.86257	-1.50248
159943888	chr5:159943888:A:ATT	9.63946e-11	-2.2016e-10	-1.31209	6.17072e-06	-2.2016e-10	-1.34157	3.40551e-05	-2.2016e-10	-1.35061
159944511	chr5:159944511:C:T	8.11936e-11	-2.2016e-10	-1.4837	5.28227e-06	-2.2016e-10	-1.49703	2.941e-05	-2.2016e-10	-1.49726
159944719	chr5:159944719:T:G	1.21679e-11	-1.86825	-1.51349	8.59254e-07	-1.79904	-1.51403	4.8144e-06	-1.79325	-1.51373
159944740	chr5:159944740:GC:G	9.63447e-11	-2.2016e-10	-1.31261	6.04386e-06	-2.2016e-10	-1.36234	3.38232e-05	-2.2016e-10	-1.35744
159945200	chr5:159945200:C:T	8.66709e-11	-2.2016e-10	-1.41842	5.56041e-06	-2.2016e-10	-1.44571	3.10178e-05	-2.2016e-10	-1.44403
159945529	chr5:159945529:T:C	1.44184e-09	-2.2016e-10	1.39314	8.52175e-05	-2.2016e-10	1.28383	0.000482171	-2.2016e-10	1.29971
159945683	chr5:159945683:A:G	1.26546e-10	-2.2016e-10	-1.03993	1.07768e-05	-2.2016e-10	-0.783982	6.2063e-05	-2.2016e-10	-0.75044
159945896	chr5:159945896:C:T	1.23718e-10	-2.2016e-10	-1.06253	7.73901e-06	-2.2016e-10	-1.11511	4.38089e-05	-2.2016e-10	-1.09875
159946036	chr5:159946036:C:T	1.2071e-11	-1.89688	-1.49285	7.92742e-07	-1.89314	-1.5005	4.38039e-06	-1.89519	-1.50626
159946060	chr5:159946060:T:C	7.87655e-11	-2.2016e-10	-1.51406	5.20488e-06	-2.2016e-10	-1.51178	2.90361e-05	-2.2016e-10	-1.51005
159946322	chr5:159946322:T:C	1.00705e-10	-2.2016e-10	-1.26834	6.33286e-06	-2.2016e-10	-1.31563	3.543e-05	-2.2016e-10	-1.31103
159946935	chr5:159946935:G:T	1.18951e-11	-1.89608	-1.50833	8.0024e-07	-1.881	-1.50322	4.46659e-06	-1.88506	-1.4969
159947155	chr5:159947155:A:G	1.19272e-11	-1.89677	-1.50494	7.93627e-07	-1.88275	-1.50977	4.39065e-06	-1.8865	-1.51261
159947206	chr5:159947206:G:A	1.33041e-11	-1.779	-1.51347	7.99289e-07	-1.87138	-1.51403	4.49071e-06	-1.86279	-1.51379
159947438	chr5:159947438:C:G	2.79324e-11	-1.10801	-1.44274	1.09001e-06	-1.63224	-1.44295	6.17071e-06	-1.61934	-1.43944
159947442	chr5:159947442:C:T	2.01855e-10	-2.2016e-10	-0.57299	1.27001e-05	-2.2016e-10	-0.619772	7.02807e-05	-2.2016e-10	-0.626092
159947708	chr5:159947708:G:T	1.02357e-09	1.05051	-4.92792e-10	4.5315e-05	0.652257	-4.92792e-10	0.000273992	0.734509	-4.92792e-10
159947718	chr5:159947718:G:A	1.22422e-10	-1.07307	-4.92792e-10	2.05805e-05	-0.137038	-4.92792e-10	0.000105984	-0.215305	-4.92792e-10
159947847	chr5:159947847:G:A	1.19375e-11	-1.89716	-1.5037	7.92347e-07	-1.8852	-1.50893	4.38384e-06	-1.88859	-1.51207
159948227	chr5:159948227:C:T	1.18968e-11	-1.89685	-1.50742	7.84802e-07	-1.89176	-1.51194	4.35291e-06	-1.89396	-1.51378
159948401	chr5:159948401:A:G	1.19819e-11	-1.89732	-1.49982	7.91943e-07	-1.8877	-1.50695	4.37975e-06	-1.89067	-1.51093
159948484	chr5:159948484:TA:T	1.19778e-11	-1.89703	-1.50046	7.88931e-07	-1.89106	-1.50739	4.36648e-06	-1.89341	-1.51122
159948896	chr5:159948896:A:G	9.13808e-11	-2.2016e-10	-1.3655	6.85752e-06	-2.2016e-10	-1.23603	3.86364e-05	-2.2016e-10	-1.2244
159949005	chr5:159949005:T:C	9.1702e-11	-2.2016e-10	-1.36199	5.83226e-06	-2.2016e-10	-1.39798	3.25904e-05	-2.2016e-10	-1.39457
159949463	chr5:159949463:T:C	1.20374e-11	-1.8971	-1.49542	7.9219e-07	-1.89062	-1.50371	4.37903e-06	-1.89309	-1.50867
159949703	chr5:159949703:T:A	6.63549e-11	-1.68552	-4.92792e-10	5.53149e-06	-1.45092	-4.92792e-10	2.94071e-05	-1.49735	-4.92792e-10
159951425	chr5:159951425:G:C	2.14177e-11	-1.84113	-0.975188	1.70231e-06	-1.69608	-0.933313	9.50978e-06	-1.68717	-0.939095
159951439	chr5:159951439:C:T	1.42493e-09	1.38134	-4.92792e-10	8.88297e-05	1.32534	-4.92792e-10	0.000576798	1.4789	-4.92792e-10
159951499	chr5:159951499:G:A	4.45295e-10	0.464096	-0.245897	2.71658e-05	0.40989	-0.269311	0.000169794	0.515267	-0.259267
159951575	chr5:159951575:G:C	3.46921e-11	-1.19208	-1.14194	3.12854e-06	-0.887071	-1.13374	1.88614e-05	-0.812559	-1.12891
159951800	chr5:159951800:T:C	5.47943e-10	0.647612	-0.221978	3.59775e-05	0.601306	-0.179794	0.000229586	0.702423	-0.144736
159952213	chr5:159952213:A:G	1.63991e-11	-1.85567	-1.22764	1.02512e-06	-1.89729	-1.23928	5.7917e-06	-1.8969	-1.22526
159952322	chr5:159952322:T:C	1.4261e-10	-2.2016e-10	-0.920427	9.02179e-06	-2.2016e-10	-0.961738	5.04309e-05	-2.2016e-10	-0.957984
159952535	chr5:159952535:G:C	7.89209e-11	-2.2016e-10	-1.51209	5.20883e-06	-2.2016e-10	-1.51103	2.90154e-05	-2.2016e-10	-1.51076
159952604	chr5:159952604:G:A	7.89057e-11	-2.2016e-10	-1.51229	5.20759e-06	-2.2016e-10	-1.51126	2.90081e-05	-2.2016e-10	-1.51101
159952668	chr5:159952668:T:A	2.83921e-11	-1.05626	-1.47817	1.09859e-06	-1.58925	-1.47811	6.22924e-06	-1.57346	-1.47588
159952896	chr5:159952896:C:A	1.68142e-10	-2.2016e-10	-0.755728	1.06208e-05	-2.2016e-10	-0.798567	5.95862e-05	-2.2016e-10	-0.791165
159953053	chr5:159953053:C:T	1.54145e-10	-2.2016e-10	-0.842646	9.94302e-06	-2.2016e-10	-0.864509	5.61531e-05	-2.2016e-10	-0.850507
159953071	chr5:159953071:A:G	1.73376e-10	-2.2016e-10	-0.725075	1.36839e-05	-2.2016e-10	-0.54516	7.40408e-05	-2.2016e-10	-0.573973
159953761	chr5:159953761:G:T	1.21607e-11	-1.89718	-1.48514	9.85511e-07	-1.69324	-1.48274	5.49481e-06	-1.69004	-1.48474
159954148	chr5:159954148:T:A	1.55737e-10	-2.2016e-10	-0.832373	1.11044e-05	-2.2016e-10	-0.754043	6.02527e-05	-2.2016e-10	-0.780043
159954507	chr5:159954507:G:A	1.17049e-08	-2.2016e-10	3.48722	0.000648159	-2.2016e-10	3.31276	0.00460308	-2.2016e-10	3.55589
159954519	chr5:159954519:C:T	1.67278e-11	-1.85632	-1.20715	1.14412e-06	-1.82643	-1.20031	6.77616e-06	-1.81935	-1.14583
159954656	chr5:159954656:A:G	1.39451e-10	-2.2016e-10	-0.942822	8.82981e-06	-2.2016e-10	-0.983247	4.95369e-05	-2.2016e-10	-0.975872
159954779	chr5:159954779:T:A	8.02294e-11	-2.2016e-10	-1.49565	5.38151e-06	-2.2016e-10	-1.47841	3.01886e-05	-2.2016e-10	-1.47113
159955141	chr5:159955141:GCT:G	2.09681e-10	-2.2016e-10	-0.534951	1.27289e-05	-2.2016e-10	-0.617509	7.19445e-05	-2.2016e-10	-0.602695
159956139	chr5:159956139:A:C	1.45756e-11	-1.87417	-1.32702	9.47177e-07	-1.89351	-1.32214	5.3327e-06	-1.88952	-1.31521
159956226	chr5:159956226:A:G	1.2984e-10	-2.2016e-10	-1.01424	8.26029e-06	-2.2016e-10	-1.04992	4.66011e-05	-2.2016e-10	-1.03696
159956264	chr5:159956264:C:T	1.94519e-11	-1.89444	-1.01815	1.25948e-06	-1.85843	-1.07225	7.22069e-06	-1.85494	-1.0467
159956734	chr5:159956734:G:A	1.28674e-10	-2.2016e-10	-1.02325	8.18784e-06	-2.2016e-10	-1.05873	4.61868e-05	-2.2016e-10	-1.04589
159957116	chr5:159957116:C:G	8.90381e-11	-2.2016e-10	-1.39147	5.68671e-06	-2.2016e-10	-1.42325	3.17839e-05	-2.2016e-10	-1.41963
159957118	chr5:159957118:C:T	2.81693e-09	-2.2016e-10	2.06286	0.00015408	-2.2016e-10	1.87609	0.000872466	-2.2016e-10	1.89273
159957738	chr5:159957738:C:G	1.44876e-11	-1.88607	-1.32117	9.60103e-07	-1.88582	-1.31627	5.42072e-06	-1.87932	-1.30904
159957896	chr5:159957896:C:T	1.23362e-10	-2.2016e-10	-1.06542	7.86702e-06	-2.2016e-10	-1.0987	4.43437e-05	-2.2016e-10	-1.08662
159958138	chr5:159958138:T:C	1.29583e-10	-2.2016e-10	-1.01622	8.24581e-06	-2.2016e-10	-1.05168	4.65184e-05	-2.2016e-10	-1.03874
159958278	chr5:159958278:A:G	3.17675e-11	-1.18738	-1.23472	1.28687e-06	-1.67227	-1.23689	7.30058e-06	-1.65824	-1.2324
159958387	chr5:159958387:A:C	1.30202e-10	-2.2016e-10	-1.01145	8.28273e-06	-2.2016e-10	-1.04721	4.67227e-05	-2.2016e-10	-1.03436
159958456	chr5:159958456:A:C	1.59955e-10	-2.2016e-10	-0.805646	9.87109e-06	-2.2016e-10	-0.87177	5.59046e-05	-2.2016e-10	-0.854942
159958762	chr5:159958762:T:A	7.87981e-11	-2.2016e-10	-1.51365	5.19335e-06	-2.2016e-10	-1.514	2.89176e-05	-2.2016e-10	-1.51414
159959378	chr5:159959378:T:C	4.50467e-10	1.19517	-0.965425	2.73698e-05	1.14701	-0.998955	0.000173115	1.29193	-1.01656
159959948	chr5:159959948:T:A	5.92548e-11	-1.79869	-4.92792e-10	3.97913e-06	-1.78032	-4.92792e-10	2.16978e-05	-1.80138	-4.92792e-10
159960019	chr5:159960019:G:T	1.22373e-10	-2.2016e-10	-1.07347	7.80482e-06	-2.2016e-10	-1.10664	4.3968e-05	-2.2016e-10	-1.09513
159960168	chr5:159960168:T:G	1.09645e-10	-2.2016e-10	-1.18329	7.28823e-06	-2.2016e-10	-1.17512	4.06321e-05	-2.2016e-10	-1.17403
159960174	chr5:159960174:G:A	8.92225e-11	-2.2016e-10	-1.3894	5.69822e-06	-2.2016e-10	-1.42123	3.1858e-05	-2.2016e-10	-1.4173
159960811	chr5:159960811:A:G	1.01609e-10	-2.2016e-10	-1.25941	6.52834e-06	-2.2016e-10	-1.28523	3.72892e-05	-2.2016e-10	-1.25988
159961018	chr5:159961018:G:A	2.86787e-10	-2.2016e-10	-0.221799	1.65844e-05	-2.2016e-10	-0.352918	9.77615e-05	-2.2016e-10	-0.296058
159961076	chr5:159961076:T:C	9.22522e-11	-2.2016e-10	-1.35601	5.86505e-06	-2.2016e-10	-1.39237	3.28054e-05	-2.2016e-10	-1.388
159961342	chr5:159961342:TG:T	1.58841e-10	0.280877	-1.09351	1.03038e-05	0.294536	-1.12341	6.31081e-05	0.406615	-1.14035
159961345	chr5:159961345:A:C	1.58272e-10	0.278476	-1.0947	1.02674e-05	0.292151	-1.12456	6.28825e-05	0.40416	-1.14148
159961489	chr5:159961489:A:G	4.14164e-11	-1.37335	-0.783507	1.90746e-06	-1.69933	-0.816277	1.06215e-05	-1.71207	-0.803637
159961752	chr5:159961752:A:G	9.80546e-11	-1.29501	-4.92792e-10	4.3949e-06	-1.68094	-4.92792e-10	2.49303e-05	-1.66251	-4.92792e-10
159962046	chr5:159962046:A:G	1.20664e-11	-1.87845	-1.51166	7.88109e-07	-1.89731	-1.50219	4.4123e-06	-1.89677	-1.49742
159962731	chr5:159962731:T:C	7.9184e-11	-2.2016e-10	-1.50876	5.22181e-06	-2.2016e-10	-1.50854	2.91595e-05	-2.2016e-10	-1.50581
159962815	chr5:159962815:G:A	3.72167e-09	3.62596	-1.28457	3.00053e-05	1.37258	-1.13259	0.000186599	1.49636	-1.14599
159962940	chr5:159962940:T:C	1.51214e-10	-2.2016e-10	-0.861844	1.01979e-05	-2.2016e-10	-0.839201	5.64405e-05	-2.2016e-10	-0.845402
159962980	chr5:159962980:T:C	1.32077e-09	0.711696	0.593733	2.47287e-05	-0.730158	0.77674	0.000141578	-0.666257	0.740521
159963179	chr5:159963179:A:AT	9.76572e-11	-2.2016e-10	-1.29907	5.97835e-06	-2.2016e-10	-1.37324	3.40427e-05	-2.2016e-10	-1.35097
159963207	chr5:159963207:T:C	1.09367e-10	-2.2016e-10	-1.18583	6.53761e-06	-2.2016e-10	-1.28381	3.74756e-05	-2.2016e-10	-1.2549
159963870	chr5:159963870:C:T	2.00215e-10	0.880742	-1.46189	1.60071e-06	-1.17724	-1.51369	8.89731e-06	-1.18003	-1.51281
159964276	chr5:159964276:T:G	8.24944e-11	-2.2016e-10	-1.46781	5.45029e-06	-2.2016e-10	-1.46571	3.04333e-05	-2.2016e-10	-1.46305
159964371	chr5:159964371:G:A	7.88436e-11	-2.2016e-10	-1.51307	5.37321e-06	-2.2016e-10	-1.47996	2.98793e-05	-2.2016e-10	-1.48142
159964583	chr5:159964583:C:G	1.63764e-09	-2.2016e-10	1.52048	9.08125e-05	-2.2016e-10	1.34742	0.000500635	-2.2016e-10	1.33729
159964625	chr5:159964625:C:T	7.87764e-11	-2.2016e-10	-1.51392	5.53163e-06	-2.2016e-10	-1.4509	3.058e-05	-2.2016e-10	-1.45824
159964639	chr5:159964639:G:A	7.89139e-11	-2.2016e-10	-1.51218	5.43881e-06	-2.2016e-10	-1.46782	3.01249e-05	-2.2016e-10	-1.47324
159964695	chr5:159964695:G:A	7.245e-11	-1.59764	-4.92792e-10	4.14573e-06	-1.7393	-4.92792e-10	2.28075e-05	-1.7515	-4.92792e-10
159964708	chr5:159964708:G:A	7.87367e-11	-1.51443	-4.92792e-10	3.77089e-06	-1.83407	-4.92792e-10	2.10513e-05	-1.83163	-4.92792e-10
159964804	chr5:159964804:A:C	9.9583e-11	-0.499204	-0.780343	4.33027e-06	-1.03892	-0.656834	2.41814e-05	-1.01684	-0.67616
159965068	chr5:159965068:CCTG:C	7.93035e-11	-2.2016e-10	-1.50726	5.19267e-06	-2.2016e-10	-1.51413	2.89174e-05	-2.2016e-10	-1.51415
159965073	chr5:159965073:G:A	7.91445e-11	-2.2016e-10	-1.50926	5.19303e-06	-2.2016e-10	-1.51406	2.89229e-05	-2.2016e-10	-1.51396
159965078	chr5:159965078:CTGAGCAGGTCCT:C	7.92842e-11	-2.2016e-10	-1.5075	5.19262e-06	-2.2016e-10	-1.51414	2.89175e-05	-2.2016e-10	-1.51414
159965345	chr5:159965345:G:A	1.11847e-10	-2.2016e-10	-1.16341	7.26383e-06	-2.2016e-10	-1.17847	4.04328e-05	-2.2016e-10	-1.17895
159965456	chr5:159965456:C:G	9.69758e-11	-2.2016e-10	-1.30608	7.79148e-06	-2.2016e-10	-1.10835	4.40003e-05	-2.2016e-10	-1.09439
159965558	chr5:159965558:A:T	6.58647e-10	-2.2016e-10	0.609649	4.48805e-05	-2.2016e-10	0.642622	0.000249219	-2.2016e-10	0.639745
159965569	chr5:159965569:A:G	6.5015e-11	-1.70592	-4.92792e-10	4.16844e-06	-1.73384	-4.92792e-10	2.34484e-05	-1.72379	-4.92792e-10
159965919	chr5:159965919:G:A	2.41984e-10	-2.2016e-10	-0.391666	1.51822e-05	-2.2016e-10	-0.44126	8.66706e-05	-2.2016e-10	-0.416475
159965975	chr5:159965975:A:G	5.23338e-10	-2.2016e-10	0.379689	3.47432e-05	-2.2016e-10	0.386602	0.000198825	-2.2016e-10	0.413838
159966010	chr5:159966010:G:T	1.31505e-10	-2.2016e-10	-1.00149	9.32898e-06	-2.2016e-10	-0.928255	5.16438e-05	-2.2016e-10	-0.934218
159966269	chr5:159966269:C:T	3.16511e-10	-2.2016e-10	-0.123182	2.12783e-05	-2.2016e-10	-0.103691	0.000125156	-2.2016e-10	-0.0490265
159966541	chr5:159966541:A:G	6.48748e-10	-2.2016e-10	0.594506	4.32688e-05	-2.2016e-10	0.606051	0.000249162	-2.2016e-10	0.639515
159966562	chr5:159966562:A:C	6.50698e-10	-2.2016e-10	0.597507	4.33249e-05	-2.2016e-10	0.607347	0.000251444	-2.2016e-10	0.648632
159966906	chr5:159966906:A:G	8.39377e-11	-2.2016e-10	-1.45046	6.40978e-06	-2.2016e-10	-1.30356	3.64654e-05	-2.2016e-10	-1.28223
159966934	chr5:159966934:G:A	8.53932e-11	-2.2016e-10	-1.43327	5.48375e-06	-2.2016e-10	-1.45959	3.08229e-05	-2.2016e-10	-1.45033
159967017	chr5:159967017:G:A	2.24044e-09	-2.2016e-10	1.83389	0.000127873	-2.2016e-10	1.68966	0.000768552	-2.2016e-10	1.76592
159967564	chr5:159967564:T:C	1.21761e-10	-2.2016e-10	-1.07848	7.22833e-06	-2.2016e-10	-1.18337	4.15143e-05	-2.2016e-10	-1.15255
159967640	chr5:159967640:C:T	7.27094e-10	-2.2016e-10	0.708517	4.52784e-05	-2.2016e-10	0.65145	0.000264462	-2.2016e-10	0.699108
159967716	chr5:159967716:C:T	5.50372e-11	-1.87253	-4.92792e-10	6.86799e-06	-1.23451	-4.92792e-10	3.83046e-05	-1.23302	-4.92792e-10
159967862	chr5:159967862:T:C	1.20581e-10	-2.2016e-10	-1.08822	9.0214e-06	-2.2016e-10	-0.961781	5.11998e-05	-2.2016e-10	-0.942854
159968275	chr5:159968275:T:C	7.71921e-10	-2.2016e-10	0.768344	4.91486e-05	-2.2016e-10	0.733468	0.000275165	-2.2016e-10	0.738782
159968454	chr5:159968454:CCAAA:C	1.79455e-09	-2.2016e-10	1.61197	9.41097e-05	-2.2016e-10	1.38308	0.000525847	-2.2016e-10	1.38642
159968599	chr5:159968599:C:T	1.23085e-10	-2.2016e-10	-1.06766	9.24527e-06	-2.2016e-10	-0.937268	5.25243e-05	-2.2016e-10	-0.917314
159968989	chr5:159968989:A:G	2.78604e-08	-2.2016e-10	4.35442	0.00155009	-2.2016e-10	4.18468	0.00901127	-2.2016e-10	4.22764
159969087	chr5:159969087:C:T	1.55221e-09	-2.2016e-10	1.4669	9.85768e-05	-2.2016e-10	1.42946	0.000559129	-2.2016e-10	1.44779
159969337	chr5:159969337:G:A	8.12025e-11	-2.2016e-10	-1.48359	6.00453e-06	-2.2016e-10	-1.36887	3.4044e-05	-2.2016e-10	-1.35094
159969817	chr5:159969817:A:T	7.48019e-10	-2.2016e-10	0.736889	4.62092e-05	-2.2016e-10	0.671799	0.000268605	-2.2016e-10	0.714651
159969906	chr5:159969906:TAC:T	3.15836e-10	-2.2016e-10	-0.125316	1.31547e-05	-2.2016e-10	-0.584603	7.44159e-05	-2.2016e-10	-0.56892
159969936	chr5:159969936:A:T	5.94508e-11	-1.79539	-4.92792e-10	3.76439e-06	-1.8358	-4.92792e-10	2.08725e-05	-1.84016	-4.92792e-10
159969937	chr5:159969937:A:T	8.64459e-10	-2.2016e-10	0.881565	5.31373e-05	-2.2016e-10	0.811499	0.000309737	-2.2016e-10	0.857135
159970506	chr5:159970506:C:T	1.91032e-09	-2.2016e-10	1.67449	0.00010113	-2.2016e-10	1.45503	0.000559464	-2.2016e-10	1.44839
159970515	chr5:159970515:A:G	9.4555e-11	-2.2016e-10	-1.33136	5.79892e-06	-2.2016e-10	-1.40371	3.22025e-05	-2.2016e-10	-1.40654
159970849	chr5:159970849:G:A	4.27746e-10	-2.2016e-10	0.177991	1.78787e-05	-2.2016e-10	-0.277768	0.000102252	-2.2016e-10	-0.25115
159971112	chr5:159971112:TTTTA:T	8.90612e-11	-2.2016e-10	-1.39121	7.02992e-06	-2.2016e-10	-1.21121	3.98953e-05	-2.2016e-10	-1.19233
159971769	chr5:159971769:G:C	6.50963e-10	-2.2016e-10	0.597913	4.22999e-05	-2.2016e-10	0.583404	0.00023477	-2.2016e-10	0.580018
159973114	chr5:159973114:T:C	1.66528e-10	-0.765373	-4.92792e-10	4.169e-06	-1.7337	-4.92792e-10	2.29925e-05	-1.74342	-4.92792e-10
159973124	chr5:159973124:C:T	7.87846e-11	-2.2016e-10	-1.51382	5.20046e-06	-2.2016e-10	-1.51263	2.89464e-05	-2.2016e-10	-1.51314
159973334	chr5:159973334:C:T	4.24869e-10	-2.2016e-10	0.171243	1.6703e-05	-2.2016e-10	-0.345792	9.42756e-05	-2.2016e-10	-0.332367
159973416	chr5:159973416:G:A	1.76905e-09	1.59766	-4.92792e-10	1.3475e-05	-0.560542	-4.92792e-10	7.25248e-05	-0.594661	-4.92792e-10
159973927	chr5:159973927:A:G	8.16524e-11	-2.2016e-10	-1.47807	5.30004e-06	-2.2016e-10	-1.49367	2.96954e-05	-2.2016e-10	-1.4876
159974158	chr5:159974158:G:A	4.26823e-11	-1.09769	-1.02907	1.10993e-06	-1.80711	-1.24998	6.23621e-06	-1.81007	-1.23815
159974244	chr5:159974244:T:C	1.01642e-10	-2.2016e-10	-1.25908	6.08121e-06	-2.2016e-10	-1.35618	3.46549e-05	-2.2016e-10	-1.33315
159974651	chr5:159974651:AT:A	7.90772e-11	-2.2016e-10	-1.51011	5.19629e-06	-2.2016e-10	-1.51344	2.89653e-05	-2.2016e-10	-1.51249
159974785	chr5:159974785:A:C	1.09011e-10	-2.2016e-10	-1.18909	6.71048e-06	-2.2016e-10	-1.25771	3.76468e-05	-2.2016e-10	-1.25034
159975270	chr5:159975270:A:G	7.9652e-11	-2.2016e-10	-1.50287	5.29779e-06	-2.2016e-10	-1.49409	2.94173e-05	-2.2016e-10	-1.497
159975598	chr5:159975598:G:C	1.52924e-10	-2.2016e-10	-0.850598	1.06059e-05	-2.2016e-10	-0.799967	5.74964e-05	-2.2016e-10	-0.826866
159975688	chr5:159975688:C:A	6.32412e-11	-0.220421	-1.51316	1.18388e-06	-1.49373	-1.49885	6.50163e-06	-1.50257	-1.50397
159975971	chr5:159975971:A:G	7.96683e-11	-2.2016e-10	-1.50267	5.23026e-06	-2.2016e-10	-1.50692	2.9261e-05	-2.2016e-10	-1.50233
159976422	chr5:159976422:G:A	3.36516e-10	-2.2016e-10	-0.0618934	1.99468e-05	-2.2016e-10	-0.168313	0.000120443	-2.2016e-10	-0.0874111
159977317	chr5:159977317:G:A	1.76259e-10	-2.2016e-10	-0.708583	1.05749e-05	-2.2016e-10	-0.802896	6.08372e-05	-2.2016e-10	-0.770388
159977433	chr5:159977433:G:T	2.67784e-11	-1.12247	-1.47047	1.1159e-06	-1.54931	-1.50241	6.20391e-06	-1.55924	-1.49417
159977539	chr5:159977539:G:A	9.12526e-11	-2.2016e-10	-1.36691	6.22878e-06	-2.2016e-10	-1.3322	3.44067e-05	-2.2016e-10	-1.34034
159977992	chr5:159977992:G:C	7.99916e-11	-2.2016e-10	-1.49862	5.21604e-06	-2.2016e-10	-1.50964	2.91541e-05	-2.2016e-10	-1.50599
159978114	chr5:159978114:G:T	5.4983e-11	-1.87351	-4.92792e-10	3.76255e-06	-1.83628	-4.92792e-10	2.07307e-05	-1.84697	-4.92792e-10
159978356	chr5:159978356:G:A	9.23525e-11	-1.35493	-4.92792e-10	3.60935e-06	-1.87785	-4.92792e-10	2.00174e-05	-1.88199	-4.92792e-10
159978605	chr5:159978605:A:G	1.3238e-10	-2.2016e-10	-0.994858	8.52674e-06	-2.2016e-10	-1.01817	4.87551e-05	-2.2016e-10	-0.991779
159978710	chr5:159978710:A:C	1.66623e-10	-2.2016e-10	-0.764806	9.80592e-06	-2.2016e-10	-0.878394	5.18078e-05	-2.2016e-10	-0.931048
159978898	chr5:159978898:G:T	2.46533e-11	-1.40643	-1.2692	9.67471e-07	-1.8293	-1.36515	5.33019e-06	-1.83414	-1.37106
159979051	chr5:159979051:C:T	1.35024e-10	-2.2016e-10	-0.975084	8.59211e-06	-2.2016e-10	-1.01054	4.56174e-05	-2.2016e-10	-1.0583
159979431	chr5:159979431:C:T	1.07408e-10	-2.2016e-10	-1.2039	6.58184e-06	-2.2016e-10	-1.27707	3.552e-05	-2.2016e-10	-1.30849
159979607	chr5:159979607:A:G	1.30229e-10	-2.2016e-10	-1.01125	8.37403e-06	-2.2016e-10	-1.03625	4.43777e-05	-2.2016e-10	-1.08585
159979932	chr5:159979932:A:T	8.71354e-11	-2.2016e-10	-1.41308	5.87816e-06	-2.2016e-10	-1.39014	3.25542e-05	-2.2016e-10	-1.39568
159980032	chr5:159980032:G:T	8.44265e-11	-2.2016e-10	-1.44466	5.45848e-06	-2.2016e-10	-1.46421	3.03023e-05	-2.2016e-10	-1.46737
159980157	chr5:159980157:A:C	4.02209e-11	-1.18179	-1.00436	1.11652e-06	-1.86638	-1.18478	6.11583e-06	-1.87043	-1.19728
159980784	chr5:159980784:C:T	8.23484e-11	-2.2016e-10	-1.46958	5.34345e-06	-2.2016e-10	-1.48551	2.96852e-05	-2.2016e-10	-1.48794
159980785	chr5:159980785:G:A	1.30841e-10	-2.2016e-10	-1.00656	8.43321e-06	-2.2016e-10	-1.0292	4.4634e-05	-2.2016e-10	-1.08009
159980855	chr5:159980855:T:G	1.36025e-10	-2.2016e-10	-0.967699	8.73997e-06	-2.2016e-10	-0.993474	4.62197e-05	-2.2016e-10	-1.04518
159980986	chr5:159980986:C:A	1.40343e-10	-2.2016e-10	-0.936449	8.76808e-06	-2.2016e-10	-0.990262	4.98207e-05	-2.2016e-10	-0.970159
159981351	chr5:159981351:C:CAA	6.40559e-11	-1.72078	-4.92792e-10	3.53979e-06	-1.89731	-4.92792e-10	1.97331e-05	-1.89629	-4.92792e-10
159981578	chr5:159981578:C:G	1.02488e-10	0.114104	-1.3649	1.33069e-06	-1.36779	-1.50789	7.34317e-06	-1.3812	-1.50362
159981659	chr5:159981659:C:CTTATTTT	2.16951e-10	-2.2016e-10	-0.500866	1.26678e-05	-2.2016e-10	-0.622317	7.45339e-05	-2.2016e-10	-0.567335
159981990	chr5:159981990:A:G	2.09089e-11	-1.67814	-1.16223	1.15093e-06	-1.79389	-1.22692	6.25536e-06	-1.80175	-1.2434
159982036	chr5:159982036:TCTCGGAATGCTCACC:T	1.05977e-10	-2.2016e-10	-1.21731	6.70633e-06	-2.2016e-10	-1.25833	3.79278e-05	-2.2016e-10	-1.2429
159982571	chr5:159982571:T:C	2.14299e-11	-1.49508	-1.32067	9.5385e-07	-1.7997	-1.40893	5.22393e-06	-1.81156	-1.41378
159983010	chr5:159983010:T:C	4.21831e-11	-0.855955	-1.28256	8.77363e-07	-1.88849	-1.40373	4.90261e-06	-1.88455	-1.40427
159983422	chr5:159983422:C:T	1.22277e-10	-1.07425	-4.92792e-10	3.57233e-06	-1.88816	-4.92792e-10	1.99461e-05	-1.88556	-4.92792e-10
159983571	chr5:159983571:T:C	8.23466e-11	-2.2016e-10	-1.4696	5.30336e-06	-2.2016e-10	-1.49304	2.95979e-05	-2.2016e-10	-1.49089
159984509	chr5:159984509:A:G	8.08763e-11	-2.2016e-10	-1.48762	5.2902e-06	-2.2016e-10	-1.49553	2.91351e-05	-2.2016e-10	-1.50665
159984516	chr5:159984516:G:A	3.68299e-11	-0.95847	-1.31576	8.64561e-07	-1.80331	-1.5036	4.89106e-06	-1.79568	-1.4955
159984623	chr5:159984623:C:T	6.61803e-11	-1.68816	-4.92792e-10	3.54039e-06	-1.89714	-4.92792e-10	1.97138e-05	-1.89727	-4.92792e-10
159984708	chr5:159984708:G:A	1.86108e-11	-1.4614	-1.49539	7.91419e-07	-1.89032	-1.50499	4.36637e-06	-1.89318	-1.51148
159984777	chr5:159984777:C:T	1.83337e-11	-1.479	-1.4928	7.95078e-07	-1.88741	-1.50329	4.37973e-06	-1.89106	-1.51054
159984882	chr5:159984882:G:A	7.89404e-11	-2.2016e-10	-1.51185	5.20017e-06	-2.2016e-10	-1.51269	2.89633e-05	-2.2016e-10	-1.51256
159984889	chr5:159984889:A:G	1.06255e-10	-1.2147	-4.92792e-10	3.54061e-06	-1.89708	-4.92792e-10	1.97293e-05	-1.89648	-4.92792e-10
159984925	chr5:159984925:A:T	7.70309e-11	-1.53633	-4.92792e-10	4.95493e-06	-1.561	-4.92792e-10	2.72454e-05	-1.5737	-4.92792e-10
159985038	chr5:159985038:C:T	2.45496e-11	-1.82428	-0.855564	1.64466e-06	-1.64151	-1.02233	8.99583e-06	-1.65215	-1.02968
159985517	chr5:159985517:T:C	1.85134e-10	-2.2016e-10	-0.659458	1.41309e-05	-2.2016e-10	-0.513013	8.1483e-05	-2.2016e-10	-0.478195
159985523	chr5:159985523:G:A	5.49991e-11	-1.87322	-4.92792e-10	3.68438e-06	-1.85728	-4.92792e-10	2.06044e-05	-1.85308	-4.92792e-10
159985594	chr5:159985594:T:C	7.87812e-11	-2.2016e-10	-1.51386	5.24721e-06	-2.2016e-10	-1.50368	2.92752e-05	-2.2016e-10	-1.50185
159985608	chr5:159985608:T:C	1.43614e-11	-1.84917	-1.36683	1.01368e-06	-1.69825	-1.44955	5.57857e-06	-1.70516	-1.4545
159985873	chr5:159985873:G:A	8.1744e-11	-2.2016e-10	-1.47695	5.2723e-06	-2.2016e-10	-1.49891	2.94197e-05	-2.2016e-10	-1.49692
159985934	chr5:159985934:A:G	8.11391e-11	-2.2016e-10	-1.48437	5.247e-06	-2.2016e-10	-1.50372	2.92674e-05	-2.2016e-10	-1.50211
159986662	chr5:159986662:A:G	3.89846e-11	-1.03346	-1.18392	8.78748e-07	-1.82609	-1.46454	5.00409e-06	-1.82	-1.44834
159986676	chr5:159986676:G:T	8.57859e-11	-2.2016e-10	-1.42868	5.91294e-06	-2.2016e-10	-1.38424	3.25157e-05	-2.2016e-10	-1.39687
159986812	chr5:159986812:G:A	8.06806e-11	-2.2016e-10	-1.49004	5.23008e-06	-2.2016e-10	-1.50695	2.91653e-05	-2.2016e-10	-1.50561
159986893	chr5:159986893:T:C	8.07289e-11	-2.2016e-10	-1.48944	5.2318e-06	-2.2016e-10	-1.50662	2.91758e-05	-2.2016e-10	-1.50525
159987391	chr5:159987391:T:C	2.11102e-11	-1.33119	-1.49959	7.90873e-07	-1.89403	-1.50197	4.39009e-06	-1.89541	-1.50383
159987577	chr5:159987577:G:A	8.02721e-11	-2.2016e-10	-1.49512	5.4033e-06	-2.2016e-10	-1.47437	2.97698e-05	-2.2016e-10	-1.4851
159987816	chr5:159987816:A:G	8.07519e-11	-2.2016e-10	-1.48916	5.23263e-06	-2.2016e-10	-1.50647	2.91808e-05	-2.2016e-10	-1.50508
159987893	chr5:159987893:A:T	8.01289e-11	-2.2016e-10	-1.4969	5.21203e-06	-2.2016e-10	-1.51041	2.90534e-05	-2.2016e-10	-1.50945
159988076	chr5:159988076:A:T	2.68959e-11	-1.18195	-1.40661	8.4889e-07	-1.88969	-1.43552	4.63925e-06	-1.88583	-1.45821
159988201	chr5:159988201:G:A	5.3712e-11	-1.8969	-4.92792e-10	4.42014e-06	-1.67521	-4.92792e-10	2.43759e-05	-1.68499	-4.92792e-10
159988638	chr5:159988638:T:C	8.06734e-11	-2.2016e-10	-1.49013	5.22982e-06	-2.2016e-10	-1.507	2.91637e-05	-2.2016e-10	-1.50566
159988640	chr5:159988640:T:C	8.07076e-11	-2.2016e-10	-1.48971	5.23102e-06	-2.2016e-10	-1.50677	2.9171e-05	-2.2016e-10	-1.50541
159988670	chr5:159988670:G:T	8.74636e-11	-2.2016e-10	-1.40932	5.54003e-06	-2.2016e-10	-1.44938	3.06947e-05	-2.2016e-10	-1.4545
159988792	chr5:159988792:C:A	8.66285e-11	-2.2016e-10	-1.41891	5.88587e-06	-2.2016e-10	-1.38883	3.25764e-05	-2.2016e-10	-1.395
159989261	chr5:159989261:T:A	8.27624e-11	-2.2016e-10	-1.46456	6.26537e-06	-2.2016e-10	-1.32634	3.5567e-05	-2.2016e-10	-1.30717
159989433	chr5:159989433:C:T	6.06515e-11	-0.360279	-1.41511	1.26214e-06	-1.46735	-1.46122	7.10267e-06	-1.45062	-1.4675
159989513	chr5:159989513:T:C	8.07217e-11	-2.2016e-10	-1.48953	5.23155e-06	-2.2016e-10	-1.50667	2.91744e-05	-2.2016e-10	-1.5053
159989557	chr5:159989557:T:C	2.68078e-11	-1.20096	-1.39088	8.59051e-07	-1.89163	-1.42167	4.68324e-06	-1.88827	-1.44633
159989701	chr5:159989701:G:T	5.73878e-11	-1.83071	-4.92792e-10	4.56327e-06	-1.64334	-4.92792e-10	2.56394e-05	-1.63446	-4.92792e-10
159989983	chr5:159989983:C:T	1.43615e-10	-0.913403	-4.92792e-10	3.63665e-06	-1.87032	-4.92792e-10	2.03445e-05	-1.86578	-4.92792e-10
159990151	chr5:159990151:G:A	2.31755e-11	-1.86718	-0.870265	1.44899e-06	-1.73798	-1.05254	7.96018e-06	-1.74232	-1.06182
159990247	chr5:159990247:T:C	7.88697e-11	-2.2016e-10	-1.51274	5.24736e-06	-2.2016e-10	-1.50366	2.91341e-05	-2.2016e-10	-1.50668
159990281	chr5:159990281:C:T	2.98459e-11	-1.07074	-1.41375	8.25279e-07	-1.84044	-1.51298	4.61536e-06	-1.83506	-1.51414
159990298	chr5:159990298:C:A	2.8549e-11	-1.13692	-1.39199	8.64715e-07	-1.88416	-1.42258	4.72163e-06	-1.87933	-1.4471
159990319	chr5:159990319:G:A	1.62496e-10	-2.2016e-10	-0.789882	9.61019e-06	-2.2016e-10	-0.898557	4.97582e-05	-2.2016e-10	-0.971414
159990343	chr5:159990343:A:G	1.31003e-10	-1.00532	-4.92792e-10	3.58951e-06	-1.88337	-4.92792e-10	2.00567e-05	-1.88003	-4.92792e-10
159991212	chr5:159991212:G:A	3.43729e-10	-2.2016e-10	-0.0406855	2.36222e-05	-2.2016e-10	0.000804544	0.000135025	-2.2016e-10	0.026867
159991483	chr5:159991483:T:C	1.3329e-11	-1.89722	-1.39338	1.54793e-06	-1.49401	-1.23045	9.01938e-06	-1.47732	-1.2019
159991819	chr5:159991819:C:T	7.12601e-10	-2.2016e-10	0.688384	2.99587e-05	-2.2016e-10	0.23844	0.000165713	-2.2016e-10	0.231667
159992313	chr5:159992313:A:G	8.54294e-11	-2.2016e-10	-1.43285	5.90409e-06	-2.2016e-10	-1.38573	3.28476e-05	-2.2016e-10	-1.38671
159992506	chr5:159992506:T:A	8.6026e-11	-2.2016e-10	-1.42589	5.36143e-06	-2.2016e-10	-1.48215	2.97685e-05	-2.2016e-10	-1.48514
159992712	chr5:159992712:C:T	8.4612e-11	-2.2016e-10	-1.44246	5.82634e-06	-2.2016e-10	-1.39899	3.24105e-05	-2.2016e-10	-1.40011
159992719	chr5:159992719:A:G	8.52411e-11	-2.2016e-10	-1.43506	5.88321e-06	-2.2016e-10	-1.38928	3.27296e-05	-2.2016e-10	-1.39031
159992979	chr5:159992979:T:C	1.04226e-10	-2.2016e-10	-1.23398	6.87277e-06	-2.2016e-10	-1.23381	3.83552e-05	-2.2016e-10	-1.2317
159993217	chr5:159993217:C:T	5.75032e-11	-1.8287	-4.92792e-10	3.94783e-06	-1.78821	-4.92792e-10	2.20798e-05	-1.78393	-4.92792e-10
159993398	chr5:159993398:C:T	5.61361e-11	-1.85276	-4.92792e-10	3.74302e-06	-1.84149	-4.92792e-10	2.0724e-05	-1.8473	-4.92792e-10
159993501	chr5:159993501:C:G	8.23862e-11	-2.2016e-10	-1.46912	5.62573e-06	-2.2016e-10	-1.43403	3.13046e-05	-2.2016e-10	-1.43482
159993592	chr5:159993592:G:A	8.56868e-11	-2.2016e-10	-1.42984	5.92165e-06	-2.2016e-10	-1.38277	3.29423e-05	-2.2016e-10	-1.38383
159993666	chr5:159993666:T:G	8.38965e-11	-1.45095	-4.92792e-10	3.54533e-06	-1.89575	-4.92792e-10	1.97578e-05	-1.89504	-4.92792e-10
159993877	chr5:159993877:C:T	9.04091e-11	-2.2016e-10	-1.37619	6.31509e-06	-2.2016e-10	-1.31844	3.51019e-05	-2.2016e-10	-1.32034
159994179	chr5:159994179:C:T	7.88158e-11	-2.2016e-10	-1.51342	5.23276e-06	-2.2016e-10	-1.50644	2.90756e-05	-2.2016e-10	-1.50869
159994194	chr5:159994194:G:C	9.07666e-11	-2.2016e-10	-1.37225	7.58334e-06	-2.2016e-10	-1.13543	4.33438e-05	-2.2016e-10	-1.10943
159994526	chr5:159994526:A:T	5.39508e-11	-1.89247	-4.92792e-10	3.92377e-06	-1.79433	-4.92792e-10	2.19997e-05	-1.78756	-4.92792e-10
159994865	chr5:159994865:G:C	8.39454e-11	-2.2016e-10	-1.45037	5.77052e-06	-2.2016e-10	-1.40862	3.21043e-05	-2.2016e-10	-1.4096
159995216	chr5:159995216:A:C	9.02884e-11	-2.2016e-10	-1.37753	5.88125e-06	-2.2016e-10	-1.38961	3.17418e-05	-2.2016e-10	-1.42096
159995301	chr5:159995301:A:G	8.86332e-11	-2.2016e-10	-1.39603	5.69207e-06	-2.2016e-10	-1.42231	3.08525e-05	-2.2016e-10	-1.44937
159995509	chr5:159995509:GA:G	1.77939e-10	-2.2016e-10	-0.699098	1.17937e-05	-2.2016e-10	-0.693819	6.58339e-05	-2.2016e-10	-0.691455
159996537	chr5:159996537:T:C	5.54474e-11	-1.8651	-4.92792e-10	3.70034e-06	-1.85295	-4.92792e-10	2.07066e-05	-1.84813	-4.92792e-10
159996930	chr5:159996930:G:A	1.25284e-11	-1.85834	-1.4942	1.06719e-06	-1.58416	-1.51219	5.79508e-06	-1.60983	-1.51175
159997212	chr5:159997212:C:T	5.40077e-11	-1.89141	-4.92792e-10	4.85605e-06	-1.58116	-4.92792e-10	2.67439e-05	-1.59228	-4.92792e-10
159997851	chr5:159997851:G:A	1.14005e-10	-2.2016e-10	-1.1443	7.52082e-06	-2.2016e-10	-1.14371	4.19842e-05	-2.2016e-10	-1.14129
159997997	chr5:159997997:G:A	5.84744e-11	-1.81195	-4.92792e-10	3.57449e-06	-1.88756	-4.92792e-10	1.99545e-05	-1.88513	-4.92792e-10
159998026	chr5:159998026:T:C	3.02285e-11	-1.16223	-1.30952	9.38099e-07	-1.89683	-1.32845	5.27926e-06	-1.89598	-1.31883
159998170	chr5:159998170:T:C	7.91038e-11	-2.2016e-10	-1.50978	5.24205e-06	-2.2016e-10	-1.50467	2.91468e-05	-2.2016e-10	-1.50624
159998517	chr5:159998517:T:C	7.14035e-11	-0.369778	-1.24241	3.85482e-06	-0.600276	-1.21178	2.03006e-05	-0.621664	-1.24628
159998781	chr5:159998781:T:A	2.18741e-10	-2.2016e-10	-0.492652	1.25857e-05	-2.2016e-10	-0.628819	7.22948e-05	-2.2016e-10	-0.597837
159998813	chr5:159998813:C:A	1.3006e-09	2.78211	-1.49206	5.28019e-06	0.013844	-1.51126	3.0398e-05	0.0485857	-1.5128
159999004	chr5:159999004:C:T	9.78523e-11	-2.2016e-10	-1.29708	6.94649e-06	-2.2016e-10	-1.22314	3.86044e-05	-2.2016e-10	-1.22522
159999382	chr5:159999382:C:T	1.84927e-10	-2.2016e-10	-0.660579	1.08642e-05	-2.2016e-10	-0.775908	6.29209e-05	-2.2016e-10	-0.736711
159999595	chr5:159999595:G:A	1.0615e-10	-2.2016e-10	-1.21568	7.61331e-06	-2.2016e-10	-1.13148	4.22716e-05	-2.2016e-10	-1.13447
159999633	chr5:159999633:G:A	1.54343e-10	-2.2016e-10	-0.841362	6.79016e-06	-2.2016e-10	-1.24591	3.89532e-05	-2.2016e-10	-1.21623
159999886	chr5:159999886:T:C	1.07295e-09	2.60965	-1.51202	4.80917e-06	-0.0984513	-1.4924	2.79215e-05	-0.0630812	-1.48611
160000045	chr5:160000045:A:G	7.52408e-11	-1.55985	-4.92792e-10	4.7318e-06	-1.60708	-4.92792e-10	2.61676e-05	-1.61407	-4.92792e-10
160000134	chr5:160000134:A:G	8.05278e-11	-0.179356	-1.31258	4.28665e-06	-0.416808	-1.28907	2.26408e-05	-0.440422	-1.31841
160000519	chr5:160000519:C:T	1.5808e-10	-2.2016e-10	-0.817438	8.06559e-06	-2.2016e-10	-1.07377	4.92983e-05	-2.2016e-10	-0.980701
160000725	chr5:160000725:A:T	1.35716e-09	1.33261	-4.92792e-10	3.42254e-05	0.371589	-4.92792e-10	0.000191991	0.378861	-4.92792e-10
160000941	chr5:160000941:T:C	2.00328e-11	-1.52938	-1.35379	1.56934e-06	-1.3795	-1.33122	8.33157e-06	-1.40082	-1.35772
160001289	chr5:160001289:T:C	1.04886e-10	-2.2016e-10	-1.22767	7.36061e-06	-2.2016e-10	-1.16524	4.27235e-05	-2.2016e-10	-1.12384
160001315	chr5:160001315:C:T	2.88454e-11	-1.29724	-1.22135	1.02486e-06	-1.8973	-1.23953	5.7666e-06	-1.89722	-1.22929
160001591	chr5:160001591:G:A	8.07344e-11	-2.2016e-10	-1.48937	5.34315e-06	-2.2016e-10	-1.48557	2.97348e-05	-2.2016e-10	-1.48627
160001840	chr5:160001840:T:C	2.67691e-11	-1.23405	-1.35924	8.9428e-07	-1.8973	-1.37581	5.02416e-06	-1.89715	-1.36718
160002098	chr5:160002098:C:T	2.24186e-10	-2.2016e-10	-0.468064	1.2766e-05	-2.2016e-10	-0.614596	7.34546e-05	-2.2016e-10	-0.581922
160003308	chr5:160003308:T:C	1.01908e-10	-0.0459049	-1.21057	5.70491e-06	-0.294562	-1.12549	3.18767e-05	-0.308962	-1.10775
160003315	chr5:160003315:T:C	3.38772e-11	-1.38031	-0.977489	1.40299e-06	-1.88711	-0.935667	7.89429e-06	-1.88999	-0.92246
160003373	chr5:160003373:C:T	1.87588e-09	3.15615	-1.49986	6.67117e-06	0.25	-1.51358	3.84566e-05	0.28504	-1.5141
160003539	chr5:160003539:A:T	1.0042e-10	-2.2016e-10	-1.27118	7.1571e-06	-2.2016e-10	-1.19327	3.9771e-05	-2.2016e-10	-1.19545
160003549	chr5:160003549:T:G	1.30003e-10	-2.2016e-10	-1.01298	1.00484e-05	-2.2016e-10	-0.85397	5.62391e-05	-2.2016e-10	-0.848978
160003989	chr5:160003989:C:T	9.97926e-11	-2.2016e-10	-1.27744	7.10421e-06	-2.2016e-10	-1.20069	3.94875e-05	-2.2016e-10	-1.2026
160004106	chr5:160004106:T:C	1.06914e-10	0.0258521	-1.23437	5.92076e-06	-0.23059	-1.15233	3.30821e-05	-0.244556	-1.13504
160004480	chr5:160004480:G:C	8.11294e-11	-2.2016e-10	-1.48449	5.34808e-06	-2.2016e-10	-1.48464	2.97702e-05	-2.2016e-10	-1.48508
160004724	chr5:160004724:G:A	1.06361e-10	0.212023	-1.42572	1.66986e-06	-1.17657	-1.47207	9.38279e-06	-1.16102	-1.47869
160005232	chr5:160005232:C:T	5.86821e-11	-1.8084	-4.92792e-10	9.1313e-06	-0.949673	-4.92792e-10	5.17682e-05	-0.931814	-4.92792e-10
160005369	chr5:160005369:T:C	1.04559e-10	-2.2016e-10	-1.23079	7.49563e-06	-2.2016e-10	-1.14706	4.20776e-05	-2.2016e-10	-1.13907
160005674	chr5:160005674:A:C	2.04023e-10	-0.0797824	-0.482522	1.01665e-05	-0.384664	-0.45762	5.91846e-05	-0.396012	-0.401915
160005973	chr5:160005973:G:A	1.96539e-10	-0.152929	-0.446747	9.79384e-06	-0.458753	-0.420874	5.71155e-05	-0.46919	-0.364323
160006028	chr5:160006028:C:T	9.17051e-11	-2.2016e-10	-1.36196	6.40664e-06	-2.2016e-10	-1.30405	3.51369e-05	-2.2016e-10	-1.31934
160006140	chr5:160006140:G:A	1.05254e-10	-2.2016e-10	-1.22416	7.54546e-06	-2.2016e-10	-1.14043	4.2365e-05	-2.2016e-10	-1.13227
160006359	chr5:160006359:T:G	1.04315e-10	-2.2016e-10	-1.23312	7.47591e-06	-2.2016e-10	-1.1497	4.19662e-05	-2.2016e-10	-1.14172
160006396	chr5:160006396:T:G	7.42758e-11	-1.57275	-4.92792e-10	3.63105e-06	-1.87186	-4.92792e-10	2.0315e-05	-1.86723	-4.92792e-10
160006517	chr5:160006517:A:C	4.04795e-10	0.122843	-4.92792e-10	6.39042e-06	-1.30658	-4.92792e-10	3.61323e-05	-1.2914	-4.92792e-10
160006612	chr5:160006612:G:C	8.0441e-11	-2.2016e-10	-1.49302	5.19674e-06	-2.2016e-10	-1.51335	2.89267e-05	-2.2016e-10	-1.51383
160006728	chr5:160006728:T:C	2.55015e-10	-2.2016e-10	-0.339216	1.44524e-05	-2.2016e-10	-0.490519	8.34633e-05	-2.2016e-10	-0.454182
160007132	chr5:160007132:C:T	8.11739e-11	-2.2016e-10	-1.48395	5.30972e-06	-2.2016e-10	-1.49184	2.95493e-05	-2.2016e-10	-1.49253
160007493	chr5:160007493:A:G	1.23157e-10	-2.2016e-10	-1.06707	7.33064e-06	-2.2016e-10	-1.16932	3.86296e-05	-2.2016e-10	-1.22457
160007976	chr5:160007976:C:T	1.22413e-10	-2.2016e-10	-1.07314	6.72703e-06	-2.2016e-10	-1.25525	3.82432e-05	-2.2016e-10	-1.23462
160007977	chr5:160007977:A:G	9.60325e-11	-2.2016e-10	-1.31585	6.99507e-06	-2.2016e-10	-1.21617	3.94854e-05	-2.2016e-10	-1.20266
160008142	chr5:160008142:T:C	1.10258e-10	-2.2016e-10	-1.17772	6.2188e-06	-2.2016e-10	-1.3338	3.52357e-05	-2.2016e-10	-1.31653
160008644	chr5:160008644:A:C	1.12747e-10	-2.2016e-10	-1.15539	6.32463e-06	-2.2016e-10	-1.31693	3.58642e-05	-2.2016e-10	-1.29885
160008737	chr5:160008737:G:T	1.18415e-10	-2.2016e-10	-1.10634	6.559e-06	-2.2016e-10	-1.28054	3.725e-05	-2.2016e-10	-1.26094
160008818	chr5:160008818:C:T	1.20901e-10	-2.2016e-10	-1.08556	6.66302e-06	-2.2016e-10	-1.26481	3.78648e-05	-2.2016e-10	-1.24457
160009154	chr5:160009154:C:T	3.05002e-09	3.56426	-1.42189	9.16233e-06	0.518128	-1.46441	5.26466e-05	0.560488	-1.47548
160009539	chr5:160009539:C:T	8.6136e-11	-0.0841276	-1.34048	1.19592e-06	-1.47056	-1.5119	6.76355e-06	-1.45901	-1.50803
160009816	chr5:160009816:A:C	1.6655e-10	0.117952	-0.883196	8.61413e-06	-0.21791	-0.790067	4.98747e-05	-0.230748	-0.738328
160009862	chr5:160009862:G:A	1.12511e-10	-2.2016e-10	-1.15749	6.31312e-06	-2.2016e-10	-1.31875	3.57882e-05	-2.2016e-10	-1.30097
160009918	chr5:160009918:T:C	9.97926e-11	-2.2016e-10	-1.27744	7.10421e-06	-2.2016e-10	-1.20069	3.94875e-05	-2.2016e-10	-1.2026
160009921	chr5:160009921:T:C	7.5677e-11	-1.55406	-4.92792e-10	3.54007e-06	-1.89724	-4.92792e-10	1.97139e-05	-1.89726	-4.92792e-10
160010001	chr5:160010001:G:T	1.12309e-10	-2.2016e-10	-1.15928	6.30481e-06	-2.2016e-10	-1.32007	3.57391e-05	-2.2016e-10	-1.30234
160010002	chr5:160010002:C:T	1.07489e-10	-2.2016e-10	-1.20315	6.3345e-06	-2.2016e-10	-1.31537	3.53035e-05	-2.2016e-10	-1.31461
160010124	chr5:160010124:G:A	1.11333e-10	-2.2016e-10	-1.16801	6.26427e-06	-2.2016e-10	-1.32652	3.54987e-05	-2.2016e-10	-1.30909
160010459	chr5:160010459:C:T	2.00387e-10	-0.105384	-0.474903	1.0009e-05	-0.407072	-0.450827	5.82027e-05	-0.420464	-0.394194
160010614	chr5:160010614:C:G	1.1804e-10	-2.2016e-10	-1.10952	6.54463e-06	-2.2016e-10	-1.28274	3.71573e-05	-2.2016e-10	-1.26343
160012030	chr5:160012030:A:C	3.76146e-11	-1.12731	-1.12583	1.11952e-06	-1.89518	-1.15329	6.34873e-06	-1.89354	-1.1368
160012290	chr5:160012290:T:C	7.9586e-11	-2.2016e-10	-1.5037	5.29632e-06	-2.2016e-10	-1.49437	2.95924e-05	-2.2016e-10	-1.49107
160012359	chr5:160012359:A:G	1.08359e-10	-2.2016e-10	-1.19509	7.62321e-06	-2.2016e-10	-1.13018	4.43686e-05	-2.2016e-10	-1.08606
160012957	chr5:160012957:A:G	1.27767e-10	-1.03033	-4.92792e-10	3.57083e-06	-1.88858	-4.92792e-10	1.9941e-05	-1.88581	-4.92792e-10
160013010	chr5:160013010:T:A	2.50273e-09	3.44768	-1.50308	8.06177e-06	0.439796	-1.51404	4.66671e-05	0.478551	-1.5141
160013458	chr5:160013458:G:A	1.13256e-10	0.0792985	-1.23019	5.50818e-06	-0.254511	-1.20064	3.07209e-05	-0.266039	-1.18761
160013509	chr5:160013509:C:G	9.36673e-11	-2.2016e-10	-1.34079	6.78132e-06	-2.2016e-10	-1.24721	3.82598e-05	-2.2016e-10	-1.23419
160013627	chr5:160013627:C:G	1.17348e-10	-2.2016e-10	-1.11539	6.51555e-06	-2.2016e-10	-1.28719	3.69851e-05	-2.2016e-10	-1.26808
160014007	chr5:160014007:A:G	1.11574e-10	-2.2016e-10	-1.16585	6.275e-06	-2.2016e-10	-1.32481	3.55631e-05	-2.2016e-10	-1.30728
160014039	chr5:160014039:A:C	1.17294e-10	-2.2016e-10	-1.11585	6.51334e-06	-2.2016e-10	-1.28753	3.69725e-05	-2.2016e-10	-1.26842
160014315	chr5:160014315:G:A	1.15934e-10	-2.2016e-10	-1.12751	6.6694e-06	-2.2016e-10	-1.26385	3.72458e-05	-2.2016e-10	-1.26105
160014493	chr5:160014493:G:A	1.17516e-10	-2.2016e-10	-1.11396	6.52201e-06	-2.2016e-10	-1.2862	3.70213e-05	-2.2016e-10	-1.2671
160014514	chr5:160014514:T:A	8.32873e-11	-0.31633	-1.14191	4.07079e-06	-0.598968	-1.15857	2.3111e-05	-0.611574	-1.12671
160014674	chr5:160014674:G:A	4.16591e-11	-1.0387	-1.11232	1.14192e-06	-1.88847	-1.1402	6.48731e-06	-1.88535	-1.12339
160014835	chr5:160014835:A:G	1.1756e-10	-2.2016e-10	-1.11359	6.52445e-06	-2.2016e-10	-1.28582	3.70382e-05	-2.2016e-10	-1.26664
160015305	chr5:160015305:G:A	1.1727e-10	-2.2016e-10	-1.11606	6.51215e-06	-2.2016e-10	-1.28771	3.69651e-05	-2.2016e-10	-1.26862
160015590	chr5:160015590:G:A	1.1756e-10	-2.2016e-10	-1.11359	6.52445e-06	-2.2016e-10	-1.28582	3.70382e-05	-2.2016e-10	-1.26664
160015628	chr5:160015628:C:T	1.145e-10	-2.2016e-10	-1.13997	6.3965e-06	-2.2016e-10	-1.30563	3.62816e-05	-2.2016e-10	-1.28728
160015755	chr5:160015755:A:G	1.45025e-10	-2.2016e-10	-0.903632	8.61173e-06	-2.2016e-10	-1.00826	4.89273e-05	-2.2016e-10	-0.988254
160015910	chr5:160015910:A:G	1.96725e-09	3.2066	-1.50275	6.90699e-06	0.285162	-1.51401	3.98058e-05	0.319543	-1.51412
160015927	chr5:160015927:T:C	1.45025e-10	-2.2016e-10	-0.903632	8.61173e-06	-2.2016e-10	-1.00826	4.89273e-05	-2.2016e-10	-0.988254
160016080	chr5:160016080:G:A	1.17857e-10	-2.2016e-10	-1.11107	8.66259e-06	-2.2016e-10	-1.00237	4.86331e-05	-2.2016e-10	-0.994285
160016167	chr5:160016167:C:T	2.56484e-09	3.41777	-1.44866	8.19675e-06	0.425816	-1.48346	4.69385e-05	0.462251	-1.492
160016318	chr5:160016318:C:T	1.02188e-10	-2.2016e-10	-1.25372	7.2923e-06	-2.2016e-10	-1.17456	4.04959e-05	-2.2016e-10	-1.17739
160016321	chr5:160016321:A:T	1.38309e-10	-0.95105	-4.92792e-10	7.01089e-06	-1.21392	-4.92792e-10	4.0341e-05	-1.18122	-4.92792e-10
160016659	chr5:160016659:T:C	1.09521e-10	-2.2016e-10	-1.18442	7.88455e-06	-2.2016e-10	-1.09647	4.42833e-05	-2.2016e-10	-1.08798
160016799	chr5:160016799:G:T	1.03519e-10	0.0917808	-1.33257	4.93851e-06	-0.227442	-1.33687	2.78986e-05	-0.239226	-1.31079
160016977	chr5:160016977:A:T	1.16854e-10	-2.2016e-10	-1.11961	6.49512e-06	-2.2016e-10	-1.29033	3.68651e-05	-2.2016e-10	-1.27132
160017189	chr5:160017189:A:G	9.3662e-11	-2.2016e-10	-1.34085	6.60197e-06	-2.2016e-10	-1.27401	3.66992e-05	-2.2016e-10	-1.27583
160017192	chr5:160017192:A:G	1.88663e-10	-0.640575	-4.92792e-10	5.32062e-06	-1.48979	-4.92792e-10	3.04315e-05	-1.46311	-4.92792e-10
160017213	chr5:160017213:T:G	1.44947e-10	-2.2016e-10	-0.904171	8.60736e-06	-2.2016e-10	-1.00876	4.89026e-05	-2.2016e-10	-0.988759
160017221	chr5:160017221:A:C	1.17503e-10	-2.2016e-10	-1.11408	6.52209e-06	-2.2016e-10	-1.28619	3.70244e-05	-2.2016e-10	-1.26701
160017858	chr5:160017858:T:C	1.1756e-10	-2.2016e-10	-1.11359	6.52445e-06	-2.2016e-10	-1.28582	3.70382e-05	-2.2016e-10	-1.26664
160017924	chr5:160017924:G:A	1.09591e-10	-2.2016e-10	-1.18379	7.89009e-06	-2.2016e-10	-1.09577	4.43148e-05	-2.2016e-10	-1.08727
160018632	chr5:160018632:A:G	1.1756e-10	-2.2016e-10	-1.11359	6.52445e-06	-2.2016e-10	-1.28582	3.70382e-05	-2.2016e-10	-1.26664
160018795	chr5:160018795:C:A	1.1756e-10	-2.2016e-10	-1.11359	6.52445e-06	-2.2016e-10	-1.28582	3.70382e-05	-2.2016e-10	-1.26664
160018822	chr5:160018822:A:G	2.0665e-10	-0.0564769	-0.493036	1.02102e-05	-0.369539	-0.468451	5.94106e-05	-0.381077	-0.413039
160018977	chr5:160018977:G:C	1.78578e-10	-2.2016e-10	-0.695515	1.00264e-05	-2.2016e-10	-0.856163	5.90935e-05	-2.2016e-10	-0.799468
160019204	chr5:160019204:A:C	8.05562e-11	-2.2016e-10	-1.49158	5.19824e-06	-2.2016e-10	-1.51306	2.89323e-05	-2.2016e-10	-1.51363
160019292	chr5:160019292:T:C	7.90563e-11	-2.2016e-10	-1.51038	5.19609e-06	-2.2016e-10	-1.51347	2.89394e-05	-2.2016e-10	-1.51339
160019410	chr5:160019410:A:G	2.82967e-09	3.57378	-1.5064	8.73639e-06	0.520214	-1.5141	5.05925e-05	0.558786	-1.51357
160019722	chr5:160019722:C:T	1.14115e-10	-2.2016e-10	-1.14334	6.38056e-06	-2.2016e-10	-1.30813	3.61884e-05	-2.2016e-10	-1.28985
160020055	chr5:160020055:A:G	1.28385e-10	-2.2016e-10	-1.02551	9.35445e-06	-2.2016e-10	-0.925528	5.02597e-05	-2.2016e-10	-0.961386
160020206	chr5:160020206:A:G	5.49252e-11	-0.39315	-1.48142	8.01796e-07	-1.86863	-1.51365	4.4644e-06	-1.86848	-1.51398
160020480	chr5:160020480:G:A	4.09969e-11	-1.03877	-1.12827	1.12476e-06	-1.88801	-1.1558	6.38636e-06	-1.88489	-1.13953
160020754	chr5:160020754:C:G	1.12421e-10	-1.15829	-4.92792e-10	3.6983e-06	-1.85351	-4.92792e-10	2.06329e-05	-1.8517	-4.92792e-10
160021129	chr5:160021129:C:T	2.39779e-09	3.40488	-1.50311	7.85755e-06	0.414142	-1.51405	4.53762e-05	0.450497	-1.5141
160021508	chr5:160021508:A:C	2.3902e-09	3.40233	-1.50373	7.84071e-06	0.412047	-1.5141	4.5322e-05	0.449253	-1.51405
160022293	chr5:160022293:T:C	9.62801e-11	-2.2016e-10	-1.31328	6.81709e-06	-2.2016e-10	-1.24195	3.78947e-05	-2.2016e-10	-1.24378
160022978	chr5:160022978:G:A	1.14857e-10	-2.2016e-10	-1.13685	7.29666e-06	-2.2016e-10	-1.17396	3.88272e-05	-2.2016e-10	-1.21947
160023681	chr5:160023681:C:T	8.62852e-11	-2.2016e-10	-1.42288	5.36574e-06	-2.2016e-10	-1.48135	2.99102e-05	-2.2016e-10	-1.48039
160024056	chr5:160024056:C:CT	1.95313e-11	-1.46939	-1.43913	8.2072e-07	-1.89015	-1.4688	4.55926e-06	-1.88903	-1.4724
160024588	chr5:160024588:A:T	2.40112e-09	3.40731	-1.50416	7.87626e-06	0.416597	-1.51412	4.55401e-05	0.454006	-1.514
160024589	chr5:160024589:C:T	1.96952e-10	-0.096957	-0.500619	9.8001e-06	-0.403292	-0.475695	5.70469e-05	-0.414847	-0.419869
160024799	chr5:160024799:C:CTTG	4.19865e-11	-1.0361	-1.10709	1.1481e-06	-1.88812	-1.13515	6.52345e-06	-1.88493	-1.11825
160025050	chr5:160025050:C:T	1.66044e-11	-1.5777	-1.49318	1.36206e-06	-1.38278	-1.4696	7.7596e-06	-1.36845	-1.46121
160025104	chr5:160025104:T:C	5.55397e-11	-1.86344	-4.92792e-10	3.69566e-06	-1.85422	-4.92792e-10	2.06774e-05	-1.84955	-4.92792e-10
160025316	chr5:160025316:C:T	8.23308e-11	-2.2016e-10	-1.46979	6.9172e-06	-2.2016e-10	-1.22737	3.9867e-05	-2.2016e-10	-1.19304
160025427	chr5:160025427:G:A	8.20326e-11	-2.2016e-10	-1.47342	5.79528e-06	-2.2016e-10	-1.40434	3.18729e-05	-2.2016e-10	-1.41683
160026216	chr5:160026216:G:A	1.09832e-10	-2.2016e-10	-1.18158	7.91478e-06	-2.2016e-10	-1.09265	4.44501e-05	-2.2016e-10	-1.08422
160026219	chr5:160026219:G:A	3.15071e-09	3.62808	-1.45324	9.69675e-06	0.596908	-1.4865	5.56e-05	0.634179	-1.49458
160026322	chr5:160026322:T:G	2.62468e-09	3.4492	-1.45703	8.29157e-06	0.44268	-1.48882	4.75719e-05	0.48017	-1.49652
160026415	chr5:160026415:A:G	3.10901e-10	-0.141065	-4.92792e-10	3.74179e-06	-1.84182	-4.92792e-10	2.05646e-05	-1.85502	-4.92792e-10
160026438	chr5:160026438:T:G	1.18219e-10	-2.2016e-10	-1.108	6.77525e-06	-2.2016e-10	-1.2481	3.78401e-05	-2.2016e-10	-1.24522
160026848	chr5:160026848:T:G	2.65897e-09	3.45513	-1.44998	8.34579e-06	0.444747	-1.48437	4.78768e-05	0.482822	-1.49278
160027541	chr5:160027541:A:G	1.03769e-10	-2.2016e-10	-1.23837	9.25808e-06	-2.2016e-10	-0.935884	5.32115e-05	-2.2016e-10	-0.904316
160027622	chr5:160027622:C:T	5.04982e-11	-1.02968	-0.928923	1.35172e-06	-1.8973	-0.962701	7.80106e-06	-1.89634	-0.927985
160027643	chr5:160027643:A:G	1.70662e-10	0.0699215	-0.810778	8.84058e-06	-0.270112	-0.711916	5.13615e-05	-0.28246	-0.65724
160028293	chr5:160028293:C:T	3.3994e-11	-1.48614	-0.868217	1.95008e-06	-1.76431	-0.729198	1.072e-05	-1.76614	-0.740338
160028512	chr5:160028512:C:T	4.56935e-10	1.60473	-1.36073	1.53388e-06	-1.4694	-1.26418	8.49535e-06	-1.46746	-1.27161
160028646	chr5:160028646:T:C	1.31056e-10	-2.2016e-10	-1.00491	9.56073e-06	-2.2016e-10	-0.903716	5.1321e-05	-2.2016e-10	-0.94049
160028895	chr5:160028895:AAAGAT:A	1.13039e-10	-2.2016e-10	-1.15281	6.59912e-06	-2.2016e-10	-1.27444	3.67732e-05	-2.2016e-10	-1.27382
160029200	chr5:160029200:G:A	7.05492e-11	-1.62423	-4.92792e-10	3.73773e-06	-1.8429	-4.92792e-10	2.07379e-05	-1.84663	-4.92792e-10
160029583	chr5:160029583:G:A	8.00136e-11	-2.2016e-10	-1.49834	5.28465e-06	-2.2016e-10	-1.49657	2.9413e-05	-2.2016e-10	-1.49715
160030392	chr5:160030392:G:A	8.47327e-11	-2.2016e-10	-1.44104	5.39279e-06	-2.2016e-10	-1.47632	3.02297e-05	-2.2016e-10	-1.46976
160031048	chr5:160031048:T:C	1.24023e-10	-2.2016e-10	-1.06007	6.796e-06	-2.2016e-10	-1.24505	3.86572e-05	-2.2016e-10	-1.22386
160033281	chr5:160033281:G:A	3.85287e-09	3.62719	-1.25116	1.38885e-05	0.540471	-1.07079	8.19377e-05	0.576291	-1.04892
160033336	chr5:160033336:T:C	5.0695e-11	-0.452003	-1.50271	8.06657e-07	-1.86457	-1.51167	4.49529e-06	-1.86478	-1.51078
160033484	chr5:160033484:A:G	3.41131e-09	3.70248	-1.44817	9.82271e-06	0.60668	-1.48336	5.64327e-05	0.64632	-1.49186
160033758	chr5:160033758:C:T	1.09608e-10	-2.2016e-10	-1.18363	7.89674e-06	-2.2016e-10	-1.09493	4.43476e-05	-2.2016e-10	-1.08653
160033794	chr5:160033794:C:T	8.47066e-11	-2.2016e-10	-1.44135	5.34951e-06	-2.2016e-10	-1.48438	2.96841e-05	-2.2016e-10	-1.48798
160034976	chr5:160034976:T:C	5.03084e-11	-1.09154	-0.870831	1.39975e-06	-1.84718	-0.977901	7.46315e-06	-1.84431	-1.0243
160035415	chr5:160035415:T:C	7.10061e-11	-1.69387	0.0760964	3.85963e-06	-1.89609	0.0852819	2.08167e-05	-1.89355	0.0507187
160035953	chr5:160035953:T:G	1.15302e-08	3.47219	-4.92792e-10	3.47892e-05	0.387926	-4.92792e-10	0.00020021	0.420775	-4.92792e-10
160036680	chr5:160036680:C:T	5.39581e-11	-1.89233	-4.92792e-10	4.44565e-06	-1.66945	-4.92792e-10	2.47906e-05	-1.66812	-4.92792e-10
160037296	chr5:160037296:A:T	8.88662e-11	-2.2016e-10	-1.39341	5.59117e-06	-2.2016e-10	-1.44019	3.13666e-05	-2.2016e-10	-1.43285
160037666	chr5:160037666:A:G	4.42305e-09	3.68791	-1.17386	1.58917e-05	0.587249	-0.98283	9.42352e-05	0.625058	-0.957853
160037743	chr5:160037743:G:T	6.41253e-11	-1.7197	-4.92792e-10	3.8661e-06	-1.80913	-4.92792e-10	2.18289e-05	-1.79535	-4.92792e-10
160037985	chr5:160037985:A:G	1.06868e-10	-2.2016e-10	-1.20894	6.30467e-06	-2.2016e-10	-1.32009	3.51383e-05	-2.2016e-10	-1.3193
160038016	chr5:160038016:T:G	2.95053e-10	-0.193385	-4.92792e-10	7.0598e-06	-1.20696	-4.92792e-10	4.26761e-05	-1.12495	-4.92792e-10
160038044	chr5:160038044:G:A	8.39224e-11	-2.2016e-10	-1.45065	5.26121e-06	-2.2016e-10	-1.50102	2.91376e-05	-2.2016e-10	-1.50656
160038121	chr5:160038121:A:G	7.88019e-11	-2.2016e-10	-1.5136	5.21288e-06	-2.2016e-10	-1.51025	2.90362e-05	-2.2016e-10	-1.51004
160038791	chr5:160038791:T:G	2.66722e-10	1.07679	-1.37113	1.03422e-05	0.54664	-1.37178	5.80025e-05	0.529393	-1.3475
160039247	chr5:160039247:A:G	1.0912e-10	-2.2016e-10	-1.18809	7.85254e-06	-2.2016e-10	-1.10054	4.41015e-05	-2.2016e-10	-1.0921
160039306	chr5:160039306:T:C	7.97243e-11	-2.2016e-10	-1.50196	5.19284e-06	-2.2016e-10	-1.5141	2.89262e-05	-2.2016e-10	-1.51384
160039386	chr5:160039386:C:T	2.27396e-11	-1.5405	-1.21593	1.03429e-06	-1.84692	-1.28074	5.84001e-06	-1.85791	-1.25595
160039744	chr5:160039744:T:C	2.06608e-11	-1.58843	-1.26388	1.0113e-06	-1.82745	-1.32269	5.68508e-06	-1.84057	-1.30017
160039794	chr5:160039794:T:G	9.97634e-09	3.88034	-0.552908	2.26023e-05	0.713435	-0.756763	0.000129363	0.745582	-0.761548
160040264	chr5:160040264:A:G	1.48163e-10	-2.2016e-10	-0.882223	7.54173e-06	-2.2016e-10	-1.14093	4.57408e-05	-2.2016e-10	-1.0556
160040406	chr5:160040406:T:C	2.20809e-11	-1.56108	-1.22474	1.03408e-06	-1.83943	-1.28845	5.83117e-06	-1.85138	-1.26399
160040475	chr5:160040475:G:A	7.88355e-11	-2.2016e-10	-1.51318	5.32803e-06	-2.2016e-10	-1.4884	2.94977e-05	-2.2016e-10	-1.49428
160040482	chr5:160040482:G:C	8.10707e-11	-2.2016e-10	-1.48522	5.2167e-06	-2.2016e-10	-1.50952	2.91074e-05	-2.2016e-10	-1.5076
160041372	chr5:160041372:G:A	4.97999e-11	-1.54391	-0.428616	2.77091e-06	-1.89014	-0.252061	1.59273e-05	-1.89266	-0.217893
160041686	chr5:160041686:A:G	8.45691e-11	-2.2016e-10	-1.44297	5.94764e-06	-2.2016e-10	-1.37839	3.24891e-05	-2.2016e-10	-1.39769
160041851	chr5:160041851:C:T	1.01287e-10	-2.2016e-10	-1.26258	7.286e-06	-2.2016e-10	-1.17543	4.07259e-05	-2.2016e-10	-1.17172
160042270	chr5:160042270:T:A	3.75158e-10	0.593459	-0.54665	1.57246e-05	0.108977	-0.515132	9.11778e-05	0.0926319	-0.45841
160043962	chr5:160043962:G:T	9.63021e-11	-2.2016e-10	-1.31305	6.81899e-06	-2.2016e-10	-1.24167	3.79055e-05	-2.2016e-10	-1.24349
160044052	chr5:160044052:T:C	8.14266e-11	-2.2016e-10	-1.48084	6.13866e-06	-2.2016e-10	-1.34677	3.46459e-05	-2.2016e-10	-1.33341
160044250	chr5:160044250:G:A	7.90597e-11	-2.2016e-10	-1.51034	5.19598e-06	-2.2016e-10	-1.5135	2.89387e-05	-2.2016e-10	-1.51341
160044798	chr5:160044798:G:A	1.20701e-10	-2.2016e-10	-1.08723	6.65607e-06	-2.2016e-10	-1.26585	3.78302e-05	-2.2016e-10	-1.24548
160044804	chr5:160044804:C:T	1.04549e-10	-2.2016e-10	-1.23088	6.11422e-06	-2.2016e-10	-1.35076	3.4404e-05	-2.2016e-10	-1.34042
160045124	chr5:160045124:C:T	3.07876e-10	0.236756	-0.387596	2.70223e-06	-1.89733	-0.269976	1.51981e-05	-1.89679	-0.26063
160045163	chr5:160045163:C:T	1.73528e-11	-1.54368	-1.48311	8.00061e-07	-1.88522	-1.49923	4.47556e-06	-1.88825	-1.4917
160045682	chr5:160045682:C:G	2.21316e-11	-1.5925	-1.19103	1.08157e-06	-1.87509	-1.20788	6.10416e-06	-1.87967	-1.18994
160046270	chr5:160046270:C:T	7.92235e-11	-2.2016e-10	-1.50827	5.20103e-06	-2.2016e-10	-1.51252	2.8991e-05	-2.2016e-10	-1.5116
160046645	chr5:160046645:T:C	8.00211e-11	-2.2016e-10	-1.49825	5.193e-06	-2.2016e-10	-1.51407	2.89174e-05	-2.2016e-10	-1.51415
160046701	chr5:160046701:G:A	7.8866e-11	-2.2016e-10	-1.51279	5.20588e-06	-2.2016e-10	-1.51159	2.89953e-05	-2.2016e-10	-1.51145
160046877	chr5:160046877:C:T	2.64762e-11	-1.54961	-1.05468	1.26148e-06	-1.88576	-1.04334	7.08829e-06	-1.88899	-1.03115
160046883	chr5:160046883:G:A	8.61837e-11	-2.2016e-10	-1.42406	6.69936e-06	-2.2016e-10	-1.25937	3.8211e-05	-2.2016e-10	-1.23547
160047256	chr5:160047256:A:C	1.3014e-10	-2.2016e-10	-1.01193	7.98766e-06	-2.2016e-10	-1.08348	4.47057e-05	-2.2016e-10	-1.07849
160047410	chr5:160047410:T:G	2.64767e-09	3.44945	-1.44855	8.31292e-06	0.44006	-1.48363	4.76133e-05	0.476612	-1.49209
160047779	chr5:160047779:A:C	1.72789e-10	-2.2016e-10	-0.728465	1.50757e-05	-2.2016e-10	-0.448294	8.95543e-05	-2.2016e-10	-0.383744
160047858	chr5:160047858:G:A	3.36972e-09	3.6932	-1.45116	9.71901e-06	0.598027	-1.48532	5.56679e-05	0.634328	-1.49351
160048459	chr5:160048459:C:G	1.02557e-10	-2.2016e-10	-1.25012	6.06729e-06	-2.2016e-10	-1.35847	3.41186e-05	-2.2016e-10	-1.34875
160048469	chr5:160048469:A:G	3.56365e-11	-1.05036	-1.25681	1.83806e-06	-1.495	-1.05767	1.03843e-05	-1.48327	-1.05502
160048548	chr5:160048548:G:A	1.59372e-10	-2.2016e-10	-0.8093	1.28785e-05	-2.2016e-10	-0.605822	7.27601e-05	-2.2016e-10	-0.591421
160049020	chr5:160049020:T:C	3.54855e-11	-0.996982	-1.31443	1.76851e-06	-1.45653	-1.13471	9.98746e-06	-1.44425	-1.13301
160049278	chr5:160049278:G:A	3.09131e-11	-1.78133	-0.668028	1.88609e-06	-1.47125	-1.05562	9.94195e-06	-1.48633	-1.09549
160049488	chr5:160049488:A:G	1.09557e-10	-2.2016e-10	-1.18409	7.8873e-06	-2.2016e-10	-1.09613	4.4299e-05	-2.2016e-10	-1.08763
160049880	chr5:160049880:C:A	5.75636e-11	-1.82765	-4.92792e-10	8.82017e-06	-0.98434	-4.92792e-10	4.84812e-05	-0.997414	-4.92792e-10
160050161	chr5:160050161:C:A	2.22449e-11	-1.54913	-1.2293	1.02545e-06	-1.84397	-1.29228	5.78482e-06	-1.8553	-1.26805
160050185	chr5:160050185:C:T	1.93899e-11	-1.68501	-1.23078	1.12815e-06	-1.74655	-1.29426	6.31176e-06	-1.76616	-1.27002
160050345	chr5:160050345:G:A	2.1517e-11	-1.56147	-1.25022	1.01017e-06	-1.84016	-1.3111	5.69347e-06	-1.85154	-1.28773
160050474	chr5:160050474:A:T	1.08194e-10	-1.19662	-4.92792e-10	5.5997e-06	-1.43867	-4.92792e-10	3.21381e-05	-1.40855	-4.92792e-10
160050761	chr5:160050761:G:A	2.19766e-11	-1.55595	-1.23461	1.02805e-06	-1.88357	-1.25015	5.80004e-06	-1.88713	-1.2336
160050905	chr5:160050905:C:T	2.14411e-11	-1.59585	-1.21938	1.05385e-06	-1.87389	-1.23504	5.94265e-06	-1.87861	-1.21782
160051087	chr5:160051087:T:G	1.27785e-10	-2.2016e-10	-1.03019	9.32018e-06	-2.2016e-10	-0.929198	5.25802e-05	-2.2016e-10	-0.91625
160051331	chr5:160051331:G:A	8.1411e-11	-2.2016e-10	-1.48103	5.23027e-06	-2.2016e-10	-1.50692	2.90752e-05	-2.2016e-10	-1.50871
160051534	chr5:160051534:G:A	1.9923e-11	-1.38507	-1.50359	9.45928e-07	-1.70567	-1.51129	5.27248e-06	-1.70482	-1.51126
160051805	chr5:160051805:ACTTAAGT:A	1.21894e-10	-2.2016e-10	-1.07738	8.8652e-06	-2.2016e-10	-0.979247	5.00093e-05	-2.2016e-10	-0.96638
160052391	chr5:160052391:ATGGGAGGATCACT:A	4.932e-11	-1.61	-0.372209	2.47784e-06	-1.89429	-0.3597	1.33583e-05	-1.89659	-0.38986
160053151	chr5:160053151:AT:A	2.67904e-11	-1.57095	-1.02155	1.323e-06	-1.84016	-1.04131	7.40367e-06	-1.85187	-1.02474
160053611	chr5:160053611:G:A	3.00243e-11	-0.964616	-1.51392	1.29371e-06	-1.40168	-1.50218	7.30092e-06	-1.39	-1.50059
160053691	chr5:160053691:A:G	9.59285e-11	-1.31694	-4.92792e-10	9.01528e-06	-0.96246	-4.92792e-10	5.30349e-05	-0.90764	-4.92792e-10
160054069	chr5:160054069:G:T	2.09051e-11	-1.60631	-1.23423	1.04185e-06	-1.87064	-1.24974	5.87049e-06	-1.87571	-1.23294
160054777	chr5:160054777:G:A	9.63021e-11	-2.2016e-10	-1.31305	6.81899e-06	-2.2016e-10	-1.24167	3.79055e-05	-2.2016e-10	-1.24349
160054925	chr5:160054925:G:C	8.07e-11	-2.2016e-10	-1.4898	5.43937e-06	-2.2016e-10	-1.46772	3.01192e-05	-2.2016e-10	-1.47343
160055217	chr5:160055217:T:TC	1.11101e-10	-2.2016e-10	-1.1701	6.15689e-06	-2.2016e-10	-1.34381	3.37976e-05	-2.2016e-10	-1.3582
160055573	chr5:160055573:G:T	2.80656e-11	-1.57539	-0.970608	1.39331e-06	-1.8379	-0.991802	7.80121e-06	-1.85001	-0.974301
160056134	chr5:160056134:T:C	2.53846e-11	-1.61069	-1.03571	1.3298e-06	-1.82132	-1.05503	7.42407e-06	-1.83503	-1.03884
160056379	chr5:160056379:C:CA	8.91722e-11	-2.2016e-10	-1.38997	5.63041e-06	-2.2016e-10	-1.4332	3.11767e-05	-2.2016e-10	-1.43892
160056466	chr5:160056466:G:A	2.87116e-10	-2.2016e-10	-0.220652	2.39806e-05	-2.2016e-10	0.015866	0.000145385	-2.2016e-10	0.100799
160056768	chr5:160056768:A:C	3.09455e-11	-0.95578	-1.49253	1.2688e-06	-1.41236	-1.51095	7.13079e-06	-1.40239	-1.51178
160057884	chr5:160057884:C:T	1.0993e-10	-2.2016e-10	-1.18069	7.92439e-06	-2.2016e-10	-1.09143	4.45091e-05	-2.2016e-10	-1.0829
160058047	chr5:160058047:G:A	2.16653e-11	-1.59152	-1.21331	1.05735e-06	-1.87599	-1.22963	5.96647e-06	-1.88036	-1.21207
160058219	chr5:160058219:T:C	1.776e-11	-1.50346	-1.50013	8.28295e-07	-1.89585	-1.45391	4.57065e-06	-1.89674	-1.46219
160058240	chr5:160058240:C:T	8.56226e-11	-2.2016e-10	-1.43059	5.86003e-06	-2.2016e-10	-1.39323	3.23408e-05	-2.2016e-10	-1.40226
160058691	chr5:160058691:G:A	5.15115e-11	-0.759986	-1.17875	1.14057e-06	-1.83187	-1.19798	6.53909e-06	-1.82176	-1.17903
160058741	chr5:160058741:A:G	2.12252e-11	-1.38627	-1.43908	1.91734e-06	-1.23317	-1.27728	1.03351e-05	-1.24763	-1.29541
160058775	chr5:160058775:T:C	2.10488e-11	-1.70792	-1.12577	1.00547e-06	-1.85672	-1.2992	5.84323e-06	-1.85538	-1.25793
160058795	chr5:160058795:G:C	1.96285e-11	-1.39927	-1.50428	1.5096e-06	-1.24003	-1.5095	8.27139e-06	-1.25372	-1.51207
160058891	chr5:160058891:C:G	1.51882e-10	-2.2016e-10	-0.857435	1.22283e-05	-2.2016e-10	-0.657626	6.88876e-05	-2.2016e-10	-0.646113
160059012	chr5:160059012:G:A	5.23325e-09	4.1293	-1.44705	1.30183e-05	0.887571	-1.48259	7.46122e-05	0.924897	-1.49118
160059729	chr5:160059729:G:A	2.11455e-11	-1.38456	-1.44455	1.49849e-06	-1.24319	-1.51374	8.25642e-06	-1.25571	-1.51189
160059809	chr5:160059809:G:A	7.8761e-11	-2.2016e-10	-1.51412	5.25864e-06	-2.2016e-10	-1.50151	2.91748e-05	-2.2016e-10	-1.50529
160060316	chr5:160060316:A:G	1.96258e-11	-1.40812	-1.49558	1.48961e-06	-1.24969	-1.51317	8.20875e-06	-1.25932	-1.51407
160060323	chr5:160060323:T:A	2.01183e-11	-1.42471	-1.4542	1.78537e-06	-1.2779	-1.30386	9.67399e-06	-1.28775	-1.3214
160060618	chr5:160060618:T:A	1.88769e-11	-1.44413	-1.49847	1.43112e-06	-1.29058	-1.51234	7.88513e-06	-1.29986	-1.51375
160060946	chr5:160060946:G:A	1.95192e-11	-1.40839	-1.50075	1.48947e-06	-1.25151	-1.51145	8.21614e-06	-1.2592	-1.51329
160061358	chr5:160061358:G:A	7.12698e-11	-0.585481	-1.02859	1.31643e-06	-1.8375	-1.04896	7.5642e-06	-1.82283	-1.03234
160061690	chr5:160061690:G:A	1.38309e-10	-0.434875	-0.51617	1.94943e-06	-1.81567	-0.678173	1.11539e-05	-1.79933	-0.667468
160061694	chr5:160061694:A:G	1.34764e-09	1.32557	-4.92792e-10	1.08756e-05	-0.774862	-4.92792e-10	5.84513e-05	-0.810395	-4.92792e-10
160062400	chr5:160062400:G:A	5.70051e-11	-1.8374	-4.92792e-10	8.06112e-06	-1.07433	-4.92792e-10	4.46908e-05	-1.07882	-4.92792e-10
160062448	chr5:160062448:C:T	9.98596e-10	2.2307	-1.20489	2.43116e-06	-1.19662	-1.07639	1.34437e-05	-1.19299	-1.08708
160062543	chr5:160062543:T:C	3.73312e-11	-0.867495	-1.39321	1.24292e-06	-1.4417	-1.50222	7.06903e-06	-1.42834	-1.49452
160062934	chr5:160062934:C:T	1.17776e-10	-2.2016e-10	-1.11175	7.97221e-06	-2.2016e-10	-1.08542	4.43704e-05	-2.2016e-10	-1.08602
160062955	chr5:160062955:C:T	7.97488e-11	-2.2016e-10	-1.50166	5.20601e-06	-2.2016e-10	-1.51157	2.90133e-05	-2.2016e-10	-1.51084
160063032	chr5:160063032:G:A	9.87487e-11	-2.2016e-10	-1.28796	7.13653e-06	-2.2016e-10	-1.19615	3.98947e-05	-2.2016e-10	-1.19235
160064126	chr5:160064126:C:A	8.05402e-11	-2.2016e-10	-1.49178	5.43945e-06	-2.2016e-10	-1.4677	2.99539e-05	-2.2016e-10	-1.47893
160064513	chr5:160064513:A:G	2.02961e-11	-1.42462	-1.44548	1.83216e-06	-1.27034	-1.28554	9.89657e-06	-1.28265	-1.30375
160064585	chr5:160064585:G:A	1.3816e-10	-2.2016e-10	-0.952127	7.49081e-06	-2.2016e-10	-1.1477	4.21753e-05	-2.2016e-10	-1.13675
160066007	chr5:160066007:G:A	5.08823e-11	-0.991304	-0.959719	1.33012e-06	-1.89634	-0.979769	7.56198e-06	-1.89376	-0.961698
160066051	chr5:160066051:C:T	5.34796e-11	-0.974368	-0.92687	1.37471e-06	-1.89571	-0.947427	7.82438e-06	-1.89263	-0.92871
160066562	chr5:160066562:A:T	1.12235e-10	-2.2016e-10	-1.15994	7.59661e-06	-2.2016e-10	-1.13368	4.22732e-05	-2.2016e-10	-1.13444
160066643	chr5:160066643:T:C	5.57518e-11	-0.92263	-0.937	1.36429e-06	-1.89316	-0.957582	7.77496e-06	-1.88863	-0.939052
160066670	chr5:160066670:A:G	2.97177e-11	-1.49622	-0.99258	1.21128e-06	-1.87294	-1.09677	6.4582e-06	-1.87771	-1.13553
160066763	chr5:160066763:C:T	5.47275e-11	-1.87817	-4.92792e-10	3.77076e-06	-1.8341	-4.92792e-10	2.11189e-05	-1.82842	-4.92792e-10
160067180	chr5:160067180:T:C	6.60714e-11	-0.757001	-0.932802	1.39324e-06	-1.87652	-0.953226	7.9773e-06	-1.86737	-0.934624
160067317	chr5:160067317:C:G	8.05675e-11	-2.2016e-10	-1.49144	5.20741e-06	-2.2016e-10	-1.5113	2.89693e-05	-2.2016e-10	-1.51235
160068468	chr5:160068468:G:A	8.07389e-11	-2.2016e-10	-1.48932	5.19479e-06	-2.2016e-10	-1.51372	2.89472e-05	-2.2016e-10	-1.51312
160068536	chr5:160068536:T:C	1.30198e-10	-2.2016e-10	-1.01148	7.12538e-06	-2.2016e-10	-1.19772	4.00873e-05	-2.2016e-10	-1.18753
160068955	chr5:160068955:G:C	8.1577e-11	-2.2016e-10	-1.47899	5.27156e-06	-2.2016e-10	-1.49905	2.93957e-05	-2.2016e-10	-1.49774
160070223	chr5:160070223:T:C	1.36405e-10	-2.2016e-10	-0.96491	9.19465e-06	-2.2016e-10	-0.942759	4.96863e-05	-2.2016e-10	-0.972859
160070348	chr5:160070348:T:C	1.19757e-10	-2.2016e-10	-1.09508	6.66361e-06	-2.2016e-10	-1.26472	3.68077e-05	-2.2016e-10	-1.27288
160070477	chr5:160070477:AG:A	5.87284e-11	-1.80761	-4.92792e-10	3.87912e-06	-1.80577	-4.92792e-10	2.16733e-05	-1.80251	-4.92792e-10
160070753	chr5:160070753:G:A	7.1323e-11	-1.61332	-4.92792e-10	3.67506e-06	-1.85981	-4.92792e-10	2.05716e-05	-1.85468	-4.92792e-10
160070858	chr5:160070858:G:A	1.22161e-10	-1.0752	-4.92792e-10	4.10425e-06	-1.74936	-4.92792e-10	2.32855e-05	-1.73076	-4.92792e-10
160070926	chr5:160070926:G:A	8.15983e-11	-2.2016e-10	-1.47873	5.23491e-06	-2.2016e-10	-1.50603	2.90984e-05	-2.2016e-10	-1.50791
160070956	chr5:160070956:C:T	1.41092e-10	-2.2016e-10	-0.931127	1.11507e-05	-2.2016e-10	-0.749882	6.28113e-05	-2.2016e-10	-0.738454
160071040	chr5:160071040:T:A	1.75782e-09	-2.2016e-10	1.59129	4.51579e-05	-2.2016e-10	0.648785	0.000250343	-2.2016e-10	0.644242
160071313	chr5:160071313:A:G	1.79765e-11	-1.48824	-1.50323	1.50181e-06	-1.33843	-1.41628	8.16166e-06	-1.34935	-1.42979
160071326	chr5:160071326:G:A	9.20804e-11	-2.2016e-10	-1.35788	5.7273e-06	-2.2016e-10	-1.41614	3.19595e-05	-2.2016e-10	-1.41412
160071365	chr5:160071365:A:G	9.6884e-11	-2.2016e-10	-1.30702	7.06285e-06	-2.2016e-10	-1.20653	3.82788e-05	-2.2016e-10	-1.23369
160071580	chr5:160071580:T:C	7.44485e-11	-0.539784	-1.03065	1.44625e-06	-1.7704	-1.02201	8.12152e-06	-1.75589	-1.02818
160071941	chr5:160071941:A:C	9.48235e-11	-2.2016e-10	-1.32852	6.87944e-06	-2.2016e-10	-1.23284	3.73297e-05	-2.2016e-10	-1.2588
160072828	chr5:160072828:T:C	4.23942e-10	0.169058	-4.92792e-10	8.83465e-06	-0.982699	-4.92792e-10	5.40603e-05	-0.88849	-4.92792e-10
160072929	chr5:160072929:G:C	7.88399e-11	-2.2016e-10	-1.51312	5.25256e-06	-2.2016e-10	-1.50266	2.92015e-05	-2.2016e-10	-1.50437
160073227	chr5:160073227:TTC:T	1.27355e-11	-1.89451	-1.44164	8.82246e-07	-1.77488	-1.51178	4.92531e-06	-1.77659	-1.50761
160073291	chr5:160073291:C:T	1.94529e-11	-1.46394	-1.4486	1.7255e-06	-1.32587	-1.29	9.38144e-06	-1.33202	-1.30783
160073329	chr5:160073329:C:T	6.22987e-11	-0.817111	-0.931488	1.38361e-06	-1.88373	-0.952957	7.90926e-06	-1.87635	-0.934203
160073748	chr5:160073748:C:G	8.10605e-11	-2.2016e-10	-1.48534	5.21971e-06	-2.2016e-10	-1.50894	2.90258e-05	-2.2016e-10	-1.5104
160074195	chr5:160074195:T:C	1.26216e-10	-2.2016e-10	-1.04255	8.84563e-06	-2.2016e-10	-0.981457	5.02873e-05	-2.2016e-10	-0.960837
160074685	chr5:160074685:G:T	1.85311e-10	-0.658505	-4.92792e-10	3.84137e-06	-1.81555	-4.92792e-10	2.16022e-05	-1.80579	-4.92792e-10
160074686	chr5:160074686:C:T	1.88611e-10	-0.640854	-4.92792e-10	3.85871e-06	-1.81105	-4.92792e-10	2.17054e-05	-1.80103	-4.92792e-10
160074865	chr5:160074865:G:A	6.42113e-11	-0.584421	-1.13394	1.23899e-06	-1.79318	-1.1539	7.12975e-06	-1.78128	-1.13303
160074999	chr5:160074999:G:A	1.99093e-11	-1.39177	-1.49757	1.51625e-06	-1.23271	-1.51243	8.37455e-06	-1.23962	-1.51377
160075175	chr5:160075175:T:C	1.8401e-11	-1.4684	-1.49973	1.38716e-06	-1.32306	-1.51106	7.66392e-06	-1.32902	-1.51304
160075690	chr5:160075690:TAA:T	1.72321e-11	-1.5416	-1.49217	1.26592e-06	-1.42091	-1.50467	6.95628e-06	-1.42979	-1.50916
160076193	chr5:160076193:A:T	4.47472e-10	-2.2016e-10	0.223076	2.19405e-05	-2.2016e-10	-0.0730473	0.000127737	-2.2016e-10	-0.0286164
160076452	chr5:160076452:T:C	1.24923e-10	-2.2016e-10	-1.05284	6.88702e-06	-2.2016e-10	-1.23174	3.87067e-05	-2.2016e-10	-1.22258
160077420	chr5:160077420:G:C	1.51367e-10	-2.2016e-10	-0.86083	1.2231e-05	-2.2016e-10	-0.657406	6.89317e-05	-2.2016e-10	-0.645473
160078437	chr5:160078437:G:A	7.95926e-11	-2.2016e-10	-1.50362	5.19364e-06	-2.2016e-10	-1.51394	2.89346e-05	-2.2016e-10	-1.51355
160078734	chr5:160078734:G:C	1.4826e-10	-2.2016e-10	-0.881572	1.13673e-05	-2.2016e-10	-0.730638	6.36083e-05	-2.2016e-10	-0.725846
160078800	chr5:160078800:G:A	2.89764e-10	-2.2016e-10	-0.211471	2.46465e-05	-2.2016e-10	0.0432542	0.000140721	-2.2016e-10	0.0681917
160078964	chr5:160078964:C:T	8.80376e-11	-2.2016e-10	-1.40277	6.26302e-06	-2.2016e-10	-1.32672	3.41396e-05	-2.2016e-10	-1.34813
160079504	chr5:160079504:T:A	1.24581e-10	-2.2016e-10	-1.05558	8.72386e-06	-2.2016e-10	-0.995319	4.95818e-05	-2.2016e-10	-0.974965
160079526	chr5:160079526:T:G	1.85527e-11	-1.50316	-1.45676	1.30757e-06	-1.37912	-1.5141	7.22468e-06	-1.38732	-1.51377
160079796	chr5:160079796:TA:T	8.06951e-11	-2.2016e-10	-1.48986	5.20996e-06	-2.2016e-10	-1.51081	2.89798e-05	-2.2016e-10	-1.51199
160079919	chr5:160079919:A:G	1.44674e-10	-2.2016e-10	-0.906057	1.16125e-05	-2.2016e-10	-0.709298	6.54225e-05	-2.2016e-10	-0.697722
160080469	chr5:160080469:A:G	1.67441e-10	-0.759908	-4.92792e-10	4.06566e-06	-1.7588	-4.92792e-10	2.27202e-05	-1.75534	-4.92792e-10
160080921	chr5:160080921:G:A	2.49235e-11	-1.65592	-1.00881	1.1283e-06	-1.82816	-1.2125	6.58779e-06	-1.82931	-1.16406
160081372	chr5:160081372:A:G	1.45277e-10	-2.2016e-10	-0.901894	1.1671e-05	-2.2016e-10	-0.704274	6.57569e-05	-2.2016e-10	-0.692625
160081699	chr5:160081699:A:C	9.10266e-11	-2.2016e-10	-1.36939	5.43598e-06	-2.2016e-10	-1.46834	3.02842e-05	-2.2016e-10	-1.46796
160081839	chr5:160081839:G:A	7.85023e-11	-0.518449	-0.998961	2.12528e-06	-1.166	-1.24148	1.24429e-05	-1.15138	-1.20607
160082115	chr5:160082115:G:A	1.40948e-10	-2.2016e-10	-0.93215	1.12677e-05	-2.2016e-10	-0.739436	6.34718e-05	-2.2016e-10	-0.727994
160082219	chr5:160082219:T:C	1.66757e-10	-2.2016e-10	-0.764003	1.3659e-05	-2.2016e-10	-0.546982	7.71105e-05	-2.2016e-10	-0.53335
160082503	chr5:160082503:G:A	1.6771e-09	-2.2016e-10	1.54429	4.31267e-05	-2.2016e-10	0.602762	0.000239256	-2.2016e-10	0.598944
160082537	chr5:160082537:A:C	1.02928e-10	-2.2016e-10	-1.24651	6.04379e-06	-2.2016e-10	-1.36235	3.39948e-05	-2.2016e-10	-1.35238
160082723	chr5:160082723:G:A	1.34297e-10	-2.2016e-10	-0.980484	1.054e-05	-2.2016e-10	-0.806202	5.93581e-05	-2.2016e-10	-0.795
160083099	chr5:160083099:A:G	9.02196e-11	-2.2016e-10	-1.37829	5.63376e-06	-2.2016e-10	-1.4326	3.14341e-05	-2.2016e-10	-1.4307
160083523	chr5:160083523:T:C	1.52245e-10	-2.2016e-10	-0.855048	1.23093e-05	-2.2016e-10	-0.651022	6.93761e-05	-2.2016e-10	-0.639046
160083604	chr5:160083604:G:A	1.51538e-10	-2.2016e-10	-0.859701	1.2247e-05	-2.2016e-10	-0.656096	6.90233e-05	-2.2016e-10	-0.644145
160084083	chr5:160084083:G:A	1.05548e-10	-2.2016e-10	-1.22138	6.15749e-06	-2.2016e-10	-1.34371	3.46739e-05	-2.2016e-10	-1.3326
160084253	chr5:160084253:A:G	9.75187e-11	-0.692463	-0.608032	1.71136e-06	-1.87235	-0.75174	9.7437e-06	-1.86262	-0.73935
160085261	chr5:160085261:G:A	1.4771e-10	-2.2016e-10	-0.885286	1.18942e-05	-2.2016e-10	-0.685332	6.70281e-05	-2.2016e-10	-0.673477
160085708	chr5:160085708:C:T	1.04861e-10	-2.2016e-10	-1.2279	8.24812e-06	-2.2016e-10	-1.0514	4.70871e-05	-2.2016e-10	-1.02659
160086007	chr5:160086007:C:T	3.0568e-11	-1.59755	-0.863038	1.3061e-06	-1.7952	-1.09914	7.68313e-06	-1.79619	-1.04338
160086107	chr5:160086107:T:C	1.7037e-10	-2.2016e-10	-0.742568	1.31073e-05	-2.2016e-10	-0.588214	7.47728e-05	-2.2016e-10	-0.564136
160086111	chr5:160086111:G:A	1.83073e-11	-1.54879	-1.42445	1.59169e-06	-1.41665	-1.27993	8.60861e-06	-1.42364	-1.30219
160086308	chr5:160086308:CAGG:C	2.6777e-10	-2.2016e-10	-0.290411	2.26038e-05	-2.2016e-10	-0.0432643	0.0001289	-2.2016e-10	-0.01955
160086355	chr5:160086355:T:C	2.18155e-10	-2.2016e-10	-0.495333	1.60369e-05	-2.2016e-10	-0.386487	9.06431e-05	-2.2016e-10	-0.37166
160086495	chr5:160086495:C:T	2.30908e-10	-2.2016e-10	-0.438519	1.91453e-05	-2.2016e-10	-0.209323	0.000108954	-2.2016e-10	-0.187666
160086626	chr5:160086626:C:T	1.23276e-09	1.23647	-4.92792e-10	8.99625e-06	-0.964573	-4.92792e-10	4.91983e-05	-0.98273	-4.92792e-10
160086860	chr5:160086860:T:C	1.98792e-11	-1.43463	-1.45623	1.41596e-06	-1.29947	-1.5141	7.8239e-06	-1.30766	-1.51375
160087065	chr5:160087065:GCAGTTA:G	5.08913e-11	-0.719707	-1.23114	1.09051e-06	-1.82697	-1.24777	6.2428e-06	-1.8167	-1.23046
160087181	chr5:160087181:G:C	1.50992e-10	-2.2016e-10	-0.863314	1.21961e-05	-2.2016e-10	-0.660268	6.8742e-05	-2.2016e-10	-0.648229
160087342	chr5:160087342:T:C	1.78421e-10	-2.2016e-10	-0.696395	1.53361e-05	-2.2016e-10	-0.431172	9.1958e-05	-2.2016e-10	-0.357257
160087742	chr5:160087742:A:C	1.19383e-10	-2.2016e-10	-1.0982	6.78105e-06	-2.2016e-10	-1.24725	3.82525e-05	-2.2016e-10	-1.23438
160088158	chr5:160088158:C:T	1.49908e-10	-2.2016e-10	-0.870514	1.20966e-05	-2.2016e-10	-0.668452	6.81709e-05	-2.2016e-10	-0.656572
160088555	chr5:160088555:C:T	9.53853e-09	4.6959	-1.41335	1.94981e-05	1.2748	-1.46587	0.000111896	1.31208	-1.4731
160088797	chr5:160088797:A:G	1.47841e-10	-2.2016e-10	-0.884403	1.19052e-05	-2.2016e-10	-0.684401	6.70847e-05	-2.2016e-10	-0.672633
160088997	chr5:160088997:T:C	8.9423e-11	-0.51173	-0.875431	2.34509e-06	-1.15819	-1.15086	1.38172e-05	-1.14216	-1.11051
160089101	chr5:160089101:T:G	2.37633e-11	-1.89196	-0.820439	4.04264e-06	-1.2554	-0.509087	2.44955e-05	-1.237	-0.443098
160089165	chr5:160089165:G:A	1.07768e-10	-2.2016e-10	-1.20056	7.69253e-06	-2.2016e-10	-1.12113	4.16195e-05	-2.2016e-10	-1.15002
160089348	chr5:160089348:G:A	2.25391e-11	-1.36949	-1.39579	1.1928e-06	-1.49743	-1.48765	6.54347e-06	-1.50436	-1.49576
160089404	chr5:160089404:G:A	1.49658e-10	-2.2016e-10	-0.872185	1.20755e-05	-2.2016e-10	-0.670202	6.80521e-05	-2.2016e-10	-0.658315
160089424	chr5:160089424:G:C	9.78241e-11	-0.446066	-0.851302	2.50635e-06	-1.10985	-1.1327	1.47854e-05	-1.09373	-1.09123
160090550	chr5:160090550:C:T	1.50802e-10	-2.2016e-10	-0.864572	1.21808e-05	-2.2016e-10	-0.661521	6.86413e-05	-2.2016e-10	-0.649695
160090695	chr5:160090695:TTA:T	1.84597e-11	-1.50141	-1.46354	1.57689e-06	-1.359	-1.34692	8.57034e-06	-1.36492	-1.36536
160090889	chr5:160090889:A:G	8.24652e-11	-2.2016e-10	-1.46816	6.32515e-06	-2.2016e-10	-1.31685	3.57478e-05	-2.2016e-10	-1.3021
160090943	chr5:160090943:T:C	2.6857e-10	-2.2016e-10	-0.287429	2.26706e-05	-2.2016e-10	-0.0403112	0.000129297	-2.2016e-10	-0.0164809
160091748	chr5:160091748:G:A	1.10336e-09	1.12558	-4.92792e-10	2.85884e-05	0.191622	-4.92792e-10	0.000161123	0.203577	-4.92792e-10
160092081	chr5:160092081:T:C	1.27122e-10	-2.2016e-10	-1.03539	8.92112e-06	-2.2016e-10	-0.972959	5.07879e-05	-2.2016e-10	-0.950931
160092333	chr5:160092333:G:A	8.15283e-11	-2.2016e-10	-1.47959	5.21869e-06	-2.2016e-10	-1.50913	2.90242e-05	-2.2016e-10	-1.51046
160092949	chr5:160092949:A:G	1.611e-10	-2.2016e-10	-0.798513	1.31333e-05	-2.2016e-10	-0.586232	7.40532e-05	-2.2016e-10	-0.573805
160093654	chr5:160093654:T:C	2.04258e-11	-1.44993	-1.41381	8.37202e-07	-1.88551	-1.45356	4.58656e-06	-1.88813	-1.46733
160094190	chr5:160094190:A:T	1.47649e-10	-2.2016e-10	-0.8857	1.18872e-05	-2.2016e-10	-0.685922	6.69828e-05	-2.2016e-10	-0.674153
160094192	chr5:160094192:C:G	2.63206e-10	-2.2016e-10	-0.307601	2.21757e-05	-2.2016e-10	-0.0623849	0.000126446	-2.2016e-10	-0.0387727
160094223	chr5:160094223:C:T	1.50296e-10	-2.2016e-10	-0.867932	1.21321e-05	-2.2016e-10	-0.665524	6.83711e-05	-2.2016e-10	-0.653639
160094224	chr5:160094224:A:G	9.79162e-11	-2.2016e-10	-1.29643	6.08611e-06	-2.2016e-10	-1.35537	3.41548e-05	-2.2016e-10	-1.34769
160094230	chr5:160094230:T:C	1.64989e-10	-0.774662	-4.92792e-10	3.59774e-06	-1.88107	-4.92792e-10	1.9963e-05	-1.88471	-4.92792e-10
160094760	chr5:160094760:G:T	1.49843e-10	-2.2016e-10	-0.87095	1.20898e-05	-2.2016e-10	-0.669017	6.81324e-05	-2.2016e-10	-0.657136
160095285	chr5:160095285:T:C	1.42844e-10	-2.2016e-10	-0.918788	1.14436e-05	-2.2016e-10	-0.72395	6.44654e-05	-2.2016e-10	-0.71246
160095290	chr5:160095290:T:C	5.76243e-11	-1.82659	-4.92792e-10	3.55831e-06	-1.8921	-4.92792e-10	1.98034e-05	-1.89274	-4.92792e-10
160095357	chr5:160095357:C:T	1.54637e-10	-2.2016e-10	-0.839459	1.25347e-05	-2.2016e-10	-0.632876	7.06534e-05	-2.2016e-10	-0.620804
160095463	chr5:160095463:T:C	1.48193e-10	-2.2016e-10	-0.882027	1.13616e-05	-2.2016e-10	-0.73114	6.35759e-05	-2.2016e-10	-0.726354
160095481	chr5:160095481:C:T	3.33577e-11	-1.75535	-0.617899	2.12466e-06	-1.38645	-1.02132	1.1171e-05	-1.40248	-1.06279
160095595	chr5:160095595:C:T	1.45114e-10	-2.2016e-10	-0.903021	1.16567e-05	-2.2016e-10	-0.705502	6.56803e-05	-2.2016e-10	-0.693791
160095725	chr5:160095725:ACT:A	1.31663e-10	-2.2016e-10	-1.0003	7.15096e-06	-2.2016e-10	-1.19413	4.02401e-05	-2.2016e-10	-1.18373
160095956	chr5:160095956:G:A	1.99772e-10	-2.2016e-10	-0.58336	1.1531e-05	-2.2016e-10	-0.71634	6.63452e-05	-2.2016e-10	-0.683718
160096281	chr5:160096281:A:AC	1.42302e-10	-2.2016e-10	-0.922587	1.1393e-05	-2.2016e-10	-0.728378	6.41761e-05	-2.2016e-10	-0.716958
160096548	chr5:160096548:T:C	1.50277e-10	-2.2016e-10	-0.868059	1.21301e-05	-2.2016e-10	-0.665689	6.83604e-05	-2.2016e-10	-0.653795
160096652	chr5:160096652:C:T	1.61906e-10	-2.2016e-10	-0.793523	1.32087e-05	-2.2016e-10	-0.580501	7.44703e-05	-2.2016e-10	-0.568189
160096932	chr5:160096932:TA:T	1.51732e-10	-2.2016e-10	-0.858424	1.2265e-05	-2.2016e-10	-0.654634	6.9125e-05	-2.2016e-10	-0.642673
160096957	chr5:160096957:AG:A	6.90549e-10	2.022	-1.36505	1.74608e-06	-1.35228	-1.25173	9.6884e-06	-1.35323	-1.25443
160097500	chr5:160097500:C:T	1.50856e-10	-2.2016e-10	-0.864212	1.21869e-05	-2.2016e-10	-0.661018	6.86813e-05	-2.2016e-10	-0.649112
160097502	chr5:160097502:C:T	7.22965e-09	4.39313	-1.38772	1.62082e-05	1.06411	-1.43998	9.24097e-05	1.101	-1.45335
160097503	chr5:160097503:G:A	1.22006e-10	-2.2016e-10	-1.07647	8.26625e-06	-2.2016e-10	-1.0492	4.60037e-05	-2.2016e-10	-1.04987
160097864	chr5:160097864:A:T	1.48112e-10	-2.2016e-10	-0.882571	1.19264e-05	-2.2016e-10	-0.682627	6.72044e-05	-2.2016e-10	-0.670851
160098313	chr5:160098313:A:C	1.2593e-10	-1.04481	-4.92792e-10	3.66038e-06	-1.86381	-4.92792e-10	2.02745e-05	-1.86923	-4.92792e-10
160098435	chr5:160098435:C:CTA	1.47278e-10	-2.2016e-10	-0.888219	1.18534e-05	-2.2016e-10	-0.688763	6.67905e-05	-2.2016e-10	-0.677028
160098490	chr5:160098490:G:C	1.86417e-10	-0.652555	-4.92792e-10	4.21783e-06	-1.72206	-4.92792e-10	2.35643e-05	-1.71886	-4.92792e-10
160098656	chr5:160098656:C:T	9.10765e-11	-0.502822	-0.866016	2.3788e-06	-1.15146	-1.14332	1.40177e-05	-1.13594	-1.10233
160098689	chr5:160098689:C:T	9.43221e-11	-2.2016e-10	-1.33382	6.34146e-06	-2.2016e-10	-1.31427	3.4686e-05	-2.2016e-10	-1.33225
160098797	chr5:160098797:G:A	2.86603e-10	-2.2016e-10	-0.222442	1.7899e-05	-2.2016e-10	-0.276635	0.000103233	-2.2016e-10	-0.241602
160098836	chr5:160098836:T:C	2.58296e-11	-1.66172	-0.967299	1.16149e-06	-1.83133	-1.18035	6.79482e-06	-1.8326	-1.12983
160099242	chr5:160099242:A:G	1.5152e-10	-2.2016e-10	-0.859819	1.22462e-05	-2.2016e-10	-0.656166	6.90196e-05	-2.2016e-10	-0.644198
160099284	chr5:160099284:A:G	1.08465e-10	-2.2016e-10	-1.19411	6.72201e-06	-2.2016e-10	-1.25599	3.76062e-05	-2.2016e-10	-1.25142
160099405	chr5:160099405:C:T	2.80845e-10	-2.2016e-10	-0.242736	2.38062e-05	-2.2016e-10	0.00856637	0.000135867	-2.2016e-10	0.0330886
160099849	chr5:160099849:A:T	1.20403e-10	-2.2016e-10	-1.08969	6.82694e-06	-2.2016e-10	-1.2405	3.85253e-05	-2.2016e-10	-1.22727
160099856	chr5:160099856:G:C	2.85009e-10	-2.2016e-10	-0.228018	2.41968e-05	-2.2016e-10	0.0248386	0.000138076	-2.2016e-10	0.0492122
160099909	chr5:160099909:G:A	4.45308e-11	-0.911067	-1.17329	1.12762e-06	-1.8521	-1.18918	6.44366e-06	-1.84411	-1.17139
160100155	chr5:160100155:G:C	6.67346e-10	-2.2016e-10	0.622769	3.60218e-05	-2.2016e-10	0.422743	0.000194992	-2.2016e-10	0.39437
160100922	chr5:160100922:T:C	1.98136e-10	-0.591587	-4.92792e-10	4.31247e-06	-1.69987	-4.92792e-10	2.41119e-05	-1.69588	-4.92792e-10
160100969	chr5:160100969:T:C	1.76011e-11	-1.53801	-1.47456	1.48077e-06	-1.40194	-1.36688	8.05925e-06	-1.40734	-1.38443
160101273	chr5:160101273:C:T	5.05132e-11	-0.725339	-1.23296	1.08731e-06	-1.82813	-1.24954	6.22349e-06	-1.81797	-1.23229
160101294	chr5:160101294:G:A	1.38617e-10	-2.2016e-10	-0.948822	1.10538e-05	-2.2016e-10	-0.758603	6.22517e-05	-2.2016e-10	-0.747404
160101468	chr5:160101468:C:G	2.69179e-10	-2.2016e-10	-0.285163	2.2728e-05	-2.2016e-10	-0.0377823	0.000129621	-2.2016e-10	-0.0139717
160101621	chr5:160101621:G:A	1.50046e-10	-2.2016e-10	-0.869596	1.2109e-05	-2.2016e-10	-0.66743	6.82399e-05	-2.2016e-10	-0.655559
160101913	chr5:160101913:C:T	4.90979e-11	-0.753403	-1.23332	1.0798e-06	-1.83472	-1.24988	6.17754e-06	-1.82506	-1.23261
160101973	chr5:160101973:G:A	2.65473e-10	-2.2016e-10	-0.299026	2.23877e-05	-2.2016e-10	-0.0528694	0.000127642	-2.2016e-10	-0.0293622
160102152	chr5:160102152:G:A	1.83049e-10	-2.2016e-10	-0.670785	1.42015e-05	-2.2016e-10	-0.508033	8.0825e-05	-2.2016e-10	-0.486303
160102332	chr5:160102332:A:G	1.40381e-10	-2.2016e-10	-0.936177	1.12189e-05	-2.2016e-10	-0.743779	6.31909e-05	-2.2016e-10	-0.732429
160102579	chr5:160102579:A:G	1.24804e-10	-2.2016e-10	-1.05379	6.88257e-06	-2.2016e-10	-1.23239	3.86847e-05	-2.2016e-10	-1.22315
160102735	chr5:160102735:C:T	7.43393e-09	4.53878	-1.50551	1.67298e-05	1.16885	-1.51304	9.694e-05	1.20965	-1.51414
160103839	chr5:160103839:T:C	6.80666e-11	-1.66005	-4.92792e-10	7.04765e-06	-1.20869	-4.92792e-10	3.96225e-05	-1.19919	-4.92792e-10
160103990	chr5:160103990:G:A	1.40314e-10	-2.2016e-10	-0.936657	1.12266e-05	-2.2016e-10	-0.743094	6.32037e-05	-2.2016e-10	-0.732227
160104198	chr5:160104198:G:A	2.36362e-10	-2.2016e-10	-0.415176	1.96594e-05	-2.2016e-10	-0.182826	0.000112107	-2.2016e-10	-0.159136
160104459	chr5:160104459:C:A	1.18163e-10	-2.2016e-10	-1.10848	6.77257e-06	-2.2016e-10	-1.2485	3.78254e-05	-2.2016e-10	-1.24561
160104527	chr5:160104527:G:A	1.49878e-10	-2.2016e-10	-0.870716	1.20936e-05	-2.2016e-10	-0.668702	6.81522e-05	-2.2016e-10	-0.656846
160104569	chr5:160104569:C:G	9.56733e-11	-0.594335	-0.725265	2.47086e-06	-1.22141	-1.0354	1.4636e-05	-1.20625	-0.988853
160104586	chr5:160104586:T:C	1.0619e-10	-1.21531	-4.92792e-10	5.63717e-06	-1.432	-4.92792e-10	3.20983e-05	-1.40979	-4.92792e-10
160104967	chr5:160104967:C:T	1.52815e-10	-2.2016e-10	-0.851313	1.23661e-05	-2.2016e-10	-0.646422	6.97102e-05	-2.2016e-10	-0.634242
160104992	chr5:160104992:A:G	1.49645e-10	-2.2016e-10	-0.87227	1.20717e-05	-2.2016e-10	-0.670515	6.80282e-05	-2.2016e-10	-0.658666
160104994	chr5:160104994:C:G	1.50228e-10	-2.2016e-10	-0.868384	1.21262e-05	-2.2016e-10	-0.66601	6.83382e-05	-2.2016e-10	-0.65412
160104996	chr5:160104996:T:C	1.50088e-10	-2.2016e-10	-0.869318	1.2112e-05	-2.2016e-10	-0.667181	6.82575e-05	-2.2016e-10	-0.655302
160105136	chr5:160105136:G:T	1.201e-10	-2.2016e-10	-1.09222	6.81288e-06	-2.2016e-10	-1.24257	3.84358e-05	-2.2016e-10	-1.2296
160105327	chr5:160105327:T:A	9.26863e-11	-2.2016e-10	-1.35132	6.22128e-06	-2.2016e-10	-1.3334	3.40584e-05	-2.2016e-10	-1.35051
160105617	chr5:160105617:G:C	9.19809e-11	-2.2016e-10	-1.35896	7.8251e-06	-2.2016e-10	-1.10404	4.47844e-05	-2.2016e-10	-1.07673
160105741	chr5:160105741:C:G	1.15659e-10	0.251371	-1.38127	1.3097e-06	-1.3775	-1.51408	7.39944e-06	-1.36358	-1.5136
160106176	chr5:160106176:G:A	3.10917e-10	-2.2016e-10	-0.141012	2.6632e-05	-2.2016e-10	0.120735	0.00015201	-2.2016e-10	0.14536
160106490	chr5:160106490:T:TGTAG	1.51104e-10	-2.2016e-10	-0.862569	1.22066e-05	-2.2016e-10	-0.659404	6.87899e-05	-2.2016e-10	-0.647532
160106917	chr5:160106917:A:G	1.60602e-10	-2.2016e-10	-0.801608	1.31876e-05	-2.2016e-10	-0.5821	7.44723e-05	-2.2016e-10	-0.568163
160107046	chr5:160107046:A:G	2.16543e-11	-1.59881	-1.20653	1.00008e-06	-1.79532	-1.36598	5.73613e-06	-1.79668	-1.33513
160107383	chr5:160107383:A:T	1.44127e-10	-2.2016e-10	-0.909847	9.72018e-06	-2.2016e-10	-0.887176	5.24676e-05	-2.2016e-10	-0.918393
160107856	chr5:160107856:C:T	5.84062e-11	-0.626273	-1.18684	1.16403e-06	-1.80273	-1.20676	6.68846e-06	-1.79054	-1.18767
160108139	chr5:160108139:T:TTTC	1.49684e-10	-2.2016e-10	-0.872011	1.20758e-05	-2.2016e-10	-0.670179	6.80495e-05	-2.2016e-10	-0.658354
160108742	chr5:160108742:C:G	1.19119e-10	-2.2016e-10	-1.10042	9.27975e-06	-2.2016e-10	-0.933546	5.19558e-05	-2.2016e-10	-0.928196
160109651	chr5:160109651:G:A	2.64385e-10	-2.2016e-10	-0.303132	2.22707e-05	-2.2016e-10	-0.0581082	0.000126953	-2.2016e-10	-0.0347714
160110217	chr5:160110217:T:C	1.20544e-10	-2.2016e-10	-1.08853	6.7024e-06	-2.2016e-10	-1.25891	3.76683e-05	-2.2016e-10	-1.24977
160110440	chr5:160110440:C:G	1.93913e-11	-1.47796	-1.43776	1.35166e-06	-1.3468	-1.51325	7.47677e-06	-1.35581	-1.51098
160110463	chr5:160110463:T:C	2.63687e-10	-2.2016e-10	-0.305777	2.22204e-05	-2.2016e-10	-0.0603691	0.000126705	-2.2016e-10	-0.0367247
160110473	chr5:160110473:G:A	9.82011e-11	-2.2016e-10	-1.29352	6.1012e-06	-2.2016e-10	-1.35289	3.42417e-05	-2.2016e-10	-1.34514
160110518	chr5:160110518:C:T	5.52484e-11	-0.686492	-1.18221	1.15081e-06	-1.81871	-1.20221	6.60697e-06	-1.80753	-1.18293
160110702	chr5:160110702:A:G	1.47645e-10	-2.2016e-10	-0.885729	1.18875e-05	-2.2016e-10	-0.685891	6.69742e-05	-2.2016e-10	-0.674282
160110796	chr5:160110796:T:C	9.1045e-11	-0.51315	-0.856034	2.37506e-06	-1.16104	-1.13532	1.40154e-05	-1.14427	-1.09417
160110842	chr5:160110842:G:A	1.73898e-11	-1.52576	-1.49889	1.44866e-06	-1.3924	-1.39834	7.916e-06	-1.39896	-1.41074
160111052	chr5:160111052:G:A	1.81754e-11	-1.48707	-1.4934	1.53834e-06	-1.34698	-1.38369	8.39731e-06	-1.35377	-1.39691
160111267	chr5:160111267:A:T	1.44458e-10	-0.522423	-0.385125	2.16308e-06	-1.84333	-0.546521	1.23912e-05	-1.8293	-0.532302
160111327	chr5:160111327:C:A	5.37341e-11	-1.89649	-4.92792e-10	4.27129e-06	-1.70946	-4.92792e-10	2.39902e-05	-1.70094	-4.92792e-10
160111692	chr5:160111692:A:G	1.56425e-10	-2.2016e-10	-0.827962	1.27e-05	-2.2016e-10	-0.619775	7.15949e-05	-2.2016e-10	-0.607566
160112491	chr5:160112491:A:C	1.4943e-10	-2.2016e-10	-0.87371	1.20512e-05	-2.2016e-10	-0.67222	6.79125e-05	-2.2016e-10	-0.660369
160112760	chr5:160112760:A:T	1.38294e-10	-2.2016e-10	-0.951155	9.73429e-06	-2.2016e-10	-0.885726	5.54628e-05	-2.2016e-10	-0.862877
160112817	chr5:160112817:T:C	1.50314e-10	-2.2016e-10	-0.867813	1.21339e-05	-2.2016e-10	-0.665374	6.83826e-05	-2.2016e-10	-0.653471
160112928	chr5:160112928:A:C	1.51585e-10	-2.2016e-10	-0.85939	1.22506e-05	-2.2016e-10	-0.655806	6.90471e-05	-2.2016e-10	-0.643801
160112937	chr5:160112937:A:G	1.49751e-10	-2.2016e-10	-0.871563	1.20822e-05	-2.2016e-10	-0.669647	6.80846e-05	-2.2016e-10	-0.657838
160113083	chr5:160113083:C:T	1.50697e-10	-2.2016e-10	-0.865266	1.2169e-05	-2.2016e-10	-0.662488	6.85829e-05	-2.2016e-10	-0.650546
160113115	chr5:160113115:G:A	2.82223e-11	-1.43657	-1.10386	1.42819e-06	-1.88658	-0.918395	8.23777e-06	-1.88871	-0.881145
160113682	chr5:160113682:G:A	1.50296e-10	-2.2016e-10	-0.867932	1.21321e-05	-2.2016e-10	-0.665524	6.83711e-05	-2.2016e-10	-0.653639
160113825	chr5:160113825:C:A	1.50296e-10	-2.2016e-10	-0.867932	1.21321e-05	-2.2016e-10	-0.665524	6.83711e-05	-2.2016e-10	-0.653639
160113923	chr5:160113923:T:TC	1.50296e-10	-2.2016e-10	-0.867932	1.21321e-05	-2.2016e-10	-0.665524	6.83711e-05	-2.2016e-10	-0.653639
160113973	chr5:160113973:TTCC:T	1.46199e-10	-2.2016e-10	-0.895571	1.17531e-05	-2.2016e-10	-0.697259	6.62215e-05	-2.2016e-10	-0.685584
160114110	chr5:160114110:T:A	5.54266e-11	-1.86548	-4.92792e-10	4.78233e-06	-1.59645	-4.92792e-10	2.68308e-05	-1.58904	-4.92792e-10
160114593	chr5:160114593:G:A	1.75917e-11	-1.559	-1.45411	1.5015e-06	-1.4244	-1.33051	8.15899e-06	-1.42958	-1.34989
160114820	chr5:160114820:C:A	6.1121e-11	-0.579576	-1.18811	1.17669e-06	-1.7904	-1.20827	6.76709e-06	-1.77744	-1.18908
160115684	chr5:160115684:C:T	1.43733e-10	-2.2016e-10	-0.91258	1.09875e-05	-2.2016e-10	-0.764625	6.14628e-05	-2.2016e-10	-0.760158
160115951	chr5:160115951:G:T	2.69976e-10	-2.2016e-10	-0.282205	2.27925e-05	-2.2016e-10	-0.0349477	0.000130007	-2.2016e-10	-0.0110014
160116161	chr5:160116161:T:C	1.49836e-10	-2.2016e-10	-0.870998	1.20911e-05	-2.2016e-10	-0.668911	6.81454e-05	-2.2016e-10	-0.656946
160116514	chr5:160116514:C:G	9.74719e-11	-2.2016e-10	-1.30097	6.56541e-06	-2.2016e-10	-1.27957	3.58507e-05	-2.2016e-10	-1.29923
160117608	chr5:160117608:T:C	8.41228e-11	-2.2016e-10	-1.44826	5.75083e-06	-2.2016e-10	-1.41204	3.17735e-05	-2.2016e-10	-1.41996
160118518	chr5:160118518:C:T	3.11506e-10	-0.0800832	-0.0590384	4.38731e-06	-1.88885	0.206186	2.74779e-05	-1.88485	0.31964
160119006	chr5:160119006:T:C	3.56267e-11	-1.07265	-1.23479	1.02385e-06	-1.887	-1.25081	5.82736e-06	-1.88279	-1.23324
160121070	chr5:160121070:T:C	7.90158e-11	-2.2016e-10	-1.51089	5.21467e-06	-2.2016e-10	-1.5099	2.90315e-05	-2.2016e-10	-1.51021
160121133	chr5:160121133:G:A	1.50418e-10	-2.2016e-10	-0.867122	1.15556e-05	-2.2016e-10	-0.714208	6.46482e-05	-2.2016e-10	-0.709629
160121380	chr5:160121380:GATA:G	9.46916e-11	-2.2016e-10	-1.32991	6.86782e-06	-2.2016e-10	-1.23453	3.72694e-05	-2.2016e-10	-1.26042
160121453	chr5:160121453:G:A	1.00133e-10	-2.2016e-10	-1.27403	6.75421e-06	-2.2016e-10	-1.25121	3.68365e-05	-2.2016e-10	-1.2721
160121947	chr5:160121947:T:A	1.44536e-10	-2.2016e-10	-0.90701	1.15973e-05	-2.2016e-10	-0.710607	6.53358e-05	-2.2016e-10	-0.699049
160122001	chr5:160122001:G:A	8.08023e-11	-2.2016e-10	-1.48853	5.46485e-06	-2.2016e-10	-1.46304	3.00742e-05	-2.2016e-10	-1.47492
160122068	chr5:160122068:C:T	5.63049e-11	-0.636358	-1.2134	1.135e-06	-1.80444	-1.2303	6.51021e-06	-1.79282	-1.2124
160122095	chr5:160122095:A:G	1.95643e-09	-2.2016e-10	1.69834	4.8771e-05	-2.2016e-10	0.725755	0.000270426	-2.2016e-10	0.721409
160122494	chr5:160122494:T:C	1.6126e-10	-0.797522	-4.92792e-10	4.09549e-06	-1.75149	-4.92792e-10	2.28127e-05	-1.75127	-4.92792e-10
160122605	chr5:160122605:T:C	1.43911e-10	-2.2016e-10	-0.911341	8.51531e-06	-2.2016e-10	-1.01951	4.8607e-05	-2.2016e-10	-0.994821
160122632	chr5:160122632:C:T	1.15112e-10	-2.2016e-10	-1.13464	7.3029e-06	-2.2016e-10	-1.17311	4.13567e-05	-2.2016e-10	-1.15635
160122715	chr5:160122715:A:G	1.14591e-10	-2.2016e-10	-1.13917	7.28734e-06	-2.2016e-10	-1.17524	4.12805e-05	-2.2016e-10	-1.1582
160123061	chr5:160123061:C:T	6.11711e-09	4.22691	-1.38861	1.41718e-05	0.929793	-1.43992	8.10039e-05	0.969086	-1.45318
160123510	chr5:160123510:C:T	5.42016e-11	-1.88783	-4.92792e-10	3.76444e-06	-1.83578	-4.92792e-10	2.09662e-05	-1.83568	-4.92792e-10
160123799	chr5:160123799:T:C	1.42911e-10	-2.2016e-10	-0.918315	1.0929e-05	-2.2016e-10	-0.76996	6.1132e-05	-2.2016e-10	-0.765553
160124376	chr5:160124376:G:A	3.96122e-11	-0.947513	-1.25389	1.83557e-06	-1.13929	-1.41474	9.94808e-06	-1.15092	-1.43029
160124385	chr5:160124385:A:G	6.79675e-11	-0.585038	-1.07647	1.46052e-06	-1.89436	-0.888236	7.82688e-06	-1.89428	-0.926742
160124703	chr5:160124703:C:G	1.44865e-10	-2.2016e-10	-0.904738	1.16282e-05	-2.2016e-10	-0.707949	6.55093e-05	-2.2016e-10	-0.696397
160125370	chr5:160125370:C:T	1.50434e-10	-2.2016e-10	-0.867016	1.15579e-05	-2.2016e-10	-0.714009	6.46618e-05	-2.2016e-10	-0.709418
160125504	chr5:160125504:G:A	1.9043e-09	-2.2016e-10	1.67133	6.00253e-05	-2.2016e-10	0.933386	0.000339296	-2.2016e-10	0.948283
160125782	chr5:160125782:G:T	2.00458e-11	-1.4023	-1.48022	1.6956e-06	-1.25575	-1.3776	9.23299e-06	-1.26149	-1.39432
160125910	chr5:160125910:A:G	1.17263e-10	-2.2016e-10	-1.11612	8.17616e-06	-2.2016e-10	-1.06016	4.64173e-05	-2.2016e-10	-1.04092
160125938	chr5:160125938:T:C	1.52847e-10	-2.2016e-10	-0.8511	1.17682e-05	-2.2016e-10	-0.695978	6.58427e-05	-2.2016e-10	-0.691321
160126140	chr5:160126140:A:T	1.30565e-10	-2.2016e-10	-1.00867	7.9469e-06	-2.2016e-10	-1.0886	4.38722e-05	-2.2016e-10	-1.09731
160126143	chr5:160126143:A:T	9.99153e-11	-2.2016e-10	-1.27622	6.73173e-06	-2.2016e-10	-1.25455	3.67266e-05	-2.2016e-10	-1.27509
160126144	chr5:160126144:A:T	1.11036e-10	-2.2016e-10	-1.17069	6.60458e-06	-2.2016e-10	-1.27362	3.69963e-05	-2.2016e-10	-1.26777
160126151	chr5:160126151:A:T	9.16641e-11	-0.556043	-0.806365	1.73288e-06	-1.77476	-0.836838	9.8099e-06	-1.76001	-0.835185
160126428	chr5:160126428:C:T	4.97032e-11	-0.782121	-1.19235	1.11656e-06	-1.84107	-1.21006	6.39281e-06	-1.83185	-1.19156
160126970	chr5:160126970:A:G	1.1835e-10	-0.272071	-0.83482	2.84604e-06	-0.9941	-1.12135	1.68e-05	-0.977931	-1.07928
160127039	chr5:160127039:C:T	8.81979e-11	-2.2016e-10	-1.40096	5.61352e-06	-2.2016e-10	-1.4362	3.12162e-05	-2.2016e-10	-1.43765
160127183	chr5:160127183:A:AT	1.19071e-11	-1.89688	-1.50652	1.35467e-06	-1.34405	-1.51378	7.68022e-06	-1.3258	-1.51415
160127458	chr5:160127458:GATTAAACCAT:G	1.32441e-10	-2.2016e-10	-0.994401	1.02677e-05	-2.2016e-10	-0.83238	5.79657e-05	-2.2016e-10	-0.818738
160127955	chr5:160127955:C:T	1.3392e-10	-2.2016e-10	-0.983299	9.41096e-06	-2.2016e-10	-0.919505	5.3677e-05	-2.2016e-10	-0.895604
160128347	chr5:160128347:T:G	1.78927e-10	-1.02346	0.329902	5.41975e-06	-1.87492	0.403588	3.06722e-05	-1.86821	0.412978
160128657	chr5:160128657:G:A	1.64762e-10	-0.776038	-4.92792e-10	3.74102e-06	-1.84202	-4.92792e-10	2.10065e-05	-1.83376	-4.92792e-10
160128668	chr5:160128668:C:T	7.95716e-11	-2.2016e-10	-1.50388	5.35164e-06	-2.2016e-10	-1.48398	2.97255e-05	-2.2016e-10	-1.48658
160128758	chr5:160128758:G:A	2.60027e-11	-1.20246	-1.41988	1.81534e-06	-1.05441	-1.5107	1.00258e-05	-1.06649	-1.50694
160129113	chr5:160129113:C:T	7.94039e-09	4.51663	-1.41745	1.68734e-05	1.1262	-1.46184	9.67844e-05	1.16676	-1.47286
160129186	chr5:160129186:A:T	7.96338e-11	-2.2016e-10	-1.5031	5.1931e-06	-2.2016e-10	-1.51405	2.89288e-05	-2.2016e-10	-1.51375
160129335	chr5:160129335:G:A	7.8948e-11	-2.2016e-10	-1.51175	5.33857e-06	-2.2016e-10	-1.48642	2.98318e-05	-2.2016e-10	-1.48302
160129606	chr5:160129606:C:T	7.88761e-11	-2.2016e-10	-1.51266	5.24468e-06	-2.2016e-10	-1.50417	2.91476e-05	-2.2016e-10	-1.50622
160129802	chr5:160129802:A:G	1.57387e-11	-1.61725	-1.50717	8.04382e-07	-1.8848	-1.49427	4.44971e-06	-1.88188	-1.50387
160130313	chr5:160130313:T:C	3.11404e-10	-0.139449	-4.92792e-10	5.50227e-06	-1.45622	-4.92792e-10	3.09889e-05	-1.44496	-4.92792e-10
160130604	chr5:160130604:C:G	5.46569e-11	-0.367126	-1.51234	1.58737e-06	-1.28545	-1.41385	8.55014e-06	-1.29824	-1.4344
160130614	chr5:160130614:G:A	7.88558e-11	-2.2016e-10	-1.51292	5.20036e-06	-2.2016e-10	-1.51265	2.89495e-05	-2.2016e-10	-1.51303
160130619	chr5:160130619:G:T	4.91111e-11	-0.589413	-1.39704	9.4492e-07	-1.89221	-1.32583	5.21806e-06	-1.8876	-1.33887
160130886	chr5:160130886:A:G	7.91132e-11	-2.2016e-10	-1.50966	5.69474e-06	-2.2016e-10	-1.42184	3.11827e-05	-2.2016e-10	-1.43873
160131298	chr5:160131298:C:T	1.3433e-11	-1.83095	-1.45188	1.01299e-06	-1.83671	-1.31177	5.4459e-06	-1.83492	-1.34881
160131388	chr5:160131388:A:G	2.11154e-09	-2.2016e-10	1.77463	5.09359e-05	-2.2016e-10	0.769187	0.000282162	-2.2016e-10	0.763892
160131742	chr5:160131742:AAC:A	7.88117e-11	-2.2016e-10	-1.51348	5.85261e-06	-2.2016e-10	-1.39449	3.19735e-05	-2.2016e-10	-1.41368
160132119	chr5:160132119:G:A	6.18177e-09	4.30994	-1.46112	1.44426e-05	0.997823	-1.48902	8.37844e-05	1.04655	-1.49689
160132167	chr5:160132167:A:C	8.31853e-11	-2.2016e-10	-1.45947	5.66929e-06	-2.2016e-10	-1.42632	3.13358e-05	-2.2016e-10	-1.43383
160132474	chr5:160132474:T:C	6.71715e-11	-1.67329	-4.92792e-10	6.60521e-06	-1.27352	-4.92792e-10	3.6358e-05	-1.28517	-4.92792e-10
160133256	chr5:160133256:C:T	1.36335e-09	-2.2016e-10	1.33716	4.37877e-05	-2.2016e-10	0.617973	0.000248454	-2.2016e-10	0.636669
160133297	chr5:160133297:T:C	5.53449e-11	-1.86695	-4.92792e-10	6.49658e-06	-1.2901	-4.92792e-10	3.53427e-05	-1.3135	-4.92792e-10
160133504	chr5:160133504:T:C	5.55498e-11	-1.86326	-4.92792e-10	6.61135e-06	-1.27259	-4.92792e-10	3.59586e-05	-1.29622	-4.92792e-10
160133562	chr5:160133562:C:T	1.22852e-11	-1.85896	-1.51319	8.71289e-07	-1.80602	-1.49314	4.80401e-06	-1.80438	-1.50476
160134592	chr5:160134592:C:T	1.15686e-10	-2.2016e-10	-1.12966	6.2605e-06	-2.2016e-10	-1.32712	3.42403e-05	-2.2016e-10	-1.34519
160134632	chr5:160134632:G:T	7.95636e-09	4.50255	-1.40136	1.69497e-05	1.11981	-1.45094	9.79459e-05	1.16971	-1.46388
160134657	chr5:160134657:T:G	1.25137e-11	-1.89726	-1.45646	1.21952e-06	-1.54725	-1.41567	6.68693e-06	-1.56201	-1.41643
160135120	chr5:160135120:C:A	1.90127e-11	-1.89696	-1.03847	1.55974e-06	-1.48961	-1.22726	8.58805e-06	-1.50859	-1.21963
160135346	chr5:160135346:C:T	2.61141e-10	0.617169	-0.932649	1.75899e-06	-1.86513	-0.731514	1.06559e-05	-1.85472	-0.657754
160135757	chr5:160135757:T:A	2.0753e-10	-2.2016e-10	-0.545264	1.18137e-05	-2.2016e-10	-0.692118	6.83133e-05	-2.2016e-10	-0.654484
160136527	chr5:160136527:T:G	8.33822e-11	-2.2016e-10	-1.4571	5.31275e-06	-2.2016e-10	-1.49127	2.96768e-05	-2.2016e-10	-1.48822
160136686	chr5:160136686:T:TC	1.29728e-10	-2.2016e-10	-1.0151	9.45888e-06	-2.2016e-10	-0.914427	5.08127e-05	-2.2016e-10	-0.950442
160137064	chr5:160137064:A:G	1.62439e-09	-2.2016e-10	1.51235	4.0881e-05	-2.2016e-10	0.549285	0.000226481	-2.2016e-10	0.544071
160137357	chr5:160137357:G:A	1.05142e-10	-1.22522	-4.92792e-10	4.07505e-06	-1.7565	-4.92792e-10	2.2916e-05	-1.74675	-4.92792e-10
160137741	chr5:160137741:C:T	4.92807e-09	4.06136	-1.4392	1.21789e-05	0.816445	-1.47812	7.11651e-05	0.874108	-1.48769
160138776	chr5:160138776:C:T	1.52489e-10	0.235527	-1.08897	1.43762e-06	-1.36189	-1.43651	7.73893e-06	-1.38867	-1.44366
160138867	chr5:160138867:C:A	6.79211e-11	-1.66219	-4.92792e-10	3.53975e-06	-1.89732	-4.92792e-10	1.97333e-05	-1.89628	-4.92792e-10
160140705	chr5:160140705:G:A	1.77572e-11	-1.83123	-1.17252	1.13107e-06	-1.79693	-1.24128	6.40953e-06	-1.799	-1.22181
160140711	chr5:160140711:G:A	5.49845e-11	-1.87349	-4.92792e-10	7.47753e-06	-1.14948	-4.92792e-10	4.13309e-05	-1.15698	-4.92792e-10
160141393	chr5:160141393:T:C	1.22922e-07	7.34784	-1.50907	1.00655e-06	-1.75503	-1.39982	5.50595e-06	-1.75577	-1.41699
160141902	chr5:160141902:G:T	5.50435e-11	-1.87241	-4.92792e-10	4.91744e-06	-1.56859	-4.92792e-10	2.77829e-05	-1.55417	-4.92792e-10
160142425	chr5:160142425:G:A	1.76394e-11	-1.82234	-1.18807	1.47405e-06	-1.79092	-0.982444	7.9264e-06	-1.78887	-1.01952
160142516	chr5:160142516:C:T	6.20979e-10	-2.2016e-10	0.550758	3.77577e-05	-2.2016e-10	0.46981	0.000223606	-2.2016e-10	0.531297
160142772	chr5:160142772:T:C	6.2259e-11	-1.8147	0.0654607	5.90842e-06	-1.87023	0.485223	3.21635e-05	-1.8604	0.452647
160143135	chr5:160143135:G:A	9.13425e-11	-1.096	-0.26992	2.28919e-06	-1.82607	-0.507116	1.30481e-05	-1.84282	-0.467126
160143566	chr5:160143566:G:A	5.47856e-09	2.72806	-4.92792e-10	1.65801e-05	-0.353178	-4.92792e-10	8.97538e-05	-0.381519	-4.92792e-10
160143860	chr5:160143860:G:T	2.26406e-10	0.303294	-0.761503	2.80686e-06	-1.64446	-0.484859	1.62861e-05	-1.60713	-0.481148
160143957	chr5:160143957:T:G	1.75915e-11	-1.5002	-1.51292	8.33284e-07	-1.86265	-1.48111	4.60848e-06	-1.85759	-1.4931
160143973	chr5:160143973:T:C	6.4183e-10	2.06772	-1.48393	3.51305e-06	-0.765273	-1.13962	1.91255e-05	-0.769845	-1.15772
160143999	chr5:160143999:C:T	1.09245e-10	-2.2016e-10	-1.18695	8.16488e-06	-2.2016e-10	-1.06154	4.39358e-05	-2.2016e-10	-1.09586
160144201	chr5:160144201:A:G	1.11317e-10	-2.2016e-10	-1.16816	6.37949e-06	-2.2016e-10	-1.30829	3.55535e-05	-2.2016e-10	-1.30755
160144268	chr5:160144268:T:C	9.21882e-09	4.70419	-1.45572	1.69969e-05	0.94121	-1.26956	0.000100954	0.997103	-1.26103
160145446	chr5:160145446:AATG:A	2.1754e-11	-1.39363	-1.40711	9.45779e-07	-1.70575	-1.51137	5.23866e-06	-1.71402	-1.5085
160145522	chr5:160145522:GCCTGTAAT:G	2.01826e-10	-2.2016e-10	-0.573133	9.56228e-06	-2.2016e-10	-0.903555	5.32544e-05	-2.2016e-10	-0.90351
160145800	chr5:160145800:CAA:C	3.41066e-11	-1.84001	-0.511036	3.44529e-06	-1.05724	-0.867135	1.87844e-05	-1.07454	-0.871023
160145836	chr5:160145836:C:A	8.90599e-11	-2.2016e-10	-1.39123	6.91477e-06	-2.2016e-10	-1.22772	3.96184e-05	-2.2016e-10	-1.1993
160146969	chr5:160146969:C:T	8.89434e-11	-2.2016e-10	-1.39254	6.30831e-06	-2.2016e-10	-1.31951	3.46039e-05	-2.2016e-10	-1.33462
160147183	chr5:160147183:C:T	1.028e-10	-1.24775	-4.92792e-10	3.60974e-06	-1.87774	-4.92792e-10	2.01e-05	-1.87787	-4.92792e-10
160147222	chr5:160147222:G:C	3.39218e-11	-0.875287	-1.48119	8.24701e-07	-1.8524	-1.50172	4.5902e-06	-1.84758	-1.50708
160147644	chr5:160147644:A:G	1.15962e-10	-2.2016e-10	-1.12727	6.59502e-06	-2.2016e-10	-1.27507	3.67611e-05	-2.2016e-10	-1.27415
160147659	chr5:160147659:A:T	1.15409e-10	-2.2016e-10	-1.13206	6.56681e-06	-2.2016e-10	-1.27935	3.65966e-05	-2.2016e-10	-1.27864
160147958	chr5:160147958:G:GT	1.15687e-10	-2.2016e-10	-1.12965	6.58306e-06	-2.2016e-10	-1.27688	3.66924e-05	-2.2016e-10	-1.27602
160148021	chr5:160148021:G:A	3.69908e-05	12.5307	-0.985085	1.91901e-06	-1.12291	-1.38666	1.10723e-05	-1.0785	-1.39565
160148248	chr5:160148248:C:T	3.73772e-11	-1.88482	-0.374661	2.37373e-06	-1.57347	-0.723442	1.30756e-05	-1.58518	-0.722661
160149266	chr5:160149266:C:T	4.02161e-05	12.5693	-0.940105	1.97871e-06	-1.11558	-1.36336	1.1402e-05	-1.07058	-1.37423
160149647	chr5:160149647:G:A	3.3296e-10	-0.0725178	-4.92792e-10	3.54326e-06	-1.89633	-4.92792e-10	1.97302e-05	-1.89644	-4.92792e-10
160149982	chr5:160149982:A:G	2.68282e-11	-1.11095	-1.48013	8.52523e-07	-1.82133	-1.4996	4.70852e-06	-1.82549	-1.50372
160149992	chr5:160149992:A:C	8.06843e-11	-0.259791	-1.2302	1.2616e-06	-1.62145	-1.30756	6.96579e-06	-1.59924	-1.33834
160150100	chr5:160150100:T:C	5.3735e-11	-1.89647	-4.92792e-10	5.36164e-06	-1.48211	-4.92792e-10	2.95361e-05	-1.49298	-4.92792e-10
160150615	chr5:160150615:C:T	9.12316e-11	-2.2016e-10	-1.36714	5.54188e-06	-2.2016e-10	-1.44905	3.06753e-05	-2.2016e-10	-1.45513
160150806	chr5:160150806:A:C	1.41966e-11	-1.88835	-1.33919	7.90647e-07	-1.88466	-1.51162	4.45684e-06	-1.87806	-1.50609
160151020	chr5:160151020:A:C	2.35331e-11	-1.27422	-1.44791	8.88682e-07	-1.76555	-1.51384	4.91337e-06	-1.77249	-1.51414
160151098	chr5:160151098:T:A	2.88162e-10	-2.2016e-10	-0.217015	2.70183e-05	-2.2016e-10	0.135133	0.000170182	-2.2016e-10	0.258279
160151123	chr5:160151123:GAACA:G	1.0795e-10	-0.051702	-1.14717	1.05016e-06	-1.84252	-1.26992	5.86731e-06	-1.864	-1.24519
160151153	chr5:160151153:T:C	3.44799e-11	-1.89485	-0.445318	2.58952e-06	-1.36659	-0.843321	1.41423e-05	-1.38404	-0.845378
160151192	chr5:160151192:G:A	1.06265e-10	-2.2016e-10	-1.2146	6.45204e-06	-2.2016e-10	-1.29698	3.63147e-05	-2.2016e-10	-1.28637
160151331	chr5:160151331:ACTC:A	4.87348e-09	2.86035	-0.249321	5.51984e-06	-1.52488	0.0718445	3.48367e-05	-1.50712	0.179204
160151529	chr5:160151529:G:A	9.18224e-11	-2.2016e-10	-1.36068	5.56565e-06	-2.2016e-10	-1.44477	3.08006e-05	-2.2016e-10	-1.45105
160151544	chr5:160151544:C:T	2.14549e-11	-1.87283	-0.94176	1.39867e-06	-1.62802	-1.19783	7.66927e-06	-1.63885	-1.20252
160151621	chr5:160151621:A:G	2.96532e-10	-0.188384	-4.92792e-10	3.55968e-06	-1.89171	-4.92792e-10	1.97876e-05	-1.89353	-4.92792e-10
160152450	chr5:160152450:G:T	8.92409e-11	-2.2016e-10	-1.3892	6.94939e-06	-2.2016e-10	-1.22273	3.98414e-05	-2.2016e-10	-1.19368
160152622	chr5:160152622:A:T	9.36388e-11	-2.2016e-10	-1.34109	5.64037e-06	-2.2016e-10	-1.43143	3.11997e-05	-2.2016e-10	-1.43818
160152779	chr5:160152779:C:T	2.05473e-10	-0.0369281	-0.518298	2.19004e-06	-1.8315	-0.545964	1.23746e-05	-1.85375	-0.509194
160152833	chr5:160152833:T:G	3.46698e-11	-1.8941	-0.440566	2.6267e-06	-1.35623	-0.83942	1.43424e-05	-1.37386	-0.841507
160152933	chr5:160152933:C:T	1.19801e-10	-2.2016e-10	-1.09471	6.76878e-06	-2.2016e-10	-1.24906	3.77418e-05	-2.2016e-10	-1.24782
160152940	chr5:160152940:G:A	8.90335e-11	-2.2016e-10	-1.39153	6.92478e-06	-2.2016e-10	-1.22627	3.96935e-05	-2.2016e-10	-1.1974
160153254	chr5:160153254:T:G	1.82895e-08	3.93355	-4.92792e-10	8.36632e-06	-1.03717	-4.92792e-10	4.39247e-05	-1.09611	-4.92792e-10
160153255	chr5:160153255:T:G	7.61237e-09	4.44161	-1.38461	1.96834e-05	1.13939	-1.32099	0.000124923	1.2423	-1.2932
160153301	chr5:160153301:T:C	7.38552e-11	-1.57843	-4.92792e-10	3.54714e-06	-1.89524	-4.92792e-10	1.98112e-05	-1.89234	-4.92792e-10
160153422	chr5:160153422:C:T	1.01864e-10	-2.2016e-10	-1.2569	5.73312e-06	-2.2016e-10	-1.41512	3.15276e-05	-2.2016e-10	-1.42772
160153776	chr5:160153776:A:G	2.48255e-11	-1.16236	-1.5063	9.17926e-07	-1.78391	-1.4631	5.05128e-06	-1.78763	-1.47131
160153792	chr5:160153792:GTATT:G	1.21792e-10	-2.2016e-10	-1.07823	6.85512e-06	-2.2016e-10	-1.23638	3.8222e-05	-2.2016e-10	-1.23518
160153972	chr5:160153972:G:A	1.01068e-10	-2.2016e-10	-1.26475	7.13845e-06	-2.2016e-10	-1.19589	3.91396e-05	-2.2016e-10	-1.21145
160154033	chr5:160154033:T:C	3.329e-11	-1.8953	-0.479982	2.50837e-06	-1.3696	-0.872152	1.36979e-05	-1.38733	-0.874018
160154247	chr5:160154247:G:A	3.18865e-11	-0.977614	-1.44074	8.38077e-07	-1.82427	-1.51375	4.65047e-06	-1.82748	-1.51414
160154908	chr5:160154908:G:A	6.52309e-11	-1.7026	-4.92792e-10	5.06079e-06	-1.53986	-4.92792e-10	2.74682e-05	-1.56556	-4.92792e-10
160155063	chr5:160155063:G:A	2.62386e-11	-1.17796	-1.43534	8.7911e-07	-1.7768	-1.51342	4.87257e-06	-1.78088	-1.51408
160155323	chr5:160155323:A:G	1.46609e-11	-1.87472	-1.32063	8.11489e-07	-1.86071	-1.50955	4.60319e-06	-1.84923	-1.50261
160155905	chr5:160155905:G:A	1.55312e-11	-1.86775	-1.26993	8.27014e-07	-1.85212	-1.49919	4.71681e-06	-1.83951	-1.48795
160156022	chr5:160156022:C:G	0.00151191	16.3818	-1.1257	1.73727e-06	-1.15152	-1.45755	9.59711e-06	-1.15171	-1.46542
160156045	chr5:160156045:A:G	2.94886e-09	2.10864	-4.92792e-10	1.62224e-05	-0.374985	-4.92792e-10	8.76436e-05	-0.405311	-4.92792e-10
160156192	chr5:160156192:G:A	1.14075e-10	-2.2016e-10	-1.14368	6.50971e-06	-2.2016e-10	-1.28809	3.62917e-05	-2.2016e-10	-1.287
160156458	chr5:160156458:C:T	3.42579e-10	-0.0440374	-4.92792e-10	3.59852e-06	-1.88086	-4.92792e-10	1.99751e-05	-1.8841	-4.92792e-10
160156489	chr5:160156489:G:A	1.22441e-11	-1.8796	-1.49589	7.97485e-07	-1.89732	-1.49035	4.39792e-06	-1.89631	-1.50115
160156553	chr5:160156553:A:T	2.81661e-11	-1.89525	-0.647169	2.11695e-06	-1.40195	-1.00946	1.15362e-05	-1.42031	-1.01279
160156900	chr5:160156900:C:T	5.9359e-11	-1.79693	-4.92792e-10	7.19845e-06	-1.18751	-4.92792e-10	4.26118e-05	-1.12646	-4.92792e-10
160157631	chr5:160157631:G:A	1.01477e-10	-0.0885587	-1.17215	9.60852e-07	-1.78369	-1.41763	5.2307e-06	-1.8121	-1.41194
160157696	chr5:160157696:C:T	2.90121e-11	-1.88197	-0.630854	2.4908e-06	-1.25049	-0.99829	1.3556e-05	-1.2697	-1.00206
160157787	chr5:160157787:C:T	8.84164e-10	-2.2016e-10	0.904104	3.60218e-05	-2.2016e-10	0.422744	0.0002301	-2.2016e-10	0.559925
160158282	chr5:160158282:A:G	2.90599e-11	-1.87689	-0.634286	2.56249e-06	-1.21959	-1.00081	1.39399e-05	-1.23925	-1.00458
160158832	chr5:160158832:A:G	7.95934e-11	-2.2016e-10	-1.50361	5.41968e-06	-2.2016e-10	-1.47134	3.01836e-05	-2.2016e-10	-1.47129
160159184	chr5:160159184:C:G	7.94557e-11	-2.2016e-10	-1.50534	5.21146e-06	-2.2016e-10	-1.51052	2.89746e-05	-2.2016e-10	-1.51217
160159381	chr5:160159381:T:C	5.37824e-11	-1.89559	-4.92792e-10	5.28883e-06	-1.49578	-4.92792e-10	2.91366e-05	-1.50659	-4.92792e-10
160159478	chr5:160159478:C:G	2.88239e-11	-1.87747	-0.641861	2.53403e-06	-1.22281	-1.00876	1.37911e-05	-1.24245	-1.01212
160159496	chr5:160159496:A:G	0.00167573	16.4907	-1.13171	1.76388e-06	-1.14304	-1.45082	9.76859e-06	-1.14071	-1.45871
160159766	chr5:160159766:G:A	3.06277e-11	-1.87937	-0.579268	2.62934e-06	-1.23373	-0.960916	1.43067e-05	-1.25321	-0.964652
160159876	chr5:160159876:T:C	7.89029e-11	-2.2016e-10	-1.51232	5.26752e-06	-2.2016e-10	-1.49982	2.92764e-05	-2.2016e-10	-1.50181
160160093	chr5:160160093:G:A	3.27612e-11	-1.88882	-0.50247	2.58875e-06	-1.29868	-0.911524	1.41025e-05	-1.31686	-0.91538
160160225	chr5:160160225:A:G	0.00170835	16.5241	-1.14584	1.77952e-06	-1.14054	-1.44449	9.84298e-06	-1.139	-1.45283
160160230	chr5:160160230:G:A	2.54867e-11	-1.21652	-1.42586	8.86236e-07	-1.76835	-1.5138	4.91311e-06	-1.77417	-1.51252
160160489	chr5:160160489:C:G	7.9933e-11	-2.2016e-10	-1.49935	5.19889e-06	-2.2016e-10	-1.51293	2.89267e-05	-2.2016e-10	-1.51382
160161572	chr5:160161572:G:A	8.35021e-11	-2.2016e-10	-1.45567	5.26097e-06	-2.2016e-10	-1.50107	2.92866e-05	-2.2016e-10	-1.50146
160161695	chr5:160161695:A:G	7.96842e-11	-2.2016e-10	-1.50247	5.76662e-06	-2.2016e-10	-1.40929	3.26323e-05	-2.2016e-10	-1.39329
160161759	chr5:160161759:A:T	8.80017e-11	-2.2016e-10	-1.40318	5.47129e-06	-2.2016e-10	-1.46187	3.04673e-05	-2.2016e-10	-1.46193
160161883	chr5:160161883:T:G	8.07085e-11	-2.2016e-10	-1.48969	5.84451e-06	-2.2016e-10	-1.39588	3.20649e-05	-2.2016e-10	-1.41083
160161978	chr5:160161978:T:C	5.41061e-11	-1.88959	-4.92792e-10	4.9903e-06	-1.55389	-4.92792e-10	2.75244e-05	-1.56352	-4.92792e-10
160162185	chr5:160162185:T:A	1.26201e-11	-1.83111	-1.51414	9.21162e-07	-1.88658	-1.35692	5.07356e-06	-1.87856	-1.37599
160162242	chr5:160162242:C:T	8.2699e-11	-2.2016e-10	-1.46533	5.23816e-06	-2.2016e-10	-1.50541	2.91616e-05	-2.2016e-10	-1.50574
160162513	chr5:160162513:C:T	5.40203e-11	-1.89118	-4.92792e-10	5.05636e-06	-1.54073	-4.92792e-10	2.78875e-05	-1.55041	-4.92792e-10
160162639	chr5:160162639:G:C	0.000436396	14.8816	-0.868097	1.35691e-06	-1.34664	-1.50953	7.55701e-06	-1.34498	-1.51113
160163100	chr5:160163100:G:A	8.10621e-11	-2.2016e-10	-1.48532	5.89992e-06	-2.2016e-10	-1.38644	3.235e-05	-2.2016e-10	-1.40197
160163180	chr5:160163180:A:T	5.40925e-11	-1.88984	-4.92792e-10	4.99883e-06	-1.55218	-4.92792e-10	2.75707e-05	-1.56184	-4.92792e-10
160163280	chr5:160163280:CA:C	7.90884e-10	-2.2016e-10	0.792613	3.28586e-05	-2.2016e-10	0.330834	0.000209194	-2.2016e-10	0.464675
160163996	chr5:160163996:C:T	2.95565e-07	8.21894	-1.50283	1.14556e-06	-1.65354	-1.37194	6.19233e-06	-1.66112	-1.39416
160164370	chr5:160164370:C:T	9.05336e-09	4.74445	-1.51409	1.98808e-05	1.33932	-1.51095	0.000123126	1.44041	-1.50579
160164471	chr5:160164471:T:A	0.00221642	16.7285	-1.08985	1.75599e-06	-1.13499	-1.46336	9.72253e-06	-1.13364	-1.4705
160164589	chr5:160164589:A:G	8.88151e-11	-2.2016e-10	-1.39398	5.5058e-06	-2.2016e-10	-1.45558	3.06567e-05	-2.2016e-10	-1.45574
160164769	chr5:160164769:A:AC	1.26608e-11	-1.8286	-1.51342	9.24864e-07	-1.88402	-1.35547	5.09611e-06	-1.87558	-1.37453
160164823	chr5:160164823:G:A	8.7952e-11	-2.2016e-10	-1.40375	5.46919e-06	-2.2016e-10	-1.46225	3.04558e-05	-2.2016e-10	-1.46231
160165213	chr5:160165213:C:T	5.68405e-11	-1.84029	-4.92792e-10	3.54297e-06	-1.89641	-4.92792e-10	1.97564e-05	-1.89511	-4.92792e-10
160165327	chr5:160165327:A:G	1.41898e-10	-2.2016e-10	-0.925431	7.69324e-06	-2.2016e-10	-1.12104	4.28918e-05	-2.2016e-10	-1.11991
160165373	chr5:160165373:G:A	7.8836e-11	-2.2016e-10	-1.51317	5.23302e-06	-2.2016e-10	-1.50639	2.91647e-05	-2.2016e-10	-1.50563
160165737	chr5:160165737:G:A	0.00668784	17.4291	-0.686088	2.18048e-06	-0.921952	-1.45988	1.22329e-05	-0.915986	-1.45848
160165850	chr5:160165850:C:T	0.00213735	16.6677	-1.06539	1.71623e-06	-1.15279	-1.46845	9.51536e-06	-1.15078	-1.4749
160165923	chr5:160165923:A:C	8.37258e-11	-2.2016e-10	-1.45299	5.2991e-06	-2.2016e-10	-1.49384	2.95138e-05	-2.2016e-10	-1.49373
160166040	chr5:160166040:A:C	9.77599e-11	-2.2016e-10	-1.29802	7.95861e-06	-2.2016e-10	-1.08713	4.593e-05	-2.2016e-10	-1.05147
160166536	chr5:160166536:A:T	8.02171e-11	-2.2016e-10	-1.4958	5.19378e-06	-2.2016e-10	-1.51392	2.89228e-05	-2.2016e-10	-1.51396
160166882	chr5:160166882:G:A	5.44849e-11	-1.88261	-4.92792e-10	3.84331e-06	-1.81505	-4.92792e-10	2.13889e-05	-1.81572	-4.92792e-10
160167171	chr5:160167171:G:A	0.00296622	17.0836	-1.15355	1.91915e-06	-1.0728	-1.4367	1.06246e-05	-1.06956	-1.44586
160167936	chr5:160167936:G:A	1.0212e-10	-2.2016e-10	-1.25439	8.46112e-06	-2.2016e-10	-1.0259	4.8996e-05	-2.2016e-10	-0.98685
160167977	chr5:160167977:G:T	1.11017e-10	-2.2016e-10	-1.17086	6.21788e-06	-2.2016e-10	-1.33395	3.46003e-05	-2.2016e-10	-1.33473
160168157	chr5:160168157:G:T	1.20165e-11	-1.89692	-1.49733	8.39547e-07	-1.8824	-1.45387	4.62828e-06	-1.88781	-1.45859
160168279	chr5:160168279:A:G	0.00564128	17.6445	-1.07168	2.02916e-06	-0.987418	-1.46634	1.12323e-05	-0.986138	-1.47365
160168292	chr5:160168292:T:C	0.00583401	17.685	-1.07854	2.05203e-06	-0.978461	-1.46409	1.13577e-05	-0.977151	-1.47155
160168466	chr5:160168466:T:C	1.13011e-10	-2.2016e-10	-1.15305	9.6839e-06	-2.2016e-10	-0.890916	5.63746e-05	-2.2016e-10	-0.84657
160168605	chr5:160168605:G:C	0.0793894	19.4158	-0.198676	8.68462e-07	-1.79795	-1.50446	4.9601e-06	-1.77746	-1.4997
160168840	chr5:160168840:G:A	0.000560392	15.7639	-1.50027	2.33623e-06	-1.29167	-1.02118	1.27559e-05	-1.29452	-1.03807
160168842	chr5:160168842:G:C	2.23029e-11	-1.30836	-1.46746	9.42079e-07	-1.7117	-1.50934	5.19247e-06	-1.7194	-1.51198
160168887	chr5:160168887:G:C	0.0964126	19.6338	-0.222398	8.78162e-07	-1.78391	-1.5074	5.01733e-06	-1.76212	-1.50357
160168903	chr5:160168903:G:A	1.55963e-11	-1.87678	-1.25672	1.13894e-06	-1.60315	-1.42813	6.26462e-06	-1.61339	-1.43028
160169112	chr5:160169112:C:T	1.34087e-09	2.77921	-1.45868	1.23907e-06	-1.55078	-1.39624	7.0051e-06	-1.52167	-1.41028
160169223	chr5:160169223:A:G	1.36938e-09	2.80139	-1.45982	1.24977e-06	-1.54404	-1.39438	7.06543e-06	-1.51485	-1.40853
160169381	chr5:160169381:C:T	5.51776e-11	-0.695949	-1.17403	1.23154e-06	-1.70231	-1.2508	6.80957e-06	-1.68056	-1.2797
160169409	chr5:160169409:G:A	1.28021e-09	2.73391	-1.45967	1.22651e-06	-1.5626	-1.3946	6.93064e-06	-1.5339	-1.40874
160169502	chr5:160169502:C:T	1.31955e-09	2.76419	-1.45968	1.23685e-06	-1.55429	-1.39452	6.99087e-06	-1.5253	-1.40869
160170281	chr5:160170281:A:T	5.62531e-09	3.46985	-0.71536	1.04152e-06	-1.838	-1.2827	5.75925e-06	-1.84122	-1.28656
160170347	chr5:160170347:T:C	1.03457e-10	-2.2016e-10	-1.24138	6.37984e-06	-2.2016e-10	-1.30824	3.55129e-05	-2.2016e-10	-1.30869
160170397	chr5:160170397:T:C	0.0486516	18.6033	0.124111	8.31528e-07	-1.87874	-1.46713	4.70318e-06	-1.87261	-1.45774
160170469	chr5:160170469:CA:C	1.53505e-09	2.85827	-1.40249	9.94713e-07	-1.71661	-1.45008	5.55021e-06	-1.7038	-1.46095
160170842	chr5:160170842:TA:T	7.17812e-11	-0.187142	-1.41977	1.04419e-06	-1.6549	-1.46324	5.75366e-06	-1.65267	-1.47608
160170992	chr5:160170992:G:A	1.69346e-09	2.76511	-1.21112	9.28824e-07	-1.72446	-1.51075	5.13457e-06	-1.73001	-1.51259
160171027	chr5:160171027:TA:T	5.32791e-09	3.41919	-0.719014	1.04533e-06	-1.83253	-1.28452	5.78001e-06	-1.83598	-1.2882
160171257	chr5:160171257:T:C	0.0418205	18.5815	-0.00536737	8.14557e-07	-1.87964	-1.48685	4.59747e-06	-1.87352	-1.47957
160171418	chr5:160171418:C:G	7.25846e-09	3.96738	-0.957992	1.30507e-06	-1.43882	-1.4563	7.56695e-06	-1.41848	-1.43632
160171436	chr5:160171436:T:A	3.98058e-09	3.36847	-0.959822	9.34416e-07	-1.82687	-1.40234	5.16905e-06	-1.83058	-1.40532
160171443	chr5:160171443:A:C	0.00151923	16.1665	-0.905565	1.30872e-06	-1.3931	-1.49923	7.16268e-06	-1.40658	-1.50312
160171585	chr5:160171585:A:G	1.82819e-10	-0.0248399	-0.647204	2.3871e-06	-1.85989	-0.431405	1.45971e-05	-1.85086	-0.346905
160171666	chr5:160171666:C:T	5.38138e-10	-2.2016e-10	0.407576	2.33676e-05	-2.2016e-10	-0.0100281	0.000146916	-2.2016e-10	0.111269
160171798	chr5:160171798:TA:T	5.60919e-11	-1.85355	-4.92792e-10	9.49986e-06	-0.910104	-4.92792e-10	5.00795e-05	-0.964977	-4.92792e-10
160172056	chr5:160172056:C:G	3.98164e-09	3.34231	-0.933397	9.48832e-07	-1.82358	-1.39032	5.24729e-06	-1.82736	-1.39352
160172799	chr5:160172799:T:C	0.0379136	18.6074	-0.129386	8.03392e-07	-1.87897	-1.50132	4.52591e-06	-1.87273	-1.49604
160173101	chr5:160173101:C:A	2.16138e-08	5.2559	-1.15535	1.81915e-05	0.730159	-0.990585	0.000112128	0.78537	-0.944319
160173207	chr5:160173207:T:C	0.0636766	18.9578	0.0387178	8.2965e-07	-1.86734	-1.48079	4.69637e-06	-1.85921	-1.4726
160173228	chr5:160173228:T:C	0.0456243	18.6591	0.00407637	8.17153e-07	-1.87762	-1.48569	4.61618e-06	-1.87101	-1.47801
160173238	chr5:160173238:T:C	6.88795e-09	3.78728	-0.830286	9.58228e-07	-1.86668	-1.33737	5.29576e-06	-1.86972	-1.34196
160173275	chr5:160173275:G:A	2.34868e-11	-1.25544	-1.46866	9.2147e-07	-1.73462	-1.50855	5.07737e-06	-1.74236	-1.51144
160173357	chr5:160173357:A:G	9.70982e-11	-2.2016e-10	-1.30482	7.90971e-06	-2.2016e-10	-1.09329	4.56777e-05	-2.2016e-10	-1.05698
160173536	chr5:160173536:C:T	1.1321e-09	2.54097	-1.38968	9.32377e-07	-1.77656	-1.45484	5.18916e-06	-1.76585	-1.46616
160173688	chr5:160173688:C:T	4.27207e-09	3.68266	-1.20334	7.96385e-07	-1.89731	-1.49174	4.42391e-06	-1.89726	-1.49431
160173749	chr5:160173749:T:C	7.07815e-09	4.00429	-1.02006	8.67677e-07	-1.87348	-1.42983	4.80917e-06	-1.8752	-1.43286
160173849	chr5:160173849:C:T	1.10567e-10	-2.2016e-10	-1.17492	6.30476e-06	-2.2016e-10	-1.32008	3.47809e-05	-2.2016e-10	-1.32952
160173893	chr5:160173893:T:C	0.0986005	19.4426	-0.00877445	8.41231e-07	-1.84687	-1.4874	4.77065e-06	-1.83581	-1.4803
160174085	chr5:160174085:T:C	0.124338	19.4531	0.212652	8.7435e-07	-1.84431	-1.45135	4.96863e-06	-1.83535	-1.4401
160174316	chr5:160174316:C:T	0.0421031	18.6107	-0.0278865	8.12511e-07	-1.87907	-1.48994	4.58613e-06	-1.87272	-1.48283
160174415	chr5:160174415:CTCACAAGATACT:C	3.45923e-09	3.361	-1.09274	8.86543e-07	-1.82777	-1.45404	4.89793e-06	-1.83152	-1.45825
160174446	chr5:160174446:C:G	1.36457e-09	2.71437	-1.37632	9.52181e-07	-1.74692	-1.46346	5.31019e-06	-1.73518	-1.47378
160174666	chr5:160174666:C:G	8.99165e-11	-2.2016e-10	-1.38166	5.63872e-06	-2.2016e-10	-1.43172	3.13837e-05	-2.2016e-10	-1.4323
160174681	chr5:160174681:G:A	1.02176e-10	-0.657539	-0.596301	2.0892e-06	-1.1845	-1.24009	1.08289e-05	-1.26618	-1.23019
160174856	chr5:160174856:A:T	1.10841e-09	2.51441	-1.38426	9.21746e-07	-1.78473	-1.45814	5.12672e-06	-1.77495	-1.46917
160174860	chr5:160174860:C:T	1.11342e-10	-2.2016e-10	-1.16793	6.7146e-06	-2.2016e-10	-1.2571	3.782e-05	-2.2016e-10	-1.24575
160174966	chr5:160174966:C:T	6.89832e-11	-0.139734	-1.50694	1.01166e-06	-1.63568	-1.51411	5.65336e-06	-1.63287	-1.51347
160175360	chr5:160175360:G:A	1.64029e-08	4.79531	-0.970639	8.83609e-07	-1.88346	-1.40167	4.91561e-06	-1.87987	-1.4063
160175498	chr5:160175498:C:A	1.92458e-10	0.756054	-1.37672	8.01979e-07	-1.89575	-1.48631	4.43513e-06	-1.89537	-1.49366
160175720	chr5:160175720:T:C	1.70822e-08	4.83864	-0.973388	8.84766e-07	-1.88128	-1.40253	4.92337e-06	-1.87729	-1.4073
160175816	chr5:160175816:G:A	9.28556e-09	4.7628	-1.50712	8.54012e-06	0.407674	-1.42428	4.98782e-05	0.450378	-1.41938
160175899	chr5:160175899:G:A	2.26474e-10	-2.2016e-10	-0.45791	1.28936e-05	-2.2016e-10	-0.60465	7.08356e-05	-2.2016e-10	-0.618227
160176351	chr5:160176351:C:T	9.08067e-09	3.73596	-0.502592	6.71404e-06	-0.210504	-1.04668	3.96285e-05	-0.17728	-1.02176
160176872	chr5:160176872:G:A	1.54666e-09	-2.2016e-10	1.46332	6.21996e-05	-2.2016e-10	0.968968	0.000409301	-2.2016e-10	1.13586
160177301	chr5:160177301:G:A	2.36528e-11	-1.24494	-1.47212	1.18164e-06	-1.74589	-1.24859	6.33285e-06	-1.75113	-1.28171
160177485	chr5:160177485:A:G	0.0224886	18.2718	-0.31604	7.88049e-07	-1.88666	-1.51292	4.41667e-06	-1.88195	-1.51126
160177603	chr5:160177603:C:T	5.0613e-11	-1.25222	-0.704108	2.76253e-05	1.05937	-0.902016	0.000152741	1.06693	-0.916772
160177892	chr5:160177892:A:G	5.16922e-09	2.66994	-4.92792e-10	6.44289e-06	-1.2984	-4.92792e-10	3.44054e-05	-1.34038	-4.92792e-10
160177999	chr5:160177999:A:G	0.0176621	18.3394	-0.625262	7.97838e-07	-1.8849	-1.50233	4.45007e-06	-1.87971	-1.50596
160178195	chr5:160178195:G:A	9.0012e-11	-2.2016e-10	-1.3806	5.48805e-06	-2.2016e-10	-1.45881	3.04035e-05	-2.2016e-10	-1.46403
160178601	chr5:160178601:G:C	1.66304e-08	4.9467	-1.10825	8.40663e-07	-1.87783	-1.45712	4.6931e-06	-1.87253	-1.45997
160178738	chr5:160178738:A:G	0.0243663	18.4533	-0.417421	7.90789e-07	-1.8821	-1.514	4.4281e-06	-1.87651	-1.51411
160178965	chr5:160178965:G:A	5.40141e-11	-1.89129	-4.92792e-10	5.07103e-06	-1.53784	-4.92792e-10	2.79416e-05	-1.54847	-4.92792e-10
160179192	chr5:160179192:A:G	0.000899169	15.9137	-1.17725	1.36301e-06	-1.4388	-1.41289	7.42361e-06	-1.45186	-1.42206
160179627	chr5:160179627:G:A	9.69558e-09	4.80715	-1.50827	1.01824e-05	0.60588	-1.4466	5.96972e-05	0.645215	-1.43452
160179730	chr5:160179730:G:A	8.57984e-11	-0.14435	-1.28419	1.24499e-06	-1.58857	-1.35369	6.89558e-06	-1.56745	-1.38026
160179732	chr5:160179732:A:G	0.04556	18.8805	-0.218751	8.09761e-07	-1.86747	-1.50493	4.55969e-06	-1.85997	-1.50136
160180054	chr5:160180054:G:A	1.58472e-09	2.7409	-1.25327	1.4808e-06	-1.73683	-1.03196	7.982e-06	-1.72855	-1.07285
160180250	chr5:160180250:A:G	2.82583e-10	-2.2016e-10	-0.236567	5.227e-06	-2.2016e-10	-1.50754	2.91857e-05	-2.2016e-10	-1.50491
160180364	chr5:160180364:A:T	0.0511739	19.2131	-0.435142	8.13592e-07	-1.85395	-1.51373	4.5717e-06	-1.84456	-1.51414
160180393	chr5:160180393:C:A	1.15191e-08	3.86594	-0.39472	8.26954e-06	-0.116408	-0.932394	4.82372e-05	-0.0850365	-0.917421
160180415	chr5:160180415:A:G	9.28005e-11	-2.2016e-10	-1.35009	5.60068e-06	-2.2016e-10	-1.43849	3.10008e-05	-2.2016e-10	-1.44458
160180458	chr5:160180458:A:T	5.92379e-11	-1.79898	-4.92792e-10	3.54672e-06	-1.89536	-4.92792e-10	1.97263e-05	-1.89664	-4.92792e-10
160180657	chr5:160180657:C:T	4.69685e-10	-2.2016e-10	0.271524	2.06823e-05	-2.2016e-10	-0.132101	0.000129215	-2.2016e-10	-0.0171104
160180909	chr5:160180909:GAAAT:G	4.92393e-09	3.69122	-1.0699	8.38619e-07	-1.89727	-1.44011	4.65543e-06	-1.89719	-1.44336
160181319	chr5:160181319:G:A	8.94868e-11	-2.2016e-10	-1.38645	5.32458e-06	-2.2016e-10	-1.48905	2.96159e-05	-2.2016e-10	-1.49028
160181643	chr5:160181643:G:A	1.36222e-09	-2.2016e-10	1.33633	0.000116453	-2.2016e-10	1.59611	0.000669952	-2.2016e-10	1.62862
160181973	chr5:160181973:C:T	0.00695069	17.6133	-0.831778	8.21518e-07	-1.88771	-1.47027	4.56157e-06	-1.88265	-1.47827
160182107	chr5:160182107:T:A	0.0127271	18.0285	-0.642038	8.04549e-07	-1.87668	-1.50217	4.49404e-06	-1.86957	-1.50626
160182160	chr5:160182160:A:G	2.00376e-10	-2.2016e-10	-0.580341	1.06287e-05	-2.2016e-10	-0.79782	5.93774e-05	-2.2016e-10	-0.794676
160182206	chr5:160182206:G:A	3.81406e-09	3.54753	-1.18162	8.07424e-07	-1.8959	-1.47939	4.48284e-06	-1.89698	-1.48135
160182384	chr5:160182384:G:A	4.1019e-08	5.65895	-0.917702	3.11976e-05	0.986246	-0.707284	0.000195733	1.04642	-0.648254
160182493	chr5:160182493:C:T	4.17355e-09	3.63194	-1.17596	8.08035e-07	-1.89694	-1.4776	4.48877e-06	-1.89733	-1.47969
160182514	chr5:160182514:C:T	6.91702e-11	-1.64397	-4.92792e-10	3.69402e-06	-1.85466	-4.92792e-10	2.06112e-05	-1.85275	-4.92792e-10
160182759	chr5:160182759:G:A	9.09098e-11	-2.2016e-10	-1.37067	5.51747e-06	-2.2016e-10	-1.45346	3.05481e-05	-2.2016e-10	-1.45929
160182818	chr5:160182818:A:G	0.0101226	17.8581	-0.700567	8.06816e-07	-1.88165	-1.49439	4.49747e-06	-1.87535	-1.49972
160182850	chr5:160182850:A:G	0.0125198	18.0638	-0.693755	8.11179e-07	-1.87538	-1.49527	4.52687e-06	-1.86801	-1.50055
160183013	chr5:160183013:A:G	0.0128764	18.0477	-0.64955	8.05875e-07	-1.87591	-1.5013	4.50146e-06	-1.86862	-1.50557
160183281	chr5:160183281:C:T	1.25907e-10	-2.2016e-10	-1.045	6.61059e-06	-2.2016e-10	-1.27271	3.6069e-05	-2.2016e-10	-1.29316
160183941	chr5:160183941:T:A	1.1029e-10	-2.2016e-10	-1.17743	6.36336e-06	-2.2016e-10	-1.31082	3.48619e-05	-2.2016e-10	-1.3272
160184106	chr5:160184106:G:A	9.21432e-11	-2.2016e-10	-1.35719	6.43471e-06	-2.2016e-10	-1.29967	3.53533e-05	-2.2016e-10	-1.3132
160184165	chr5:160184165:C:T	9.44189e-11	-2.2016e-10	-1.3328	5.86505e-06	-2.2016e-10	-1.39237	3.26455e-05	-2.2016e-10	-1.39288
160184265	chr5:160184265:T:C	4.94628e-10	-2.2016e-10	0.323266	2.16875e-05	-2.2016e-10	-0.0846428	0.000135784	-2.2016e-10	0.0324779
160184341	chr5:160184341:T:C	0.00717671	17.6484	-0.834813	8.2339e-07	-1.88608	-1.46963	4.57108e-06	-1.88106	-1.47778
160184660	chr5:160184660:A:C	9.29887e-11	-2.2016e-10	-1.34806	5.60906e-06	-2.2016e-10	-1.437	3.10439e-05	-2.2016e-10	-1.44319
160185178	chr5:160185178:C:T	9.90603e-11	-2.2016e-10	-1.28481	5.61707e-06	-2.2016e-10	-1.43557	3.12387e-05	-2.2016e-10	-1.43693
160185276	chr5:160185276:G:A	0.0114859	17.9873	-0.703438	8.11018e-07	-1.877	-1.49384	4.5219e-06	-1.87031	-1.49935
160185356	chr5:160185356:C:T	0.00571055	17.4629	-0.877861	8.29775e-07	-1.89015	-1.45783	4.59795e-06	-1.88593	-1.46704
160185431	chr5:160185431:G:A	1.94508e-08	5.49667	-1.50157	1.26723e-05	0.890283	-1.51224	7.4728e-05	0.949279	-1.51401
160186027	chr5:160186027:G:A	7.92094e-11	-0.154812	-1.35363	2.12767e-05	1.01612	-1.11989	0.000132296	1.10813	-1.10168
160186210	chr5:160186210:C:T	0.00808244	17.7924	-0.860017	8.31899e-07	-1.88245	-1.46298	4.61994e-06	-1.87646	-1.47175
160186262	chr5:160186262:G:T	0.00783345	17.7665	-0.865376	8.3263e-07	-1.88312	-1.46143	4.62243e-06	-1.87737	-1.4703
160186358	chr5:160186358:C:T	2.13646e-08	5.47416	-1.38521	1.33405e-05	0.87651	-1.44709	7.76045e-05	0.936408	-1.46337
160186363	chr5:160186363:G:A	0.0143505	18.1781	-0.67156	8.12641e-07	-1.87029	-1.49856	4.53906e-06	-1.86255	-1.50332
160186396	chr5:160186396:T:C	0.00785553	17.7713	-0.867366	8.33237e-07	-1.88296	-1.46086	4.62569e-06	-1.87719	-1.46978
160186496	chr5:160186496:G:A	4.79086e-09	3.7545	-1.16057	8.12134e-07	-1.89723	-1.47224	4.51635e-06	-1.89655	-1.47434
160186675	chr5:160186675:G:C	9.80928e-11	-2.2016e-10	-1.29462	8.68937e-06	-2.2016e-10	-0.99928	4.93383e-05	-2.2016e-10	-0.979889
160186921	chr5:160186921:C:T	0.00650436	17.6519	-0.936713	8.4984e-07	-1.88501	-1.43907	4.70686e-06	-1.87953	-1.45004
160187055	chr5:160187055:G:T	7.70118e-11	-0.149152	-1.38743	2.02689e-05	1.0218	-1.17409	0.00012586	1.11365	-1.15707
160187238	chr5:160187238:G:A	1.11913e-10	-2.2016e-10	-1.16281	9.5644e-06	-2.2016e-10	-0.903333	5.56688e-05	-2.2016e-10	-0.85917
160187332	chr5:160187332:C:T	0.000152747	14.2593	-1.29558	1.41504e-06	-1.4589	-1.35532	7.70711e-06	-1.46926	-1.36719
160187939	chr5:160187939:G:A	2.87693e-09	3.45779	-1.37385	6.54994e-06	0.188757	-1.47068	3.76424e-05	0.230755	-1.48121
160188031	chr5:160188031:C:A	2.73527e-09	3.00434	-0.97089	9.27375e-07	-1.88454	-1.35224	5.07359e-06	-1.8889	-1.36564
160188175	chr5:160188175:C:T	9.06474e-09	4.19298	-0.961371	1.70864e-06	-1.11777	-1.50792	9.30337e-06	-1.13781	-1.5104
160188515	chr5:160188515:G:A	1.10396e-10	-2.2016e-10	-1.17647	6.74689e-06	-2.2016e-10	-1.2523	3.74231e-05	-2.2016e-10	-1.2563
160188528	chr5:160188528:C:T	4.67019e-11	-1.23913	-0.797626	3.38049e-06	-0.743029	-1.20033	1.65745e-05	-0.851528	-1.21919
160188645	chr5:160188645:T:G	3.67958e-11	-1.00511	-1.27004	1.66472e-06	-1.78498	-0.86675	8.80025e-06	-1.78576	-0.918046
160188851	chr5:160188851:C:T	5.342e-05	13.1922	-1.279	1.25488e-06	-1.56099	-1.37335	6.84171e-06	-1.56959	-1.38596
160189064	chr5:160189064:G:A	1.03728e-10	-2.2016e-10	-1.23877	6.07979e-06	-2.2016e-10	-1.35641	3.35702e-05	-2.2016e-10	-1.36495
160189069	chr5:160189069:T:C	8.2786e-11	-0.112974	-1.35131	2.05292e-05	1.01573	-1.15526	0.000128952	1.10036	-1.11951
160189094	chr5:160189094:C:G	8.04652e-11	-2.2016e-10	-1.49271	5.54542e-06	-2.2016e-10	-1.44841	3.10009e-05	-2.2016e-10	-1.44457
160189373	chr5:160189373:C:G	8.18436e-11	-2.2016e-10	-1.47573	5.61955e-06	-2.2016e-10	-1.43513	3.09734e-05	-2.2016e-10	-1.44546
160189411	chr5:160189411:T:C	9.52797e-11	-0.0683629	-1.25536	2.485e-05	1.07039	-1.01892	0.000157208	1.15568	-0.976702
160189491	chr5:160189491:C:T	4.08705e-09	3.94352	-1.50848	3.25952e-06	-1.04154	-0.938259	1.77311e-05	-1.06643	-0.936845
160189725	chr5:160189725:A:T	5.32588e-09	4.14821	-1.44842	3.20108e-06	-1.35025	-0.647648	1.75439e-05	-1.36869	-0.645188
160189801	chr5:160189801:A:C	5.31368e-10	-2.2016e-10	0.394917	2.31712e-05	-2.2016e-10	-0.0184685	0.00014544	-2.2016e-10	0.101173
160189845	chr5:160189845:G:C	3.58953e-09	3.73875	-1.43351	7.80333e-06	0.393076	-1.49991	4.54243e-05	0.44304	-1.50558
160190096	chr5:160190096:T:C	0.000127284	14.2283	-1.4469	2.21762e-06	-1.2024	-1.16254	1.19376e-05	-1.21652	-1.18238
160190301	chr5:160190301:C:T	5.95685e-10	-2.2016e-10	0.509174	2.26698e-05	-2.2016e-10	-0.0403475	0.000136379	-2.2016e-10	0.0368453
160190872	chr5:160190872:G:A	5.59011e-11	-1.18791	-0.669049	3.41104e-06	-0.808792	-1.12557	1.67829e-05	-0.911956	-1.14627
160191151	chr5:160191151:T:C	5.2039e-09	4.12461	-1.44799	3.1711e-06	-1.34543	-0.661877	1.73589e-05	-1.36657	-0.657909
160191215	chr5:160191215:T:C	9.22857e-11	-0.0741064	-1.28154	2.40124e-05	1.07071	-1.05352	0.000151717	1.15673	-1.0133
160191299	chr5:160191299:T:A	1.09175e-10	0.148981	-1.33657	2.93539e-05	1.35052	-1.13247	0.000185564	1.44081	-1.096
160191312	chr5:160191312:A:C	8.20803e-11	-2.2016e-10	-1.47284	5.94586e-06	-2.2016e-10	-1.37868	3.27995e-05	-2.2016e-10	-1.38818
160191391	chr5:160191391:C:T	6.22433e-11	-1.15341	-0.596076	3.44363e-06	-0.84966	-1.07519	1.69342e-05	-0.951471	-1.09778
160191540	chr5:160191540:T:C	1.06201e-10	-2.2016e-10	-1.21521	5.79593e-06	-2.2016e-10	-1.40422	3.22126e-05	-2.2016e-10	-1.40623
160191582	chr5:160191582:GCTTT:G	4.26968e-11	-1.20399	-0.922423	2.52204e-06	-1.85493	-0.381387	1.31397e-05	-1.85509	-0.447861
160191646	chr5:160191646:A:G	1.49786e-10	-0.641714	-0.229613	2.35379e-06	-1.27823	-1.02712	1.22941e-05	-1.35354	-1.01593
160191651	chr5:160191651:G:A	9.14208e-09	2.77089	0.469218	1.46955e-05	-0.246166	-0.227675	8.61099e-05	-0.210237	-0.212728
160191668	chr5:160191668:G:A	1.04024e-08	2.87608	0.493172	1.60542e-05	-0.177403	-0.208006	9.41239e-05	-0.141642	-0.192335
160191688	chr5:160191688:G:A	7.91316e-11	-2.2016e-10	-1.50943	5.19707e-06	-2.2016e-10	-1.51329	2.89206e-05	-2.2016e-10	-1.51403
160191830	chr5:160191830:A:G	4.0425e-05	13.0189	-1.38444	1.72408e-06	-1.32418	-1.29251	9.31565e-06	-1.34079	-1.30611
160191928	chr5:160191928:C:T	7.23565e-05	13.6064	-1.38979	1.74113e-06	-1.32562	-1.28123	9.4679e-06	-1.33472	-1.29596
160192205	chr5:160192205:A:T	9.6627e-09	2.74885	0.546643	1.55024e-05	-0.256203	-0.164182	9.09902e-05	-0.219226	-0.148611
160192487	chr5:160192487:A:G	2.57837e-09	3.37469	-1.40032	6.33402e-06	0.166789	-1.48223	3.66615e-05	0.214517	-1.49138
160192686	chr5:160192686:C:G	0.000108731	14.0343	-1.41048	1.96721e-06	-1.23366	-1.2511	1.06612e-05	-1.24504	-1.26694
160192740	chr5:160192740:T:A	7.90028e-11	-2.2016e-10	-1.51105	5.20153e-06	-2.2016e-10	-1.51243	2.89324e-05	-2.2016e-10	-1.51363
160192819	chr5:160192819:A:G	3.61069e-11	-1.31924	-0.974814	2.41921e-06	-1.81865	-0.459293	1.25963e-05	-1.81887	-0.526315
160192929	chr5:160192929:T:C	3.43848e-10	-0.0403392	-4.92792e-10	6.75246e-06	-1.25147	-4.92792e-10	3.87366e-05	-1.22181	-4.92792e-10
160193137	chr5:160193137:G:A	7.90514e-11	-2.2016e-10	-1.51044	5.19939e-06	-2.2016e-10	-1.51284	2.89265e-05	-2.2016e-10	-1.51383
160193195	chr5:160193195:G:A	7.8771e-11	-2.2016e-10	-1.51399	5.25595e-06	-2.2016e-10	-1.50202	2.93763e-05	-2.2016e-10	-1.4984
160193237	chr5:160193237:G:A	7.89607e-11	-2.2016e-10	-1.51159	5.20443e-06	-2.2016e-10	-1.51187	2.89415e-05	-2.2016e-10	-1.51331
160193296	chr5:160193296:G:A	9.25748e-11	-0.97478	-0.377741	3.23032e-06	-1.06412	-0.92468	1.60377e-05	-1.15242	-0.951229
160193328	chr5:160193328:C:T	7.57558e-05	13.6645	-1.402	1.80239e-06	-1.3079	-1.26437	9.7781e-06	-1.31877	-1.27968
160193432	chr5:160193432:G:A	1.49823e-09	2.5763	-1.1448	2.72221e-06	-1.88781	-0.272123	1.48848e-05	-1.88442	-0.293825
160193519	chr5:160193519:C:T	8.55988e-05	13.7719	-1.3873	1.80184e-06	-1.28723	-1.28534	9.78047e-06	-1.29819	-1.30001
160193605	chr5:160193605:A:G	9.41177e-11	-0.953005	-0.382987	3.16178e-06	-1.08187	-0.928375	1.5719e-05	-1.16894	-0.954776
160193827	chr5:160193827:G:A	9.3108e-11	-0.953348	-0.39343	3.13889e-06	-1.08169	-0.935817	1.56074e-05	-1.16878	-0.962061
160193898	chr5:160193898:C:T	2.9303e-10	-2.2016e-10	-0.200264	1.509e-05	-2.2016e-10	-0.447347	8.40379e-05	-2.2016e-10	-0.447322
160193951	chr5:160193951:C:T	9.58855e-11	-2.2016e-10	-1.31738	5.51928e-06	-2.2016e-10	-1.45313	3.06983e-05	-2.2016e-10	-1.45438
160194167	chr5:160194167:G:C	4.69346e-09	4.06303	-1.48965	2.45635e-06	-1.42084	-0.841866	1.34123e-05	-1.44125	-0.841167
160194197	chr5:160194197:A:G	4.78739e-09	2.65681	-0.0636129	9.02945e-06	-0.317299	-0.64359	5.28201e-05	-0.276752	-0.634945
160194337	chr5:160194337:C:T	9.40552e-11	-0.944172	-0.392485	3.11258e-06	-1.09077	-0.935159	1.54828e-05	-1.17745	-0.961405
160194432	chr5:160194432:C:T	7.88416e-11	-2.2016e-10	-1.5131	5.22932e-06	-2.2016e-10	-1.5071	2.92053e-05	-2.2016e-10	-1.50424
160194524	chr5:160194524:G:T	7.95602e-11	-2.2016e-10	-1.50403	5.1993e-06	-2.2016e-10	-1.51286	2.89178e-05	-2.2016e-10	-1.51413
160194849	chr5:160194849:C:T	8.29178e-05	13.7558	-1.40298	1.83987e-06	-1.28879	-1.26289	9.97569e-06	-1.3002	-1.27824
160195412	chr5:160195412:G:A	4.45911e-05	13.0804	-1.34785	1.5129e-06	-1.41552	-1.33184	8.23136e-06	-1.42597	-1.34467
160195816	chr5:160195816:C:T	9.15477e-09	4.75201	-1.51052	1.62302e-06	-1.53078	-1.14631	8.92347e-06	-1.54477	-1.14513
160196035	chr5:160196035:AT:A	2.49441e-09	1.94127	-4.92792e-10	1.10517e-05	-0.758793	-4.92792e-10	6.03606e-05	-0.778253	-4.92792e-10
160196058	chr5:160196058:G:A	2.84315e-10	-2.2016e-10	-0.230456	1.22752e-05	-2.2016e-10	-0.653799	7.22352e-05	-2.2016e-10	-0.598662
160196086	chr5:160196086:G:A	9.4703e-09	4.78699	-1.51161	1.62252e-06	-1.54288	-1.13452	8.92378e-06	-1.55643	-1.13344
160196150	chr5:160196150:C:A	3.51497e-11	-1.23841	-1.08251	2.02529e-06	-1.84627	-0.609395	1.06329e-05	-1.84556	-0.66908
160196289	chr5:160196289:G:A	2.07458e-09	3.11711	-1.36013	5.46733e-06	-0.00256111	-1.46003	3.16215e-05	0.0472621	-1.47202
160196663	chr5:160196663:C:G	8.63719e-11	-2.2016e-10	-1.42188	6.26745e-06	-2.2016e-10	-1.32601	3.48434e-05	-2.2016e-10	-1.32773
160196692	chr5:160196692:C:T	8.1731e-11	-2.2016e-10	-1.47711	5.71966e-06	-2.2016e-10	-1.41747	3.10892e-05	-2.2016e-10	-1.44173
160197189	chr5:160197189:G:A	1.65527e-05	12.212	-1.4705	1.66664e-06	-1.48044	-1.17013	8.93719e-06	-1.49388	-1.19449
160197617	chr5:160197617:G:C	7.92794e-11	-2.2016e-10	-1.50756	5.19396e-06	-2.2016e-10	-1.51388	2.89175e-05	-2.2016e-10	-1.51414
160197798	chr5:160197798:G:A	7.87761e-11	-2.2016e-10	-1.51393	5.22773e-06	-2.2016e-10	-1.5074	2.90352e-05	-2.2016e-10	-1.51008
160197938	chr5:160197938:GTGTGTGTGTGTGTGTA:G	1.2381e-10	-0.522509	-0.539279	1.28978e-06	-1.80482	-1.10209	6.90532e-06	-1.83797	-1.10832
160198111	chr5:160198111:A:C	7.87619e-11	-2.2016e-10	-1.51411	5.24276e-06	-2.2016e-10	-1.50453	2.90991e-05	-2.2016e-10	-1.50788
160198204	chr5:160198204:C:G	9.33918e-11	0.0179124	-1.36165	2.27428e-05	1.13522	-1.17236	0.000142781	1.22101	-1.13829
160198309	chr5:160198309:C:T	5.59325e-11	-1.85639	-4.92792e-10	9.18482e-06	-0.943828	-4.92792e-10	4.8685e-05	-0.993219	-4.92792e-10
160198338	chr5:160198338:G:A	1.30701e-08	3.45906	0.138486	1.97795e-06	-1.89696	-0.582364	1.0644e-05	-1.89563	-0.617963
160198346	chr5:160198346:T:C	9.80436e-11	-1.07016	-0.224966	3.93136e-06	-0.978555	-0.81384	1.93958e-05	-1.07056	-0.842971
160198384	chr5:160198384:A:G	1.54474e-10	-0.558585	-0.281929	2.11197e-06	-1.35625	-1.05751	1.109e-05	-1.42548	-1.04706
160198603	chr5:160198603:G:T	1.67552e-08	3.38965	0.45628	2.1957e-05	0.117221	-0.189514	0.000133797	0.155876	-0.138144
160198609	chr5:160198609:TC:T	1.38465e-10	-2.2016e-10	-0.949921	7.73407e-06	-2.2016e-10	-1.11575	4.30206e-05	-2.2016e-10	-1.11691
160198838	chr5:160198838:C:G	7.892e-11	-2.2016e-10	-1.5121	5.34095e-06	-2.2016e-10	-1.48598	2.9904e-05	-2.2016e-10	-1.4806
160199015	chr5:160199015:C:T	1.87707e-10	-2.2016e-10	-0.645655	1.12027e-05	-2.2016e-10	-0.745229	6.3356e-05	-2.2016e-10	-0.72982
160199237	chr5:160199237:G:A	8.99157e-11	-1.03079	-0.350875	3.47235e-06	-1.02047	-0.896077	1.7177e-05	-1.11003	-0.924992
160199509	chr5:160199509:G:A	0.00101141	16.3523	-1.49825	4.73787e-06	-0.385132	-1.22066	2.6396e-05	-0.373058	-1.23232
160199527	chr5:160199527:C:G	7.89891e-11	-2.2016e-10	-1.51123	5.21658e-06	-2.2016e-10	-1.50954	2.91196e-05	-2.2016e-10	-1.50718
160199785	chr5:160199785:T:C	6.89293e-09	3.32372	-0.366007	1.09617e-05	0.0823301	-0.849304	6.56823e-05	0.119942	-0.813701
160199814	chr5:160199814:C:T	5.98883e-09	3.94396	-1.12684	1.18652e-05	0.524277	-1.21205	6.7671e-05	0.585271	-1.2492
160199937	chr5:160199937:C:T	9.26969e-11	-2.2016e-10	-1.3512	5.76223e-06	-2.2016e-10	-1.41006	3.26679e-05	-2.2016e-10	-1.3922
160200065	chr5:160200065:C:T	1.02368e-10	0.123466	-1.37543	2.49144e-05	1.2454	-1.19133	0.000157064	1.33486	-1.1568
160200293	chr5:160200293:G:GAC	6.67723e-11	-0.644872	-1.03438	1.34013e-06	-1.52224	-1.34638	7.09544e-06	-1.57811	-1.34103
160200295	chr5:160200295:C:T	2.03327e-10	-2.2016e-10	-0.565725	1.09319e-05	-2.2016e-10	-0.769694	6.09806e-05	-2.2016e-10	-0.768033
160200665	chr5:160200665:T:C	8.42177e-09	3.38971	-0.231673	1.33124e-05	0.12967	-0.702354	7.95159e-05	0.173198	-0.67583
160200707	chr5:160200707:C:G	8.18381e-11	-2.2016e-10	-1.4758	5.22482e-06	-2.2016e-10	-1.50796	2.92368e-05	-2.2016e-10	-1.50316
160200713	chr5:160200713:A:G	8.24815e-09	3.4073	-0.270094	1.30377e-05	0.139181	-0.732718	7.78513e-05	0.182818	-0.706607
160200718	chr5:160200718:T:C	8.62365e-09	3.45182	-0.270094	1.34117e-05	0.167465	-0.732718	8.01185e-05	0.211524	-0.706607
160200842	chr5:160200842:TAGC:T	1.57725e-08	3.36214	0.423343	2.46849e-06	-1.89718	-0.360599	1.31977e-05	-1.89623	-0.402318
160201106	chr5:160201106:T:A	6.33659e-09	3.99742	-1.12387	1.229e-05	0.560218	-1.21281	7.00343e-05	0.619608	-1.24921
160201249	chr5:160201249:T:C	1.03485e-10	-1.24111	-4.92792e-10	4.18782e-05	0.573386	-4.92792e-10	0.000236894	0.589024	-4.92792e-10
160201499	chr5:160201499:ATG:A	8.74647e-11	-2.2016e-10	-1.4093	5.872e-06	-2.2016e-10	-1.39118	3.24958e-05	-2.2016e-10	-1.39748
160201614	chr5:160201614:G:A	7.87896e-11	-2.2016e-10	-1.51376	5.24617e-06	-2.2016e-10	-1.50388	2.93148e-05	-2.2016e-10	-1.5005
160201728	chr5:160201728:C:CA	9.07966e-09	3.01565	0.217604	1.97925e-06	-1.89272	-0.585938	1.04831e-05	-1.89504	-0.633785
160201773	chr5:160201773:T:A	7.87609e-11	-2.2016e-10	-1.51412	5.2366e-06	-2.2016e-10	-1.50571	2.90727e-05	-2.2016e-10	-1.50879
160201819	chr5:160201819:A:G	8.02525e-11	-2.2016e-10	-1.49536	5.19389e-06	-2.2016e-10	-1.5139	2.89174e-05	-2.2016e-10	-1.51415
160201925	chr5:160201925:G:A	2.01369e-10	-2.2016e-10	-0.575397	1.08387e-05	-2.2016e-10	-0.778255	6.04573e-05	-2.2016e-10	-0.776651
160202010	chr5:160202010:C:T	6.47394e-11	-0.284386	-1.42578	1.60142e-05	0.830096	-1.218	9.95575e-05	0.919348	-1.1972
160202015	chr5:160202015:T:C	6.92748e-09	3.17013	-0.207417	1.25813e-05	0.00117626	-0.630347	7.45219e-05	0.0421903	-0.609687
160202027	chr5:160202027:G:A	1.96864e-11	-1.40281	-1.4978	2.7508e-06	-0.641163	-1.50833	1.43327e-05	-0.707339	-1.50871
160202041	chr5:160202041:C:G	5.79118e-09	3.3944	-0.61085	1.06681e-05	0.141394	-0.935518	6.40592e-05	0.189767	-0.908549
160202140	chr5:160202140:TCTA:T	1.57336e-10	0.302931	-1.12508	1.12619e-06	-1.62196	-1.42058	6.27536e-06	-1.61904	-1.42292
160202234	chr5:160202234:T:C	2.56153e-08	5.25135	-0.98094	8.32247e-07	-1.85196	-1.49305	4.61432e-06	-1.8593	-1.49013
160202624	chr5:160202624:G:A	7.89957e-11	-2.2016e-10	-1.51115	5.19766e-06	-2.2016e-10	-1.51317	2.89326e-05	-2.2016e-10	-1.51362
160202983	chr5:160202983:C:A	3.46543e-10	-2.2016e-10	-0.032531	1.58618e-05	-2.2016e-10	-0.397468	9.01482e-05	-2.2016e-10	-0.377135
160203062	chr5:160203062:C:T	2.59377e-10	1.06967	-1.39192	1.01577e-06	-1.63812	-1.50761	5.61708e-06	-1.64994	-1.50284
160203063	chr5:160203063:G:A	2.13947e-11	-1.30528	-1.51212	1.47853e-06	-1.2952	-1.47514	7.59422e-06	-1.37539	-1.47581
160203263	chr5:160203263:G:A	8.01085e-11	-2.2016e-10	-1.49716	5.193e-06	-2.2016e-10	-1.51407	2.89189e-05	-2.2016e-10	-1.51409
160203812	chr5:160203812:C:T	8.19468e-11	-2.2016e-10	-1.47447	5.62977e-06	-2.2016e-10	-1.43331	3.09844e-05	-2.2016e-10	-1.44511
160203850	chr5:160203850:C:T	1.83545e-10	-2.2016e-10	-0.66808	1.06894e-05	-2.2016e-10	-0.792129	6.02631e-05	-2.2016e-10	-0.77987
160204049	chr5:160204049:A:G	7.93345e-11	-2.2016e-10	-1.50687	5.54051e-06	-2.2016e-10	-1.44929	3.04939e-05	-2.2016e-10	-1.46106
160204583	chr5:160204583:G:A	2.23896e-11	-1.25942	-1.51252	1.72639e-06	-1.13658	-1.47877	8.77313e-06	-1.22728	-1.47962
160204599	chr5:160204599:C:T	9.18831e-11	-2.2016e-10	-1.36002	5.72172e-06	-2.2016e-10	-1.41711	3.20548e-05	-2.2016e-10	-1.41114
160204743	chr5:160204743:G:A	9.0242e-11	-2.2016e-10	-1.37804	5.32378e-06	-2.2016e-10	-1.4892	2.96154e-05	-2.2016e-10	-1.49029
160204880	chr5:160204880:C:T	2.07694e-11	-1.40343	-1.44363	1.66306e-06	-1.23788	-1.41484	8.46241e-06	-1.32523	-1.41773
160204951	chr5:160204951:C:G	1.27555e-09	2.78469	-1.5141	1.60103e-06	-1.29719	-1.39354	8.9155e-06	-1.27273	-1.41807
160204988	chr5:160204988:AAC:A	1.08256e-10	-2.2016e-10	-1.19604	5.33721e-06	-2.2016e-10	-1.48668	2.96281e-05	-2.2016e-10	-1.48987
160205036	chr5:160205036:A:G	2.15766e-11	-1.29677	-1.51216	1.79295e-06	-1.10027	-1.47725	9.08751e-06	-1.19376	-1.47793
160205877	chr5:160205877:A:G	7.95227e-11	-2.2016e-10	-1.5045	5.38393e-06	-2.2016e-10	-1.47796	2.98851e-05	-2.2016e-10	-1.48123
160205882	chr5:160205882:A:G	8.18165e-11	-2.2016e-10	-1.47606	6.08397e-06	-2.2016e-10	-1.35572	3.44563e-05	-2.2016e-10	-1.3389
160206053	chr5:160206053:A:C	1.0841e-10	-2.2016e-10	-1.19462	5.33724e-06	-2.2016e-10	-1.48667	2.96323e-05	-2.2016e-10	-1.48972
160206155	chr5:160206155:T:C	9.73484e-11	-0.176029	-1.12621	2.31915e-05	1.13006	-1.14766	0.000120695	1.04764	-1.13296
160206172	chr5:160206172:G:C	9.85423e-11	-2.2016e-10	-1.29005	6.06179e-06	-2.2016e-10	-1.35938	3.39877e-05	-2.2016e-10	-1.35259
160206287	chr5:160206287:G:A	3.52142e-11	-1.2971	-1.02199	1.79736e-06	-1.26405	-1.31101	9.21697e-06	-1.34662	-1.31092
160206557	chr5:160206557:G:A	1.91702e-05	12.3481	-1.45979	2.82345e-06	-1.37745	-0.745969	1.48832e-05	-1.38793	-0.790425
160206674	chr5:160206674:C:T	1.14669e-10	-0.165896	-0.972594	2.70933e-05	1.1389	-1.00099	0.000141334	1.05524	-0.982696
160206966	chr5:160206966:A:T	9.3438e-11	-0.21778	-1.12546	2.19125e-05	1.07371	-1.14804	0.000114216	0.992314	-1.13281
160207276	chr5:160207276:A:G	1.0203e-09	2.39679	-1.34947	1.49518e-06	-1.57309	-1.18605	7.74161e-06	-1.5985	-1.23348
160207563	chr5:160207563:A:C	8.23961e-11	-2.2016e-10	-1.469	5.29057e-06	-2.2016e-10	-1.49546	2.97678e-05	-2.2016e-10	-1.48516
160207792	chr5:160207792:C:T	1.88312e-11	-1.45359	-1.49143	1.6705e-06	-1.17485	-1.47341	8.46037e-06	-1.26784	-1.47536
160207828	chr5:160207828:C:A	1.09235e-10	-0.126309	-1.06073	2.61595e-05	1.18828	-1.08545	0.000136375	1.10528	-1.06846
160207970	chr5:160207970:C:T	5.66639e-06	11.1378	-1.46825	1.78659e-06	-1.59959	-0.981479	9.60631e-06	-1.61387	-1.00229
160208357	chr5:160208357:G:A	9.60456e-11	-2.2016e-10	-1.31572	5.79819e-06	-2.2016e-10	-1.40384	3.28231e-05	-2.2016e-10	-1.38746
160208475	chr5:160208475:A:G	1.0511e-10	-0.115485	-1.11004	2.55499e-05	1.21235	-1.1331	0.000132721	1.12719	-1.11753
160208601	chr5:160208601:A:ATTAATGGGTTAT	9.9642e-11	-2.2016e-10	-1.27896	6.1984e-06	-2.2016e-10	-1.33709	3.43653e-05	-2.2016e-10	-1.34154
160208850	chr5:160208850:C:T	1.85905e-10	-0.655305	-4.92792e-10	4.28995e-06	-1.70511	-4.92792e-10	2.40538e-05	-1.6983	-4.92792e-10
160208870	chr5:160208870:G:A	1.91991e-10	-0.623091	-4.92792e-10	4.35468e-06	-1.69013	-4.92792e-10	2.44288e-05	-1.68283	-4.92792e-10
160208876	chr5:160208876:A:G	2.11154e-10	0.801843	-1.3298	1.08452e-06	-1.5667	-1.51354	5.95309e-06	-1.58053	-1.51414
160208949	chr5:160208949:T:C	1.62444e-09	2.51092	-0.99854	1.03923e-05	0.273043	-1.09336	6.20606e-05	0.315314	-1.06579
160208950	chr5:160208950:G:A	6.74165e-11	-0.18562	-1.48403	7.93383e-07	-1.88816	-1.50467	4.45265e-06	-1.88528	-1.49982
160208998	chr5:160208998:A:G	3.925e-09	3.33394	-0.939356	8.43388e-06	0.153327	-1.18245	5.03428e-05	0.199652	-1.15939
160209054	chr5:160209054:G:A	1.47284e-05	12.1262	-1.50145	2.14407e-06	-1.45492	-0.943753	1.12927e-05	-1.46931	-0.985126
160209251	chr5:160209251:T:C	5.02452e-06	10.9743	-1.42499	1.71283e-06	-1.89188	-0.731357	9.0792e-06	-1.89452	-0.778087
160209270	chr5:160209270:A:G	9.23566e-11	-2.2016e-10	-1.35488	6.64486e-06	-2.2016e-10	-1.26754	3.66878e-05	-2.2016e-10	-1.27614
160209356	chr5:160209356:A:G	1.94776e-11	-1.43645	-1.47483	1.8168e-06	-1.15185	-1.41245	9.18873e-06	-1.24505	-1.41557
160209377	chr5:160209377:G:A	9.07033e-11	-2.2016e-10	-1.37295	6.31999e-06	-2.2016e-10	-1.31766	3.47288e-05	-2.2016e-10	-1.33102
160209380	chr5:160209380:G:A	1.58916e-11	-1.82402	-1.29073	9.59161e-07	-1.75233	-1.45075	5.30459e-06	-1.7567	-1.45332
160209624	chr5:160209624:A:G	9.23594e-11	-2.2016e-10	-1.35485	5.3836e-06	-2.2016e-10	-1.47802	2.99365e-05	-2.2016e-10	-1.47951
160209851	chr5:160209851:C:T	3.71031e-09	3.35291	-1.01457	9.16709e-06	0.174465	-1.12023	5.48534e-05	0.220268	-1.09419
160210134	chr5:160210134:G:T	5.20895e-06	11.0361	-1.45074	2.27848e-06	-1.62437	-0.713501	1.19718e-05	-1.63468	-0.761349
160210193	chr5:160210193:C:G	2.8133e-11	-1.48247	-1.06112	2.28111e-06	-1.76432	-0.572392	1.19563e-05	-1.76365	-0.633681
160210418	chr5:160210418:C:T	7.88281e-11	-2.2016e-10	-1.51327	5.25101e-06	-2.2016e-10	-1.50296	2.91134e-05	-2.2016e-10	-1.50739
160210746	chr5:160210746:C:G	9.22537e-11	-2.2016e-10	-1.356	5.38066e-06	-2.2016e-10	-1.47857	2.99205e-05	-2.2016e-10	-1.48005
160210777	chr5:160210777:C:A	1.72261e-10	-2.2016e-10	-0.731527	8.45259e-06	-2.2016e-10	-1.02691	4.77401e-05	-2.2016e-10	-1.01282
160210808	chr5:160210808:A:G	1.79937e-11	-1.58663	-1.40389	2.11152e-06	-0.929158	-1.48481	1.05404e-05	-1.03789	-1.48549
160210944	chr5:160210944:T:C	7.88277e-11	-2.2016e-10	-1.51327	5.25091e-06	-2.2016e-10	-1.50298	2.91128e-05	-2.2016e-10	-1.50741
160211000	chr5:160211000:T:C	7.97204e-11	-2.2016e-10	-1.50201	5.19572e-06	-2.2016e-10	-1.51355	2.89474e-05	-2.2016e-10	-1.51311
160211258	chr5:160211258:G:A	6.19366e-10	1.86438	-1.31623	4.17116e-06	-1.10138	-0.631805	2.24576e-05	-1.12132	-0.645643
160211293	chr5:160211293:T:C	3.0228e-09	3.17033	-1.03693	8.00619e-06	0.0588802	-1.14005	4.77933e-05	0.102962	-1.11467
160211294	chr5:160211294:G:A	5.63405e-10	1.7663	-1.31284	4.40726e-06	-1.05334	-0.624783	2.37171e-05	-1.07379	-0.638605
160212011	chr5:160212011:C:T	0.000176411	13.1078	-4.92792e-10	3.69212e-06	-1.85518	-4.92792e-10	2.0789e-05	-1.84416	-4.92792e-10
160212046	chr5:160212046:G:T	3.28093e-11	-1.41948	-0.970347	2.1273e-06	-1.12903	-1.27749	1.07941e-05	-1.22247	-1.27712
160212059	chr5:160212059:C:G	8.58221e-11	-0.0284708	-1.39979	1.2593e-06	-1.41733	-1.5135	6.8854e-06	-1.43731	-1.51188
160212174	chr5:160212174:A:G	9.28644e-11	-2.2016e-10	-1.3494	5.39721e-06	-2.2016e-10	-1.4755	3.00107e-05	-2.2016e-10	-1.47703
160212257	chr5:160212257:C:T	1.14256e-10	0.292721	-1.43482	1.07601e-06	-1.58184	-1.50627	5.89886e-06	-1.59536	-1.50847
160212432	chr5:160212432:G:A	9.22689e-11	-2.2016e-10	-1.35583	5.38106e-06	-2.2016e-10	-1.47849	2.99227e-05	-2.2016e-10	-1.47997
160212448	chr5:160212448:C:T	1.33268e-10	0.388945	-1.37712	1.05841e-06	-1.59054	-1.51407	5.80758e-06	-1.60546	-1.51396
160212701	chr5:160212701:C:A	1.73964e-11	-1.55914	-1.46514	1.96437e-06	-0.975546	-1.51066	9.8353e-06	-1.08158	-1.51103
160212758	chr5:160212758:C:T	2.87537e-10	-2.2016e-10	-0.219187	1.38202e-05	-2.2016e-10	-0.535251	7.87117e-05	-2.2016e-10	-0.512797
160212759	chr5:160212759:G:A	7.94013e-11	-2.2016e-10	-1.50602	5.52035e-06	-2.2016e-10	-1.45294	3.03868e-05	-2.2016e-10	-1.46458
160212899	chr5:160212899:G:C	1.68183e-11	-1.59507	-1.463	2.09058e-06	-0.913869	-1.51007	1.04288e-05	-1.02355	-1.51048
160213055	chr5:160213055:G:A	6.09574e-10	1.8392	-1.30698	4.31013e-06	-1.08692	-0.613494	2.32188e-05	-1.10655	-0.627079
160213268	chr5:160213268:G:A	9.30323e-11	-2.2016e-10	-1.34759	6.87392e-06	-2.2016e-10	-1.23365	3.89523e-05	-2.2016e-10	-1.21625
160213340	chr5:160213340:G:A	1.05262e-10	-1.22409	-4.92792e-10	3.85717e-06	-1.81145	-4.92792e-10	2.19207e-05	-1.79116	-4.92792e-10
160213645	chr5:160213645:G:A	4.41141e-09	3.49196	-0.980551	1.03911e-05	0.268139	-1.08857	5.83578e-05	0.318672	-1.13067
160213879	chr5:160213879:T:G	8.15099e-11	-2.2016e-10	-1.47981	5.24098e-06	-2.2016e-10	-1.50487	2.92741e-05	-2.2016e-10	-1.50189
160214306	chr5:160214306:G:A	1.69143e-11	-1.58972	-1.46266	2.06699e-06	-0.925063	-1.51023	1.03153e-05	-1.03425	-1.5107
160214330	chr5:160214330:AT:A	1.4508e-10	-0.903252	-4.92792e-10	4.0567e-06	-1.76101	-4.92792e-10	2.28972e-05	-1.74758	-4.92792e-10
160214332	chr5:160214332:T:G	1.44903e-10	-0.904471	-4.92792e-10	4.05499e-06	-1.76143	-4.92792e-10	2.2889e-05	-1.74793	-4.92792e-10
160214507	chr5:160214507:T:A	1.60071e-10	-0.80492	-4.92792e-10	3.78698e-06	-1.82981	-4.92792e-10	2.10354e-05	-1.83238	-4.92792e-10
160215271	chr5:160215271:T:A	1.72356e-10	0.584369	-1.31535	1.15555e-06	-1.50899	-1.50781	6.30588e-06	-1.52635	-1.51076
160215342	chr5:160215342:C:T	7.91702e-11	-2.2016e-10	-1.50894	5.2874e-06	-2.2016e-10	-1.49605	2.95116e-05	-2.2016e-10	-1.49381
160215370	chr5:160215370:G:A	8.86647e-11	-2.2016e-10	-1.39568	6.45052e-06	-2.2016e-10	-1.29722	3.64817e-05	-2.2016e-10	-1.28178
160215527	chr5:160215527:A:G	5.85229e-06	11.1959	-1.49407	1.95464e-06	-1.59021	-0.900966	1.03168e-05	-1.60137	-0.943447
160215630	chr5:160215630:A:G	1.23739e-10	0.296267	-1.35863	2.13329e-05	1.21934	-1.32047	0.000111544	1.13912	-1.30329
160216058	chr5:160216058:A:G	5.74574e-06	11.1771	-1.49368	1.95386e-06	-1.59235	-0.899225	1.03112e-05	-1.60357	-0.941791
160216191	chr5:160216191:C:T	8.65353e-11	-2.2016e-10	-1.41999	7.02564e-06	-2.2016e-10	-1.21181	3.96818e-05	-2.2016e-10	-1.1977
160216218	chr5:160216218:T:A	2.83314e-11	-1.46711	-1.06945	2.19564e-06	-1.7721	-0.602811	1.15341e-05	-1.77223	-0.661044
160216341	chr5:160216341:C:T	6.43234e-10	1.92698	-1.34101	3.80196e-06	-1.14215	-0.68371	2.05182e-05	-1.15984	-0.697438
160216375	chr5:160216375:C:T	8.53844e-10	2.20156	-1.33235	3.42099e-06	-1.26232	-0.669126	1.85171e-05	-1.27753	-0.682362
160216382	chr5:160216382:C:T	1.28801e-10	-1.02227	-4.92792e-10	3.57194e-06	-1.88827	-4.92792e-10	1.98744e-05	-1.88916	-4.92792e-10
160216791	chr5:160216791:C:T	7.911e-11	-2.2016e-10	-1.5097	5.27961e-06	-2.2016e-10	-1.49753	2.94344e-05	-2.2016e-10	-1.49643
160217731	chr5:160217731:C:T	1.65586e-11	-1.59119	-1.48244	2.06016e-06	-0.924559	-1.51404	1.02871e-05	-1.03359	-1.51411
160217780	chr5:160217780:A:G	1.20038e-10	-2.2016e-10	-1.09273	6.55658e-06	-2.2016e-10	-1.28091	3.80766e-05	-2.2016e-10	-1.23899
160217987	chr5:160217987:G:A	2.57438e-11	-1.47992	-1.15242	1.94966e-06	-1.76626	-0.727469	1.02837e-05	-1.76595	-0.782076
160218147	chr5:160218147:T:C	3.34207e-09	3.41004	-1.17624	8.33412e-06	0.218842	-1.25986	4.97361e-05	0.267857	-1.23971
160218208	chr5:160218208:G:A	2.73354e-09	3.19091	-1.1581	7.37206e-06	0.0804181	-1.2441	4.39892e-05	0.128703	-1.22335
160218418	chr5:160218418:G:A	1.18145e-10	-2.2016e-10	-1.10863	6.4542e-06	-2.2016e-10	-1.29665	3.74856e-05	-2.2016e-10	-1.25463
160218748	chr5:160218748:A:C	8.89381e-11	-2.2016e-10	-1.3926	5.30598e-06	-2.2016e-10	-1.49255	2.94078e-05	-2.2016e-10	-1.49733
160219051	chr5:160219051:C:T	5.31764e-06	11.1158	-1.50981	1.37142e-06	-1.57965	-1.26588	7.36713e-06	-1.58924	-1.29232
160219087	chr5:160219087:A:G	1.06495e-10	0.0994021	-1.31184	1.18565e-06	-1.48515	-1.50594	6.47911e-06	-1.50057	-1.50943
160219461	chr5:160219461:G:A	6.74452e-10	1.87051	-1.23715	4.11718e-06	-1.13223	-0.613984	2.22679e-05	-1.15043	-0.625011
160219500	chr5:160219500:C:T	5.95524e-06	11.2307	-1.51141	1.41561e-06	-1.56116	-1.25266	7.59486e-06	-1.57128	-1.27983
160219509	chr5:160219509:G:T	8.16036e-11	-2.2016e-10	-1.47866	5.37579e-06	-2.2016e-10	-1.47947	3.00471e-05	-2.2016e-10	-1.47582
160219682	chr5:160219682:C:T	2.87045e-09	3.09808	-1.01639	6.77518e-06	-0.00611154	-1.242	4.04351e-05	0.0418257	-1.22072
160219687	chr5:160219687:GA:G	2.86879e-09	3.10523	-1.02413	6.77713e-06	-0.000114074	-1.24771	4.03833e-05	0.0464721	-1.22665
160219851	chr5:160219851:A:G	1.42557e-09	-2.2016e-10	1.38179	5.92371e-05	-2.2016e-10	0.920167	0.000391346	-2.2016e-10	1.091
160219855	chr5:160219855:C:T	8.06333e-11	-2.2016e-10	-1.49063	5.22432e-06	-2.2016e-10	-1.50806	2.92796e-05	-2.2016e-10	-1.5017
160219891	chr5:160219891:G:C	6.71273e-09	4.25944	-1.32821	1.29481e-06	-1.4468	-1.45622	7.11343e-06	-1.45667	-1.45994
160219968	chr5:160219968:G:A	6.00063e-11	-1.78609	-4.92792e-10	3.88932e-06	-1.80315	-4.92792e-10	2.16044e-05	-1.80569	-4.92792e-10
160219972	chr5:160219972:A:G	3.23415e-11	-1.41817	-0.986021	2.07007e-06	-1.14511	-1.28868	1.04989e-05	-1.23779	-1.28953
160220031	chr5:160220031:A:C	1.36197e-11	-1.85698	-1.41203	1.0879e-06	-1.62569	-1.45144	6.1079e-06	-1.60933	-1.45967
160220156	chr5:160220156:A:G	9.62427e-11	-2.2016e-10	-1.31367	5.49568e-06	-2.2016e-10	-1.45742	3.05518e-05	-2.2016e-10	-1.45916
160220449	chr5:160220449:A:C	9.72366e-11	-2.2016e-10	-1.30339	5.52659e-06	-2.2016e-10	-1.45181	3.0722e-05	-2.2016e-10	-1.45361
160220699	chr5:160220699:T:C	2.86811e-11	-1.35685	-1.16745	1.70312e-06	-1.2225	-1.40642	8.68679e-06	-1.31058	-1.40621
160220814	chr5:160220814:G:A	3.07736e-11	-1.34812	-1.10576	1.93381e-06	-1.29412	-1.20777	1.00019e-05	-1.37958	-1.19623
160221282	chr5:160221282:G:A	9.1044e-11	0.0346921	-1.40389	1.19669e-06	-1.46804	-1.51378	6.58083e-06	-1.48236	-1.51207
160221288	chr5:160221288:G:A	9.97601e-11	-2.2016e-10	-1.27777	7.2867e-06	-2.2016e-10	-1.17533	4.07039e-05	-2.2016e-10	-1.17226
160221297	chr5:160221297:G:T	8.50306e-11	-2.2016e-10	-1.43753	6.09239e-06	-2.2016e-10	-1.35434	3.44393e-05	-2.2016e-10	-1.33939
160221345	chr5:160221345:T:C	8.40292e-11	-2.2016e-10	-1.44937	6.04173e-06	-2.2016e-10	-1.36269	3.28952e-05	-2.2016e-10	-1.38526
160221913	chr5:160221913:G:A	7.38854e-06	11.4489	-1.51398	1.16931e-06	-1.89727	-1.10769	6.34487e-06	-1.89644	-1.1345
160222420	chr5:160222420:G:A	4.41481e-11	-1.04791	-1.04508	1.33246e-06	-1.5036	-1.37075	6.95033e-06	-1.57342	-1.36638
160222443	chr5:160222443:C:T	3.07644e-11	-0.95913	-1.49505	1.03338e-06	-1.61555	-1.51299	5.43824e-06	-1.67406	-1.51108
160222592	chr5:160222592:C:T	2.18259e-10	0.575928	-1.07078	1.22671e-06	-1.51601	-1.44103	6.65816e-06	-1.53034	-1.4524
160222805	chr5:160222805:G:A	2.27862e-10	0.559117	-1.01092	1.26671e-06	-1.50956	-1.4154	6.86032e-06	-1.5239	-1.42894
160222821	chr5:160222821:A:G	8.39689e-11	-2.2016e-10	-1.45009	5.19827e-06	-2.2016e-10	-1.51306	2.89471e-05	-2.2016e-10	-1.51312
160222859	chr5:160222859:G:A	1.00529e-10	-2.2016e-10	-1.27009	5.63578e-06	-2.2016e-10	-1.43224	3.13217e-05	-2.2016e-10	-1.43428
160222962	chr5:160222962:A:G	6.07728e-11	-1.7734	-4.92792e-10	3.84842e-06	-1.81372	-4.92792e-10	2.13843e-05	-1.81593	-4.92792e-10
160223073	chr5:160223073:T:C	8.18688e-06	11.3991	-1.36162	3.09421e-06	-1.54288	-0.48897	1.61747e-05	-1.55434	-0.540795
160223607	chr5:160223607:G:A	3.94988e-11	-1.39954	-0.804726	2.2591e-06	-1.1827	-1.16372	1.14946e-05	-1.27265	-1.16406
160223744	chr5:160223744:T:C	2.19454e-11	-1.28163	-1.51035	1.32828e-06	-1.37003	-1.50747	6.83049e-06	-1.45471	-1.50248
160223877	chr5:160223877:A:G	1.36875e-10	-2.2016e-10	-0.961472	7.2633e-06	-2.2016e-10	-1.17855	4.27323e-05	-2.2016e-10	-1.12363
160223983	chr5:160223983:T:TATA	7.90824e-11	-2.2016e-10	-1.51005	5.77101e-06	-2.2016e-10	-1.40853	3.2264e-05	-2.2016e-10	-1.40464
160224205	chr5:160224205:C:T	2.79698e-09	3.28637	-1.23061	7.78766e-06	0.194428	-1.30327	4.44685e-05	0.249033	-1.33284
160224206	chr5:160224206:G:A	7.44473e-11	-1.57045	-4.92792e-10	8.5009e-06	-1.02121	-4.92792e-10	4.6465e-05	-1.03989	-4.92792e-10
160224479	chr5:160224479:G:C	8.3522e-11	-2.2016e-10	-1.45543	5.44545e-06	-2.2016e-10	-1.4666	3.03227e-05	-2.2016e-10	-1.46669
160224656	chr5:160224656:T:C	1.1608e-09	2.64008	-1.46375	2.60271e-06	-1.40317	-0.801662	1.41228e-05	-1.41855	-0.812244
160224748	chr5:160224748:G:A	3.80224e-10	1.35727	-1.29705	2.52478e-06	-1.78506	-0.450166	1.32413e-05	-1.77019	-0.525061
160224810	chr5:160224810:C:T	8.71319e-11	-2.2016e-10	-1.41312	6.16732e-06	-2.2016e-10	-1.34212	3.43073e-05	-2.2016e-10	-1.34323
160225154	chr5:160225154:T:C	1.25348e-05	11.9082	-1.4447	2.70632e-06	-1.44948	-0.716315	1.42184e-05	-1.46227	-0.761784
160225602	chr5:160225602:T:C	1.73513e-10	0.725937	-1.45022	8.9341e-07	-1.7754	-1.49869	4.9821e-06	-1.77986	-1.49288
160225795	chr5:160225795:G:A	7.98728e-11	-2.2016e-10	-1.5001	5.24677e-06	-2.2016e-10	-1.50377	2.92154e-05	-2.2016e-10	-1.50389
160225895	chr5:160225895:C:T	3.01017e-11	-1.32242	-1.15354	3.45099e-06	-1.6965	-0.226219	1.80623e-05	-1.68251	-0.302248
160226035	chr5:160226035:G:A	3.00854e-11	-1.29266	-1.18384	1.72383e-06	-1.84626	-0.770567	9.09997e-06	-1.84834	-0.821976
160226078	chr5:160226078:G:A	8.58935e-11	-2.2016e-10	-1.42743	5.23198e-06	-2.2016e-10	-1.50659	2.91277e-05	-2.2016e-10	-1.5069
160226183	chr5:160226183:T:A	5.53989e-11	-0.550957	-1.31502	1.23935e-06	-1.73512	-1.21168	6.83988e-06	-1.73845	-1.21737
160226187	chr5:160226187:T:A	1.74569e-11	-1.50814	-1.51266	9.45394e-07	-1.75349	-1.46404	5.2416e-06	-1.75741	-1.46456
160226329	chr5:160226329:G:A	8.41195e-11	-2.2016e-10	-1.4483	5.97812e-06	-2.2016e-10	-1.37327	3.31968e-05	-2.2016e-10	-1.37614
160226348	chr5:160226348:G:A	1.20378e-10	-1.0899	-4.92792e-10	4.54834e-06	-1.64662	-4.92792e-10	2.56334e-05	-1.63469	-4.92792e-10
160226418	chr5:160226418:G:A	2.40173e-11	-1.42842	-1.27335	1.70319e-06	-1.77414	-0.854737	8.89784e-06	-1.77588	-0.916902
160226584	chr5:160226584:T:C	7.9857e-11	-2.2016e-10	-1.5003	5.24725e-06	-2.2016e-10	-1.50368	2.92183e-05	-2.2016e-10	-1.50379
160226662	chr5:160226662:C:T	1.17002e-09	2.56483	-1.38059	4.24886e-06	-1.02069	-0.694043	2.30586e-05	-1.00402	-0.736528
160226895	chr5:160226895:T:C	1.90966e-11	-1.76381	-1.16722	1.26415e-06	-1.82434	-1.10264	7.05565e-06	-1.81249	-1.11227
160226896	chr5:160226896:A:G	7.99303e-11	-2.2016e-10	-1.49938	5.24322e-06	-2.2016e-10	-1.50445	2.91959e-05	-2.2016e-10	-1.50456
160227102	chr5:160227102:T:C	2.08292e-10	0.946366	-1.48796	1.1574e-06	-1.72588	-1.28932	6.60148e-06	-1.73303	-1.25826
160227246	chr5:160227246:CT:C	9.38395e-10	2.411	-1.44737	3.73518e-06	-0.350927	-1.49266	2.16513e-05	-0.307132	-1.49639
160227384	chr5:160227384:A:G	1.80186e-11	-1.52518	-1.46395	1.4287e-06	-1.30687	-1.49775	7.9696e-06	-1.31211	-1.49085
160227980	chr5:160227980:T:TA	7.91382e-11	-2.2016e-10	-1.50934	5.19303e-06	-2.2016e-10	-1.51406	2.89201e-05	-2.2016e-10	-1.51405
160228114	chr5:160228114:G:A	1.37598e-10	-1.18992	0.233716	3.28228e-06	-1.58731	-0.385532	1.71097e-05	-1.63343	-0.405517
160228244	chr5:160228244:A:T	2.71266e-11	-1.66353	-0.916491	7.71624e-06	-0.366998	-0.751056	3.86281e-05	-0.439277	-0.785332
160228481	chr5:160228481:C:G	9.09979e-11	-2.2016e-10	-1.3697	5.59258e-06	-2.2016e-10	-1.43994	3.1872e-05	-2.2016e-10	-1.41686
160228491	chr5:160228491:G:A	6.27969e-11	-0.227488	-1.51314	9.32092e-07	-1.71904	-1.51266	5.26386e-06	-1.70476	-1.51296
160228499	chr5:160228499:C:T	1.81323e-10	-2.2016e-10	-0.68026	1.05143e-05	-2.2016e-10	-0.808643	5.95834e-05	-2.2016e-10	-0.791213
160229187	chr5:160229187:C:T	3.87725e-09	3.49412	-1.11177	1.2862e-05	0.32243	-0.929532	7.31213e-05	0.349739	-0.936209
160229259	chr5:160229259:G:A	2.55641e-10	-1.23977	0.903008	8.29591e-06	-1.73049	0.684872	4.947e-05	-1.70908	0.731854
160229416	chr5:160229416:C:T	9.87204e-11	-2.2016e-10	-1.28825	7.8569e-06	-2.2016e-10	-1.09999	4.24526e-05	-2.2016e-10	-1.1302
160229457	chr5:160229457:G:A	9.62643e-11	-2.2016e-10	-1.31344	6.00176e-06	-2.2016e-10	-1.36933	3.34823e-05	-2.2016e-10	-1.36757
160229619	chr5:160229619:T:A	7.96393e-11	-2.2016e-10	-1.50303	5.2007e-06	-2.2016e-10	-1.51259	2.89391e-05	-2.2016e-10	-1.5134
160229943	chr5:160229943:G:A	2.9588e-11	-1.47335	-1.01982	1.2767e-06	-1.80044	-1.11666	7.16117e-06	-1.79574	-1.11417
160230070	chr5:160230070:A:G	1.29638e-10	-2.2016e-10	-1.0158	9.93527e-06	-2.2016e-10	-0.86529	5.90006e-05	-2.2016e-10	-0.801041
160230397	chr5:160230397:G:A	1.82472e-08	5.44346	-1.51223	0.000101579	2.97339	-1.51393	0.000550416	2.94592	-1.51384
160230795	chr5:160230795:A:G	6.87903e-10	2.11233	-1.45922	6.39348e-06	0.137251	-1.44335	3.64898e-05	0.147648	-1.42921
160230804	chr5:160230804:G:A	1.17573e-09	2.36614	-1.17704	5.23964e-06	-0.36544	-1.13969	3.09815e-05	-0.342647	-1.10255
160231396	chr5:160231396:C:T	9.68578e-10	2.45613	-1.46084	4.18202e-06	-0.310267	-1.42032	2.4467e-05	-0.288317	-1.39295
160231454	chr5:160231454:C:T	1.52857e-10	0.444867	-1.2959	2.1185e-06	-1.0746	-1.33607	1.22906e-05	-1.05922	-1.31054
160231462	chr5:160231462:C:T	1.27668e-08	5.0875	-1.51343	8.9431e-05	2.84623	-1.51415	0.000488667	2.82724	-1.51415
160231724	chr5:160231724:G:A	2.97386e-10	1.21443	-1.39994	1.09263e-05	0.617249	-1.38746	5.68264e-05	0.581414	-1.42
160232255	chr5:160232255:G:A	4.31311e-09	2.48888	-4.92792e-10	3.10623e-05	0.274616	-4.92792e-10	0.000170021	0.25733	-4.92792e-10
160232266	chr5:160232266:C:T	5.44341e-11	-0.603326	-1.28022	2.1982e-06	-1.14047	-1.23328	1.23808e-05	-1.14173	-1.22071
160232663	chr5:160232663:G:A	8.93572e-11	-2.2016e-10	-1.3879	6.84544e-06	-2.2016e-10	-1.2378	3.70952e-05	-2.2016e-10	-1.2651
160232693	chr5:160232693:T:C	1.91065e-10	0.51012	-1.13805	2.89581e-06	-1.08612	-1.01199	1.62668e-05	-1.04814	-1.04132
160232732	chr5:160232732:A:G	1.10945e-07	6.75085	-1.0146	3.07153e-05	1.30428	-1.0409	0.00018569	1.33963	-0.994145
160232858	chr5:160232858:C:T	5.85144e-11	-1.81127	-4.92792e-10	6.43151e-06	-1.30017	-4.92792e-10	3.51643e-05	-1.31856	-4.92792e-10
160232914	chr5:160232914:T:A	4.7212e-10	0.276694	-4.92792e-10	1.94732e-05	-0.192339	-4.92792e-10	0.000107031	-0.205471	-4.92792e-10
160233833	chr5:160233833:T:C	7.00145e-11	-1.63184	-4.92792e-10	9.21428e-06	-0.940626	-4.92792e-10	4.9849e-05	-0.969591	-4.92792e-10
160234149	chr5:160234149:A:G	1.9312e-10	0.788524	-1.40575	1.03728e-06	-1.65977	-1.465	5.74906e-06	-1.67758	-1.45197
160234747	chr5:160234747:C:T	8.37471e-10	2.08612	-1.23627	3.38037e-06	-0.754227	-1.18917	1.87383e-05	-0.714612	-1.23341
160235269	chr5:160235269:T:C	9.03832e-11	0.087383	-1.46386	2.50745e-06	-0.829853	-1.41226	1.38982e-05	-0.833697	-1.41313
160235469	chr5:160235469:G:A	8.38628e-11	-2.2016e-10	-1.45136	5.82353e-06	-2.2016e-10	-1.39947	3.18416e-05	-2.2016e-10	-1.41782
160235549	chr5:160235549:A:C	8.90892e-10	-2.2016e-10	0.911684	4.1314e-05	-2.2016e-10	0.559821	0.000274205	-2.2016e-10	0.735287
160235861	chr5:160235861:A:T	8.99036e-11	-2.2016e-10	-1.3818	5.71953e-06	-2.2016e-10	-1.41749	3.16049e-05	-2.2016e-10	-1.42528
160235912	chr5:160235912:A:T	9.00053e-11	-2.2016e-10	-1.38067	5.72574e-06	-2.2016e-10	-1.41641	3.16417e-05	-2.2016e-10	-1.42411
160235946	chr5:160235946:G:A	9.13785e-11	-2.2016e-10	-1.36553	5.68769e-06	-2.2016e-10	-1.42308	3.20728e-05	-2.2016e-10	-1.41058
160236039	chr5:160236039:A:AGAGT	1.54594e-11	-1.84707	-1.29524	1.76918e-06	-1.17705	-1.41382	9.19568e-06	-1.24841	-1.41145
160236160	chr5:160236160:A:T	4.80954e-10	1.74196	-1.44673	1.8422e-05	1.21239	-1.46023	9.82912e-05	1.16184	-1.45249
160236264	chr5:160236264:C:T	7.95642e-11	-2.2016e-10	-1.50397	5.21486e-06	-2.2016e-10	-1.50987	2.90724e-05	-2.2016e-10	-1.5088
160236458	chr5:160236458:C:T	2.0681e-10	0.936481	-1.48522	9.49826e-06	0.534428	-1.4447	5.05378e-05	0.505236	-1.4611
160236459	chr5:160236459:G:A	1.54556e-10	-2.2016e-10	-0.839982	9.21117e-06	-2.2016e-10	-0.940964	5.43196e-05	-2.2016e-10	-0.883704
160236841	chr5:160236841:G:T	6.52453e-10	2.09601	-1.49581	6.62889e-06	0.231049	-1.50099	3.72908e-05	0.244709	-1.50455
160236987	chr5:160236987:T:A	7.88535e-11	-2.2016e-10	-1.51295	5.27703e-06	-2.2016e-10	-1.49802	2.92567e-05	-2.2016e-10	-1.50248
160237513	chr5:160237513:T:C	1.00502e-10	-2.2016e-10	-1.27036	5.74871e-06	-2.2016e-10	-1.41241	3.15865e-05	-2.2016e-10	-1.42586
160237942	chr5:160237942:C:T	1.81651e-10	-0.605103	-0.0733478	1.53464e-05	-0.290031	-0.14047	7.79784e-05	-0.322359	-0.199798
160238101	chr5:160238101:C:G	1.01022e-10	-2.2016e-10	-1.2652	6.82012e-06	-2.2016e-10	-1.2415	3.78568e-05	-2.2016e-10	-1.24478
160238516	chr5:160238516:C:T	1.41802e-11	-1.85389	-1.3748	9.66324e-07	-1.84726	-1.34838	5.5257e-06	-1.84625	-1.32292
160238520	chr5:160238520:G:A	1.42001e-11	-1.85249	-1.3748	9.64661e-07	-1.84898	-1.34838	5.51713e-06	-1.84781	-1.32292
160238527	chr5:160238527:A:G	1.2717e-11	-1.84505	-1.49255	8.12089e-07	-1.85945	-1.51007	4.53696e-06	-1.85831	-1.50802
160238543	chr5:160238543:C:T	3.04115e-10	-2.2016e-10	-0.163131	1.53836e-05	-2.2016e-10	-0.428078	9.52851e-05	-2.2016e-10	-0.321716
160238592	chr5:160238592:G:A	1.25906e-11	-1.83873	-1.50886	8.5313e-07	-1.84391	-1.47631	4.64052e-06	-1.8568	-1.48697
160239543	chr5:160239543:A:G	1.34705e-10	-2.2016e-10	-0.977451	1.03016e-05	-2.2016e-10	-0.829082	6.0574e-05	-2.2016e-10	-0.774723
160239650	chr5:160239650:C:T	7.89908e-11	-2.2016e-10	-1.51121	5.25348e-06	-2.2016e-10	-1.50249	2.94836e-05	-2.2016e-10	-1.49475
160239668	chr5:160239668:G:A	1.31677e-11	-1.85068	-1.45209	8.52559e-07	-1.85459	-1.4663	4.81466e-06	-1.85196	-1.45496
160239951	chr5:160239951:A:G	1.41188e-10	-2.2016e-10	-0.930448	1.08636e-05	-2.2016e-10	-0.775961	6.40063e-05	-2.2016e-10	-0.719607
160240026	chr5:160240026:A:G	1.26458e-11	-1.84365	-1.49957	8.36838e-07	-1.85947	-1.48004	4.6528e-06	-1.85752	-1.4836
160240390	chr5:160240390:C:T	1.41368e-11	-1.72212	-1.50964	9.3602e-07	-1.72647	-1.50103	5.0555e-06	-1.7493	-1.50881
160240448	chr5:160240448:T:C	1.44831e-11	-1.69707	-1.51048	9.58006e-07	-1.70175	-1.50253	5.16899e-06	-1.72617	-1.50974
160240573	chr5:160240573:G:A	1.52368e-11	-1.83187	-1.32495	8.92942e-07	-1.84535	-1.42926	5.06574e-06	-1.85803	-1.39806
160240746	chr5:160240746:GAGGA:G	1.32098e-11	-1.78611	-1.51347	8.88579e-07	-1.80762	-1.47189	4.80124e-06	-1.82511	-1.4846
160240792	chr5:160240792:A:C	1.53329e-11	-1.82673	-1.32381	8.97804e-07	-1.84069	-1.4285	5.09058e-06	-1.85404	-1.39716
160240793	chr5:160240793:G:T	1.52738e-11	-1.82812	-1.32628	8.9512e-07	-1.84206	-1.43011	5.07482e-06	-1.85517	-1.39913
160240800	chr5:160240800:C:T	1.24012e-11	-1.85327	-1.50948	8.15544e-07	-1.85138	-1.5139	4.5473e-06	-1.84991	-1.51414
160240919	chr5:160240919:C:T	1.59199e-11	-1.82149	-1.29148	9.22317e-07	-1.83595	-1.4063	5.24599e-06	-1.84978	-1.37135
160241083	chr5:160241083:T:C	1.34668e-11	-1.79155	-1.48877	8.26847e-07	-1.88703	-1.46448	4.58912e-06	-1.88595	-1.46895
160241132	chr5:160241132:G:A	1.20923e-10	-2.2016e-10	-1.08539	9.12582e-06	-2.2016e-10	-0.950273	5.32998e-05	-2.2016e-10	-0.902657
160241238	chr5:160241238:A:T	1.25953e-11	-1.84875	-1.49847	8.4192e-07	-1.85497	-1.47848	4.68152e-06	-1.85278	-1.48219
160241324	chr5:160241324:G:C	1.62388e-11	-1.80993	-1.2832	9.37667e-07	-1.82507	-1.40067	5.32918e-06	-1.84028	-1.36511
160241695	chr5:160241695:G:A	8.41442e-11	-2.2016e-10	-1.44801	5.91423e-06	-2.2016e-10	-1.38402	3.17269e-05	-2.2016e-10	-1.42142
160241739	chr5:160241739:G:A	1.0885e-10	-2.2016e-10	-1.19057	8.08195e-06	-2.2016e-10	-1.07175	4.69598e-05	-2.2016e-10	-1.0293
160241749	chr5:160241749:G:A	2.90887e-10	-2.2016e-10	-0.207603	1.42826e-05	-2.2016e-10	-0.502341	8.79e-05	-2.2016e-10	-0.40239
160241787	chr5:160241787:GGT:AGT	1.55367e-11	-1.81295	-1.32438	9.08706e-07	-1.82824	-1.42887	5.14528e-06	-1.84289	-1.39762
160241823	chr5:160241823:G:C	1.55986e-11	-1.80357	-1.32979	9.13382e-07	-1.81966	-1.43232	5.16356e-06	-1.83531	-1.40166
160242218	chr5:160242218:C:T	1.54843e-11	-1.79545	-1.34526	9.08308e-07	-1.81585	-1.4417	5.12962e-06	-1.83082	-1.41273
160242245	chr5:160242245:A:G	1.23211e-10	-2.2016e-10	-1.06664	9.32688e-06	-2.2016e-10	-0.92848	5.44973e-05	-2.2016e-10	-0.880438
160242296	chr5:160242296:A:G	1.59098e-11	-1.78896	-1.32464	9.25818e-07	-1.81031	-1.42815	5.23979e-06	-1.82547	-1.39684
160242402	chr5:160242402:T:G	1.54732e-10	-2.2016e-10	-0.838844	8.68037e-06	-2.2016e-10	-1.00032	4.95467e-05	-2.2016e-10	-0.975673
160242406	chr5:160242406:C:T	8.26577e-11	-2.2016e-10	-1.46583	5.27428e-06	-2.2016e-10	-1.49854	2.97554e-05	-2.2016e-10	-1.48558
160242767	chr5:160242767:T:C	8.47535e-11	-2.2016e-10	-1.44079	5.46744e-06	-2.2016e-10	-1.46257	3.03787e-05	-2.2016e-10	-1.46485
160242889	chr5:160242889:T:G	8.51803e-11	-2.2016e-10	-1.43577	5.80252e-06	-2.2016e-10	-1.40309	3.23825e-05	-2.2016e-10	-1.40097
160242935	chr5:160242935:T:C	9.36193e-11	-2.2016e-10	-1.3413	6.37565e-06	-2.2016e-10	-1.30889	3.544e-05	-2.2016e-10	-1.31075
160242968	chr5:160242968:G:A	1.5585e-11	-1.86565	-1.26858	1.02944e-06	-1.84916	-1.28321	5.82803e-06	-1.85219	-1.26372
160243622	chr5:160243622:T:C	7.90183e-11	-2.2016e-10	-1.51086	5.3199e-06	-2.2016e-10	-1.48993	2.95606e-05	-2.2016e-10	-1.49215
160243776	chr5:160243776:C:T	8.16604e-11	-2.2016e-10	-1.47797	5.36083e-06	-2.2016e-10	-1.48226	2.98815e-05	-2.2016e-10	-1.48135
160243882	chr5:160243882:T:C	1.62398e-10	-2.2016e-10	-0.790486	9.97764e-06	-2.2016e-10	-0.861033	5.73406e-05	-2.2016e-10	-0.829579
160244556	chr5:160244556:A:T	1.24423e-10	-2.2016e-10	-1.05685	8.24925e-06	-2.2016e-10	-1.05126	4.65589e-05	-2.2016e-10	-1.03787
160244675	chr5:160244675:T:C	1.02261e-09	-2.2016e-10	1.04957	5.04266e-05	-2.2016e-10	0.759138	0.00034386	-2.2016e-10	0.961646
160244725	chr5:160244725:A:C	2.06517e-11	-1.89624	-0.956499	1.14709e-06	-1.89731	-1.12685	6.63843e-06	-1.89708	-1.08864
160244995	chr5:160244995:A:T	8.45331e-11	-2.2016e-10	-1.4434	5.46193e-06	-2.2016e-10	-1.46358	3.01428e-05	-2.2016e-10	-1.47264
160245512	chr5:160245512:C:T	6.78441e-10	-2.2016e-10	0.639259	3.31824e-05	-2.2016e-10	0.340639	0.00019362	-2.2016e-10	0.387308
160245662	chr5:160245662:T:A	1.15235e-10	-2.2016e-10	-1.13356	7.55259e-06	-2.2016e-10	-1.13949	4.25443e-05	-2.2016e-10	-1.12804
160245678	chr5:160245678:A:C	1.0085e-10	-2.2016e-10	-1.2669	7.20511e-06	-2.2016e-10	-1.18659	4.07939e-05	-2.2016e-10	-1.17006
160246108	chr5:160246108:G:A	9.77587e-11	-2.2016e-10	-1.29804	6.44821e-06	-2.2016e-10	-1.29758	3.62134e-05	-2.2016e-10	-1.28916
160246366	chr5:160246366:A:G	1.02899e-10	-2.2016e-10	-1.24679	6.30017e-06	-2.2016e-10	-1.3208	3.44134e-05	-2.2016e-10	-1.34014
160246543	chr5:160246543:G:C	5.6012e-11	-1.85497	-4.92792e-10	3.54031e-06	-1.89717	-4.92792e-10	1.97135e-05	-1.89729	-4.92792e-10
160246809	chr5:160246809:C:T	5.67628e-11	-1.84166	-4.92792e-10	3.5482e-06	-1.89494	-4.92792e-10	1.9754e-05	-1.89523	-4.92792e-10
160246876	chr5:160246876:G:C	1.06519e-09	-2.2016e-10	1.09037	5.29229e-05	-2.2016e-10	0.807456	0.000363908	-2.2016e-10	1.01831
160246952	chr5:160246952:C:T	5.37215e-11	-1.89673	-4.92792e-10	5.01216e-06	-1.54951	-4.92792e-10	2.81438e-05	-1.54126	-4.92792e-10
160247038	chr5:160247038:G:T	8.69247e-11	-2.2016e-10	-1.4155	5.55439e-06	-2.2016e-10	-1.44679	3.08642e-05	-2.2016e-10	-1.44899
160247190	chr5:160247190:AG:A	9.813e-11	-2.2016e-10	-1.29425	6.48106e-06	-2.2016e-10	-1.2925	3.64124e-05	-2.2016e-10	-1.28368
160247673	chr5:160247673:C:G	3.72624e-10	-2.2016e-10	0.0400315	2.84775e-05	-2.2016e-10	0.187732	0.000162045	-2.2016e-10	0.209284
160247728	chr5:160247728:G:A	7.8814e-11	-2.2016e-10	-1.51345	5.19473e-06	-2.2016e-10	-1.51374	2.89778e-05	-2.2016e-10	-1.51206
160247884	chr5:160247884:C:T	1.06792e-10	-2.2016e-10	-1.20965	6.55651e-06	-2.2016e-10	-1.28092	3.59853e-05	-2.2016e-10	-1.29548
160247992	chr5:160247992:C:G	1.06873e-10	-2.2016e-10	-1.2089	6.74875e-06	-2.2016e-10	-1.25202	3.71044e-05	-2.2016e-10	-1.26485
160248074	chr5:160248074:C:A	9.53897e-11	-2.2016e-10	-1.32257	5.95525e-06	-2.2016e-10	-1.37711	3.39751e-05	-2.2016e-10	-1.35296
160248138	chr5:160248138:C:A	3.83328e-11	-1.48962	-0.74461	1.85668e-06	-1.87214	-0.670448	1.05365e-05	-1.86496	-0.658786
160248319	chr5:160248319:A:G	9.43178e-11	-2.2016e-10	-1.33387	6.12106e-06	-2.2016e-10	-1.34964	3.45e-05	-2.2016e-10	-1.33763
160248493	chr5:160248493:T:C	1.53554e-10	-0.846488	-4.92792e-10	1.75609e-05	-0.295707	-4.92792e-10	9.19373e-05	-0.357482	-4.92792e-10
160248754	chr5:160248754:T:C	1.46541e-11	-1.68629	-1.50953	8.76526e-07	-1.79405	-1.49912	4.94021e-06	-1.78648	-1.4947
160248942	chr5:160248942:G:C	1.29171e-10	-2.2016e-10	-1.0194	7.98392e-06	-2.2016e-10	-1.08395	4.43273e-05	-2.2016e-10	-1.08699
160249226	chr5:160249226:T:C	1.06319e-10	-1.2141	-4.92792e-10	6.12366e-06	-1.34922	-4.92792e-10	3.45488e-05	-1.33622	-4.92792e-10
160249321	chr5:160249321:G:A	2.61318e-10	-2.2016e-10	-0.314801	1.99667e-05	-2.2016e-10	-0.167314	0.000113624	-2.2016e-10	-0.145694
160249830	chr5:160249830:C:A	4.04919e-11	-1.03865	-1.14079	2.06218e-06	-1.19967	-1.23795	1.19087e-05	-1.17376	-1.22755
160250174	chr5:160250174:A:C	7.87967e-11	-2.2016e-10	-1.51367	5.1936e-06	-2.2016e-10	-1.51395	2.8929e-05	-2.2016e-10	-1.51374
160250254	chr5:160250254:C:A	1.32862e-10	-2.2016e-10	-0.991226	8.39176e-06	-2.2016e-10	-1.03413	4.70897e-05	-2.2016e-10	-1.02654
160250482	chr5:160250482:C:G	1.54436e-11	-1.86799	-1.27535	1.07652e-06	-1.7766	-1.31105	5.90911e-06	-1.77789	-1.32421
160250506	chr5:160250506:C:A	7.87597e-11	-2.2016e-10	-1.51414	5.22478e-06	-2.2016e-10	-1.50797	2.90627e-05	-2.2016e-10	-1.50913
160251242	chr5:160251242:C:T	1.55627e-10	-2.2016e-10	-0.833074	9.67625e-06	-2.2016e-10	-0.891706	5.44074e-05	-2.2016e-10	-0.882089
160252622	chr5:160252622:T:C	7.89339e-11	-2.2016e-10	-1.51193	5.19352e-06	-2.2016e-10	-1.51397	2.89343e-05	-2.2016e-10	-1.51356
160253039	chr5:160253039:T:C	2.61438e-11	-1.57502	-1.0419	1.32928e-06	-1.88915	-0.987592	7.514e-06	-1.88446	-0.977366
160253173	chr5:160253173:G:A	1.11633e-10	-2.2016e-10	-1.16532	7.89116e-06	-2.2016e-10	-1.09564	4.46526e-05	-2.2016e-10	-1.07968
160253902	chr5:160253902:T:C	1.12185e-10	-2.2016e-10	-1.16039	7.08983e-06	-2.2016e-10	-1.20272	3.96564e-05	-2.2016e-10	-1.19834
160255182	chr5:160255182:G:A	1.04504e-09	-2.2016e-10	1.07127	5.87819e-05	-2.2016e-10	0.912454	0.00030724	-2.2016e-10	0.849041
160255578	chr5:160255578:G:A	1.24443e-10	-2.2016e-10	-1.05669	7.81947e-06	-2.2016e-10	-1.10476	4.38645e-05	-2.2016e-10	-1.09748
160255720	chr5:160255720:C:T	1.29249e-10	-2.2016e-10	-1.0188	8.19041e-06	-2.2016e-10	-1.05842	4.6374e-05	-2.2016e-10	-1.04185
160255730	chr5:160255730:A:G	3.3589e-10	1.42285	-1.48661	2.94768e-06	-0.571924	-1.50844	1.53929e-05	-0.646637	-1.49805
160255770	chr5:160255770:C:T	2.68735e-11	-1.58013	-1.00926	1.37872e-06	-1.88965	-0.950576	7.798e-06	-1.88499	-0.939728
160256180	chr5:160256180:C:T	8.04949e-11	-2.2016e-10	-1.49234	5.22083e-06	-2.2016e-10	-1.50873	2.91273e-05	-2.2016e-10	-1.50691
160256285	chr5:160256285:T:C	1.33273e-10	-2.2016e-10	-0.988137	8.38059e-06	-2.2016e-10	-1.03546	4.70978e-05	-2.2016e-10	-1.02636
160256585	chr5:160256585:A:C	1.09882e-10	-2.2016e-10	-1.18113	6.95515e-06	-2.2016e-10	-1.2219	3.88958e-05	-2.2016e-10	-1.2177
160256786	chr5:160256786:T:C	4.34448e-11	-1.16846	-0.940585	2.19092e-06	-1.33171	-1.04535	1.26198e-05	-1.30685	-1.03647
160256849	chr5:160256849:T:C	1.41307e-10	-2.2016e-10	-0.929607	8.84833e-06	-2.2016e-10	-0.981152	4.97493e-05	-2.2016e-10	-0.971592
160256883	chr5:160256883:A:T	3.40561e-10	-2.2016e-10	-0.049943	1.93468e-05	-2.2016e-10	-0.198852	0.000121814	-2.2016e-10	-0.0760924
160257031	chr5:160257031:TCAGGGTGCTAA:T	1.34674e-10	-2.2016e-10	-0.97768	8.42913e-06	-2.2016e-10	-1.02969	4.7369e-05	-2.2016e-10	-1.02062
160257422	chr5:160257422:C:T	8.42337e-11	-2.2016e-10	-1.44694	5.63508e-06	-2.2016e-10	-1.43237	3.14984e-05	-2.2016e-10	-1.42865
160257499	chr5:160257499:TAAAATCCTAGC:T	8.57174e-11	-2.2016e-10	-1.42948	5.60851e-06	-2.2016e-10	-1.43709	3.13004e-05	-2.2016e-10	-1.43496
160257886	chr5:160257886:G:A	1.34564e-10	-2.2016e-10	-0.9785	8.42201e-06	-2.2016e-10	-1.03053	4.73294e-05	-2.2016e-10	-1.02146
160258006	chr5:160258006:C:A	3.35055e-10	-2.2016e-10	-0.0662431	1.904e-05	-2.2016e-10	-0.214837	0.000119775	-2.2016e-10	-0.092971
160258008	chr5:160258008:G:A	9.40436e-11	-2.2016e-10	-1.33678	6.01577e-06	-2.2016e-10	-1.367	3.28285e-05	-2.2016e-10	-1.38729
160258037	chr5:160258037:G:C	9.17684e-10	-2.2016e-10	0.941314	4.60146e-05	-2.2016e-10	0.667578	0.000314376	-2.2016e-10	0.872001
160258314	chr5:160258314:A:T	1.4645e-10	-2.2016e-10	-0.893852	9.17052e-06	-2.2016e-10	-0.945386	5.16244e-05	-2.2016e-10	-0.934595
160258510	chr5:160258510:G:A	1.58689e-11	-1.80478	-1.3114	1.20013e-06	-1.63144	-1.34752	6.63784e-06	-1.6279	-1.35791
160258672	chr5:160258672:G:C	5.59565e-11	-1.85596	-4.92792e-10	3.5398e-06	-1.89731	-4.92792e-10	1.9719e-05	-1.89701	-4.92792e-10
160258821	chr5:160258821:C:T	5.2386e-10	-2.2016e-10	0.380685	2.90179e-05	-2.2016e-10	0.206534	0.00017385	-2.2016e-10	0.279603
160258838	chr5:160258838:A:G	3.34403e-10	-2.2016e-10	-0.0681931	1.89964e-05	-2.2016e-10	-0.217132	0.000119528	-2.2016e-10	-0.095038
160258865	chr5:160258865:A:T	1.36719e-10	-2.2016e-10	-0.962611	8.5414e-06	-2.2016e-10	-1.01646	4.89498e-05	-2.2016e-10	-0.987794
160259041	chr5:160259041:GAGTTTCA:G	1.34671e-10	-2.2016e-10	-0.977704	8.42989e-06	-2.2016e-10	-1.0296	4.83185e-05	-2.2016e-10	-1.00077
160259249	chr5:160259249:T:C	4.66452e-11	-1.04992	-0.988049	2.30366e-06	-1.24071	-1.08618	1.33941e-05	-1.20753	-1.07624
160259447	chr5:160259447:G:C	9.00498e-11	-2.2016e-10	-1.38018	6.2181e-06	-2.2016e-10	-1.33392	3.46296e-05	-2.2016e-10	-1.33388
160259496	chr5:160259496:G:A	3.20488e-11	-1.64546	-0.767813	1.60055e-06	-1.89603	-0.795009	9.01948e-06	-1.8937	-0.785504
160260245	chr5:160260245:C:T	1.30388e-10	-2.2016e-10	-1.01002	8.17825e-06	-2.2016e-10	-1.0599	4.5923e-05	-2.2016e-10	-1.05162
160260275	chr5:160260275:C:T	7.97993e-11	-2.2016e-10	-1.50102	5.19453e-06	-2.2016e-10	-1.51377	2.90347e-05	-2.2016e-10	-1.5101
160260303	chr5:160260303:TA:T	1.12756e-10	-2.2016e-10	-1.15531	7.04753e-06	-2.2016e-10	-1.2087	3.91307e-05	-2.2016e-10	-1.21168
160260429	chr5:160260429:C:T	1.48358e-11	-1.83483	-1.34867	1.64642e-06	-1.36376	-1.29901	9.4345e-06	-1.37242	-1.2618
160260470	chr5:160260470:A:C	5.71955e-10	-2.2016e-10	0.468521	3.0825e-05	-2.2016e-10	0.266946	0.000184471	-2.2016e-10	0.338901
160260848	chr5:160260848:C:A	1.45778e-11	-1.85782	-1.34322	1.05858e-06	-1.72415	-1.3803	5.86771e-06	-1.71626	-1.39287
160260970	chr5:160260970:G:A	2.85635e-11	-1.53756	-0.990847	1.41526e-06	-1.88321	-0.930858	8.02021e-06	-1.87713	-0.919498
160261007	chr5:160261007:T:C	8.1799e-11	-2.2016e-10	-1.47627	5.46803e-06	-2.2016e-10	-1.46246	3.03114e-05	-2.2016e-10	-1.46706
160261539	chr5:160261539:G:A	2.61466e-11	-1.36101	-1.25581	1.15746e-06	-1.82698	-1.18817	6.54542e-06	-1.81315	-1.18667
160261705	chr5:160261705:C:T	5.55544e-11	-1.86318	-4.92792e-10	4.44335e-06	-1.66997	-4.92792e-10	2.45949e-05	-1.67605	-4.92792e-10
160261754	chr5:160261754:C:T	7.93964e-11	-2.2016e-10	-1.50609	5.20685e-06	-2.2016e-10	-1.51141	2.90135e-05	-2.2016e-10	-1.51083
160261901	chr5:160261901:T:C	2.42408e-11	-1.35923	-1.33327	1.05449e-06	-1.82722	-1.2811	5.96947e-06	-1.81312	-1.27881
160262001	chr5:160262001:G:A	2.56197e-11	-1.3575	-1.27968	1.12772e-06	-1.82614	-1.21504	6.38059e-06	-1.81219	-1.21314
160262192	chr5:160262192:G:A	9.08592e-11	-2.2016e-10	-1.37123	5.69921e-06	-2.2016e-10	-1.42105	3.14625e-05	-2.2016e-10	-1.42979
160262423	chr5:160262423:G:A	7.88514e-11	-2.2016e-10	-1.51297	5.19328e-06	-2.2016e-10	-1.51402	2.89182e-05	-2.2016e-10	-1.51412
160262512	chr5:160262512:C:T	1.12401e-10	-2.2016e-10	-1.15846	7.02205e-06	-2.2016e-10	-1.21232	3.89833e-05	-2.2016e-10	-1.21546
160262929	chr5:160262929:C:T	3.06658e-11	-1.81944	-0.637956	1.75642e-06	-1.73776	-0.860349	9.55173e-06	-1.75021	-0.871657
160263024	chr5:160263024:T:C	3.07403e-11	-1.55044	-0.904521	1.53026e-06	-1.87856	-0.857384	8.65052e-06	-1.8707	-0.850265
160263198	chr5:160263198:G:C	8.15588e-11	-2.2016e-10	-1.47921	5.30382e-06	-2.2016e-10	-1.49295	2.95912e-05	-2.2016e-10	-1.49111
160263338	chr5:160263338:C:G	3.56784e-10	-2.2016e-10	-0.00340732	1.98717e-05	-2.2016e-10	-0.172082	0.000117821	-2.2016e-10	-0.109426
160263983	chr5:160263983:C:T	5.75886e-10	-2.2016e-10	0.475371	3.08891e-05	-2.2016e-10	0.269023	0.000185144	-2.2016e-10	0.342544
160264050	chr5:160264050:G:A	3.15023e-11	-1.51622	-0.914255	1.52814e-06	-1.87027	-0.867058	8.64787e-06	-1.86104	-0.860236
160264149	chr5:160264149:T:C	3.47679e-10	-2.2016e-10	-0.0292603	1.93981e-05	-2.2016e-10	-0.196205	0.000114977	-2.2016e-10	-0.133857
160264185	chr5:160264185:C:A	3.18354e-11	-1.53577	-0.884189	1.56832e-06	-1.87548	-0.835894	8.86947e-06	-1.86714	-0.828837
160264295	chr5:160264295:T:C	3.05282e-11	-1.50898	-0.952912	1.47043e-06	-1.86832	-0.907504	8.32245e-06	-1.85876	-0.900868
160264308	chr5:160264308:G:A	5.49219e-11	-1.87463	-4.92792e-10	4.25242e-06	-1.71389	-4.92792e-10	2.33625e-05	-1.72746	-4.92792e-10
160264405	chr5:160264405:T:A	2.30851e-11	-1.34436	-1.39699	9.87122e-07	-1.82237	-1.35197	5.58481e-06	-1.80788	-1.35066
160264615	chr5:160264615:C:A	2.77283e-10	-2.2016e-10	-0.255502	1.56831e-05	-2.2016e-10	-0.408796	9.2433e-05	-2.2016e-10	-0.352105
160264884	chr5:160264884:A:G	1.53698e-10	-0.845546	-4.92792e-10	1.82675e-05	-0.256259	-4.92792e-10	9.70965e-05	-0.302884	-4.92792e-10
160265426	chr5:160265426:A:G	1.29711e-10	-2.2016e-10	-1.01523	8.22487e-06	-2.2016e-10	-1.05422	4.65583e-05	-2.2016e-10	-1.03788
160265441	chr5:160265441:G:A	9.34078e-11	-2.2016e-10	-1.34356	5.97952e-06	-2.2016e-10	-1.37304	3.26457e-05	-2.2016e-10	-1.39288
160265617	chr5:160265617:A:G	2.74269e-11	-1.14592	-1.4231	1.00978e-06	-1.70167	-1.44997	5.81947e-06	-1.67647	-1.44091
160265976	chr5:160265976:A:G	8.15836e-11	-2.2016e-10	-1.47891	5.3911e-06	-2.2016e-10	-1.47663	3.01357e-05	-2.2016e-10	-1.47288
160266081	chr5:160266081:T:G	3.44587e-11	-0.908887	-1.43189	1.13986e-06	-1.56055	-1.46992	6.61707e-06	-1.52652	-1.46242
160266146	chr5:160266146:G:A	9.39056e-11	-2.2016e-10	-1.33825	6.00774e-06	-2.2016e-10	-1.36833	3.27856e-05	-2.2016e-10	-1.3886
160266692	chr5:160266692:T:C	2.25843e-10	-2.2016e-10	-0.4607	1.67182e-05	-2.2016e-10	-0.344882	9.53299e-05	-2.2016e-10	-0.321246
160266835	chr5:160266835:A:G	6.32188e-11	-1.40838	-0.325557	2.8822e-06	-1.55835	-0.544478	1.52364e-05	-1.57753	-0.577374
160267136	chr5:160267136:C:A	2.68613e-11	-1.08859	-1.50127	1.05483e-06	-1.6112	-1.4968	6.03552e-06	-1.57916	-1.50177
160267383	chr5:160267383:A:G	2.69126e-11	-1.25764	-1.33031	1.17711e-06	-1.63921	-1.3591	6.5685e-06	-1.63564	-1.36066
160267529	chr5:160267529:C:T	3.36947e-11	-1.60933	-0.753866	1.71622e-06	-1.89355	-0.727707	9.73333e-06	-1.8921	-0.710937
160267805	chr5:160267805:T:C	4.26997e-10	-2.2016e-10	0.176239	2.68332e-05	-2.2016e-10	0.128261	0.00015162	-2.2016e-10	0.142786
160268147	chr5:160268147:C:T	3.09046e-11	-1.44169	-1.00794	1.2517e-06	-1.82337	-1.11351	7.18746e-06	-1.8141	-1.09215
160268238	chr5:160268238:T:C	3.22124e-11	-1.34352	-1.06467	1.21815e-06	-1.80123	-1.16281	6.99237e-06	-1.79002	-1.14375
160268878	chr5:160268878:G:A	1.49475e-10	-2.2016e-10	-0.873409	9.3634e-06	-2.2016e-10	-0.924572	5.15416e-05	-2.2016e-10	-0.9362
160268895	chr5:160268895:CTCT:C	9.37959e-11	-2.2016e-10	-1.33942	6.09828e-06	-2.2016e-10	-1.35337	3.39674e-05	-2.2016e-10	-1.35319
160268915	chr5:160268915:T:C	1.25065e-10	-2.2016e-10	-1.0517	7.74691e-06	-2.2016e-10	-1.11409	4.29221e-05	-2.2016e-10	-1.1192
160269541	chr5:160269541:C:T	9.521e-11	-2.2016e-10	-1.32445	6.18765e-06	-2.2016e-10	-1.33882	3.44674e-05	-2.2016e-10	-1.33858
160269547	chr5:160269547:A:G	2.46311e-11	-1.2919	-1.38463	9.68779e-07	-1.77018	-1.42292	5.51734e-06	-1.75691	-1.41378
160269579	chr5:160269579:C:T	7.88224e-11	-2.2016e-10	-1.51334	5.19326e-06	-2.2016e-10	-1.51402	2.8954e-05	-2.2016e-10	-1.51288
160270090	chr5:160270090:T:C	1.58028e-11	-1.85094	-1.26942	1.35974e-06	-1.71791	-1.13617	7.43332e-06	-1.7269	-1.14572
160270193	chr5:160270193:C:T	7.92566e-11	-2.2016e-10	-1.50785	5.20839e-06	-2.2016e-10	-1.51111	2.90627e-05	-2.2016e-10	-1.50913
160270279	chr5:160270279:A:C	8.49953e-11	-2.2016e-10	-1.43794	5.44115e-06	-2.2016e-10	-1.46739	3.08641e-05	-2.2016e-10	-1.449
160270316	chr5:160270316:A:C	2.65614e-11	-1.37428	-1.22681	1.1702e-06	-1.80912	-1.19509	6.41543e-06	-1.7982	-1.22168
160270393	chr5:160270393:G:A	7.87595e-11	-2.2016e-10	-1.51414	5.2001e-06	-2.2016e-10	-1.5127	2.9041e-05	-2.2016e-10	-1.50988
160270476	chr5:160270476:A:G	2.82571e-11	-1.07679	-1.4624	2.24248e-06	-0.92303	-1.43077	1.30286e-05	-0.880095	-1.43135
160270570	chr5:160270570:C:T	8.83205e-11	-2.2016e-10	-1.39957	5.62385e-06	-2.2016e-10	-1.43436	3.12328e-05	-2.2016e-10	-1.43712
160270763	chr5:160270763:T:C	9.06787e-11	-2.2016e-10	-1.37322	5.84793e-06	-2.2016e-10	-1.39529	3.27288e-05	-2.2016e-10	-1.39033
160271496	chr5:160271496:T:C	2.10491e-09	-2.2016e-10	1.77149	0.000101615	-2.2016e-10	1.45981	0.000718622	-2.2016e-10	1.69875
160271690	chr5:160271690:C:T	2.16532e-10	-2.2016e-10	-0.5028	1.33173e-05	-2.2016e-10	-0.572314	7.173e-05	-2.2016e-10	-0.60568
160271852	chr5:160271852:G:A	2.28966e-10	-2.2016e-10	-0.446965	1.40743e-05	-2.2016e-10	-0.517032	7.56811e-05	-2.2016e-10	-0.552061
160272105	chr5:160272105:A:G	2.93655e-11	-1.053	-1.44771	2.34095e-06	-0.898427	-1.4124	1.35959e-05	-0.855374	-1.41345
160272996	chr5:160272996:A:G	2.30579e-10	-2.2016e-10	-0.439945	1.41516e-05	-2.2016e-10	-0.511552	7.61428e-05	-2.2016e-10	-0.545978
160273706	chr5:160273706:G:A	2.5008e-10	-2.2016e-10	-0.358758	1.53267e-05	-2.2016e-10	-0.431782	8.23218e-05	-2.2016e-10	-0.467953
160273708	chr5:160273708:G:A	1.32247e-10	-2.2016e-10	-0.995871	8.28971e-06	-2.2016e-10	-1.04637	4.55577e-05	-2.2016e-10	-1.05961
160273710	chr5:160273710:G:A	6.61927e-11	-1.68797	-4.92792e-10	6.9795e-06	-1.2184	-4.92792e-10	3.93408e-05	-1.20633	-4.92792e-10
160273771	chr5:160273771:C:T	1.25993e-10	-2.2016e-10	-1.04431	7.79296e-06	-2.2016e-10	-1.10816	4.31739e-05	-2.2016e-10	-1.11335
160273808	chr5:160273808:G:A	4.1739e-10	-2.2016e-10	0.153484	2.4889e-05	-2.2016e-10	0.0530438	0.000135124	-2.2016e-10	0.027607
160273900	chr5:160273900:C:T	3.87627e-11	-1.83295	-0.390128	2.56874e-06	-1.86169	-0.356271	1.45008e-05	-1.86605	-0.338342
160273992	chr5:160273992:C:T	2.192e-10	-2.2016e-10	-0.490556	1.36913e-05	-2.2016e-10	-0.544616	7.3885e-05	-2.2016e-10	-0.57608
160274545	chr5:160274545:C:A	5.39981e-11	-1.89159	-4.92792e-10	3.66217e-06	-1.86332	-4.92792e-10	2.02821e-05	-1.86885	-4.92792e-10
160274623	chr5:160274623:G:A	1.02942e-09	1.05622	-4.92792e-10	1.32004e-05	-0.581133	-4.92792e-10	6.95955e-05	-0.63589	-4.92792e-10
160274701	chr5:160274701:A:G	4.91596e-11	-1.55148	-0.433984	3.04074e-06	-1.38972	-0.659557	1.67979e-05	-1.40955	-0.647786
160275049	chr5:160275049:C:T	4.64724e-11	-1.33949	-0.70219	1.67021e-06	-1.79942	-0.84901	9.64867e-06	-1.78751	-0.824261
160275087	chr5:160275087:T:G	7.67367e-11	-1.54016	-4.92792e-10	5.04208e-06	-1.54356	-4.92792e-10	2.9059e-05	-1.50926	-4.92792e-10
160276249	chr5:160276249:C:G	5.46073e-10	-2.2016e-10	0.422214	4.16074e-05	-2.2016e-10	0.566897	0.000238957	-2.2016e-10	0.597693
160276387	chr5:160276387:C:T	3.274e-11	-1.84681	-0.545134	2.215e-06	-1.85091	-0.515224	1.25434e-05	-1.85592	-0.493478
160276393	chr5:160276393:C:T	1.11963e-10	-2.2016e-10	-1.16237	6.98592e-06	-2.2016e-10	-1.21748	3.87284e-05	-2.2016e-10	-1.22202
160276733	chr5:160276733:T:C	4.8618e-10	-2.2016e-10	0.306039	2.60401e-05	-2.2016e-10	0.0982557	0.000153774	-2.2016e-10	0.156895
160276775	chr5:160276775:T:C	4.52687e-10	0.234661	-4.92792e-10	3.17335e-05	0.295992	-4.92792e-10	0.000179412	0.311098	-4.92792e-10
160276809	chr5:160276809:A:G	3.55928e-10	-2.2016e-10	-0.00580965	1.94459e-05	-2.2016e-10	-0.193745	0.000113949	-2.2016e-10	-0.142838
160276922	chr5:160276922:T:C	4.85437e-10	-2.2016e-10	0.30451	2.98475e-05	-2.2016e-10	0.234722	0.000163276	-2.2016e-10	0.216854
160277159	chr5:160277159:A:G	1.0366e-10	-2.2016e-10	-1.23942	6.73502e-06	-2.2016e-10	-1.25406	3.75214e-05	-2.2016e-10	-1.25368
160277208	chr5:160277208:G:A	4.46885e-10	-2.2016e-10	0.221763	2.66364e-05	-2.2016e-10	0.120898	0.000144635	-2.2016e-10	0.0956224
160277251	chr5:160277251:G:A	1.82751e-11	-1.55753	-1.41746	2.05639e-06	-0.988522	-1.4519	1.14739e-05	-0.967044	-1.47147
160277303	chr5:160277303:G:T	5.57675e-10	-2.2016e-10	0.443238	3.71654e-05	-2.2016e-10	0.453996	0.000208017	-2.2016e-10	0.459032
160277506	chr5:160277506:C:G	1.68407e-10	-1.89706	1.14291	1.20692e-05	-1.83482	1.1641	6.72095e-05	-1.84033	1.16955
160277736	chr5:160277736:GTCTA:G	1.02125e-10	-1.25435	-4.92792e-10	4.05016e-06	-1.76262	-4.92792e-10	2.29875e-05	-1.74364	-4.92792e-10
160277925	chr5:160277925:G:A	1.01472e-10	-2.2016e-10	-1.26076	6.595e-06	-2.2016e-10	-1.27507	3.67465e-05	-2.2016e-10	-1.27454
160278254	chr5:160278254:C:T	2.89644e-11	-1.82214	-0.692334	1.87037e-06	-1.86993	-0.665313	1.0587e-05	-1.87361	-0.64535
160278291	chr5:160278291:C:T	6.11431e-11	-1.76732	-4.92792e-10	3.54039e-06	-1.89714	-4.92792e-10	1.97185e-05	-1.89703	-4.92792e-10
160278751	chr5:160278751:C:G	6.2012e-11	-1.75321	-4.92792e-10	5.84978e-06	-1.39498	-4.92792e-10	3.18839e-05	-1.41649	-4.92792e-10
160278773	chr5:160278773:C:T	1.07154e-10	-1.20628	-4.92792e-10	1.04241e-05	-0.817261	-4.92792e-10	5.55061e-05	-0.862096	-4.92792e-10
160278803	chr5:160278803:G:A	6.06498e-10	-2.2016e-10	0.527163	4.02386e-05	-2.2016e-10	0.533447	0.000224779	-2.2016e-10	0.536527
160279125	chr5:160279125:C:T	4.10944e-10	-2.2016e-10	0.137919	2.45721e-05	-2.2016e-10	0.0402298	0.000133531	-2.2016e-10	0.0157455
160279474	chr5:160279474:G:A	4.10944e-10	-2.2016e-10	0.137919	2.45721e-05	-2.2016e-10	0.0402298	0.000133531	-2.2016e-10	0.0157455
160279709	chr5:160279709:A:G	9.06777e-11	-2.2016e-10	-1.37323	5.76609e-06	-2.2016e-10	-1.40939	3.20425e-05	-2.2016e-10	-1.41153
160279955	chr5:160279955:C:T	1.15728e-10	-2.2016e-10	-1.12929	7.21919e-06	-2.2016e-10	-1.18464	3.99213e-05	-2.2016e-10	-1.19168
160280041	chr5:160280041:T:G	1.41172e-11	-1.72126	-1.51188	1.59277e-06	-1.18191	-1.514	8.98158e-06	-1.1707	-1.51271
160280129	chr5:160280129:A:G	4.81728e-09	-2.2016e-10	2.59943	0.000237937	-2.2016e-10	2.31062	0.0017193	-2.2016e-10	2.57108
160280446	chr5:160280446:A:C	7.87647e-11	-2.2016e-10	-1.51407	5.24253e-06	-2.2016e-10	-1.50458	2.89715e-05	-2.2016e-10	-1.51228
160280498	chr5:160280498:C:T	8.34362e-11	-2.2016e-10	-1.45646	5.48546e-06	-2.2016e-10	-1.45928	3.05587e-05	-2.2016e-10	-1.45894
160280724	chr5:160280724:G:A	3.37847e-10	-2.2016e-10	-0.0579455	1.84708e-05	-2.2016e-10	-0.24519	0.000109383	-2.2016e-10	-0.183734
160280986	chr5:160280986:T:C	1.493e-11	-1.68945	-1.48771	1.58727e-06	-1.1961	-1.50326	8.95138e-06	-1.17655	-1.51023
160281181	chr5:160281181:T:C	2.57488e-11	-1.87027	-0.761879	1.79718e-06	-1.8898	-0.685364	1.01954e-05	-1.89184	-0.664811
160281183	chr5:160281183:A:C	9.60243e-11	-2.2016e-10	-1.31594	5.97172e-06	-2.2016e-10	-1.37435	3.30454e-05	-2.2016e-10	-1.38071
160281565	chr5:160281565:T:A	2.49033e-11	-1.44687	-1.21867	1.16754e-06	-1.82615	-1.18033	6.34742e-06	-1.81615	-1.2144
160281566	chr5:160281566:T:C	1.42836e-10	-2.2016e-10	-0.918841	9.1302e-06	-2.2016e-10	-0.949792	5.17967e-05	-2.2016e-10	-0.931263
160281580	chr5:160281580:T:A	9.57633e-11	-2.2016e-10	-1.31866	5.95801e-06	-2.2016e-10	-1.37664	3.29713e-05	-2.2016e-10	-1.38295
160282112	chr5:160282112:T:C	1.45027e-11	-1.71021	-1.496	1.51553e-06	-1.23794	-1.50768	8.57275e-06	-1.21775	-1.51225
160282553	chr5:160282553:CAT:C	1.22896e-10	-2.2016e-10	-1.0692	7.61552e-06	-2.2016e-10	-1.13119	4.22483e-05	-2.2016e-10	-1.13503
160283610	chr5:160283610:T:A	1.57529e-11	-1.63067	-1.49285	1.0588e-06	-1.62341	-1.48084	6.03592e-06	-1.61244	-1.46842
160283700	chr5:160283700:C:A	3.05796e-11	-1.69648	-0.763721	3.48894e-06	-1.22241	-0.689375	1.93268e-05	-1.20319	-0.713907
160283727	chr5:160283727:A:G	9.12558e-11	-2.2016e-10	-1.36687	6.13741e-06	-2.2016e-10	-1.34698	3.3953e-05	-2.2016e-10	-1.35361
160283949	chr5:160283949:T:C	2.33082e-10	-2.2016e-10	-0.429148	1.578e-05	-2.2016e-10	-0.402638	9.0043e-05	-2.2016e-10	-0.378302
160283964	chr5:160283964:C:T	1.83756e-11	-1.82805	-1.14146	1.97696e-06	-1.35608	-1.12374	1.14273e-05	-1.32839	-1.11419
160284295	chr5:160284295:T:C	1.02739e-10	-2.2016e-10	-1.24835	6.36321e-06	-2.2016e-10	-1.31085	3.67279e-05	-2.2016e-10	-1.27505
160284621	chr5:160284621:G:A	8.36958e-11	-2.2016e-10	-1.45335	5.46241e-06	-2.2016e-10	-1.46349	3.07555e-05	-2.2016e-10	-1.45252
160284966	chr5:160284966:C:T	1.5943e-11	-1.77603	-1.33549	9.18766e-07	-1.89135	-1.35475	5.11209e-06	-1.8943	-1.35268
160285127	chr5:160285127:T:C	9.30144e-11	-2.2016e-10	-1.34778	5.92861e-06	-2.2016e-10	-1.38159	3.36194e-05	-2.2016e-10	-1.36349
160285139	chr5:160285139:G:A	1.4544e-10	-2.2016e-10	-0.900775	9.70396e-06	-2.2016e-10	-0.888846	5.4515e-05	-2.2016e-10	-0.880113
160285147	chr5:160285147:A:G	1.55153e-11	-1.67166	-1.46705	8.47209e-07	-1.88858	-1.43861	4.64137e-06	-1.88282	-1.46076
160285376	chr5:160285376:C:T	1.15264e-10	-2.2016e-10	-1.13331	8.26356e-06	-2.2016e-10	-1.04953	5.01037e-05	-2.2016e-10	-0.964494
```
